## Supplementary material for "Characterization of shared and ancestry-specific signals driving complex traits using multi-ancestry fine-mapping": susiex_nc2.cs80.snp

```
BP	SNP	PIP(CS1)	LogBF(CS1,Pop1)	LogBF(CS1,Pop2)	PIP(CS2)	LogBF(CS2,Pop1)	LogBF(CS2,Pop2)
55487689	chr3:55487689:C:A	2.61167e-58	-2.68394	-1.42203	8.10923e-18	-2.29519	-1.2678
55487693	chr3:55487693:G:A	3.69157e-57	-1.07932e-09	-1.45732	6.60647e-17	-1.07932e-09	-1.46535
55488950	chr3:55488950:A:G	3.02523e-58	-2.49406	-1.46491	7.01289e-18	-2.24712	-1.46112
55489009	chr3:55489009:T:TC	2.64172e-58	-2.64117	-1.45336	9.43455e-18	-2.06516	-1.34645
55489010	chr3:55489010:G:C	2.64386e-58	-2.64284	-1.45087	9.43321e-18	-2.07281	-1.33894
55489364	chr3:55489364:A:G	2.59828e-58	-2.68433	-1.42677	5.3039e-18	-2.53219	-1.45536
55489545	chr3:55489545:C:T	2.77575e-58	-2.57898	-1.46605	5.62389e-18	-2.47107	-1.45789
55489966	chr3:55489966:G:A	1.09772e-57	-2.67013	-4.45018e-10	1.95343e-17	-2.68382	-4.45018e-10
55490997	chr3:55490997:T:C	1.93153e-57	-2.10506	-4.45018e-10	3.05821e-17	-2.23557	-4.45018e-10
55491145	chr3:55491145:G:A	2.65141e-58	-2.63884	-1.45202	1.04986e-17	-1.95654	-1.34821
55491315	chr3:55491315:G:T	1.1225e-57	-2.6478	-4.45018e-10	2.5796e-17	-2.40577	-4.45018e-10
55491956	chr3:55491956:C:T	2.61056e-58	-2.63995	-1.46643	5.14259e-18	-2.56408	-1.45435
55492322	chr3:55492322:C:T	3.01425e-58	-2.68245	-1.28015	5.3317e-18	-2.5185	-1.46382
55492663	chr3:55492663:G:A	2.09987e-57	-2.02149	-4.45018e-10	1.56511e-16	-0.602861	-4.45018e-10
55492985	chr3:55492985:C:T	1.46309e-56	-1.07932e-09	-0.0802329	3.34517e-16	-1.07932e-09	0.156699
55493436	chr3:55493436:T:C	3.67748e-57	-1.07932e-09	-1.46114	6.67432e-17	-1.07932e-09	-1.45514
55493614	chr3:55493614:G:A	2.80907e-58	-2.56754	-1.46555	6.51001e-18	-2.33564	-1.44701
55493639	chr3:55493639:A:C	4.0798e-57	-1.07932e-09	-1.35732	6.60754e-17	-1.07932e-09	-1.46519
55493896	chr3:55493896:G:T	3.80543e-57	-1.07932e-09	-1.42694	6.62701e-17	-1.07932e-09	-1.46225
55494205	chr3:55494205:A:C	2.67321e-58	-2.68014	-1.40253	5.91693e-18	-2.4995	-1.37867
55494513	chr3:55494513:A:G	1.4493e-57	-2.39228	-4.45018e-10	2.88917e-17	-2.29243	-4.45018e-10
55494731	chr3:55494731:G:A	4.14967e-57	-1.07932e-09	-1.34034	8.73328e-17	-1.07932e-09	-1.18626
55495326	chr3:55495326:C:A	3.7729e-58	-2.57158	-1.16653	2.11337e-17	-1.77937	-0.82575
55495352	chr3:55495352:T:C	2.73403e-58	-2.59427	-1.46591	4.73169e-18	-2.63598	-1.46573
55495455	chr3:55495455:C:G	2.53313e-58	-2.68257	-1.45392	7.60714e-18	-2.44974	-1.17716
55496159	chr3:55496159:T:TA	2.92203e-58	-2.58022	-1.41345	1.36655e-17	-1.97319	-1.06792
55497230	chr3:55497230:T:C	4.74434e-57	-1.07932e-09	-1.20641	7.19839e-17	-1.07932e-09	-1.37954
55497639	chr3:55497639:A:T	1.08896e-57	-2.67814	-4.45018e-10	6.44878e-17	-1.48951	-4.45018e-10
55497812	chr3:55497812:G:A	2.78812e-58	-2.60325	-1.43734	6.60226e-18	-2.30632	-1.46226
55497931	chr3:55497931:G:A	2.54321e-58	-2.68402	-1.44851	1.3745e-17	-1.70707	-1.32824
55498190	chr3:55498190:C:T	2.71678e-58	-2.61344	-1.45306	1.38875e-17	-1.55857	-1.46643
55498588	chr3:55498588:C:A	1.27393e-57	-2.52126	-4.45018e-10	3.70577e-17	-2.04351	-4.45018e-10
55498863	chr3:55498863:G:A	4.03144e-57	-1.07932e-09	-1.36924	8.2251e-17	-1.07932e-09	-1.24621
55499119	chr3:55499119:G:C	3.31265e-58	-2.63705	-1.23116	2.88496e-17	-1.5645	-0.729393
55499694	chr3:55499694:C:T	1.10149e-57	-2.6667	-4.45018e-10	5.57716e-17	-1.63472	-4.45018e-10
55500165	chr3:55500165:C:T	1.11044e-57	-2.65861	-4.45018e-10	5.25617e-17	-1.694	-4.45018e-10
55501246	chr3:55501246:A:G	2.70681e-58	-2.60706	-1.46312	1.47986e-17	-1.50326	-1.4582
55501590	chr3:55501590:A:G	1.77674e-56	-1.07932e-09	0.113999	2.19757e-16	-1.07932e-09	-0.263466
55501671	chr3:55501671:A:C	3.22806e-58	-2.46935	-1.42472	6.11979e-18	-2.62212	-1.22234
55501767	chr3:55501767:C:T	3.66173e-57	-1.07932e-09	-1.46543	6.60629e-17	-1.07932e-09	-1.46538
55502445	chr3:55502445:C:A	3.58173e-58	-2.44204	-1.34806	5.39057e-18	-2.63182	-1.33952
55502639	chr3:55502639:C:T	3.27889e-58	-2.47195	-1.4065	5.90275e-18	-2.61987	-1.26069
55502746	chr3:55502746:C:T	3.24553e-58	-2.50179	-1.38688	5.16008e-18	-2.56707	-1.44797
55502774	chr3:55502774:G:A	3.43429e-58	-2.47358	-1.35856	5.54e-18	-2.61587	-1.32813
55503024	chr3:55503024:C:T	3.34187e-58	-2.4579	-1.40152	5.80205e-18	-2.628	-1.26978
55503269	chr3:55503269:A:G	2.88878e-58	-2.62476	-1.38036	6.9839e-18	-2.29101	-1.42137
55503494	chr3:55503494:A:G	2.98843e-58	-2.63654	-1.33466	1.39835e-17	-1.7314	-1.28671
55504224	chr3:55504224:A:T	7.28792e-57	-1.07932e-09	-0.777149	1.57223e-16	-1.07932e-09	-0.598322
55504615	chr3:55504615:C:T	2.84859e-58	-2.66059	-1.35854	1.5219e-17	-1.61836	-1.31508
55504625	chr3:55504625:C:T	2.92691e-58	-2.6256	-1.36641	1.40174e-17	-1.69594	-1.31975
55504754	chr3:55504754:G:A	3.95618e-57	-1.07932e-09	-1.38809	6.69561e-17	-1.07932e-09	-1.45195
55505357	chr3:55505357:C:T	4.90781e-57	-1.07932e-09	-1.17254	7.93893e-17	-1.07932e-09	-1.28162
55505532	chr3:55505532:G:A	2.80721e-58	-2.62342	-1.41034	4.77259e-18	-2.65912	-1.43398
55506622	chr3:55506622:G:A	1.70039e-57	-2.23251	-4.45018e-10	1.95268e-17	-2.6842	-4.45018e-10
55506862	chr3:55506862:A:G	6.21049e-57	-1.07932e-09	-0.937127	1.33927e-16	-1.07932e-09	-0.758696
55507105	chr3:55507105:G:A	2.83271e-58	-2.61954	-1.40518	6.97374e-18	-2.27407	-1.43977
55507562	chr3:55507562:G:A	4.82954e-57	-1.07932e-09	-1.18861	8.25661e-17	-1.07932e-09	-1.24239
55507955	chr3:55507955:A:G	1.08241e-57	-2.68418	-4.45018e-10	2.04256e-17	-2.6392	-4.45018e-10
55507984	chr3:55507984:G:A	3.7625e-57	-1.07932e-09	-1.43828	6.60366e-17	-1.07932e-09	-1.46578
55508149	chr3:55508149:T:A	2.52499e-58	-2.67601	-1.4637	1.62848e-17	-1.47845	-1.38731
55510028	chr3:55510028:A:G	3.42692e-58	-2.63992	-1.19437	1.5965e-17	-1.75223	-1.13336
55510812	chr3:55510812:G:A	4.57645e-57	-1.07932e-09	-1.24244	7.83513e-17	-1.07932e-09	-1.29478
55511400	chr3:55511400:G:T	9.81409e-57	-1.07932e-09	-0.479548	2.47195e-16	-1.07932e-09	-0.145812
55511538	chr3:55511538:C:T	1.10078e-57	-2.66735	-4.45018e-10	1.95366e-17	-2.6837	-4.45018e-10
55511570	chr3:55511570:A:G	4.00495e-58	-2.22556	-1.45286	7.49872e-18	-2.56909	-1.07217
55511886	chr3:55511886:T:C	6.03757e-58	-2.6459	-0.622051	9.10133e-18	-2.50287	-0.944698
55512077	chr3:55512077:A:G	3.99814e-57	-1.07932e-09	-1.37754	6.72764e-17	-1.07932e-09	-1.44718
55512395	chr3:55512395:C:T	1.25037e-57	-2.53993	-4.45018e-10	2.82612e-17	-2.3145	-4.45018e-10
55512689	chr3:55512689:C:A	7.18875e-57	-1.07932e-09	-0.790849	1.00426e-16	-1.07932e-09	-1.04657
55512855	chr3:55512855:C:G	7.13035e-57	-1.07932e-09	-0.799007	9.97988e-17	-1.07932e-09	-1.05283
55512917	chr3:55512917:G:A	6.99796e-57	-1.07932e-09	-0.817749	1.11969e-16	-1.07932e-09	-0.93777
55512951	chr3:55512951:G:T	8.66817e-57	-1.07932e-09	-0.603709	1.83939e-16	-1.07932e-09	-0.441385
55513994	chr3:55513994:T:A	1.02951e-57	-1.30041	-1.43388	3.30627e-17	-0.691213	-1.46637
55514042	chr3:55514042:G:A	4.65043e-57	-1.07932e-09	-1.22641	7.51236e-17	-1.07932e-09	-1.33685
55514077	chr3:55514077:A:T	1.11132e-56	-1.07932e-09	-0.355236	3.27586e-16	-1.07932e-09	0.135762
55514225	chr3:55514225:C:T	1.18501e-57	-1.15933	-1.43428	3.88482e-17	-0.529957	-1.46637
55514226	chr3:55514226:G:A	3.05182e-58	-2.5194	-1.43081	1.0659e-17	-1.97486	-1.31472
55514233	chr3:55514233:C:T	2.16946e-56	-1.07932e-09	0.313697	5.1074e-16	-1.07932e-09	0.579872
55514476	chr3:55514476:T:A	1.21432e-56	-1.07932e-09	-0.266595	3.64016e-16	-1.07932e-09	0.241209
55514821	chr3:55514821:G:A	4.21168e-58	-2.68416	-0.943935	2.18061e-17	-2.03503	-0.538769
55514953	chr3:55514953:T:C	7.50951e-57	-1.07932e-09	-0.747196	1.20948e-16	-1.07932e-09	-0.860624
55515093	chr3:55515093:GAAGAA:G	1.35727e-57	-2.45789	-4.45018e-10	3.16271e-17	-2.20197	-4.45018e-10
55515105	chr3:55515105:C:T	7.86382e-58	-2.37276	-0.63092	1.74412e-17	-2.20864	-0.588513
55515116	chr3:55515116:G:A	7.36571e-57	-1.07932e-09	-0.766531	1.18976e-16	-1.07932e-09	-0.87707
55515305	chr3:55515305:T:C	1.2769e-57	-1.06257	-1.45636	4.89858e-17	-0.302818	-1.46164
55516206	chr3:55516206:C:T	9.79812e-58	-1.31801	-1.46576	3.32709e-17	-0.731142	-1.42016
55516661	chr3:55516661:T:C	2.81538e-58	-2.66764	-1.36322	1.68601e-17	-2.30465	-0.526393
55516740	chr3:55516740:C:G	2.62588e-58	-2.6821	-1.41844	6.25978e-18	-2.6839	-1.13794
55517036	chr3:55517036:C:T	2.85524e-58	-2.62209	-1.39471	7.41773e-18	-2.44397	-1.20815
55517488	chr3:55517488:G:A	3.66133e-57	-1.07932e-09	-1.46554	6.70052e-17	-1.07932e-09	-1.45122
55517644	chr3:55517644:C:A	3.6782e-58	-2.66402	-1.09951	1.39763e-17	-2.52695	-0.491674
55518071	chr3:55518071:C:T	2.59358e-58	-2.65437	-1.45855	5.79216e-18	-2.65439	-1.24509
55518118	chr3:55518118:A:C	2.41785e-57	-1.88049	-4.45018e-10	8.10966e-17	-1.26035	-4.45018e-10
55518787	chr3:55518787:A:G	2.85874e-58	-2.56569	-1.44989	6.35478e-18	-2.591	-1.21578
55518820	chr3:55518820:G:A	1.04226e-57	-2.12278	-0.599202	1.37808e-17	-2.59823	-0.43449
55519069	chr3:55519069:C:T	2.63414e-57	-0.641714	-1.1531	6.92933e-17	-0.289072	-1.12857
55519617	chr3:55519617:G:A	1.58063e-56	-1.07932e-09	-0.002959	2.59864e-16	-1.07932e-09	-0.09583
55519774	chr3:55519774:T:G	1.9888e-57	-2.07583	-4.45018e-10	5.13434e-17	-1.71745	-4.45018e-10
55519777	chr3:55519777:A:C	2.96026e-58	-2.67684	-1.30384	2.11106e-17	-2.24867	-0.35754
55520075	chr3:55520075:G:A	3.6855e-57	-1.07932e-09	-1.45896	7.02232e-17	-1.07932e-09	-1.40431
55520175	chr3:55520175:A:G	2.9896e-58	-2.64069	-1.33013	7.62201e-18	-2.17512	-1.44983
55521357	chr3:55521357:C:G	1.09438e-57	-2.29745	-0.375731	2.40971e-17	-2.68363	0.209736
55521664	chr3:55521664:A:G	1.02835e-57	-2.67798	-0.0574325	1.24e-17	-2.61869	-0.519604
55521676	chr3:55521676:C:G	5.9491e-58	-2.13362	-1.14909	9.6412e-18	-2.20092	-1.18902
55522629	chr3:55522629:G:A	3.7954e-57	-1.07932e-09	-1.42958	7.2095e-17	-1.07932e-09	-1.378
55522773	chr3:55522773:A:T	7.61422e-58	-2.3363	-0.69964	2.39656e-16	-0.443606	0.266822
55523063	chr3:55523063:T:G	3.75451e-57	-1.07932e-09	-1.44041	7.08974e-17	-1.07932e-09	-1.39475
55523192	chr3:55523192:A:G	2.69694e-58	-2.60811	-1.46573	1.13384e-17	-2.26463	-0.96316
55523672	chr3:55523672:A:C	3.46583e-58	-2.41367	-1.40933	6.78399e-17	-0.574496	-0.86434
55523948	chr3:55523948:G:A	4.29668e-57	-1.07932e-09	-1.30552	8.90696e-17	-1.07932e-09	-1.16657
55524224	chr3:55524224:A:T	8.2758e-58	-2.11777	-0.834844	6.6345e-18	-2.63388	-1.12982
55524861	chr3:55524861:T:C	2.61039e-58	-2.65147	-1.45498	1.47255e-17	-2.13336	-0.833053
55525240	chr3:55525240:A:T	4.64958e-58	-2.06559	-1.46358	2.30538e-17	-1.07868	-1.43947
55525478	chr3:55525478:T:A	2.51045e-58	-2.67915	-1.46634	5.31392e-18	-2.61257	-1.37309
55525709	chr3:55525709:TG:T	4.30998e-58	-2.24602	-1.359	6.90472e-18	-2.56643	-1.15735
55526001	chr3:55526001:C:T	4.14649e-57	-1.07932e-09	-1.34111	8.48739e-17	-1.07932e-09	-1.21482
55526116	chr3:55526116:G:A	2.5432e-58	-2.67503	-1.4575	1.60567e-17	-2.02315	-0.856709
55526208	chr3:55526208:C:T	3.91296e-57	-1.07932e-09	-1.39907	7.10636e-17	-1.07932e-09	-1.39241
55526974	chr3:55526974:C:T	2.51982e-58	-2.68134	-1.46043	5.07601e-18	-2.59359	-1.43787
55527629	chr3:55527629:A:G	2.41224e-57	-0.418197	-1.46461	5.4748e-17	-0.187513	-1.46573
55527693	chr3:55527693:C:T	4.00215e-57	-1.07932e-09	-1.37654	6.96908e-17	-1.07932e-09	-1.41192
55528074	chr3:55528074:A:G	1.29698e-57	-2.50333	-4.45018e-10	1.06009e-16	-0.992468	-4.45018e-10
55528342	chr3:55528342:C:T	4.31185e-57	-1.07932e-09	-1.302	8.65316e-17	-1.07932e-09	-1.19548
55528798	chr3:55528798:TC:T	3.37718e-58	-2.38409	-1.46482	4.94376e-18	-2.60342	-1.45444
55529043	chr3:55529043:C:T	1.17467e-57	-2.60238	-4.45018e-10	1.97999e-17	-2.67031	-4.45018e-10
55529516	chr3:55529516:T:C	1.85128e-57	-0.713159	-1.43433	1.01286e-17	-1.9875	-1.35312
55529555	chr3:55529555:T:A	3.76167e-57	-1.07932e-09	-1.4385	7.73581e-17	-1.07932e-09	-1.30754
55530955	chr3:55530955:G:A	5.47763e-57	-1.07932e-09	-1.06269	1.14052e-16	-1.07932e-09	-0.919336
55530959	chr3:55530959:A:G	2.59667e-57	-1.80914	-4.45018e-10	8.11047e-17	-1.26025	-4.45018e-10
55530975	chr3:55530975:A:G	3.13538e-58	-2.66606	-1.25714	1.21767e-17	-1.70367	-1.45279
55531027	chr3:55531027:C:T	1.23506e-57	-2.55225	-4.45018e-10	2.12545e-17	-2.59942	-4.45018e-10
55531620	chr3:55531620:T:C	3.6595e-57	-1.07932e-09	-1.46604	6.65127e-17	-1.07932e-09	-1.45859
55531660	chr3:55531660:G:A	8.6017e-57	-0.611408	-4.45018e-10	2.01316e-16	-0.351111	-4.45018e-10
55532560	chr3:55532560:T:C	7.5038e-57	-1.07932e-09	-0.747958	1.84266e-16	-1.07932e-09	-0.439607
55532908	chr3:55532908:C:T	5.17066e-57	-1.07932e-09	-1.12037	1.0698e-16	-1.07932e-09	-0.983349
55532968	chr3:55532968:G:A	4.35968e-57	-1.07932e-09	-1.29097	9.04249e-17	-1.07932e-09	-1.15147
55533205	chr3:55533205:T:C	4.20131e-57	-1.07932e-09	-1.32797	7.36628e-17	-1.07932e-09	-1.35649
55533323	chr3:55533323:C:T	1.16579e-57	-2.60997	-4.45018e-10	1.97519e-17	-2.67274	-4.45018e-10
55533385	chr3:55533385:G:A	4.62414e-58	-2.40601	-1.12866	4.90622e-18	-2.62769	-1.43779
55533424	chr3:55533424:A:G	6.19529e-58	-1.78908	-1.45308	1.55578e-17	-2.11925	-0.792181
55533469	chr3:55533469:G:A	5.2215e-57	-1.07932e-09	-1.11058	1.08619e-16	-1.07932e-09	-0.968138
55533591	chr3:55533591:G:A	4.47185e-58	-2.63855	-0.929601	7.08561e-18	-2.26757	-1.43035
55534028	chr3:55534028:C:T	1.51397e-57	-2.34863	-4.45018e-10	5.69704e-17	-1.61346	-4.45018e-10
55534082	chr3:55534082:C:G	4.13897e-57	-1.07932e-09	-1.34292	8.0454e-17	-1.07932e-09	-1.2683
55534138	chr3:55534138:G:T	5.02265e-57	-1.07932e-09	-1.14941	8.86953e-17	-1.07932e-09	-1.17078
55534290	chr3:55534290:G:A	4.37702e-57	-1.07932e-09	-1.287	8.80737e-17	-1.07932e-09	-1.17781
55534514	chr3:55534514:C:T	4.29465e-58	-2.16548	-1.4431	8.4451e-18	-2.05616	-1.46624
55534728	chr3:55534728:A:G	3.12231e-58	-2.65246	-1.27492	4.72791e-18	-2.63678	-1.46573
55534785	chr3:55534785:T:C	3.9944e-58	-2.67149	-1.00957	6.17138e-18	-2.38755	-1.44851
55534820	chr3:55534820:A:G	4.53124e-57	-1.07932e-09	-1.25237	9.20722e-17	-1.07932e-09	-1.13341
55534933	chr3:55534933:T:C	4.06873e-58	-2.67121	-0.991408	6.20153e-18	-2.38646	-1.44474
55535383	chr3:55535383:G:C	3.88394e-57	-1.07932e-09	-1.40652	7.86543e-17	-1.07932e-09	-1.29093
55535853	chr3:55535853:A:G	3.05298e-58	-2.63933	-1.3105	4.79254e-18	-2.62256	-1.46636
55536857	chr3:55536857:G:C	4.61211e-57	-1.07932e-09	-1.23468	9.4936e-17	-1.07932e-09	-1.10278
55536924	chr3:55536924:C:T	3.00619e-58	-2.65907	-1.30621	1.16916e-17	-2.28741	-0.909702
55537121	chr3:55537121:A:G	2.70412e-57	-0.465871	-1.30272	5.99051e-17	-0.243399	-1.31983
55537390	chr3:55537390:T:G	4.25289e-58	-2.54169	-1.07667	6.31713e-18	-2.68014	-1.13258
55537767	chr3:55537767:GGAGGACACAGGTCAT:G	7.53433e-57	-1.07932e-09	-0.743897	1.63656e-16	-1.07932e-09	-0.558222
55537991	chr3:55537991:G:A	3.6985e-57	-1.07932e-09	-1.45544	6.88221e-17	-1.07932e-09	-1.42446
55538532	chr3:55538532:T:C	3.94164e-57	-1.39177	-4.45018e-10	1.38381e-16	-0.725976	-4.45018e-10
55538591	chr3:55538591:C:T	9.68019e-57	-1.07932e-09	-0.493286	1.40104e-16	-1.07932e-09	-0.713601
55538742	chr3:55538742:T:C	1.66852e-57	-2.25143	-4.45018e-10	1.14717e-16	-0.913522	-4.45018e-10
55539215	chr3:55539215:T:C	8.18139e-58	-1.67824	-1.28585	1.69054e-17	-1.76153	-1.06683
55539375	chr3:55539375:A:C	1.12491e-57	-2.64566	-4.45018e-10	2.30152e-17	-2.51983	-4.45018e-10
55539617	chr3:55539617:C:T	1.5321e-57	-2.33673	-4.45018e-10	2.54274e-17	-2.42016	-4.45018e-10
55539835	chr3:55539835:A:G	4.19466e-58	-2.58121	-1.05093	6.47294e-18	-2.67161	-1.11675
55540792	chr3:55540792:A:G	2.75633e-57	-2.6742	0.924731	1.65863e-17	-2.20414	-0.643268
55540910	chr3:55540910:A:C	5.57947e-58	-1.90067	-1.44619	1.76238e-17	-1.71074	-1.07599
55540970	chr3:55540970:T:C	4.96665e-57	-1.07932e-09	-1.16062	1.01027e-16	-1.07932e-09	-1.0406
55541757	chr3:55541757:G:A	2.5992e-58	-2.67724	-1.43351	6.22647e-18	-2.36099	-1.46619
55541985	chr3:55541985:T:G	7.36551e-58	-1.7852	-1.28395	1.56474e-17	-1.84497	-1.06071
55542088	chr3:55542088:G:C	1.11707e-57	-2.65266	-4.45018e-10	2.27309e-17	-2.53226	-4.45018e-10
55542423	chr3:55542423:C:T	6.59633e-58	-1.7385	-1.44094	1.95461e-17	-1.23155	-1.45166
55542676	chr3:55542676:T:C	1.68536e-57	-2.24139	-4.45018e-10	3.87207e-17	-1.99961	-4.45018e-10
55543014	chr3:55543014:A:G	4.28314e-57	-1.07932e-09	-1.30868	7.0775e-17	-1.07932e-09	-1.39648
55543027	chr3:55543027:C:T	1.49943e-57	-2.35828	-4.45018e-10	1.15452e-16	-0.90713	-4.45018e-10
55543224	chr3:55543224:A:T	2.32823e-57	-1.30669	-0.611572	1.26311e-17	-1.86161	-1.25821
55543785	chr3:55543785:T:C	5.57709e-58	-1.88329	-1.464	1.879e-17	-1.68876	-1.0339
55543907	chr3:55543907:C:T	5.77023e-58	-1.86872	-1.44452	1.77301e-17	-1.66802	-1.1127
55543967	chr3:55543967:C:T	5.52188e-58	-2.63106	-0.726174	1.26929e-17	-2.67376	-0.441189
55544070	chr3:55544070:G:A	5.78869e-57	-1.07932e-09	-1.00746	8.9813e-17	-1.07932e-09	-1.15826
55544152	chr3:55544152:G:A	3.65923e-57	-1.07932e-09	-1.46611	6.62391e-17	-1.07932e-09	-1.46272
55544221	chr3:55544221:A:G	2.05422e-56	1.64836	-1.38925	4.89148e-16	1.78286	-1.24619
55544381	chr3:55544381:A:C	1.915e-57	-2.11365	-4.45018e-10	2.45412e-17	-2.45563	-4.45018e-10
55544518	chr3:55544518:G:A	9.71719e-58	-1.43162	-1.36044	1.19772e-16	-0.297419	-0.572975
55544630	chr3:55544630:C:T	2.64883e-58	-2.63227	-1.45957	4.67169e-18	-2.6563	-1.45816
55544651	chr3:55544651:C:A	2.58017e-56	-1.07932e-09	0.487072	4.00404e-16	-1.07932e-09	0.336485
55544690	chr3:55544690:A:G	8.59512e-57	-1.07932e-09	-0.612172	1.82422e-16	-1.07932e-09	-0.449665
55544694	chr3:55544694:G:A	8.59969e-58	-2.24935	-0.664876	5.05773e-18	-2.68375	-1.35132
55544759	chr3:55544759:CCA:C	3.26804e-56	0.723408	-4.45018e-10	8.85826e-16	1.13053	-4.45018e-10
55544818	chr3:55544818:C:T	6.56911e-58	-1.81575	-1.36783	9.68461e-18	-1.97844	-1.40701
55544904	chr3:55544904:C:T	4.25358e-58	-2.66068	-0.957512	6.72929e-18	-2.49498	-1.25453
55544919	chr3:55544919:G:C	1.17396e-57	-2.60299	-4.45018e-10	1.95291e-17	-2.68408	-4.45018e-10
55545058	chr3:55545058:T:C	4.81028e-58	-2.02995	-1.46525	9.25095e-18	-2.00543	-1.42583
55545065	chr3:55545065:C:T	8.69261e-58	-1.58319	-1.32029	1.01939e-17	-1.93799	-1.39621
55545201	chr3:55545201:C:G	8.20717e-58	-1.5178	-1.44315	1.2851e-17	-1.88956	-1.21301
55545425	chr3:55545425:G:A	7.91353e-58	-1.54233	-1.45505	9.85324e-18	-1.94505	-1.42314
55545452	chr3:55545452:G:A	8.01213e-58	-1.6884	-1.29659	9.23158e-18	-2.02214	-1.41122
55545624	chr3:55545624:A:G	1.37696e-57	-2.44349	-4.45018e-10	4.68336e-17	-1.80939	-4.45018e-10
55545746	chr3:55545746:G:A	7.72091e-58	-1.5636	-1.45842	9.77308e-18	-1.95993	-1.41643
55545946	chr3:55545946:T:C	1.09926e-56	0.745608	-1.11176	2.32952e-16	0.92089	-1.12604
55545993	chr3:55545993:A:T	4.27964e-58	-2.68123	-0.930853	7.55331e-18	-2.39723	-1.23677
55546356	chr3:55546356:A:T	1.04854e-56	-1.07932e-09	-0.413383	1.51535e-16	-1.07932e-09	-0.635173
55546728	chr3:55546728:C:A	6.98965e-58	-2.54885	-0.572674	7.01629e-18	-2.60041	-1.10734
55547805	chr3:55547805:C:T	3.66363e-57	-1.07932e-09	-1.46491	6.62958e-17	-1.07932e-09	-1.46186
55548060	chr3:55548060:A:C	4.84707e-57	-1.07932e-09	-1.18499	1.06371e-16	-1.07932e-09	-0.98905
55548238	chr3:55548238:A:G	5.03291e-57	-1.07932e-09	-1.14737	1.12232e-16	-1.07932e-09	-0.935423
55548510	chr3:55548510:C:A	2.04692e-56	-1.07932e-09	0.255556	2.76967e-16	-1.07932e-09	-0.0320907
55548723	chr3:55548723:A:T	5.85388e-58	-1.92005	-1.3788	8.12406e-18	-2.36807	-1.19309
55548743	chr3:55548743:T:C	3.92991e-57	-1.07932e-09	-1.39475	7.98487e-17	-1.07932e-09	-1.27585
55548772	chr3:55548772:T:C	5.8408e-58	-1.95865	-1.34243	1.2873e-17	-1.76446	-1.3364
55548841	chr3:55548841:A:C	5.12514e-57	-1.07932e-09	-1.12921	1.14909e-16	-1.07932e-09	-0.911844
55549059	chr3:55549059:C:T	3.68507e-57	-1.07932e-09	-1.45908	6.62765e-17	-1.07932e-09	-1.46215
55549125	chr3:55549125:T:A	3.16228e-58	-2.45967	-1.45499	5.07519e-18	-2.56675	-1.46487
55549265	chr3:55549265:C:T	3.12888e-58	-2.47284	-1.45244	5.02632e-18	-2.57562	-1.46568
55549384	chr3:55549384:C:T	5.45924e-58	-2.0021	-1.36654	1.24095e-17	-1.82545	-1.31207
55549458	chr3:55549458:G:A	3.6596e-57	-1.07932e-09	-1.46601	6.69738e-17	-1.07932e-09	-1.45169
55549556	chr3:55549556:A:G	4.18311e-57	-1.07932e-09	-1.33231	7.03358e-17	-1.07932e-09	-1.40271
55549823	chr3:55549823:G:A	1.84138e-57	-2.15285	-4.45018e-10	1.52697e-16	-0.627533	-4.45018e-10
55550109	chr3:55550109:G:C	1.28618e-56	-1.07932e-09	-0.209104	1.37699e-16	-1.07932e-09	-0.730921
55550125	chr3:55550125:C:T	5.67129e-58	-2.68162	-0.648913	1.18329e-17	-1.75631	-1.42879
55550175	chr3:55550175:T:C	7.53924e-58	-1.66503	-1.38081	9.56486e-18	-2.1849	-1.21299
55550263	chr3:55550263:C:T	4.42208e-57	-1.07932e-09	-1.27676	9.06646e-17	-1.07932e-09	-1.14882
55550553	chr3:55550553:A:T	2.64673e-58	-2.68437	-1.40826	6.04466e-18	-2.68435	-1.17247
55550626	chr3:55550626:T:C	1.0879e-57	-1.79097	-0.888148	9.442e-18	-2.26296	-1.14786
55550720	chr3:55550720:A:G	1.55749e-57	-0.858836	-1.46146	2.7531e-17	-0.903518	-1.43716
55550738	chr3:55550738:C:T	1.46304e-56	-1.07932e-09	-0.0802658	2.26767e-16	-1.07932e-09	-0.232065
55550833	chr3:55550833:G:A	5.38225e-57	-1.07932e-09	-1.08026	1.12189e-16	-1.07932e-09	-0.935802
55550951	chr3:55550951:T:G	3.72743e-57	-1.07932e-09	-1.44765	6.60321e-17	-1.07932e-09	-1.46585
55550970	chr3:55550970:C:T	3.72206e-58	-2.67391	-1.07777	9.68739e-18	-1.92603	-1.45914
55550972	chr3:55550972:C:T	1.35535e-57	-2.4593	-4.45018e-10	2.63012e-17	-2.38637	-4.45018e-10
55551491	chr3:55551491:C:A	8.02385e-57	-1.07932e-09	-0.680949	1.79164e-16	-1.07932e-09	-0.467686
55551696	chr3:55551696:C:T	2.69619e-58	-2.64578	-1.42833	1.04906e-17	-1.9545	-1.35101
55551759	chr3:55551759:C:T	1.80188e-57	-2.17454	-4.45018e-10	2.20608e-17	-2.56218	-4.45018e-10
55551803	chr3:55551803:C:T	3.74511e-57	-1.07932e-09	-1.44292	7.23896e-17	-1.07932e-09	-1.37392
55552069	chr3:55552069:G:A	3.68539e-58	-2.31594	-1.44564	6.12246e-18	-2.45622	-1.3878
55552294	chr3:55552294:T:A	3.84819e-57	-1.07932e-09	-1.41576	7.30256e-17	-1.07932e-09	-1.36518
55552372	chr3:55552372:T:C	4.55701e-58	-2.64725	-0.902041	1.13413e-17	-1.82883	-1.39871
55552405	chr3:55552405:C:T	1.49113e-57	-1.46625	-0.897585	6.47099e-16	1.06284	-0.246325
55552444	chr3:55552444:G:T	2.94209e-57	-0.28643	-1.39782	3.36038e-17	-0.711399	-1.42995
55552501	chr3:55552501:G:A	1.94555e-57	-0.792718	-1.30511	5.26028e-17	-0.331462	-1.36176
55552529	chr3:55552529:T:C	3.60199e-58	-2.63978	-1.14468	1.05295e-17	-1.83836	-1.46344
55552600	chr3:55552600:C:T	2.37467e-57	-0.433109	-1.4654	5.51544e-17	-0.258374	-1.38748
55552612	chr3:55552612:AC:A	4.00929e-57	-1.07932e-09	-1.37475	6.89823e-17	-1.07932e-09	-1.42214
55552692	chr3:55552692:T:A	1.26458e-57	-2.09821	-0.430415	1.36422e-17	-2.66357	-0.379249
55552710	chr3:55552710:C:T	1.23268e-57	-2.08734	-0.46684	1.31871e-17	-2.66121	-0.415538
55552747	chr3:55552747:T:C	4.02971e-57	-1.07932e-09	-1.36967	7.53688e-17	-1.07932e-09	-1.33359
55553210	chr3:55553210:C:T	4.3369e-57	-1.07932e-09	-1.29621	8.3502e-17	-1.07932e-09	-1.23112
55553514	chr3:55553514:C:T	9.04432e-58	-1.42775	-1.43607	4.08517e-17	-0.686167	-1.25987
55553570	chr3:55553570:G:C	4.99496e-58	-1.99293	-1.4646	7.40872e-18	-2.2253	-1.42803
55553643	chr3:55553643:A:G	6.38996e-58	-1.79146	-1.41976	8.04417e-18	-2.10661	-1.46443
55553736	chr3:55553736:C:T	3.88422e-57	-1.07932e-09	-1.40645	7.71287e-17	-1.07932e-09	-1.31051
55553745	chr3:55553745:T:A	2.5223e-57	-0.9061	-0.932095	2.29921e-16	0.242351	-0.460602
55553861	chr3:55553861:G:A	2.20939e-57	-1.06316	-0.907486	2.011e-16	0.0747398	-0.426926
55554134	chr3:55554134:T:C	4.61376e-57	-1.07932e-09	-1.23432	7.74879e-17	-1.07932e-09	-1.30587
55554854	chr3:55554854:C:G	2.87837e-58	-2.64401	-1.36472	2.02518e-17	-1.24373	-1.40401
55554898	chr3:55554898:A:G	1.61817e-57	-0.840987	-1.44108	3.68494e-17	-0.730865	-1.31828
55554954	chr3:55554954:G:A	2.66918e-58	-2.61867	-1.46552	2.75182e-17	-1.12667	-1.21447
55554976	chr3:55554976:C:T	8.27924e-57	-1.07932e-09	-0.649616	1.95428e-16	-1.07932e-09	-0.380798
55555150	chr3:55555150:C:T	1.0426e-57	-1.30679	-1.41486	5.09155e-17	-0.518932	-1.20689
55555294	chr3:55555294:G:A	5.37176e-57	-1.07932e-09	-1.08221	8.45539e-17	-1.07932e-09	-1.2186
55555742	chr3:55555742:C:T	4.70057e-57	-1.07932e-09	-1.21568	7.7992e-17	-1.07932e-09	-1.29938
55555776	chr3:55555776:T:C	3.17646e-58	-2.56604	-1.34415	8.9221e-18	-2.08966	-1.37779
55555783	chr3:55555783:A:G	2.86065e-58	-2.55484	-1.46006	5.82882e-18	-2.42882	-1.46436
55555813	chr3:55555813:A:G	3.21772e-58	-2.43305	-1.46423	5.31145e-18	-2.52356	-1.46256
55556771	chr3:55556771:G:A	1.72203e-56	-1.07932e-09	0.0827218	2.40603e-16	-1.07932e-09	-0.172839
55556890	chr3:55556890:G:C	3.65868e-57	-1.07932e-09	-1.46626	6.83678e-17	-1.07932e-09	-1.43109
55557239	chr3:55557239:C:T	1.32571e-57	-2.48142	-4.45018e-10	3.0651e-17	-2.23332	-4.45018e-10
55557611	chr3:55557611:C:G	2.19378e-57	-1.97774	-4.45018e-10	4.85807e-17	-1.77276	-4.45018e-10
55557819	chr3:55557819:C:G	5.87546e-58	-2.33002	-0.965147	6.711e-18	-2.65953	-1.09271
55557960	chr3:55557960:C:T	2.02604e-57	-2.05728	-4.45018e-10	2.1742e-17	-2.57674	-4.45018e-10
55557967	chr3:55557967:G:T	2.67007e-58	-2.62505	-1.4588	9.11738e-18	-1.97939	-1.46641
55558191	chr3:55558191:G:A	4.57078e-58	-2.42303	-1.12324	5.70544e-18	-2.67925	-1.23531
55558238	chr3:55558238:C:A	5.87183e-57	-1.07932e-09	-0.993201	1.26489e-16	-1.07932e-09	-0.815832
55558239	chr3:55558239:A:G	6.18044e-57	-1.07932e-09	-0.941978	1.34789e-16	-1.07932e-09	-0.752278
55558426	chr3:55558426:C:T	7.6919e-58	-1.88983	-1.13596	7.06875e-17	-0.0487429	-1.34898
55558451	chr3:55558451:T:C	3.01208e-58	-2.59609	-1.36723	2.18536e-17	-1.35481	-1.21681
55558548	chr3:55558548:A:G	5.21801e-57	-1.07932e-09	-1.11125	7.79457e-17	-1.07932e-09	-1.29997
55558946	chr3:55558946:A:G	1.7887e-57	-0.715603	-1.46628	2.89388e-17	-0.846019	-1.44478
55559704	chr3:55559704:C:T	1.86484e-57	-0.694818	-1.44538	3.5447e-17	-0.715978	-1.37197
55559750	chr3:55559750:G:C	1.75066e-57	-2.20337	-4.45018e-10	3.84778e-17	-2.00591	-4.45018e-10
55559903	chr3:55559903:A:G	2.5765e-58	-2.67619	-1.44333	1.64319e-17	-2.05286	-0.8039
55559973	chr3:55559973:G:A	3.45847e-58	-2.63079	-1.19433	1.40319e-17	-1.73169	-1.28297
55560050	chr3:55560050:G:C	3.01695e-58	-2.50048	-1.46123	3.37486e-17	-0.788198	-1.34885
55560204	chr3:55560204:C:T	6.57497e-57	-1.07932e-09	-0.880096	1.42498e-16	-1.07932e-09	-0.696659
55560392	chr3:55560392:T:C	1.5788e-57	-2.3067	-4.45018e-10	9.11476e-17	-1.14351	-4.45018e-10
55560670	chr3:55560670:T:C	1.19521e-57	-2.58505	-4.45018e-10	1.9706e-17	-2.67506	-4.45018e-10
55561141	chr3:55561141:C:T	7.46196e-57	-1.07932e-09	-0.753549	1.23637e-16	-1.07932e-09	-0.838636
55561145	chr3:55561145:T:A	3.83744e-57	-1.41856	-4.45018e-10	1.29143e-16	-0.795064	-4.45018e-10
55561501	chr3:55561501:T:G	5.70619e-57	-1.07932e-09	-1.02181	9.84794e-17	-1.07932e-09	-1.06614
55561610	chr3:55561610:G:C	3.68395e-57	-1.07932e-09	-1.45938	6.61356e-17	-1.07932e-09	-1.46428
55561786	chr3:55561786:G:A	1.49604e-57	-0.91857	-1.44197	3.01312e-17	-0.882645	-1.36778
55561820	chr3:55561820:C:A	3.67329e-57	-1.07932e-09	-1.46228	6.62752e-17	-1.07932e-09	-1.46217
55561949	chr3:55561949:A:G	3.85918e-57	-1.07932e-09	-1.41291	7.58864e-17	-1.07932e-09	-1.32675
55562245	chr3:55562245:T:C	5.28477e-57	-1.07932e-09	-1.09854	9.08916e-17	-1.07932e-09	-1.14632
55562453	chr3:55562453:C:T	3.58774e-58	-2.37497	-1.41346	5.45049e-18	-2.50104	-1.45924
55562711	chr3:55562711:C:A	4.3896e-58	-2.52831	-1.05841	2.67072e-17	-0.938425	-1.43263
55562749	chr3:55562749:T:G	9.35779e-58	-1.89292	-0.936822	3.37617e-17	-1.0535	-1.08316
55562888	chr3:55562888:T:C	2.66143e-58	-2.64149	-1.4456	8.86743e-18	-2.01015	-1.46345
55562943	chr3:55562943:T:C	1.20215e-57	-1.34921	-1.23004	3.43375e-17	-0.844317	-1.27543
55563037	chr3:55563037:C:T	3.96907e-57	-1.07932e-09	-1.38483	6.74379e-17	-1.07932e-09	-1.44478
55563258	chr3:55563258:C:T	3.26482e-58	-2.54728	-1.33547	2.56684e-17	-0.970315	-1.44041
55563311	chr3:55563311:C:T	4.27279e-57	-1.07932e-09	-1.3111	7.46455e-17	-1.07932e-09	-1.34324
55563596	chr3:55563596:A:T	3.81951e-57	-1.07932e-09	-1.42324	7.3589e-17	-1.07932e-09	-1.35749
55564194	chr3:55564194:G:A	5.61224e-57	-1.07932e-09	-1.03842	1.19059e-16	-1.07932e-09	-0.876369
55564468	chr3:55564468:G:A	3.78911e-57	-1.07932e-09	-1.43124	6.60034e-17	-1.07932e-09	-1.46628
55564566	chr3:55564566:G:A	3.38281e-58	-2.53377	-1.31348	1.05075e-17	-2.6449	-0.658995
55564729	chr3:55564729:A:C	3.75127e-57	-1.07932e-09	-1.44127	7.224e-17	-1.07932e-09	-1.37599
55564801	chr3:55564801:C:T	5.58592e-57	-1.07932e-09	-1.04312	1.18361e-16	-1.07932e-09	-0.88225
55564895	chr3:55564895:G:A	3.28485e-58	-2.41321	-1.46342	5.59835e-18	-2.46928	-1.46423
55564918	chr3:55564918:G:A	3.70681e-57	-1.07932e-09	-1.4532	6.59929e-17	-1.07932e-09	-1.46644
55565296	chr3:55565296:A:G	1.25676e-57	-1.18839	-1.34645	2.17893e-17	-1.35012	-1.22445
55565478	chr3:55565478:G:A	1.20684e-57	-1.17962	-1.39574	3.70038e-17	-0.629333	-1.41563
55565796	chr3:55565796:A:G	4.2477e-57	-1.07932e-09	-1.31699	7.1279e-17	-1.07932e-09	-1.38939
55565991	chr3:55565991:C:T	3.344e-58	-2.6535	-1.20529	1.30622e-17	-1.79512	-1.29115
55566382	chr3:55566382:G:A	1.7471e-57	-2.20541	-4.45018e-10	2.11066e-17	-2.6064	-4.45018e-10
55566454	chr3:55566454:G:A	3.147e-58	-2.48619	-1.43331	3.11682e-17	-0.804731	-1.41186
55566518	chr3:55566518:A:G	3.58132e-58	-2.66161	-1.12861	1.3376e-17	-1.83697	-1.22555
55566523	chr3:55566523:C:T	4.36953e-57	-1.07932e-09	-1.28871	7.52268e-17	-1.07932e-09	-1.33548
55566767	chr3:55566767:T:C	4.82335e-57	-1.07932e-09	-1.1899	8.33647e-17	-1.07932e-09	-1.23276
55567134	chr3:55567134:T:C	4.82677e-57	-1.07932e-09	-1.18919	8.34239e-17	-1.07932e-09	-1.23205
55567473	chr3:55567473:G:C	4.18989e-57	-1.07932e-09	-1.33069	7.26115e-17	-1.07932e-09	-1.37087
55567584	chr3:55567584:T:A	1.09667e-57	-2.67109	-4.45018e-10	2.1479e-17	-2.58891	-4.45018e-10
55568048	chr3:55568048:G:A	1.19061e-57	-1.13896	-1.44994	1.99504e-17	-1.26742	-1.39532
55568109	chr3:55568109:T:A	3.07777e-58	-2.47586	-1.46589	1.27799e-17	-1.64217	-1.46595
55568204	chr3:55568204:C:T	1.84152e-56	-1.07932e-09	0.149808	2.57036e-16	-1.07932e-09	-0.106771
55568250	chr3:55568250:G:A	4.13695e-57	-1.07932e-09	-1.34341	8.27206e-17	-1.07932e-09	-1.24052
55568800	chr3:55568800:T:C	2.84892e-58	-2.5526	-1.46641	1.14825e-17	-1.74872	-1.46644
55569340	chr3:55569340:C:T	3.66234e-57	-1.07932e-09	-1.46527	6.8464e-17	-1.07932e-09	-1.42968
55569368	chr3:55569368:A:C	4.09254e-57	-1.07932e-09	-1.3542	8.13936e-17	-1.07932e-09	-1.25669
55569893	chr3:55569893:T:G	4.15066e-57	-1.07932e-09	-1.3401	6.80182e-17	-1.07932e-09	-1.43621
55570048	chr3:55570048:C:T	3.7642e-57	-1.07932e-09	-1.43783	7.12176e-17	-1.07932e-09	-1.39025
55570249	chr3:55570249:A:G	4.18125e-57	-1.07932e-09	-1.33276	8.36414e-17	-1.07932e-09	-1.22945
55570865	chr3:55570865:C:T	1.14662e-57	-2.62655	-4.45018e-10	2.63954e-17	-2.3828	-4.45018e-10
55571040	chr3:55571040:A:G	3.41774e-58	-2.37075	-1.46622	1.79962e-17	-1.30469	-1.46114
55571093	chr3:55571093:A:ACT	4.48573e-58	-2.12232	-1.44273	7.62669e-17	-0.167507	-1.15424
55571172	chr3:55571172:C:T	5.2129e-58	-1.94971	-1.46511	8.03859e-17	0.118247	-1.3874
55571333	chr3:55571333:C:T	2.68023e-57	-0.341983	-1.43548	1.11386e-15	2.74184	-1.38224
55572049	chr3:55572049:A:G	3.04463e-58	-2.51713	-1.43544	5.49512e-18	-2.57704	-1.37509
55572080	chr3:55572080:G:A	3.23199e-58	-2.59569	-1.29716	1.14109e-17	-2.59935	-0.622064
55572448	chr3:55572448:T:C	3.09371e-58	-2.5007	-1.43589	2.94707e-17	-0.826763	-1.44583
55572665	chr3:55572665:C:T	4.03506e-58	-2.32062	-1.35031	6.27923e-17	-0.6097	-0.906456
55572745	chr3:55572745:C:T	3.30127e-58	-2.45171	-1.41993	2.89259e-17	-0.835337	-1.45591
55573045	chr3:55573045:C:T	3.74671e-57	-1.07932e-09	-1.44249	6.62068e-17	-1.07932e-09	-1.4632
55573218	chr3:55573218:A:G	3.89688e-57	-1.07932e-09	-1.40319	6.71492e-17	-1.07932e-09	-1.44907
55573222	chr3:55573222:T:TTA	4.37336e-57	-1.07932e-09	-1.28783	6.82374e-17	-1.07932e-09	-1.433
55573319	chr3:55573319:T:C	5.11451e-57	-1.07932e-09	-1.13129	8.42172e-17	-1.07932e-09	-1.22259
55573601	chr3:55573601:G:A	3.08031e-58	-2.50724	-1.43368	3.00764e-17	-0.934582	-1.31766
55573608	chr3:55573608:T:C	5.67415e-57	-1.07932e-09	-1.02745	1.06541e-16	-1.07932e-09	-0.987462
55573709	chr3:55573709:C:T	4.39293e-58	-2.24795	-1.33801	6.99003e-17	-0.498958	-0.909959
55573765	chr3:55573765:G:A	3.95946e-57	-1.07932e-09	-1.38726	7.80907e-17	-1.07932e-09	-1.29812
55573783	chr3:55573783:T:C	6.0158e-57	-1.07932e-09	-0.968978	9.69049e-17	-1.07932e-09	-1.08226
55574312	chr3:55574312:C:A	9.77404e-58	-1.48899	-1.29723	4.85405e-17	-0.745482	-1.02811
55574473	chr3:55574473:G:A	1.46065e-57	-2.38448	-4.45018e-10	2.4168e-17	-2.47096	-4.45018e-10
55574529	chr3:55574529:TG:T	4.48097e-57	-1.07932e-09	-1.26353	7.48474e-17	-1.07932e-09	-1.34054
55574560	chr3:55574560:T:C	6.86541e-57	-1.07932e-09	-0.836872	9.01313e-17	-1.07932e-09	-1.15472
55575237	chr3:55575237:C:T	4.08679e-57	-1.07932e-09	-1.35561	8.25766e-17	-1.07932e-09	-1.24226
55575309	chr3:55575309:C:T	1.47021e-57	-1.18898	-1.18898	1.71438e-17	-1.48372	-1.33063
55575602	chr3:55575602:T:C	3.31582e-58	-2.4601	-1.40715	2.01182e-17	-1.25188	-1.40249
55575816	chr3:55575816:CT:C	4.57241e-57	-1.07932e-09	-1.24333	7.43737e-17	-1.07932e-09	-1.34688
55576319	chr3:55576319:A:T	1.88999e-57	-2.1268	-4.45018e-10	1.04e-15	1.29098	-4.45018e-10
55576322	chr3:55576322:A:T	1.3377e-57	-2.47242	-4.45018e-10	3.0665e-16	0.0697194	-4.45018e-10
55576378	chr3:55576378:G:A	5.77615e-58	-1.90508	-1.40713	6.10899e-17	-0.280629	-1.26301
55576557	chr3:55576557:T:A	3.84448e-57	-1.07932e-09	-1.41673	7.51702e-17	-1.07932e-09	-1.33623
55576776	chr3:55576776:C:T	1.42652e-57	-2.40813	-4.45018e-10	3.65455e-17	-2.05743	-4.45018e-10
55576936	chr3:55576936:C:T	4.3907e-57	-1.07932e-09	-1.28388	7.13857e-17	-1.07932e-09	-1.38789
55576960	chr3:55576960:T:G	2.83409e-58	-2.61924	-1.40499	4.95161e-18	-2.67183	-1.38444
55577709	chr3:55577709:C:T	3.77613e-57	-1.07932e-09	-1.43467	7.21497e-17	-1.07932e-09	-1.37724
55577717	chr3:55577717:G:A	3.75117e-57	-1.07932e-09	-1.4413	6.91574e-17	-1.07932e-09	-1.4196
55577957	chr3:55577957:G:C	4.56911e-57	-1.07932e-09	-1.24405	7.34335e-17	-1.07932e-09	-1.35961
55579006	chr3:55579006:C:T	3.66025e-57	-1.07932e-09	-1.46584	6.91151e-17	-1.07932e-09	-1.42021
55579257	chr3:55579257:T:C	4.47552e-57	-1.07932e-09	-1.26475	7.2227e-17	-1.07932e-09	-1.37617
55579260	chr3:55579260:G:A	4.99446e-58	-2.03649	-1.42113	3.49455e-17	-0.63588	-1.46632
55579531	chr3:55579531:G:A	3.89151e-58	-2.24964	-1.45752	2.55547e-17	-0.948739	-1.46643
55579741	chr3:55579741:A:G	4.82689e-58	-2.22727	-1.26448	2.89904e-17	-0.936138	-1.35288
55579934	chr3:55579934:A:G	1.33541e-57	-1.11332	-1.3608	7.49009e-17	-0.220372	-1.11945
55579981	chr3:55579981:C:T	3.66622e-57	-1.07932e-09	-1.46421	6.61541e-17	-1.07932e-09	-1.464
55580021	chr3:55580021:G:A	2.99158e-58	-2.57116	-1.39899	4.93791e-18	-2.68378	-1.37527
55580354	chr3:55580354:C:T	4.68751e-57	-1.07932e-09	-1.21847	7.45741e-17	-1.07932e-09	-1.34419
55580512	chr3:55580512:G:A	1.39682e-57	-1.04627	-1.38289	7.762e-17	-0.138257	-1.16591
55581137	chr3:55581137:C:T	5.39657e-58	-1.95605	-1.42414	4.23729e-17	-0.464853	-1.44463
55581232	chr3:55581232:A:G	3.80441e-58	-2.27143	-1.45836	2.08701e-17	-1.15465	-1.46302
55581679	chr3:55581679:A:T	5.29162e-57	-1.07932e-09	-1.09724	8.14595e-17	-1.07932e-09	-1.25588
55581822	chr3:55581822:T:G	3.96026e-57	-1.07932e-09	-1.38706	7.74741e-17	-1.07932e-09	-1.30604
55582340	chr3:55582340:A:C	4.12541e-57	-1.07932e-09	-1.3462	8.35109e-17	-1.07932e-09	-1.23101
55582576	chr3:55582576:T:G	3.42779e-58	-2.50465	-1.32939	2.08404e-17	-1.28087	-1.33823
55582619	chr3:55582619:G:A	6.66552e-58	-1.83539	-1.33361	8.48101e-17	-0.0747371	-1.14084
55582997	chr3:55582997:G:C	4.07593e-57	-1.07932e-09	-1.35827	6.85097e-17	-1.07932e-09	-1.42901
55583085	chr3:55583085:A:G	2.93629e-58	-2.6054	-1.38341	7.20059e-18	-2.59056	-1.09127
55583302	chr3:55583302:A:G	3.83181e-57	-1.07932e-09	-1.42003	7.5129e-17	-1.07932e-09	-1.33678
55583779	chr3:55583779:A:G	3.73231e-57	-1.07932e-09	-1.44634	7.0188e-17	-1.07932e-09	-1.40481
55583910	chr3:55583910:A:T	5.06442e-58	-2.40439	-1.03932	9.11238e-18	-2.27721	-1.16915
55584126	chr3:55584126:C:T	1.14172e-57	-1.36041	-1.27042	3.30331e-17	-0.942391	-1.21609
55584464	chr3:55584464:G:A	2.68612e-58	-2.63145	-1.4464	4.87745e-18	-2.60804	-1.46332
55584638	chr3:55584638:C:T	1.21531e-57	-2.56837	-4.45018e-10	1.95989e-17	-2.68051	-4.45018e-10
55584848	chr3:55584848:G:A	2.40765e-57	-1.24917	-0.635546	1.04976e-16	-0.191576	-0.810684
55585053	chr3:55585053:C:T	5.9947e-57	-1.07932e-09	-0.972491	8.36964e-17	-1.07932e-09	-1.22879
55585065	chr3:55585065:G:A	6.13409e-58	-2.3649	-0.887195	6.40609e-18	-2.6631	-1.13564
55585145	chr3:55585145:C:T	4.76919e-57	-1.07932e-09	-1.20119	7.3861e-17	-1.07932e-09	-1.3538
55585305	chr3:55585305:C:T	6.14891e-57	-1.07932e-09	-0.947092	8.55857e-17	-1.07932e-09	-1.20647
55585390	chr3:55585390:A:C	8.72545e-57	-1.07932e-09	-0.597123	2.28922e-16	-1.07932e-09	-0.222605
55585433	chr3:55585433:C:T	4.51774e-57	-1.07932e-09	-1.25536	6.87821e-17	-1.07932e-09	-1.42504
55586021	chr3:55586021:C:T	3.84072e-57	-1.07932e-09	-1.41771	7.50805e-17	-1.07932e-09	-1.33743
55586433	chr3:55586433:C:T	2.77302e-58	-2.65152	-1.39449	7.24722e-18	-2.4218	-1.25357
55586538	chr3:55586538:T:C	3.21527e-58	-2.55361	-1.34443	7.63628e-18	-2.24013	-1.38295
55586702	chr3:55586702:G:A	4.17927e-57	-1.07932e-09	-1.33323	8.19685e-17	-1.07932e-09	-1.24965
55588095	chr3:55588095:T:C	3.71612e-57	-1.45069	-4.45018e-10	3.67091e-17	-2.05296	-4.45018e-10
55588784	chr3:55588784:T:C	6.432e-57	0.0412891	-0.943371	5.47362e-18	-2.66025	-1.2958
55588928	chr3:55588928:G:A	4.83402e-57	-1.57677	0.389077	2.43491e-17	-2.32957	-0.133921
55589005	chr3:55589005:A:G	7.47139e-57	-1.07932e-09	-0.752286	1.11287e-16	-1.07932e-09	-0.943876
55589143	chr3:55589143:C:T	3.78596e-58	-2.36964	-1.36502	6.21959e-18	-2.54284	-1.28544
55589291	chr3:55589291:A:T	3.6754e-57	-1.07932e-09	-1.4617	6.63845e-17	-1.07932e-09	-1.46052
55589317	chr3:55589317:C:A	5.16492e-57	-1.07932e-09	-1.12148	8.47343e-17	-1.07932e-09	-1.21647
55590134	chr3:55590134:A:G	3.67045e-57	-1.07932e-09	-1.46305	7.19653e-17	-1.07932e-09	-1.3798
55590436	chr3:55590436:C:T	3.60813e-58	-2.38339	-1.39937	5.36883e-18	-2.53126	-1.44411
55591030	chr3:55591030:C:T	3.65802e-57	-1.07932e-09	-1.46644	6.99154e-17	-1.07932e-09	-1.4087
55591049	chr3:55591049:G:A	4.04956e-58	-2.28407	-1.38327	6.36741e-18	-2.4054	-1.3994
55591134	chr3:55591134:C:T	3.66657e-57	-1.07932e-09	-1.46411	7.19704e-17	-1.07932e-09	-1.37973
55591658	chr3:55591658:C:T	2.56038e-56	-1.07932e-09	0.479375	3.33273e-16	-1.07932e-09	0.152974
55591681	chr3:55591681:A:G	7.62045e-57	-1.07932e-09	-0.732531	1.73722e-16	-1.07932e-09	-0.498534
55592037	chr3:55592037:A:C	3.12202e-58	-2.4829	-1.44458	6.24962e-18	-2.35776	-1.46571
55592288	chr3:55592288:A:G	4.04253e-57	-1.07932e-09	-1.3665	8.30377e-17	-1.07932e-09	-1.23669
55592302	chr3:55592302:G:A	4.66795e-58	-2.40896	-1.11627	6.72869e-18	-2.57471	-1.1749
55592887	chr3:55592887:C:T	3.45609e-58	-2.68113	-1.14468	5.08038e-18	-2.68435	-1.34625
55593591	chr3:55593591:A:G	3.66532e-57	-1.07932e-09	-1.46445	6.62691e-17	-1.07932e-09	-1.46226
55593618	chr3:55593618:C:A	4.07975e-56	-1.07932e-09	0.945255	1.63323e-15	-1.07932e-09	1.74233
55594096	chr3:55594096:T:C	2.70241e-56	-1.07932e-09	0.533363	1.12497e-15	-1.07932e-09	1.36952
55594468	chr3:55594468:T:TA	5.49935e-57	-1.07932e-09	-1.05874	1.80005e-16	-1.07932e-09	-0.463005
55594552	chr3:55594552:A:G	2.65361e-56	-1.07932e-09	0.515139	1.08976e-15	-1.07932e-09	1.33772
55595162	chr3:55595162:C:T	9.25358e-57	-1.07932e-09	-0.538357	1.45465e-16	-1.07932e-09	-0.676051
55595425	chr3:55595425:C:T	2.78746e-58	-2.60546	-1.43536	9.44581e-18	-2.25924	-1.15118
55595905	chr3:55595905:A:G	3.65938e-57	-1.07932e-09	-1.46607	6.70625e-17	-1.07932e-09	-1.45036
55596480	chr3:55596480:G:A	3.82537e-57	-1.07932e-09	-1.42171	7.84255e-17	-1.07932e-09	-1.29384
55596549	chr3:55596549:G:A	6.27913e-56	-1.07932e-09	1.37645	2.88553e-15	-1.07932e-09	2.31148
55596600	chr3:55596600:A:G	3.90904e-57	-1.07932e-09	-1.40008	8.17536e-17	-1.07932e-09	-1.25228
55596752	chr3:55596752:T:A	2.10511e-56	-1.07932e-09	0.283584	8.41272e-16	-1.07932e-09	1.07893
55597173	chr3:55597173:C:A	1.26311e-56	-1.07932e-09	-0.227205	3.46281e-16	-1.07932e-09	0.191263
55597191	chr3:55597191:T:C	1.18473e-56	-1.07932e-09	-0.291265	4.27572e-16	-1.07932e-09	0.402135
55597236	chr3:55597236:T:C	7.26283e-57	-1.07932e-09	-0.780598	1.7674e-16	-1.07932e-09	-0.481309
55597656	chr3:55597656:T:C	5.52133e-58	-1.94924	-1.40809	6.25959e-16	2.10601	-1.32271
55597985	chr3:55597985:A:G	2.09851e-56	-1.07932e-09	0.280445	8.39588e-16	-1.07932e-09	1.07692
55598570	chr3:55598570:T:C	3.65976e-57	-1.07932e-09	-1.46597	6.70819e-17	-1.07932e-09	-1.45007
55598717	chr3:55598717:C:T	1.10164e-56	-1.07932e-09	-0.363985	2.89579e-16	-1.07932e-09	0.012441
55598726	chr3:55598726:T:C	1.39423e-57	-2.43102	-4.45018e-10	2.02564e-17	-2.64752	-4.45018e-10
55598892	chr3:55598892:GA:G	4.74098e-58	-2.361	-1.1487	3.67527e-16	0.410999	-0.160192
55599094	chr3:55599094:C:T	1.36892e-56	-1.07932e-09	-0.146759	3.82568e-16	-1.07932e-09	0.29092
55599398	chr3:55599398:T:C	3.73066e-57	-1.07932e-09	-1.44678	6.60264e-17	-1.07932e-09	-1.46593
55599714	chr3:55599714:G:A	6.87273e-58	-2.23512	-0.903268	1.45648e-16	-0.435707	-0.239091
55600182	chr3:55600182:T:C	3.91416e-57	-1.07932e-09	-1.39877	7.73757e-17	-1.07932e-09	-1.30732
55600333	chr3:55600333:C:G	1.17017e-56	-1.07932e-09	-0.303632	4.18471e-16	-1.07932e-09	0.380621
55600448	chr3:55600448:T:C	6.25572e-58	-2.31145	-0.921007	1.45103e-17	-1.92131	-1.05982
55600704	chr3:55600704:T:C	4.04493e-57	-1.07932e-09	-1.3659	7.50758e-17	-1.07932e-09	-1.33749
55601059	chr3:55601059:A:C	1.59207e-56	-1.07932e-09	0.00425085	5.05984e-16	-1.07932e-09	0.570517
55601858	chr3:55601858:C:T	3.94917e-57	-1.07932e-09	-1.38986	6.88709e-17	-1.07932e-09	-1.42375
55601923	chr3:55601923:C:G	4.10371e-57	-1.07932e-09	-1.35147	7.08354e-17	-1.07932e-09	-1.39563
55601942	chr3:55601942:C:T	3.26601e-58	-2.67868	-1.2037	6.87853e-18	-2.58436	-1.14322
55601963	chr3:55601963:C:T	3.89284e-57	-1.07932e-09	-1.40423	6.93656e-17	-1.07932e-09	-1.4166
55602717	chr3:55602717:A:G	2.86575e-58	-2.67558	-1.33754	9.36341e-17	0.340477	-1.45707
55603498	chr3:55603498:GGT:G	4.74151e-58	-2.39932	-1.11027	1.02494e-16	0.417566	-1.44375
55603505	chr3:55603505:G:GTA	4.81823e-58	-2.39254	-1.10101	1.04374e-16	0.433487	-1.44149
55603735	chr3:55603735:T:C	5.07559e-58	-2.15008	-1.29143	1.88042e-16	0.822833	-1.24215
55603757	chr3:55603757:A:G	4.84643e-57	-1.07932e-09	-1.18513	8.09108e-17	-1.07932e-09	-1.26264
55603866	chr3:55603866:A:G	4.14416e-57	-1.07932e-09	-1.34167	8.20165e-17	-1.07932e-09	-1.24907
55604491	chr3:55604491:T:C	3.28447e-58	-2.42408	-1.45267	1.81679e-17	-1.33906	-1.41727
55604497	chr3:55604497:C:T	2.58264e-58	-2.68201	-1.43513	9.06982e-18	-2.37839	-1.07265
55605004	chr3:55605004:G:A	4.85377e-57	-1.07932e-09	-1.18361	9.69787e-17	-1.07932e-09	-1.0815
55605194	chr3:55605194:C:T	2.03158e-57	-2.05455	-4.45018e-10	2.74125e-17	-2.34499	-4.45018e-10
55605462	chr3:55605462:C:T	7.01192e-57	-1.07932e-09	-0.815755	1.08298e-16	-1.07932e-09	-0.9711
55605861	chr3:55605861:T:C	1.0118e-56	-1.07932e-09	-0.449053	1.55655e-16	-1.07932e-09	-0.608346
55605935	chr3:55605935:G:A	1.32356e-56	-0.180454	-4.45018e-10	2.06913e-15	1.9789	-4.45018e-10
55605989	chr3:55605989:AG:A	2.76867e-58	-2.59044	-1.45715	6.2935e-18	-2.35444	-1.46203
55606198	chr3:55606198:G:A	3.06335e-58	-2.48077	-1.46567	1.49599e-17	-1.50097	-1.44965
55606682	chr3:55606682:G:A	3.72552e-58	-2.35948	-1.39126	1.70593e-17	-1.37729	-1.442
55607782	chr3:55607782:A:G	7.69118e-57	-1.07932e-09	-0.723293	1.04949e-16	-1.07932e-09	-1.00252
55608081	chr3:55608081:A:G	2.7742e-58	-2.59179	-1.45379	6.22446e-18	-2.36457	-1.46293
55608478	chr3:55608478:A:G	3.19667e-58	-2.63712	-1.26672	1.13786e-17	-2.65263	-0.571622
55609043	chr3:55609043:C:T	3.31604e-58	-2.54599	-1.32119	9.91718e-18	-2.67904	-0.68268
55609185	chr3:55609185:G:A	3.70186e-58	-2.30003	-1.45709	5.10691e-18	-2.6838	-1.3416
55610324	chr3:55610324:C:G	7.84803e-57	-1.07932e-09	-0.703105	1.24238e-16	-1.07932e-09	-0.833788
55610475	chr3:55610475:G:A	7.90046e-57	-1.07932e-09	-0.696446	1.22992e-16	-1.07932e-09	-0.843865
55610482	chr3:55610482:A:G	7.14538e-57	-1.07932e-09	-0.796901	1.14062e-16	-1.07932e-09	-0.919245
55612174	chr3:55612174:T:G	3.75254e-57	-1.07932e-09	-1.44093	6.5995e-17	-1.07932e-09	-1.46641
55612379	chr3:55612379:A:G	6.77847e-57	-1.07932e-09	-0.849615	1.96999e-16	-1.07932e-09	-0.372789
55613639	chr3:55613639:G:A	1.00803e-56	-1.07932e-09	-0.452783	1.5693e-16	-1.07932e-09	-0.600187
55614211	chr3:55614211:G:C	3.89212e-57	-1.07932e-09	-1.40441	8.59172e-17	-1.07932e-09	-1.2026
55614572	chr3:55614572:T:A	4.22799e-57	-1.07932e-09	-1.32164	8.60584e-17	-1.07932e-09	-1.20096
55615045	chr3:55615045:C:T	1.32536e-56	-1.07932e-09	-0.179097	3.6138e-16	-1.07932e-09	0.233941
55615736	chr3:55615736:T:C	4.19792e-58	-2.67741	-0.953949	3.90039e-17	-2.30687	0.31454
55616086	chr3:55616086:T:G	1.18401e-57	-2.59446	-4.45018e-10	1.96802e-17	-2.67638	-4.45018e-10
55616308	chr3:55616308:AG:A	2.89273e-58	-2.56762	-1.43613	1.62513e-17	-1.4142	-1.45361
55616310	chr3:55616310:T:A	2.88511e-58	-2.5648	-1.44159	1.63323e-17	-1.40589	-1.45695
55616395	chr3:55616395:C:T	9.3271e-57	-1.07932e-09	-0.530443	1.27888e-16	-1.07932e-09	-0.804833
55616676	chr3:55616676:A:G	2.64225e-58	-2.6421	-1.45222	5.68264e-18	-2.53004	-1.38853
55616825	chr3:55616825:C:T	1.29287e-56	-1.07932e-09	-0.203917	3.53372e-16	-1.07932e-09	0.211533
55616970	chr3:55616970:C:T	3.7131e-57	-1.07932e-09	-1.4515	6.6221e-17	-1.07932e-09	-1.46299
55617320	chr3:55617320:T:C	3.70045e-57	-1.07932e-09	-1.45491	7.50788e-17	-1.07932e-09	-1.33745
55617700	chr3:55617700:A:G	1.15095e-56	-1.07932e-09	-0.32019	3.06454e-16	-1.07932e-09	0.0690787
55617725	chr3:55617725:G:C	1.05383e-57	-2.39031	-0.320621	1.1068e-17	-2.67426	-0.577671
55618128	chr3:55618128:T:C	3.76351e-57	-1.07932e-09	-1.43802	6.60585e-17	-1.07932e-09	-1.46545
55619391	chr3:55619391:C:G	1.5811e-56	-1.07932e-09	-0.00265958	2.56376e-16	-1.07932e-09	-0.109342
55619559	chr3:55619559:G:A	3.7418e-58	-2.59022	-1.15617	1.77517e-17	-1.5582	-1.22131
55619677	chr3:55619677:A:G	1.18386e-57	-2.33366	-0.260925	1.18061e-17	-2.66172	-0.525646
55619784	chr3:55619784:G:A	3.85577e-58	-2.57468	-1.1417	1.71425e-17	-1.57094	-1.24349
55620153	chr3:55620153:C:G	1.09013e-56	-1.07932e-09	-0.374485	2.87428e-16	-1.07932e-09	0.00498575
55622061	chr3:55622061:G:A	1.71157e-57	-2.22596	-4.45018e-10	1.02566e-16	-1.02548	-4.45018e-10
55623055	chr3:55623055:T:C	7.7987e-57	-1.07932e-09	-0.70941	1.28701e-16	-1.07932e-09	-0.798496
55623605	chr3:55623605:C:T	2.91162e-58	-2.6695	-1.32774	9.84072e-18	-2.54918	-0.820282
55623662	chr3:55623662:A:G	4.01329e-57	-1.07932e-09	-1.37376	7.8055e-17	-1.07932e-09	-1.29857
55623677	chr3:55623677:T:C	2.92247e-58	-2.67313	-1.32039	1.26537e-17	-2.14127	-0.976766
55623713	chr3:55623713:A:G	3.72675e-57	-1.07932e-09	-1.44783	6.6001e-17	-1.07932e-09	-1.46632
55623930	chr3:55623930:C:T	4.13525e-58	-2.68248	-0.963921	1.79531e-17	-2.51337	-0.254859
55624010	chr3:55624010:C:T	3.79727e-57	-1.07932e-09	-1.42908	7.26881e-17	-1.07932e-09	-1.36981
55624268	chr3:55624268:A:G	9.71265e-58	-2.31458	-0.477943	1.5518e-17	-2.19001	-0.723975
55624306	chr3:55624306:G:C	1.17617e-56	-1.07932e-09	-0.298518	2.85376e-16	-1.07932e-09	-0.00217859
55624323	chr3:55624323:T:C	6.40451e-58	-2.37971	-0.82924	1.73025e-17	-2.02082	-0.784319
55624324	chr3:55624324:G:A	8.35744e-57	-1.07932e-09	-0.640214	1.37939e-16	-1.07932e-09	-0.729179
55625008	chr3:55625008:TC:T	1.84125e-57	-2.15292	-4.45018e-10	1.08168e-16	-0.972298	-4.45018e-10
55625284	chr3:55625284:T:C	3.70862e-57	-1.07932e-09	-1.45271	6.90513e-17	-1.07932e-09	-1.42114
55625699	chr3:55625699:C:T	2.67114e-58	-2.62183	-1.46162	1.05587e-17	-1.92265	-1.37638
55625706	chr3:55625706:G:A	2.60339e-58	-2.64981	-1.45932	9.50455e-18	-2.01967	-1.38455
55625721	chr3:55625721:A:T	2.67602e-58	-2.62219	-1.45943	1.0554e-17	-1.91527	-1.38421
55625731	chr3:55625731:A:T	5.12733e-57	-1.12878	-4.45018e-10	3.62224e-17	-2.06631	-4.45018e-10
55625927	chr3:55625927:A:T	1.79919e-57	-2.17603	-4.45018e-10	1.05178e-16	-1.00034	-4.45018e-10
55626149	chr3:55626149:A:G	6.39321e-57	-1.07932e-09	-0.908131	1.42265e-16	-1.07932e-09	-0.698299
55626241	chr3:55626241:G:C	1.57997e-57	-2.30596	-4.45018e-10	8.04214e-17	-1.26871	-4.45018e-10
55626846	chr3:55626846:G:A	2.54867e-58	-2.68396	-1.44642	7.82508e-18	-2.48501	-1.11364
55626922	chr3:55626922:A:G	5.80536e-57	-1.07932e-09	-1.00459	8.77379e-17	-1.07932e-09	-1.18163
55626973	chr3:55626973:G:A	4.89204e-57	-1.07932e-09	-1.17576	8.42126e-17	-1.07932e-09	-1.22264
55627701	chr3:55627701:T:C	5.80723e-57	-1.07932e-09	-1.00426	8.77582e-17	-1.07932e-09	-1.1814
55628100	chr3:55628100:T:C	3.06792e-58	-2.48056	-1.46439	5.23592e-18	-2.53445	-1.466
55629117	chr3:55629117:GATGAGACCCACCCTCCATAAAGCAAGGATTCATT:G	4.12787e-57	-1.07932e-09	-1.34561	8.09194e-17	-1.07932e-09	-1.26253
55629320	chr3:55629320:T:C	5.55497e-57	-1.07932e-09	-1.04867	1.28335e-16	-1.07932e-09	-0.801342
55629379	chr3:55629379:A:G	4.08957e-57	-1.07932e-09	-1.35493	6.91261e-17	-1.07932e-09	-1.42006
55629565	chr3:55629565:T:C	4.82552e-58	-2.39518	-1.09685	1.22365e-17	-2.11165	-1.03992
55630421	chr3:55630421:G:A	2.70058e-58	-2.64194	-1.43055	1.49061e-17	-1.53002	-1.42419
55630539	chr3:55630539:G:C	5.22389e-58	-2.41694	-0.995773	1.36139e-17	-2.09357	-0.951324
55630589	chr3:55630589:G:C	5.73152e-57	-1.07932e-09	-1.01739	1.33435e-16	-1.07932e-09	-0.762371
55631355	chr3:55631355:G:A	2.6728e-58	-2.68278	-1.40004	4.55417e-18	-2.67612	-1.46383
55631608	chr3:55631608:G:A	7.84759e-57	-1.07932e-09	-0.703161	1.62176e-16	-1.07932e-09	-0.567303
55631726	chr3:55631726:C:T	4.54828e-57	-1.07932e-09	-1.24862	8.87553e-17	-1.07932e-09	-1.1701
55631761	chr3:55631761:T:C	2.85135e-58	-2.61052	-1.40764	7.08689e-18	-2.63347	-1.06427
55631862	chr3:55631862:A:G	6.4518e-58	-2.45438	-0.747216	1.67565e-17	-2.09073	-0.746473
55631947	chr3:55631947:C:A	2.71149e-58	-2.62209	-1.44637	6.49233e-18	-2.61575	-1.16962
55632156	chr3:55632156:G:A	1.489e-57	-2.36526	-4.45018e-10	7.13774e-17	-1.38801	-4.45018e-10
55632926	chr3:55632926:T:C	5.43194e-57	-1.07932e-09	-1.07107	1.24722e-16	-1.07932e-09	-0.8299
55633047	chr3:55633047:C:T	1.17329e-57	-2.60355	-4.45018e-10	2.81102e-17	-2.31985	-4.45018e-10
55633065	chr3:55633065:C:T	4.62086e-57	-1.07932e-09	-1.23279	8.05126e-17	-1.07932e-09	-1.26757
55633512	chr3:55633512:C:G	2.84043e-58	-2.63281	-1.38919	4.89776e-18	-2.60226	-1.46494
55633902	chr3:55633902:G:A	1.17746e-56	-1.07932e-09	-0.297423	3.5417e-16	-1.07932e-09	0.21379
55633931	chr3:55633931:C:T	4.07607e-57	-1.07932e-09	-1.35823	6.84972e-17	-1.07932e-09	-1.42919
55634214	chr3:55634214:A:G	8.31905e-57	-1.07932e-09	-0.644819	1.92722e-16	-1.07932e-09	-0.394741
55634442	chr3:55634442:G:A	2.58402e-58	-2.68385	-1.43275	7.99708e-18	-2.42777	-1.14914
55634449	chr3:55634449:A:G	3.71202e-57	-1.07932e-09	-1.45179	6.61075e-17	-1.07932e-09	-1.46471
55634967	chr3:55634967:C:T	4.61044e-57	-2.6824	1.44736	8.11068e-17	-1.56995	0.309726
55634996	chr3:55634996:C:T	2.78784e-58	-2.68308	-1.35761	9.81744e-18	-2.41826	-0.953565
55635114	chr3:55635114:C:T	2.86532e-58	-2.67891	-1.33436	1.0798e-17	-2.3695	-0.907128
55635180	chr3:55635180:G:A	1.64304e-57	-2.26682	-4.45018e-10	8.60286e-17	-1.20131	-4.45018e-10
55635603	chr3:55635603:C:T	3.86482e-57	-1.07932e-09	-1.41145	6.86911e-17	-1.07932e-09	-1.42637
55635736	chr3:55635736:T:C	5.55943e-58	-2.39904	-0.951415	1.46073e-17	-2.06762	-0.906853
55635962	chr3:55635962:C:T	1.50747e-57	-2.35293	-4.45018e-10	7.25919e-17	-1.37113	-4.45018e-10
55636108	chr3:55636108:T:A	4.44364e-57	-1.07932e-09	-1.27189	7.75742e-17	-1.07932e-09	-1.30475
55636261	chr3:55636261:AG:A	4.27276e-57	-1.07932e-09	-1.31111	7.05315e-17	-1.07932e-09	-1.39993
55636383	chr3:55636383:G:C	5.6934e-58	-2.41703	-0.90962	1.47594e-17	-2.10012	-0.863991
55636612	chr3:55636612:C:A	1.69018e-57	-2.23853	-4.45018e-10	9.06791e-17	-1.14866	-4.45018e-10
55636722	chr3:55636722:C:T	2.51792e-57	-2.6756	0.835665	6.39855e-17	-2.51266	1.01533
55636779	chr3:55636779:G:A	8.68549e-57	-1.07932e-09	-0.601713	2.0157e-16	-1.07932e-09	-0.34985
55636892	chr3:55636892:A:C	1.06493e-57	-1.61847	-1.08199	2.87278e-16	-0.205073	0.209536
55637015	chr3:55637015:T:G	3.37079e-57	-2.38018	0.831964	9.08669e-17	-2.09927	0.952678
55637357	chr3:55637357:A:G	4.4297e-58	-2.46584	-1.11178	1.11646e-17	-2.15036	-1.09288
55637537	chr3:55637537:C:T	2.54198e-57	-1.83042	-4.45018e-10	4.27396e-17	-1.90086	-4.45018e-10
55637558	chr3:55637558:T:C	5.49244e-58	-2.64311	-0.719468	2.81407e-17	-2.39977	0.0809963
55637731	chr3:55637731:C:T	5.97907e-58	-2.54301	-0.734675	5.39123e-18	-2.68395	-1.28727
55638474	chr3:55638474:A:G	9.79777e-56	-1.07932e-09	1.82137	2.96288e-15	-1.07932e-09	2.33793
55638654	chr3:55638654:C:A	6.88341e-57	-1.07932e-09	-0.834253	1.19853e-16	-1.07932e-09	-0.869725
55638727	chr3:55638727:A:G	5.93448e-57	-1.07932e-09	-0.982588	9.71055e-17	-1.07932e-09	-1.08019
55639027	chr3:55639027:A:G	3.65654e-57	-1.46685	-4.45018e-10	7.02587e-17	-1.4038	-4.45018e-10
55639134	chr3:55639134:T:C	2.73073e-56	-1.07932e-09	0.543786	1.13263e-15	-1.07932e-09	1.37631
55639387	chr3:55639387:A:C	2.05401e-56	-1.07932e-09	0.259014	6.30965e-16	-1.07932e-09	0.791262
55639847	chr3:55639847:C:T	1.52635e-57	-2.34049	-4.45018e-10	7.28938e-17	-1.36698	-4.45018e-10
55639856	chr3:55639856:C:T	6.57016e-57	-1.07932e-09	-0.880828	1.1461e-16	-1.07932e-09	-0.91445
55640171	chr3:55640171:A:G	3.83425e-57	-1.07932e-09	-1.41939	6.66654e-17	-1.07932e-09	-1.4563
55640206	chr3:55640206:C:T	3.94941e-57	-1.07932e-09	-1.3898	7.83418e-17	-1.07932e-09	-1.29491
55640240	chr3:55640240:C:A	1.48087e-57	-2.37073	-4.45018e-10	6.82627e-17	-1.43262	-4.45018e-10
55640358	chr3:55640358:C:A	8.15286e-58	-1.56122	-1.40637	2.03941e-16	0.391077	-0.729235
55640550	chr3:55640550:A:G	3.78773e-57	-1.07932e-09	-1.4316	7.05798e-17	-1.07932e-09	-1.39924
55640634	chr3:55640634:G:A	6.55803e-57	-1.07932e-09	-0.882677	1.0625e-16	-1.07932e-09	-0.990193
55640701	chr3:55640701:G:A	6.06517e-57	-1.07932e-09	-0.960805	1.05592e-16	-1.07932e-09	-0.99641
55640786	chr3:55640786:A:G	4.2704e-57	-1.07932e-09	-1.31166	9.07228e-17	-1.07932e-09	-1.14818
55640789	chr3:55640789:AG:A	1.0178e-56	-1.07932e-09	-0.443134	2.67833e-16	-1.07932e-09	-0.0656253
55640805	chr3:55640805:T:A	1.10716e-57	-2.66157	-4.45018e-10	2.91302e-17	-2.28421	-4.45018e-10
55640895	chr3:55640895:G:C	3.73366e-57	-1.07932e-09	-1.44598	6.60372e-17	-1.07932e-09	-1.46577
55640983	chr3:55640983:C:T	4.39454e-57	-1.07932e-09	-1.283	8.81108e-17	-1.07932e-09	-1.17739
55641729	chr3:55641729:C:T	4.1719e-57	-1.07932e-09	-1.335	6.88441e-17	-1.07932e-09	-1.42414
55642011	chr3:55642011:G:A	3.69271e-57	-1.07932e-09	-1.45701	6.75952e-17	-1.07932e-09	-1.44245
55642195	chr3:55642195:C:CAT	1.81155e-57	-2.16919	-4.45018e-10	1.02704e-16	-1.02414	-4.45018e-10
55642586	chr3:55642586:A:C	5.06731e-57	-1.07932e-09	-1.14056	7.85294e-17	-1.07932e-09	-1.29252
55642831	chr3:55642831:T:G	3.71736e-57	-1.07932e-09	-1.45035	6.59963e-17	-1.07932e-09	-1.46639
55642992	chr3:55642992:G:A	3.99841e-57	-1.07932e-09	-1.37747	7.5399e-17	-1.07932e-09	-1.33319
55643005	chr3:55643005:C:T	3.33731e-58	-2.48633	-1.37446	1.07825e-17	-2.66686	-0.611211
55643238	chr3:55643238:T:A	3.37341e-58	-2.48331	-1.36672	2.66211e-17	-1.41599	-0.958295
55643709	chr3:55643709:C:T	3.82164e-57	-1.07932e-09	-1.42269	6.83204e-17	-1.07932e-09	-1.43178
55644550	chr3:55644550:C:T	3.12106e-58	-2.67678	-1.251	1.64544e-17	-1.38944	-1.46596
55644564	chr3:55644564:T:C	3.69127e-57	-1.07932e-09	-1.4574	6.84565e-17	-1.07932e-09	-1.42979
55644855	chr3:55644855:C:G	3.89443e-57	-1.07932e-09	-1.40382	6.85765e-17	-1.07932e-09	-1.42804
55645025	chr3:55645025:T:C	3.98461e-57	-1.07932e-09	-1.38093	6.8878e-17	-1.07932e-09	-1.42365
55645029	chr3:55645029:C:T	1.46476e-57	-2.38168	-4.45018e-10	6.8466e-17	-1.42965	-4.45018e-10
55645266	chr3:55645266:A:G	3.92797e-57	-1.07932e-09	-1.39525	7.75603e-17	-1.07932e-09	-1.30493
55645271	chr3:55645271:G:A	4.22688e-57	-1.07932e-09	-1.3219	8.58847e-17	-1.07932e-09	-1.20298
55645289	chr3:55645289:G:A	3.92488e-57	-1.07932e-09	-1.39603	7.74249e-17	-1.07932e-09	-1.30668
55645347	chr3:55645347:G:A	5.08494e-57	-1.07932e-09	-1.13708	1.24044e-16	-1.07932e-09	-0.835349
55645428	chr3:55645428:C:T	4.27597e-57	-1.07932e-09	-1.31036	8.49301e-17	-1.07932e-09	-1.21416
55645780	chr3:55645780:C:G	2.89813e-58	-2.6631	-1.33878	1.54927e-17	-1.47221	-1.44341
55645813	chr3:55645813:G:A	3.66075e-58	-2.30472	-1.46357	7.51499e-18	-2.67759	-0.961501
55645830	chr3:55645830:C:T	3.86055e-57	-1.07932e-09	-1.41256	7.55291e-17	-1.07932e-09	-1.33147
55645886	chr3:55645886:T:G	3.79894e-57	-1.07932e-09	-1.42865	6.68332e-17	-1.07932e-09	-1.45379
55646178	chr3:55646178:T:C	4.72177e-58	-2.62615	-0.887618	1.03577e-17	-2.37205	-0.946214
55647048	chr3:55647048:G:A	5.84555e-56	-1.07932e-09	1.3049	2.58901e-15	-1.07932e-09	2.20304
55647178	chr3:55647178:C:A	3.88463e-57	-1.07932e-09	-1.40634	8.04602e-17	-1.07932e-09	-1.26823
55647188	chr3:55647188:C:G	3.83637e-57	-1.07932e-09	-1.41884	7.67866e-17	-1.07932e-09	-1.31496
55647773	chr3:55647773:T:C	1.1457e-56	-1.07932e-09	-0.324767	2.69422e-16	-1.07932e-09	-0.0597103
55648566	chr3:55648566:C:A	6.4233e-57	-1.07932e-09	-0.903435	1.41535e-16	-1.07932e-09	-0.703439
55648698	chr3:55648698:C:T	3.5514e-58	-2.58038	-1.21823	8.631e-18	-2.23608	-1.26454
55648728	chr3:55648728:G:A	2.03916e-56	-1.07932e-09	0.251754	7.57001e-16	-1.07932e-09	0.973377
55648986	chr3:55648986:G:A	3.39487e-58	-2.55856	-1.28512	8.68853e-18	-2.17124	-1.32274
55649898	chr3:55649898:G:A	3.07057e-58	-2.59947	-1.34462	7.53743e-18	-2.25971	-1.3764
55650719	chr3:55650719:A:G	3.71785e-56	-1.07932e-09	0.852363	1.49799e-15	-1.07932e-09	1.65589
55650848	chr3:55650848:TTTTC:T	1.86351e-57	-2.14091	-4.45018e-10	1.08695e-16	-0.967444	-4.45018e-10
55651140	chr3:55651140:C:T	3.72782e-57	-1.07932e-09	-1.44754	7.00857e-17	-1.07932e-09	-1.40627
55651232	chr3:55651232:T:C	1.84339e-57	-2.15176	-4.45018e-10	1.07913e-16	-0.974661	-4.45018e-10
55651986	chr3:55651986:C:T	2.75654e-58	-2.5916	-1.46038	5.66569e-18	-2.45586	-1.4657
55651987	chr3:55651987:A:G	7.16317e-57	-1.07932e-09	-0.794414	1.69924e-16	-1.07932e-09	-0.520634
55652012	chr3:55652012:T:A	3.70279e-57	-1.07932e-09	-1.45428	6.59957e-17	-1.07932e-09	-1.4664
55652186	chr3:55652186:T:G	3.77839e-57	-1.07932e-09	-1.43407	6.62238e-17	-1.07932e-09	-1.46295
55652785	chr3:55652785:G:A	1.10104e-57	-2.66711	-4.45018e-10	1.95509e-17	-2.68297	-4.45018e-10
55653427	chr3:55653427:A:G	2.67608e-56	-1.07932e-09	0.523572	4.23584e-16	-1.07932e-09	0.392765
55653462	chr3:55653462:C:T	3.92984e-57	-1.07932e-09	-1.39477	6.77812e-17	-1.07932e-09	-1.4397
55653471	chr3:55653471:A:G	2.10393e-56	-1.07932e-09	0.283024	5.53851e-16	-1.07932e-09	0.660909
55653694	chr3:55653694:G:T	4.80039e-58	-2.06813	-1.42913	6.74332e-18	-2.61744	-1.12999
55654783	chr3:55654783:G:C	1.65127e-57	-2.26182	-4.45018e-10	4.63063e-17	-1.82071	-4.45018e-10
55655090	chr3:55655090:GAC:G	8.35838e-58	-1.80163	-1.14106	1.17019e-17	-1.79406	-1.40218
55655241	chr3:55655241:GC:G	1.19403e-57	-1.49465	-1.09138	1.2512e-17	-2.04784	-1.08146
55655324	chr3:55655324:T:C	1.56467e-57	-2.07317	-0.242524	2.42059e-17	-1.74044	-0.728958
55655355	chr3:55655355:C:G	2.20408e-57	-1.01428	-0.958779	1.61702e-17	-1.90001	-0.972806
55655568	chr3:55655568:C:G	1.19421e-57	-2.58588	-4.45018e-10	3.13957e-17	-2.20932	-4.45018e-10
55655650	chr3:55655650:G:A	4.71794e-57	-1.07932e-09	-1.212	1.04042e-16	-1.07932e-09	-1.01119
55655659	chr3:55655659:G:A	5.15743e-57	-1.07932e-09	-1.12293	8.24373e-17	-1.07932e-09	-1.24395
55655841	chr3:55655841:G:A	3.67228e-57	-1.07932e-09	-1.46255	6.64997e-17	-1.07932e-09	-1.45879
55655936	chr3:55655936:C:A	1.00055e-57	-1.3352	-1.42761	8.73893e-18	-2.35379	-1.13441
55656160	chr3:55656160:G:A	1.08513e-57	-2.68167	-4.45018e-10	2.08725e-17	-2.61756	-4.45018e-10
55656961	chr3:55656961:C:T	1.25381e-57	-2.2153	-0.321879	8.05114e-18	-2.61795	-0.952225
55657369	chr3:55657369:T:C	3.28005e-57	-0.150678	-1.42483	1.16878e-17	-1.80576	-1.39168
55658355	chr3:55658355:C:A	1.12396e-57	-2.64651	-4.45018e-10	1.9621e-17	-2.67939	-4.45018e-10
55658934	chr3:55658934:C:T	4.27181e-57	-1.07932e-09	-1.31133	7.30123e-17	-1.07932e-09	-1.36536
55659263	chr3:55659263:A:G	6.9499e-58	-2.10175	-1.02547	6.96432e-18	-2.34216	-1.37302
55659288	chr3:55659288:C:T	3.03451e-58	-2.58977	-1.36614	7.20948e-18	-2.68052	-1.00007
55660033	chr3:55660033:T:C	3.20911e-57	-0.375812	-1.22156	5.81657e-17	-0.254344	-1.33835
55660308	chr3:55660308:T:G	5.33967e-58	-2.04684	-1.34395	1.34414e-17	-2.31727	-0.740384
55660710	chr3:55660710:C:T	5.74968e-58	-2.61282	-0.703989	1.32727e-17	-2.3403	-0.729978
55661197	chr3:55661197:C:T	2.53315e-57	-1.8339	-4.45018e-10	1.86807e-16	-0.425913	-4.45018e-10
55661615	chr3:55661615:T:C	3.02055e-56	-1.07932e-09	0.644658	4.70051e-16	-1.07932e-09	0.496853
55661997	chr3:55661997:A:G	7.09994e-57	-1.07932e-09	-0.803281	1.22297e-16	-1.07932e-09	-0.849537
55662265	chr3:55662265:C:A	1.83976e-57	-2.15373	-4.45018e-10	2.47127e-17	-2.44867	-4.45018e-10
55662424	chr3:55662424:C:T	3.65804e-57	-1.07932e-09	-1.46644	6.66956e-17	-1.07932e-09	-1.45585
55663576	chr3:55663576:C:T	1.29551e-57	-2.50446	-4.45018e-10	1.95243e-17	-2.68433	-4.45018e-10
55663764	chr3:55663764:A:G	4.13185e-57	-1.07932e-09	-1.34464	7.01756e-17	-1.07932e-09	-1.40499
55663952	chr3:55663952:C:T	3.03282e-58	-2.58012	-1.37634	7.1416e-18	-2.27114	-1.41891
55664023	chr3:55664023:T:C	1.93049e-55	-1.07932e-09	2.49958	6.2051e-15	-1.07932e-09	3.07714
55664081	chr3:55664081:A:C	1.08285e-57	-2.68377	-4.45018e-10	2.02603e-17	-2.64733	-4.45018e-10
55664148	chr3:55664148:T:C	4.39381e-58	-2.13496	-1.45079	1.09694e-17	-2.24475	-1.01613
55664592	chr3:55664592:C:T	5.59471e-57	-1.07932e-09	-1.04155	1.61546e-16	-1.07932e-09	-0.571196
55665212	chr3:55665212:A:G	1.75597e-57	-0.734108	-1.46624	9.41036e-18	-1.94797	-1.46621
55665303	chr3:55665303:T:A	2.86813e-57	-0.692482	-1.01723	7.91176e-17	-0.0664225	-1.21863
55665748	chr3:55665748:T:A	4.15581e-57	-1.07932e-09	-1.33886	8.44682e-17	-1.07932e-09	-1.21961
55665852	chr3:55665852:T:C	9.42837e-58	-2.35159	-0.470635	9.37201e-18	-2.53719	-0.881068
55665978	chr3:55665978:T:C	3.67728e-57	-1.07932e-09	-1.46119	6.59969e-17	-1.07932e-09	-1.46638
55666055	chr3:55666055:G:A	1.39162e-57	-2.32123	-0.111676	1.46193e-17	-2.15479	-0.818852
55666294	chr3:55666294:C:T	4.54034e-58	-2.19138	-1.36157	3.48714e-17	-1.00884	-1.09548
55666317	chr3:55666317:C:T	4.63532e-57	-1.07932e-09	-1.22966	8.9683e-17	-1.07932e-09	-1.15971
55666484	chr3:55666484:G:A	1.86239e-57	-1.75484	-0.386664	1.37417e-17	-2.26096	-0.774597
55666565	chr3:55666565:C:T	6.29459e-57	-1.07932e-09	-0.923676	1.9186e-16	-1.07932e-09	-0.399223
55666624	chr3:55666624:T:C	1.34259e-57	-2.36813	-0.10063	1.25011e-17	-2.53171	-0.598462
55666691	chr3:55666691:G:T	3.72118e-58	-2.40423	-1.34768	1.37014e-17	-2.39149	-0.646999
55666797	chr3:55666797:A:G	1.70095e-57	-2.11528	-0.116907	1.46551e-17	-2.39582	-0.57538
55666862	chr3:55666862:T:G	1.36567e-57	-2.119	-0.332721	1.21876e-17	-2.39594	-0.759622
55666929	chr3:55666929:AAT:A	2.82903e-58	-2.58851	-1.43751	4.9203e-18	-2.68267	-1.37995
55666961	chr3:55666961:T:C	4.31087e-57	-1.07932e-09	-1.30223	8.50536e-17	-1.07932e-09	-1.21271
55667730	chr3:55667730:C:T	2.68009e-58	-2.62035	-1.45975	6.78335e-18	-2.38121	-1.36031
55667790	chr3:55667790:A:C	2.6004e-57	-2.40902	0.601322	2.0947e-17	-2.65115	0.0371592
55667808	chr3:55667808:A:G	2.69157e-57	-2.39816	0.624919	2.13654e-17	-2.64795	0.0537406
55667987	chr3:55667987:C:T	1.81083e-56	-1.07932e-09	0.133005	4.08756e-16	-1.07932e-09	0.35713
55668261	chr3:55668261:G:A	3.69577e-57	-1.07932e-09	-1.45618	6.60951e-17	-1.07932e-09	-1.46489
55668342	chr3:55668342:T:C	2.98931e-56	-1.07932e-09	0.634261	1.59537e-15	-1.07932e-09	1.71887
55668429	chr3:55668429:G:A	1.12903e-57	-2.64201	-4.45018e-10	2.7652e-17	-2.33629	-4.45018e-10
55668895	chr3:55668895:G:T	3.68688e-58	-2.6593	-1.10187	7.86707e-18	-2.44272	-1.15058
55668970	chr3:55668970:A:G	4.4568e-57	-1.07932e-09	-1.26894	8.82938e-17	-1.07932e-09	-1.17532
55669073	chr3:55669073:T:C	7.75147e-58	-2.40836	-0.609706	8.19688e-18	-2.56443	-0.9878
55669245	chr3:55669245:T:C	2.58431e-58	-2.68367	-1.43282	5.7428e-18	-2.58761	-1.32043
55669575	chr3:55669575:T:G	6.85501e-58	-2.52136	-0.619616	7.31294e-18	-2.67447	-0.99187
55670051	chr3:55670051:A:G	6.73496e-58	-2.52566	-0.632975	7.23027e-18	-2.67623	-1.00149
55670373	chr3:55670373:T:C	6.8383e-58	-2.52543	-0.617979	7.32124e-18	-2.676	-0.98921
55670610	chr3:55670610:G:C	6.18546e-56	-1.07932e-09	1.36142	7.84255e-16	-1.07932e-09	1.00875
55670838	chr3:55670838:A:G	4.10727e-58	-2.6828	-0.97039	3.64263e-17	-2.68376	0.623068
55672026	chr3:55672026:C:T	3.85883e-57	-1.07932e-09	-1.413	6.74311e-17	-1.07932e-09	-1.44488
55672403	chr3:55672403:G:T	8.20443e-57	-1.07932e-09	-0.658693	1.52169e-16	-1.07932e-09	-0.630998
55673307	chr3:55673307:G:A	2.56229e-57	-1.82246	-4.45018e-10	3.94074e-17	-1.98203	-4.45018e-10
55673323	chr3:55673323:G:A	3.25502e-57	-1.58317	-4.45018e-10	2.93696e-16	0.0265577	-4.45018e-10
55673324	chr3:55673324:C:T	2.13225e-56	-1.07932e-09	0.296397	1.06646e-15	-1.07932e-09	1.31612
55673505	chr3:55673505:C:T	1.21912e-57	-2.56524	-4.45018e-10	3.44838e-17	-2.1155	-4.45018e-10
55674176	chr3:55674176:C:T	4.36661e-57	-1.07932e-09	-1.28938	8.60904e-17	-1.07932e-09	-1.20059
55674540	chr3:55674540:A:C	5.50046e-57	-1.07932e-09	-1.05853	1.20042e-16	-1.07932e-09	-0.868148
55674582	chr3:55674582:C:G	4.40719e-57	-1.07932e-09	-1.28013	1.01863e-16	-1.07932e-09	-1.03236
55674665	chr3:55674665:C:T	2.66779e-58	-2.61854	-1.46616	5.93055e-18	-2.68434	-1.19153
55674792	chr3:55674792:C:T	3.88437e-57	-1.07932e-09	-1.40641	6.81036e-17	-1.07932e-09	-1.43496
55674891	chr3:55674891:A:G	1.56501e-56	-1.07932e-09	-0.01289	7.34886e-16	-1.07932e-09	0.943728
55675395	chr3:55675395:T:A	6.80278e-57	-1.07932e-09	-0.846036	1.42753e-16	-1.07932e-09	-0.694875
55676409	chr3:55676409:G:A	5.26847e-57	-1.07932e-09	-1.10163	1.13494e-16	-1.07932e-09	-0.924236
55676427	chr3:55676427:C:T	3.31606e-58	-2.43687	-1.4303	5.23581e-18	-2.68394	-1.31652
55676634	chr3:55676634:CA:C	2.87353e-58	-2.61189	-1.39853	6.93284e-18	-2.3164	-1.40332
55676829	chr3:55676829:T:C	2.01268e-57	-2.0639	-4.45018e-10	4.34579e-15	2.72098	-4.45018e-10
55676989	chr3:55676989:C:T	3.99013e-57	-1.07932e-09	-1.37954	6.89683e-17	-1.07932e-09	-1.42234
55677342	chr3:55677342:T:C	3.93057e-58	-2.64109	-1.05608	1.33758e-17	-2.27667	-0.785869
55677476	chr3:55677476:C:A	2.6419e-58	-2.63002	-1.46443	5.99491e-18	-2.68095	-1.18413
55677769	chr3:55677769:A:T	7.15487e-56	-1.07932e-09	1.50701	2.06753e-15	-1.07932e-09	1.97812
55678152	chr3:55678152:T:C	9.38469e-57	-1.07932e-09	-0.524287	1.58823e-16	-1.07932e-09	-0.588197
55678510	chr3:55678510:C:T	4.32457e-57	-1.07932e-09	-1.29905	8.51173e-17	-1.07932e-09	-1.21196
55679897	chr3:55679897:C:A	4.58219e-57	-1.07932e-09	-1.24119	1.2074e-16	-1.07932e-09	-0.862348
55680827	chr3:55680827:G:C	1.72066e-57	-2.22066	-4.45018e-10	1.12791e-16	-0.930447	-4.45018e-10
55681159	chr3:55681159:T:G	1.35696e-56	-1.07932e-09	-0.155534	3.90477e-16	-1.07932e-09	0.311382
55682226	chr3:55682226:T:C	4.82768e-57	-1.07932e-09	-1.189	1.02725e-16	-1.07932e-09	-1.02393
55682623	chr3:55682623:T:C	4.0138e-58	-2.6831	-0.993114	1.66348e-17	-2.14881	-0.695677
55682784	chr3:55682784:A:G	7.15466e-56	-1.07932e-09	1.50698	9.04811e-16	-1.07932e-09	1.15174
55682817	chr3:55682817:A:G	1.27829e-57	-1.05696	-1.46088	8.4336e-16	2.05869	-0.977282
55683011	chr3:55683011:T:C	3.68306e-57	-1.07932e-09	-1.45962	6.85638e-17	-1.07932e-09	-1.42822
55683090	chr3:55683090:C:G	4.20292e-58	-2.16414	-1.46603	7.07651e-18	-2.55787	-1.14134
55683490	chr3:55683490:A:G	3.76155e-57	-1.07932e-09	-1.43854	6.62118e-17	-1.07932e-09	-1.46313
55685524	chr3:55685524:C:A	2.56657e-58	-2.66247	-1.46091	5.75587e-18	-2.45263	-1.45314
55685536	chr3:55685536:T:C	4.87844e-57	-1.07932e-09	-1.17854	9.68349e-17	-1.07932e-09	-1.08298
55685799	chr3:55685799:C:T	2.55804e-58	-2.6634	-1.46331	5.9659e-18	-2.40509	-1.46483
55685809	chr3:55685809:G:A	3.79641e-57	-1.07932e-09	-1.42931	8.16609e-17	-1.07932e-09	-1.25341
55686336	chr3:55686336:T:C	3.28407e-57	-1.57428	-4.45018e-10	2.6145e-16	-0.0897452	-4.45018e-10
55686434	chr3:55686434:T:C	1.857e-57	-2.28902	0.144612	1.83671e-16	-0.860304	0.417462
55686732	chr3:55686732:G:A	5.54177e-57	-1.05105	-4.45018e-10	4.19207e-17	-1.92021	-4.45018e-10
55687661	chr3:55687661:G:A	5.32397e-55	-1.07932e-09	3.51402	1.4209e-14	-1.07932e-09	3.90565
55687868	chr3:55687868:G:A	2.33348e-56	-1.07932e-09	0.386579	7.86566e-16	-1.07932e-09	1.01169
55688207	chr3:55688207:T:C	3.11012e-58	-2.47836	-1.45293	5.64692e-18	-2.62637	-1.2985
55688328	chr3:55688328:G:A	4.1787e-57	-1.07932e-09	-1.33337	8.16573e-17	-1.07932e-09	-1.25346
55688341	chr3:55688341:C:A	3.79179e-57	-1.07932e-09	-1.43053	6.73526e-17	-1.07932e-09	-1.44605
55688759	chr3:55688759:TGTGCCA:T	8.31661e-57	-1.07932e-09	-0.645112	1.40679e-16	-1.07932e-09	-0.709505
55688767	chr3:55688767:G:C	8.30282e-57	-1.07932e-09	-0.646772	1.40467e-16	-1.07932e-09	-0.711018
55688882	chr3:55688882:G:T	4.59323e-57	-1.07932e-09	-1.23878	7.31545e-17	-1.07932e-09	-1.36341
55689107	chr3:55689107:G:T	7.25516e-57	-1.07932e-09	-0.781654	1.0473e-16	-1.07932e-09	-1.0046
55689635	chr3:55689635:A:G	3.71209e-57	-1.07932e-09	-1.45177	6.6028e-17	-1.07932e-09	-1.46591
55689740	chr3:55689740:C:A	1.22027e-57	-2.5643	-4.45018e-10	1.76024e-16	-0.48537	-4.45018e-10
55689784	chr3:55689784:C:T	1.08757e-57	-2.67943	-4.45018e-10	2.73314e-17	-2.34795	-4.45018e-10
55690793	chr3:55690793:G:A	1.2012e-56	-1.07932e-09	-0.277457	2.41824e-16	-1.07932e-09	-0.167778
55691390	chr3:55691390:C:T	1.54309e-57	-2.32958	-4.45018e-10	2.1751e-17	-2.57633	-4.45018e-10
55691841	chr3:55691841:C:T	5.54488e-57	-1.07932e-09	-1.05049	8.37132e-17	-1.07932e-09	-1.22859
55692501	chr3:55692501:T:C	1.09875e-57	-2.66919	-4.45018e-10	2.74193e-17	-2.34474	-4.45018e-10
55693144	chr3:55693144:G:C	1.19939e-57	-1.1618	-1.41976	1.1806e-15	1.87374	-0.455944
55693274	chr3:55693274:C:T	1.11354e-57	-2.65583	-4.45018e-10	2.59638e-17	-2.39929	-4.45018e-10
55693317	chr3:55693317:T:C	5.01201e-58	-2.10496	-1.34915	7.82126e-17	-0.287503	-1.00905
55693579	chr3:55693579:G:C	4.71078e-58	-2.12948	-1.38662	6.99924e-17	-0.298495	-1.10911
55693684	chr3:55693684:A:G	4.66126e-57	-1.07932e-09	-1.22408	7.38596e-17	-1.07932e-09	-1.35382
55693923	chr3:55693923:C:G	2.54017e-58	-2.67944	-1.45428	5.67256e-18	-2.46357	-1.45678
55695283	chr3:55695283:T:C	2.02237e-57	-2.0591	-4.45018e-10	1.86559e-16	-0.427238	-4.45018e-10
55695636	chr3:55695636:T:C	5.58713e-57	-1.07932e-09	-1.0429	1.19104e-16	-1.07932e-09	-0.875989
55696322	chr3:55696322:C:A	1.66372e-57	-2.25431	-4.45018e-10	2.3031e-17	-2.51915	-4.45018e-10
55696497	chr3:55696497:A:G	3.76745e-57	-1.07932e-09	-1.43697	6.61569e-17	-1.07932e-09	-1.46396
55696845	chr3:55696845:T:C	3.65955e-57	-1.07932e-09	-1.46603	7.22315e-17	-1.07932e-09	-1.37611
55697117	chr3:55697117:G:A	3.13881e-58	-2.65736	-1.26475	7.60564e-18	-2.44926	-1.17784
55698206	chr3:55698206:G:A	4.38617e-57	-1.07932e-09	-1.28491	7.56428e-17	-1.07932e-09	-1.32997
55698566	chr3:55698566:T:C	6.80927e-56	-2.29738	3.75488	3.48103e-15	-1.67291	4.17201
55698660	chr3:55698660:G:A	5.12613e-57	-1.07932e-09	-1.12902	8.08428e-17	-1.07932e-09	-1.26348
55699362	chr3:55699362:C:T	9.96589e-58	-2.67185	-0.0949338	2.43905e-17	-2.61221	0.150418
55699460	chr3:55699460:T:C	5.78287e-57	-1.07932e-09	-1.00847	8.98888e-17	-1.07932e-09	-1.15741
55699689	chr3:55699689:A:G	2.63802e-58	-2.6789	-1.41702	7.24266e-18	-2.32839	-1.34761
55700089	chr3:55700089:A:G	6.01893e-58	-2.26296	-1.00808	2.8766e-17	-1.67248	-0.624307
55700645	chr3:55700645:C:T	6.85688e-58	-1.89065	-1.25005	1.20044e-17	-2.58823	-0.582487
55700653	chr3:55700653:C:T	4.79242e-58	-2.603	-0.895913	4.16297e-17	-1.52901	-0.398169
55700748	chr3:55700748:G:A	3.96893e-58	-2.47732	-1.21014	3.85674e-17	-0.537714	-1.46586
55701026	chr3:55701026:C:A	1.17871e-56	-1.07932e-09	-0.296365	3.39987e-16	-1.07932e-09	0.172919
55701150	chr3:55701150:A:G	5.12765e-57	-1.07932e-09	-1.12872	8.22123e-17	-1.07932e-09	-1.24668
55701476	chr3:55701476:G:A	1.1044e-56	-1.07932e-09	-0.361477	2.34325e-16	-1.07932e-09	-0.199281
55701768	chr3:55701768:A:G	3.66663e-57	-1.07932e-09	-1.46409	6.61088e-17	-1.07932e-09	-1.46469
55702114	chr3:55702114:G:C	3.90391e-57	-1.07932e-09	-1.40139	6.85328e-17	-1.07932e-09	-1.42868
55702544	chr3:55702544:T:C	2.95711e-58	-2.6746	-1.30714	6.13844e-17	-0.0835745	-1.45526
55702579	chr3:55702579:C:T	5.23811e-57	-1.07932e-09	-1.10741	8.01581e-17	-1.07932e-09	-1.27199
55702839	chr3:55702839:C:A	3.24939e-58	-2.63788	-1.24961	1.64551e-16	-0.106337	-0.446431
55702849	chr3:55702849:A:T	2.61738e-58	-2.63999	-1.46379	3.97528e-17	-0.649776	-1.32353
55703108	chr3:55703108:C:T	6.71223e-57	-1.07932e-09	-0.859436	1.45656e-16	-1.07932e-09	-0.674743
55703156	chr3:55703156:T:C	1.49074e-57	-2.3641	-4.45018e-10	2.70665e-17	-2.35769	-4.45018e-10
55703453	chr3:55703453:C:T	1.23126e-57	-2.55533	-4.45018e-10	1.95329e-17	-2.68389	-4.45018e-10
55703909	chr3:55703909:G:A	3.66976e-57	-1.07932e-09	-1.46324	6.62206e-17	-1.07932e-09	-1.463
55704272	chr3:55704272:A:T	3.99972e-58	-2.6094	-1.07032	1.04638e-17	-2.68003	-0.62804
55704318	chr3:55704318:ACTTTG:A	1.20974e-57	-2.57297	-4.45018e-10	1.95245e-17	-2.68432	-4.45018e-10
55704353	chr3:55704353:G:A	7.45692e-58	-2.6796	-0.37721	5.69496e-17	-2.64819	1.03437
55704373	chr3:55704373:G:A	4.49602e-57	-1.07932e-09	-1.26018	1.00955e-16	-1.07932e-09	-1.04131
55704481	chr3:55704481:T:G	2.59846e-58	-2.65223	-1.45881	4.27548e-17	-0.581455	-1.31905
55704530	chr3:55704530:G:A	4.03148e-57	-1.07932e-09	-1.36923	8.69358e-17	-1.07932e-09	-1.19082
55704719	chr3:55704719:T:C	3.08045e-58	-2.68307	-1.2578	3.85376e-17	-0.697739	-1.30662
55704749	chr3:55704749:T:C	2.89546e-58	-2.67193	-1.33087	1.26721e-17	-1.67292	-1.44367
55704836	chr3:55704836:A:G	2.62335e-58	-2.63949	-1.46201	3.81501e-17	-0.679492	-1.33497
55704886	chr3:55704886:G:C	6.39235e-58	-2.3636	-0.84725	6.31457e-17	-2.03536	0.52482
55705663	chr3:55705663:G:A	2.65612e-58	-2.62613	-1.46296	3.58991e-17	-0.749333	-1.32594
55705738	chr3:55705738:G:A	4.22542e-57	-1.07932e-09	-1.32225	7.38011e-17	-1.07932e-09	-1.35461
55706198	chr3:55706198:C:T	3.76469e-57	-1.07932e-09	-1.4377	7.31917e-17	-1.07932e-09	-1.36291
55706240	chr3:55706240:C:T	2.67034e-58	-2.62716	-1.45658	3.7147e-17	-0.74635	-1.29475
55706258	chr3:55706258:T:C	3.95028e-57	-1.07932e-09	-1.38958	9.29466e-17	-1.07932e-09	-1.12396
55706327	chr3:55706327:A:C	2.73413e-58	-2.60242	-1.45772	3.26532e-17	-0.8722	-1.29785
55706362	chr3:55706362:TTTTG:T	2.6344e-58	-2.6837	-1.4136	6.95768e-18	-2.39327	-1.32287
55706505	chr3:55706505:C:T	7.4721e-58	-2.68333	-0.371444	5.55293e-17	-2.68003	1.04096
55706596	chr3:55706596:G:C	2.53509e-58	-2.67096	-1.46476	4.74109e-17	-0.454732	-1.3424
55706696	chr3:55706696:G:A	2.64834e-58	-2.63634	-1.45568	3.96022e-17	-0.686521	-1.29058
55706794	chr3:55706794:G:A	5.87944e-57	-1.07932e-09	-0.991906	8.0976e-17	-1.07932e-09	-1.26184
55707043	chr3:55707043:C:T	4.54997e-57	-1.07932e-09	-1.24825	7.32402e-17	-1.07932e-09	-1.36224
55707113	chr3:55707113:G:A	2.68733e-58	-2.6218	-1.4556	3.62931e-17	-0.773973	-1.29039
55707224	chr3:55707224:G:A	2.66545e-58	-2.62992	-1.45566	3.78997e-17	-0.730635	-1.29041
55707569	chr3:55707569:G:C	4.07825e-57	-1.07932e-09	-1.3577	1.05805e-16	-1.07932e-09	-0.99439
55707714	chr3:55707714:A:G	3.084e-58	-2.6114	-1.32833	3.89083e-17	-0.547417	-1.44736
55707850	chr3:55707850:G:A	3.79503e-57	-1.07932e-09	-1.42967	7.79384e-17	-1.07932e-09	-1.30007
55707866	chr3:55707866:T:A	2.71755e-58	-2.59988	-1.46634	2.8951e-17	-0.885226	-1.40516
55707896	chr3:55707896:TGAA:T	3.72931e-57	-1.07932e-09	-1.44714	6.6152e-17	-1.07932e-09	-1.46403
55707967	chr3:55707967:T:C	9.95067e-57	-1.07932e-09	-0.465727	2.07087e-16	-1.07932e-09	-0.322847
55708007	chr3:55708007:A:G	2.68501e-58	-2.64792	-1.43035	4.5759e-17	-0.618482	-1.21412
55708067	chr3:55708067:C:G	2.7103e-58	-2.62074	-1.44815	3.69387e-17	-0.784127	-1.2626
55708295	chr3:55708295:A:G	4.19923e-57	-1.07932e-09	-1.32847	6.97326e-17	-1.07932e-09	-1.41132
55708651	chr3:55708651:A:G	2.69825e-58	-2.67971	-1.39364	4.45489e-17	-0.396092	-1.46331
55709149	chr3:55709149:G:C	6.19541e-57	-1.07932e-09	-0.939558	1.25987e-16	-1.07932e-09	-0.819807
55709170	chr3:55709170:T:C	2.78638e-58	-2.57489	-1.46632	9.35054e-17	0.33611	-1.45408
55709247	chr3:55709247:G:A	2.89636e-58	-2.58646	-1.41603	7.57597e-17	0.11215	-1.44057
55709283	chr3:55709283:G:A	3.65965e-57	-1.07932e-09	-1.466	6.71053e-17	-1.07932e-09	-1.44972
55709689	chr3:55709689:C:T	3.90761e-57	-1.07932e-09	-1.40044	7.52673e-17	-1.07932e-09	-1.33494
55709750	chr3:55709750:A:T	3.14988e-58	-2.45235	-1.46624	1.2463e-16	0.625313	-1.45595
55710132	chr3:55710132:C:T	3.08969e-58	-2.47468	-1.4632	1.15478e-16	0.555465	-1.46238
55710622	chr3:55710622:A:T	3.80871e-57	-1.07932e-09	-1.42608	7.26035e-17	-1.07932e-09	-1.37097
55710707	chr3:55710707:A:T	3.06093e-58	-2.4819	-1.46534	1.13854e-16	0.537674	-1.45875
55710747	chr3:55710747:G:A	9.39738e-57	-1.07932e-09	-0.522936	2.2152e-16	-1.07932e-09	-0.255475
55710757	chr3:55710757:G:A	3.84402e-57	-1.07932e-09	-1.41685	7.36302e-17	-1.07932e-09	-1.35693
55710988	chr3:55710988:G:A	9.63883e-57	-1.07932e-09	-0.497568	1.11644e-16	-1.07932e-09	-0.940669
55710994	chr3:55710994:T:C	3.22844e-58	-2.45822	-1.43573	9.97929e-17	0.404409	-1.4573
55711541	chr3:55711541:G:A	2.89912e-58	-2.68248	-1.31907	1.33128e-17	-1.60195	-1.46531
55711596	chr3:55711596:G:A	1.31753e-57	-2.48761	-4.45018e-10	1.96375e-17	-2.67855	-4.45018e-10
55712008	chr3:55712008:C:T	3.88607e-58	-2.25528	-1.45328	7.63901e-16	2.30231	-1.31986
55712399	chr3:55712399:G:A	1.14136e-57	-2.63115	-4.45018e-10	2.53812e-17	-2.42198	-4.45018e-10
55712779	chr3:55712779:G:A	3.14536e-58	-2.45886	-1.46116	1.22103e-16	0.579605	-1.43073
55713968	chr3:55713968:G:A	3.60004e-58	-2.3483	-1.43671	5.73647e-16	1.96388	-1.26786
55714266	chr3:55714266:G:T	1.10192e-57	-2.66632	-4.45018e-10	2.48986e-17	-2.44118	-4.45018e-10
55714467	chr3:55714467:T:C	4.52885e-57	-1.07932e-09	-1.2529	9.94084e-17	-1.07932e-09	-1.05675
55715134	chr3:55715134:T:C	3.39359e-58	-2.55507	-1.28899	1.63842e-16	0.908546	-1.46563
55715166	chr3:55715166:T:C	2.98378e-58	-2.55845	-1.41431	9.89166e-17	0.380025	-1.44174
55715283	chr3:55715283:G:A	2.95395e-58	-2.53059	-1.45222	1.17552e-16	0.577039	-1.46615
55715681	chr3:55715681:A:G	3.72959e-57	-1.07932e-09	-1.44707	7.05519e-17	-1.07932e-09	-1.39964
55715854	chr3:55715854:T:A	3.19454e-58	-2.44071	-1.4638	1.34685e-16	0.707765	-1.46082
55716516	chr3:55716516:G:A	1.1637e-57	-2.61177	-4.45018e-10	2.5236e-17	-2.42771	-4.45018e-10
55716744	chr3:55716744:C:T	3.0122e-58	-2.50784	-1.45544	1.25398e-16	0.641944	-1.46644
55716832	chr3:55716832:C:T	4.66533e-57	-1.07932e-09	-1.22321	9.47395e-17	-1.07932e-09	-1.10486
55716911	chr3:55716911:G:A	3.30303e-58	-2.40578	-1.46534	1.55622e-16	0.849092	-1.45765
55717301	chr3:55717301:G:A	3.23825e-58	-2.55213	-1.33879	1.10788e-16	0.436803	-1.38518
55717408	chr3:55717408:T:C	1.7851e-57	-2.18389	-4.45018e-10	2.36198e-17	-2.4939	-4.45018e-10
55717511	chr3:55717511:G:A	3.67793e-57	-1.07932e-09	-1.46102	7.23269e-17	-1.07932e-09	-1.37479
55717604	chr3:55717604:G:A	3.6614e-57	-1.07932e-09	-1.46552	7.03673e-17	-1.07932e-09	-1.40226
55717745	chr3:55717745:T:C	2.70248e-58	-2.60627	-1.46551	1.14525e-16	0.502788	-1.41799
55717983	chr3:55717983:A:G	1.36927e-57	-2.44909	-4.45018e-10	1.97924e-17	-2.67069	-4.45018e-10
55718101	chr3:55718101:T:C	6.82643e-58	-2.68435	-0.460799	4.82403e-17	-2.67866	0.898865
55718271	chr3:55718271:G:C	3.45683e-58	-2.36438	-1.46123	1.41007e-16	0.759215	-1.46639
55718631	chr3:55718631:C:T	4.02169e-58	-2.32146	-1.35279	2.57888e-16	1.24773	-1.35119
55718888	chr3:55718888:T:C	3.72299e-57	-1.07932e-09	-1.44884	7.0478e-17	-1.07932e-09	-1.40069
55719090	chr3:55719090:C:A	1.42164e-57	-2.52345	0.111897	6.95342e-17	-0.177742	-1.23643
55719091	chr3:55719091:T:C	3.36118e-58	-2.39097	-1.46269	1.61798e-16	0.865239	-1.43488
55719147	chr3:55719147:T:C	1.66996e-56	-1.07932e-09	0.0520156	3.88767e-16	-1.07932e-09	0.306992
55719941	chr3:55719941:ATTCCTTTCT:A	2.73133e-58	-2.6386	-1.42256	9.11739e-18	-2.48423	-0.96157
55720442	chr3:55720442:C:T	3.66365e-57	-1.07932e-09	-1.46491	6.94136e-17	-1.07932e-09	-1.41591
55720465	chr3:55720465:T:C	3.68342e-57	-1.07932e-09	-1.45952	7.27939e-17	-1.07932e-09	-1.36836
55720654	chr3:55720654:C:T	3.69169e-57	-1.07932e-09	-1.45728	7.7687e-17	-1.07932e-09	-1.3033
55720707	chr3:55720707:A:G	6.43689e-57	-1.07932e-09	-0.901321	8.52946e-17	-1.07932e-09	-1.20988
55720955	chr3:55720955:G:C	4.20996e-57	-1.07932e-09	-1.32591	8.97019e-17	-1.07932e-09	-1.1595
55720974	chr3:55720974:A:G	3.46235e-58	-2.36179	-1.46221	1.9637e-16	1.04332	-1.4193
55721466	chr3:55721466:T:C	4.13097e-58	-2.19316	-1.45428	8.8672e-16	2.45744	-1.32589
55721505	chr3:55721505:A:G	4.98107e-57	-1.07932e-09	-1.15772	9.68755e-17	-1.07932e-09	-1.08256
55721659	chr3:55721659:C:A	3.09508e-58	-2.50418	-1.43196	4.91784e-18	-2.67805	-1.38507
55722093	chr3:55722093:T:C	3.54012e-58	-2.33749	-1.4643	2.10796e-16	1.12164	-1.42674
55722379	chr3:55722379:T:A	3.07559e-58	-2.51048	-1.43198	4.91168e-18	-2.67929	-1.38508
55722665	chr3:55722665:C:T	4.24693e-58	-2.16516	-1.4546	9.99862e-16	2.57742	-1.32579
55723009	chr3:55723009:T:C	3.5953e-58	-2.32175	-1.46457	2.20125e-16	1.16657	-1.42836
55723022	chr3:55723022:T:C	2.885e-58	-2.56632	-1.44011	1.58517e-16	0.717432	-1.30756
55723501	chr3:55723501:T:C	3.67726e-57	-1.07932e-09	-1.4612	7.04807e-17	-1.07932e-09	-1.40065
55724112	chr3:55724112:CA:C	3.66e-57	-1.07932e-09	-1.4659	7.03349e-17	-1.07932e-09	-1.40272
55724378	chr3:55724378:C:T	4.57346e-57	-1.07932e-09	-1.2431	9.36837e-17	-1.07932e-09	-1.11606
55724471	chr3:55724471:T:G	2.94941e-58	-2.53568	-1.44866	1.77955e-16	0.856442	-1.3309
55724714	chr3:55724714:G:A	4.25832e-58	-2.18986	-1.42722	9.67463e-16	2.46788	-1.24919
55724770	chr3:55724770:C:T	3.66402e-57	-1.07932e-09	-1.46481	7.0969e-17	-1.07932e-09	-1.39374
55725038	chr3:55725038:G:C	3.93153e-57	-1.07932e-09	-1.39434	8.0407e-17	-1.07932e-09	-1.26889
55725270	chr3:55725270:T:C	6.44308e-57	-1.07932e-09	-0.900361	1.2105e-16	-1.07932e-09	-0.859787
55725478	chr3:55725478:A:G	9.34537e-57	-1.07932e-09	-0.528486	1.25441e-16	-1.07932e-09	-0.824149
55725528	chr3:55725528:T:G	3.21304e-58	-2.43674	-1.46199	2.39337e-16	1.14725	-1.32536
55725633	chr3:55725633:TG:T	5.68963e-57	-1.07932e-09	-1.02472	8.76253e-17	-1.07932e-09	-1.18292
55725639	chr3:55725639:T:A	5.70398e-57	-1.07932e-09	-1.0222	8.78034e-17	-1.07932e-09	-1.18089
55726137	chr3:55726137:G:A	6.0625e-58	-2.67858	-0.58525	4.04306e-17	-2.65941	0.703004
55726551	chr3:55726551:C:T	4.2239e-57	-1.07932e-09	-1.32261	8.25978e-17	-1.07932e-09	-1.242
55726583	chr3:55726583:C:T	6.05346e-58	-2.15877	-1.10655	1.87313e-17	-1.56746	-1.15833
55726785	chr3:55726785:G:T	6.15751e-58	-2.68129	-0.566986	4.14402e-17	-2.66606	0.734325
55726860	chr3:55726860:C:T	1.01089e-56	-1.07932e-09	-0.449949	2.40975e-16	-1.07932e-09	-0.171295
55727054	chr3:55727054:C:T	3.65857e-57	-1.07932e-09	-1.4663	6.91354e-17	-1.07932e-09	-1.41992
55727159	chr3:55727159:C:T	3.65918e-57	-1.07932e-09	-1.46613	6.89197e-17	-1.07932e-09	-1.42305
55727659	chr3:55727659:C:T	3.66704e-57	-1.07932e-09	-1.46398	7.48926e-17	-1.07932e-09	-1.33993
55727870	chr3:55727870:T:A	2.75615e-58	-2.58801	-1.4641	1.74672e-16	0.887343	-1.38042
55728088	chr3:55728088:T:C	2.77501e-58	-2.59134	-1.45396	1.22337e-16	0.599543	-1.44875
55728226	chr3:55728226:C:G	3.66493e-57	-1.07932e-09	-1.46456	7.45751e-17	-1.07932e-09	-1.34418
55728237	chr3:55728237:A:G	2.75533e-58	-2.58661	-1.46581	1.32015e-16	0.644992	-1.41807
55728400	chr3:55728400:C:T	3.66269e-57	-1.07932e-09	-1.46517	6.84398e-17	-1.07932e-09	-1.43003
55728556	chr3:55728556:C:A	3.67486e-57	-1.07932e-09	-1.46185	7.59012e-17	-1.07932e-09	-1.32656
55729960	chr3:55729960:C:T	3.66379e-57	-1.07932e-09	-1.46487	7.2704e-17	-1.07932e-09	-1.36959
55730129	chr3:55730129:C:T	3.65843e-57	-1.07932e-09	-1.46633	6.99081e-17	-1.07932e-09	-1.40881
55730131	chr3:55730131:T:C	4.01464e-58	-2.25128	-1.42472	7.89836e-16	2.25778	-1.24194
55730499	chr3:55730499:C:T	6.44206e-57	-1.07932e-09	-0.900519	1.21031e-16	-1.07932e-09	-0.859941
55730637	chr3:55730637:G:A	3.43828e-58	-2.45614	-1.37484	4.67775e-16	1.59544	-1.10344
55730928	chr3:55730928:G:A	3.69749e-57	-1.07932e-09	-1.45571	7.18249e-17	-1.07932e-09	-1.38176
55731050	chr3:55731050:T:C	3.6988e-57	-1.07932e-09	-1.45536	6.59925e-17	-1.07932e-09	-1.46645
55731197	chr3:55731197:AG:A	4.46618e-58	-2.14801	-1.42141	1.13537e-15	2.61809	-1.23936
55731690	chr3:55731690:C:A	2.8633e-58	-2.54811	-1.46586	2.3183e-16	1.12016	-1.33014
55732341	chr3:55732341:G:A	3.70687e-57	-1.07932e-09	-1.45318	7.23736e-17	-1.07932e-09	-1.37415
55732382	chr3:55732382:C:T	3.36158e-58	-2.39523	-1.45831	4.85483e-18	-2.64619	-1.42982
55732426	chr3:55732426:T:C	3.90417e-57	-1.07932e-09	-1.40132	8.21582e-17	-1.07932e-09	-1.24734
55732637	chr3:55732637:T:C	3.75119e-57	-1.07932e-09	-1.4413	6.6064e-17	-1.07932e-09	-1.46536
55732844	chr3:55732844:C:A	3.75776e-57	-1.07932e-09	-1.43954	6.60502e-17	-1.07932e-09	-1.46557
55733212	chr3:55733212:T:C	1.10744e-56	-1.07932e-09	-0.358728	2.52565e-16	-1.07932e-09	-0.124321
55733357	chr3:55733357:C:G	3.68847e-57	-1.07932e-09	-1.45815	6.67261e-17	-1.07932e-09	-1.45539
55733705	chr3:55733705:G:T	1.06157e-56	-0.40103	-4.45018e-10	4.18591e-17	-1.92168	-4.45018e-10
55733960	chr3:55733960:C:T	3.32139e-58	-2.65974	-1.20583	9.13612e-18	-2.59872	-0.845033
55733965	chr3:55733965:A:G	1.38347e-57	-2.43877	-4.45018e-10	1.98305e-17	-2.66877	-4.45018e-10
55734102	chr3:55734102:T:C	3.28825e-58	-2.66512	-1.21048	9.00752e-18	-2.60392	-0.854009
55734623	chr3:55734623:C:T	1.89302e-56	-1.07932e-09	0.177394	4.48133e-16	-1.07932e-09	0.449103
55735274	chr3:55735274:A:C	2.76738e-58	-2.60155	-1.4465	1.13487e-16	0.427932	-1.35223
55735540	chr3:55735540:T:C	3.10049e-58	-2.50811	-1.42628	2.16595e-16	1.0002	-1.27815
55735723	chr3:55735723:G:A	6.09468e-57	-1.07932e-09	-0.955951	1.32081e-16	-1.07932e-09	-0.77257
55735957	chr3:55735957:T:C	2.89556e-58	-2.53814	-1.46464	2.40012e-16	1.1516	-1.3269
55736275	chr3:55736275:C:T	1.83701e-56	-1.07932e-09	0.147357	4.33138e-16	-1.07932e-09	0.415068
55736288	chr3:55736288:T:C	1.60217e-56	-1.07932e-09	0.0105755	1.91553e-16	-1.07932e-09	-0.400826
55736301	chr3:55736301:T:G	2.73986e-56	-1.07932e-09	0.547124	4.67599e-16	-1.07932e-09	0.491624
55736337	chr3:55736337:G:A	1.08886e-57	-2.67823	-4.45018e-10	2.83485e-17	-2.31141	-4.45018e-10
55737323	chr3:55737323:C:T	6.07867e-57	-1.07932e-09	-0.958582	1.45335e-16	-1.07932e-09	-0.676943
55737647	chr3:55737647:G:A	3.91035e-56	-1.07932e-09	0.902845	8.69508e-16	-1.07932e-09	1.11194
55737846	chr3:55737846:G:T	7.78273e-57	-1.07932e-09	-0.711459	1.15373e-16	-1.07932e-09	-0.90782
55737927	chr3:55737927:G:A	3.39453e-58	-2.38667	-1.45711	3.58879e-16	1.59645	-1.36945
55738213	chr3:55738213:C:T	5.51219e-56	-1.07932e-09	1.24618	1.70831e-15	-1.07932e-09	1.78727
55738338	chr3:55738338:G:A	4.1576e-58	-2.28678	-1.35424	5.26668e-18	-2.58797	-1.40662
55738345	chr3:55738345:A:G	3.90149e-57	-2.60039	1.19838	1.00451e-16	-2.65103	1.60471
55738803	chr3:55738803:G:A	1.53256e-57	-2.33643	-4.45018e-10	2.07399e-17	-2.62393	-4.45018e-10
55739337	chr3:55739337:C:T	3.67856e-57	-1.07932e-09	-1.46085	6.95198e-17	-1.07932e-09	-1.41438
55739352	chr3:55739352:T:C	1.09304e-57	-2.67441	-4.45018e-10	2.17158e-17	-2.57795	-4.45018e-10
55739707	chr3:55739707:G:T	3.48529e-58	-2.37291	-1.44449	3.9709e-16	1.66497	-1.3368
55739814	chr3:55739814:G:A	2.0277e-56	-1.07932e-09	0.24612	4.73443e-16	-1.07932e-09	0.504043
55740043	chr3:55740043:T:C	6.73536e-57	-1.07932e-09	-0.855996	1.46398e-16	-1.07932e-09	-0.669662
55740182	chr3:55740182:G:A	3.32088e-58	-2.42065	-1.44508	3.29198e-16	1.47827	-1.3376
55740309	chr3:55740309:T:C	1.32072e-57	-2.48519	-4.45018e-10	2.16475e-17	-2.5811	-4.45018e-10
55740452	chr3:55740452:T:C	1.54819e-56	-1.07932e-09	-0.0236981	3.58119e-16	-1.07932e-09	0.224876
55740882	chr3:55740882:C:A	9.24525e-57	-1.07932e-09	-0.539257	2.02252e-16	-1.07932e-09	-0.346474
55740996	chr3:55740996:T:C	1.16219e-57	-2.61306	-4.45018e-10	2.50465e-17	-2.43526	-4.45018e-10
55741067	chr3:55741067:A:G	5.9296e-57	-1.07932e-09	-0.98341	1.11345e-16	-1.07932e-09	-0.943357
55741134	chr3:55741134:T:C	1.45037e-57	-2.39155	-4.45018e-10	2.01858e-17	-2.65101	-4.45018e-10
55741505	chr3:55741505:A:T	3.40676e-58	-2.38336	-1.45683	3.64991e-16	1.61412	-1.37023
55741593	chr3:55741593:A:G	6.47192e-57	-1.07932e-09	-0.895894	1.38741e-16	-1.07932e-09	-0.723382
55741671	chr3:55741671:T:C	3.28605e-58	-2.44806	-1.4282	2.35789e-16	1.04676	-1.23981
55742989	chr3:55742989:T:C	3.70424e-57	-1.07932e-09	-1.45389	6.97242e-17	-1.07932e-09	-1.41144
55743093	chr3:55743093:A:T	3.98429e-57	-1.07932e-09	-1.38101	7.18092e-17	-1.07932e-09	-1.38198
55744147	chr3:55744147:A:G	3.46185e-58	-2.38762	-1.43653	4.04343e-16	1.63423	-1.28795
55744594	chr3:55744594:G:A	3.17609e-58	-2.45606	-1.45424	2.73986e-16	1.31998	-1.36289
55744837	chr3:55744837:A:G	3.63505e-58	-2.34895	-1.42638	4.76656e-16	1.77555	-1.26474
55744908	chr3:55744908:G:T	1.87628e-56	-1.07932e-09	0.168508	2.34127e-16	-1.07932e-09	-0.200122
55745111	chr3:55745111:A:G	3.07308e-58	-2.51995	-1.42332	1.01059e-16	0.306572	-1.34685
55745196	chr3:55745196:A:G	4.66241e-57	-1.07932e-09	-1.22383	9.18699e-17	-1.07932e-09	-1.13561
55745491	chr3:55745491:T:G	1.4979e-57	-2.3593	-4.45018e-10	2.04213e-17	-2.63941	-4.45018e-10
55745664	chr3:55745664:A:G	5.6247e-57	-1.07932e-09	-1.0362	1.20018e-16	-1.07932e-09	-0.868346
55746138	chr3:55746138:G:A	3.70836e-58	-2.56802	-1.18734	1.22166e-16	0.192511	-1.04312
55746327	chr3:55746327:G:A	6.19333e-57	-1.07932e-09	-0.939895	1.16048e-16	-1.07932e-09	-0.901984
55746521	chr3:55746521:C:A	3.23822e-58	-2.48577	-1.40516	2.43979e-16	1.26251	-1.42142
55746780	chr3:55746780:A:G	3.46268e-58	-2.35747	-1.46644	3.72988e-16	1.68327	-1.41771
55746788	chr3:55746788:A:T	6.0642e-58	-2.47024	-0.793309	1.06004e-16	0.0318963	-1.0244
55747351	chr3:55747351:C:T	8.8768e-57	-1.07932e-09	-0.579926	1.18623e-16	-1.07932e-09	-0.880037
55747529	chr3:55747529:G:A	1.41828e-57	-2.41392	-4.45018e-10	2.01253e-17	-2.65401	-4.45018e-10
55747632	chr3:55747632:T:C	3.78883e-58	-2.26899	-1.4649	2.64309e-16	1.38666	-1.46553
55747667	chr3:55747667:G:A	3.86576e-58	-2.24816	-1.46564	2.80244e-16	1.44514	-1.46546
55747714	chr3:55747714:A:T	1.42505e-57	-2.40916	-4.45018e-10	2.00671e-17	-2.65691	-4.45018e-10
55747831	chr3:55747831:T:C	3.69452e-58	-2.29558	-1.46352	2.53092e-16	1.34378	-1.46601
55748741	chr3:55748741:G:A	4.76307e-58	-2.5038	-1.00125	2.0293e-16	0.480369	-0.823495
55749052	chr3:55749052:C:T	3.7037e-57	-1.07932e-09	-1.45403	6.79981e-17	-1.07932e-09	-1.43651
55749499	chr3:55749499:A:C	3.24075e-58	-2.42539	-1.46475	3.04148e-16	1.45722	-1.3957
55749579	chr3:55749579:C:T	3.75916e-57	-1.07932e-09	-1.43917	6.60777e-17	-1.07932e-09	-1.46516
55749654	chr3:55749654:G:A	1.35519e-57	-2.45943	-4.45018e-10	1.97855e-17	-2.67104	-4.45018e-10
55750151	chr3:55750151:T:TAAAG	4.18559e-58	-2.1735	-1.46081	3.12577e-16	1.53558	-1.44672
55750299	chr3:55750299:T:C	3.34356e-58	-2.39698	-1.46193	3.55369e-16	1.5886	-1.37143
55750575	chr3:55750575:G:A	5.57414e-57	-1.07932e-09	-1.04523	1.17413e-16	-1.07932e-09	-0.890288
55750603	chr3:55750603:G:A	3.60046e-58	-2.31869	-1.46621	4.22079e-16	1.81137	-1.42217
55750784	chr3:55750784:G:A	7.09358e-57	-1.07932e-09	-0.804177	1.46699e-16	-1.07932e-09	-0.667607
55750911	chr3:55750911:T:A	6.80456e-57	-1.07932e-09	-0.845774	1.47293e-16	-1.07932e-09	-0.663563
55750962	chr3:55750962:ATAGT:A	3.07461e-57	-1.64019	-4.45018e-10	2.25503e-17	-2.54024	-4.45018e-10
55751203	chr3:55751203:C:T	6.14489e-56	-1.07932e-09	1.35484	1.71419e-15	-1.07932e-09	1.79071
55751219	chr3:55751219:T:G	1.24935e-56	-1.07932e-09	-0.238157	2.85093e-16	-1.07932e-09	-0.00317158
55751392	chr3:55751392:T:G	3.66248e-57	-1.07932e-09	-1.46523	6.69482e-17	-1.07932e-09	-1.45207
55752044	chr3:55752044:T:C	3.64641e-58	-2.40613	-1.36608	2.31439e-17	-1.04795	-1.46631
55752412	chr3:55752412:T:C	3.74557e-57	-1.07932e-09	-1.44279	6.70924e-17	-1.07932e-09	-1.44992
55752512	chr3:55752512:C:G	3.92247e-58	-2.31374	-1.38549	2.39525e-16	1.219	-1.39633
55752649	chr3:55752649:T:G	3.66205e-57	-1.07932e-09	-1.46534	6.69204e-17	-1.07932e-09	-1.45248
55752774	chr3:55752774:T:TC	6.32336e-58	-2.67336	-0.548338	3.96656e-17	-2.64826	0.672761
55753805	chr3:55753805:T:C	1.32766e-57	-2.47995	-4.45018e-10	2.00343e-17	-2.65854	-4.45018e-10
55754126	chr3:55754126:C:T	4.94687e-57	-1.07932e-09	-1.16461	9.6151e-17	-1.07932e-09	-1.09007
55754318	chr3:55754318:G:A	6.20376e-58	-2.65808	-0.582721	4.33451e-17	-2.62459	0.737797
55754480	chr3:55754480:G:A	3.68313e-57	-1.07932e-09	-1.4596	6.68222e-17	-1.07932e-09	-1.45395
55754756	chr3:55754756:G:A	3.87624e-57	-1.07932e-09	-1.4085	7.82057e-17	-1.07932e-09	-1.29664
55754784	chr3:55754784:A:T	1.33899e-57	-2.47145	-4.45018e-10	2.85575e-17	-2.30407	-4.45018e-10
55754888	chr3:55754888:T:C	1.93672e-56	-1.07932e-09	0.200214	2.754e-16	-1.07932e-09	-0.0377643
55755219	chr3:55755219:G:A	2.99256e-57	-1.66724	-4.45018e-10	2.53098e-17	-2.4248	-4.45018e-10
55755506	chr3:55755506:T:C	3.71087e-57	-1.07932e-09	-1.4521	6.63543e-17	-1.07932e-09	-1.46098
55755696	chr3:55755696:T:C	2.65976e-58	-2.6247	-1.46301	8.72978e-17	0.168648	-1.35531
55755885	chr3:55755885:T:A	5.04532e-58	-1.98105	-1.46644	5.34136e-18	-2.51416	-1.46635
55756072	chr3:55756072:T:C	5.64645e-57	-1.03234	-4.45018e-10	2.9324e-17	-2.27758	-4.45018e-10
55756291	chr3:55756291:G:A	8.56108e-57	-1.07932e-09	-0.616141	1.88292e-16	-1.07932e-09	-0.417993
55756740	chr3:55756740:C:G	4.98383e-58	-2.47525	-0.9845	8.71171e-18	-2.67496	-0.816361
55757098	chr3:55757098:A:G	5.12532e-56	-1.07932e-09	1.17341	1.39652e-15	-1.07932e-09	1.58575
55757173	chr3:55757173:C:T	3.52752e-58	-2.6101	-1.19525	9.75466e-17	0.38434	-1.46
55757308	chr3:55757308:A:G	3.50148e-58	-2.52698	-1.28578	1.99284e-16	1.10335	-1.46461
55757338	chr3:55757338:G:A	1.13203e-56	-1.07932e-09	-0.336773	2.61278e-16	-1.07932e-09	-0.0904033
55757340	chr3:55757340:A:G	3.5186e-58	-2.34565	-1.46224	2.67547e-16	1.39837	-1.46506
55757824	chr3:55757824:C:T	1.25659e-56	-1.07932e-09	-0.232384	2.94777e-16	-1.07932e-09	0.0302328
55757886	chr3:55757886:G:C	8.48709e-58	-1.47919	-1.44822	7.03129e-18	-2.24045	-1.46517
55758084	chr3:55758084:A:G	4.61798e-57	-1.07932e-09	-1.23341	7.31802e-17	-1.07932e-09	-1.36306
55758152	chr3:55758152:C:G	1.1947e-56	-1.07932e-09	-0.282885	2.81937e-16	-1.07932e-09	-0.0143024
55758168	chr3:55758168:T:A	1.3421e-56	-1.07932e-09	-0.16655	2.98561e-16	-1.07932e-09	0.0429872
55758198	chr3:55758198:A:C	5.64879e-58	-2.21187	-1.12264	2.29735e-16	1.24268	-1.46175
55758843	chr3:55758843:G:C	3.38839e-57	-2.61686	1.07384	3.3563e-17	-2.30247	0.159909
55759049	chr3:55759049:A:G	1.08006e-57	-1.81968	-0.866669	2.41748e-17	-1.369	-1.10168
55760336	chr3:55760336:T:G	7.78165e-57	-1.07932e-09	-0.711598	1.6779e-16	-1.07932e-09	-0.533272
55760366	chr3:55760366:C:T	4.47044e-58	-2.68143	-0.88704	9.17381e-18	-2.3063	-1.13334
55760559	chr3:55760559:C:G	6.72241e-58	-2.60944	-0.551069	1.16027e-17	-2.59082	-0.613933
55761268	chr3:55761268:G:C	3.94728e-57	-1.07932e-09	-1.39034	6.63549e-17	-1.07932e-09	-1.46097
55761362	chr3:55761362:C:CA	1.20076e-56	-1.07932e-09	-0.277828	3.03044e-16	-1.07932e-09	0.0578891
55761461	chr3:55761461:C:G	9.38289e-57	-1.07932e-09	-0.52448	1.57978e-16	-1.07932e-09	-0.593533
55762376	chr3:55762376:A:T	5.62858e-56	-1.07932e-09	1.26707	1.57112e-15	-1.07932e-09	1.70355
55762383	chr3:55762383:T:C	1.83967e-56	-1.07932e-09	0.148803	2.30712e-16	-1.07932e-09	-0.214819
55762526	chr3:55762526:C:T	3.92695e-57	-1.07932e-09	-1.3955	6.60193e-17	-1.07932e-09	-1.46604
55762693	chr3:55762693:C:T	3.98211e-57	-1.07932e-09	-1.38156	6.65325e-17	-1.07932e-09	-1.4583
55762898	chr3:55762898:C:A	3.20952e-56	-1.07932e-09	0.70534	8.24898e-16	-1.07932e-09	1.05927
55763007	chr3:55763007:GT:G	7.73422e-58	-2.62399	-0.396308	4.59662e-16	0.988078	-0.513574
55763473	chr3:55763473:T:C	1.11024e-56	-1.07932e-09	-0.356203	2.76987e-16	-1.07932e-09	-0.0320186
55764404	chr3:55764404:C:T	1.10158e-57	-2.66662	-4.45018e-10	2.12257e-17	-2.60078	-4.45018e-10
55764537	chr3:55764537:T:C	1.16075e-56	-1.07932e-09	-0.311713	2.9114e-16	-1.07932e-09	0.017816
55764563	chr3:55764563:T:C	1.40011e-57	-2.42681	-4.45018e-10	2.00438e-17	-2.65807	-4.45018e-10
55764645	chr3:55764645:C:T	6.34885e-57	-1.07932e-09	-0.915093	1.19021e-16	-1.07932e-09	-0.876688
55765113	chr3:55765113:C:CA	9.26182e-57	-1.07932e-09	-0.537466	1.55586e-16	-1.07932e-09	-0.608791
55765338	chr3:55765338:C:G	1.55741e-57	-2.32035	-4.45018e-10	2.66042e-17	-2.37492	-4.45018e-10
55765790	chr3:55765790:C:T	5.24541e-58	-2.67056	-0.738035	4.32521e-17	-2.47474	0.585802
55765795	chr3:55765795:C:T	4.75855e-57	-1.07932e-09	-1.20342	7.96173e-17	-1.07932e-09	-1.27876
55765855	chr3:55765855:C:T	2.54601e-58	-2.66967	-1.46175	1.05559e-16	0.451529	-1.44825
55765916	chr3:55765916:G:A	7.14005e-57	-1.07932e-09	-0.797647	1.5939e-16	-1.07932e-09	-0.584634
55766349	chr3:55766349:A:ATTGAT	1.18329e-56	-1.07932e-09	-0.292485	2.97356e-16	-1.07932e-09	0.0389437
55766823	chr3:55766823:G:A	3.64202e-56	-1.07932e-09	0.831756	9.53351e-16	-1.07932e-09	1.204
55766982	chr3:55766982:A:G	3.22498e-58	-2.53468	-1.36034	2.34649e-16	1.17473	-1.37262
55767060	chr3:55767060:G:A	2.50752e-58	-2.68114	-1.46551	1.61707e-16	0.804031	-1.37423
55767394	chr3:55767394:T:C	7.13391e-57	-1.07932e-09	-0.798507	1.01294e-16	-1.07932e-09	-1.03796
55767410	chr3:55767410:C:T	3.68505e-57	-1.07932e-09	-1.45908	7.36825e-17	-1.07932e-09	-1.35622
55767655	chr3:55767655:C:T	1.10228e-57	-2.67605	0.0100657	2.88837e-17	-1.77713	-0.515581
55767895	chr3:55767895:A:C	4.48878e-57	-1.07932e-09	-1.26178	1.22621e-16	-1.07932e-09	-0.846886
55768035	chr3:55768035:A:T	1.47968e-56	-1.07932e-09	-0.0689586	2.46771e-16	-1.07932e-09	-0.147527
55768055	chr3:55768055:C:T	9.38155e-57	-1.07932e-09	-0.524622	1.52761e-16	-1.07932e-09	-0.627115
55768135	chr3:55768135:A:C	1.73839e-56	-1.07932e-09	0.0921761	5.57178e-16	-1.07932e-09	0.666898
55768219	chr3:55768219:T:G	4.49573e-57	-2.66907	1.40883	8.6165e-16	-1.57836	2.68122
55768363	chr3:55768363:G:A	5.63793e-56	1.26874	-4.45018e-10	6.11463e-15	3.06245	-4.45018e-10
55768721	chr3:55768721:G:A	8.61095e-58	-2.15505	-0.757866	6.59883e-18	-2.6772	-1.09189
55768774	chr3:55768774:G:C	2.1353e-57	-1.93588	-0.0688787	5.31682e-18	-2.67411	-1.311
55768828	chr3:55768828:G:A	3.66709e-57	-1.07932e-09	-1.46397	6.60727e-17	-1.07932e-09	-1.46523
55768954	chr3:55768954:G:A	1.8514e-57	-2.24028	0.0928528	1.92479e-17	-2.08497	-0.613615
55769051	chr3:55769051:T:C	3.97966e-57	-1.07932e-09	-1.38217	6.98038e-17	-1.07932e-09	-1.4103
55769263	chr3:55769263:T:C	8.05322e-58	-2.20534	-0.774535	1.0424e-17	-2.04567	-1.26621
55769304	chr3:55769304:A:G	8.44258e-58	-2.19329	-0.739379	1.06434e-17	-2.04566	-1.24539
55769321	chr3:55769321:C:G	4.32973e-57	-1.07932e-09	-1.29786	7.71318e-17	-1.07932e-09	-1.31047
55769407	chr3:55769407:A:T	8.57456e-58	-2.1797	-0.737452	1.0395e-17	-2.07673	-1.23794
55769495	chr3:55769495:A:G	8.90586e-58	-2.12075	-0.758489	9.65917e-18	-2.13156	-1.25652
55769633	chr3:55769633:G:T	4.5727e-56	-1.07932e-09	1.05932	1.13637e-15	-1.07932e-09	1.3796
55770368	chr3:55770368:T:C	2.83481e-58	-2.62385	-1.40013	1.47673e-17	-1.99127	-0.972304
55770596	chr3:55770596:G:A	2.5247e-58	-2.67616	-1.46367	6.93131e-18	-2.42726	-1.29268
55770711	chr3:55770711:T:C	2.53115e-58	-2.67088	-1.4664	6.85837e-18	-2.39216	-1.33836
55770797	chr3:55770797:G:T	2.52993e-58	-2.67378	-1.46398	7.15195e-18	-2.39896	-1.28964
55770866	chr3:55770866:A:G	1.25729e-57	-2.53441	-4.45018e-10	2.07158e-17	-2.62509	-4.45018e-10
55770998	chr3:55770998:G:A	3.6834e-57	-1.07932e-09	-1.45953	6.61776e-17	-1.07932e-09	-1.46365
55771035	chr3:55771035:C:T	3.68377e-57	-1.07932e-09	-1.45943	6.61827e-17	-1.07932e-09	-1.46357
55771294	chr3:55771294:G:C	2.47501e-57	-1.93763	0.0805016	3.27206e-17	-2.44139	0.273404
55771419	chr3:55771419:C:T	2.29936e-57	-1.95952	0.0287905	3.14852e-17	-2.42175	0.215281
55771561	chr3:55771561:G:A	4.26698e-57	-1.07932e-09	-1.31246	7.62098e-17	-1.07932e-09	-1.3225
55771615	chr3:55771615:A:C	4.78014e-57	-1.07932e-09	-1.1989	7.63596e-17	-1.07932e-09	-1.32053
55771639	chr3:55771639:A:C	6.72734e-58	-2.60469	-0.555084	1.18741e-17	-2.6375	-0.544128
55771730	chr3:55771730:T:C	3.76229e-57	-1.07932e-09	-1.43834	6.72866e-17	-1.07932e-09	-1.44703
55771827	chr3:55771827:A:T	3.69439e-57	-1.07932e-09	-1.45655	6.83886e-17	-1.07932e-09	-1.43078
55771968	chr3:55771968:G:A	2.05685e-57	-2.08804	0.045846	3.52846e-17	-2.3274	0.234857
55772148	chr3:55772148:T:C	4.29767e-57	-1.07932e-09	-1.30529	7.65656e-17	-1.07932e-09	-1.31784
55772277	chr3:55772277:G:A	4.04797e-57	-1.07932e-09	-1.36515	7.15283e-17	-1.07932e-09	-1.38589
55772328	chr3:55772328:T:G	9.99757e-57	-1.07932e-09	-0.461025	1.45903e-16	-1.07932e-09	-0.673044
55772337	chr3:55772337:C:T	7.55958e-57	-1.07932e-09	-0.740551	1.14929e-16	-1.07932e-09	-0.91167
55772375	chr3:55772375:C:T	3.65981e-57	-1.07932e-09	-1.46596	6.66107e-17	-1.07932e-09	-1.45712
55772419	chr3:55772419:A:G	2.57656e-56	-1.07932e-09	0.485675	3.11145e-16	-1.07932e-09	0.0842727
55772461	chr3:55772461:C:T	4.17532e-57	-1.07932e-09	-1.33418	7.35358e-17	-1.07932e-09	-1.35822
55772526	chr3:55772526:C:A	8.0082e-56	-1.07932e-09	1.61968	9.37795e-16	-1.07932e-09	1.18754
55772786	chr3:55772786:G:A	3.50441e-58	-2.42286	-1.38907	9.6316e-18	-2.28049	-1.11045
55773043	chr3:55773043:C:T	5.83631e-58	-1.83549	-1.46637	1.12251e-17	-2.67275	-0.565084
55773171	chr3:55773171:C:T	4.17922e-57	-1.07932e-09	-1.33324	7.36069e-17	-1.07932e-09	-1.35725
55773203	chr3:55773203:C:T	7.007e-57	-1.07932e-09	-0.816457	1.07754e-16	-1.07932e-09	-0.976142
55773227	chr3:55773227:C:T	6.76875e-58	-2.29421	-0.859425	1.14042e-17	-1.76186	-1.46014
55773271	chr3:55773271:C:T	4.51233e-58	-2.3497	-1.20944	1.70374e-17	-2.20192	-0.618655
55773473	chr3:55773473:T:C	3.66927e-57	-1.07932e-09	-1.46338	6.72388e-17	-1.07932e-09	-1.44774
55773732	chr3:55773732:A:T	1.56737e-56	-1.07932e-09	-0.0113849	2.05775e-16	-1.07932e-09	-0.329205
55773750	chr3:55773750:C:T	6.75562e-57	-1.07932e-09	-0.852992	1.05649e-16	-1.07932e-09	-0.99587
55774002	chr3:55774002:G:T	1.88777e-57	-2.12797	-4.45018e-10	3.61599e-17	-2.06804	-4.45018e-10
55774174	chr3:55774174:T:C	1.9564e-57	-1.98127	-0.110991	2.77004e-17	-2.40088	0.0663355
55774266	chr3:55774266:T:G	5.81707e-57	-1.07932e-09	-1.00257	9.39175e-17	-1.07932e-09	-1.11357
55774294	chr3:55774294:G:A	1.12532e-57	-2.6453	-4.45018e-10	1.99626e-17	-2.66213	-4.45018e-10
55774355	chr3:55774355:G:A	1.77354e-56	-1.07932e-09	0.112197	7.47933e-16	-1.07932e-09	0.961326
55774423	chr3:55774423:G:A	3.98098e-57	-1.07932e-09	-1.38184	7.0407e-17	-1.07932e-09	-1.4017
55774437	chr3:55774437:C:T	2.2569e-57	-2.07216	0.122786	3.64666e-17	-2.31658	0.256992
55774473	chr3:55774473:C:T	4.21379e-57	-1.07932e-09	-1.325	8.40466e-17	-1.07932e-09	-1.22462
55774514	chr3:55774514:C:T	4.55752e-57	-1.07932e-09	-1.24659	8.10076e-17	-1.07932e-09	-1.26144
55774599	chr3:55774599:G:A	1.06168e-57	-2.6814	-0.0221138	1.75659e-17	-2.60121	-0.188818
55774615	chr3:55774615:C:T	2.61727e-57	-1.91913	0.117897	3.39381e-17	-2.44248	0.311033
55774658	chr3:55774658:C:A	3.66617e-57	-1.07932e-09	-1.46422	6.60107e-17	-1.07932e-09	-1.46617
55774988	chr3:55774988:A:C	3.76589e-57	-1.07932e-09	-1.43738	6.71857e-17	-1.07932e-09	-1.44853
55775395	chr3:55775395:G:A	3.86572e-57	-1.07932e-09	-1.41122	8.07924e-17	-1.07932e-09	-1.2641
55775455	chr3:55775455:C:A	2.57084e-58	-2.66447	-1.45725	1.09653e-17	-2.09536	-1.16588
55776179	chr3:55776179:GACCAAGTGAACTGGAATTAT:G	6.09839e-58	-2.67579	-0.582143	1.87975e-17	-2.65807	-0.0641899
55776202	chr3:55776202:AG:A	1.83117e-56	-1.07932e-09	0.144173	2.51652e-16	-1.07932e-09	-0.127939
55776462	chr3:55776462:G:A	1.10735e-57	-2.10635	-0.555046	1.87739e-17	-2.28445	-0.439069
55776468	chr3:55776468:G:A	3.24773e-57	-1.58541	-4.45018e-10	8.45884e-17	-1.21819	-4.45018e-10
55776496	chr3:55776496:G:C	6.09044e-57	-1.07932e-09	-0.956646	1.08112e-16	-1.07932e-09	-0.972817
55776738	chr3:55776738:A:T	9.68998e-58	-2.03955	-0.755309	9.98934e-18	-2.40624	-0.948234
55776840	chr3:55776840:C:T	3.40528e-56	-1.07932e-09	0.764544	3.95067e-16	-1.07932e-09	0.323066
55776849	chr3:55776849:G:A	3.68932e-57	-1.07932e-09	-1.45792	7.10655e-17	-1.07932e-09	-1.39239
55776901	chr3:55776901:C:T	9.11993e-58	-1.396	-1.45949	7.17837e-18	-2.24846	-1.43645
55776902	chr3:55776902:G:A	6.72437e-57	-1.07932e-09	-0.857628	1.99263e-16	-1.07932e-09	-0.361362
55777720	chr3:55777720:A:G	3.01278e-58	-2.62395	-1.33914	6.25895e-18	-2.68381	-1.13816
55777835	chr3:55777835:G:A	2.97634e-58	-2.62927	-1.34599	6.19499e-18	-2.68318	-1.14907
55778028	chr3:55778028:G:T	8.04066e-57	-1.07932e-09	-0.678855	1.20878e-16	-1.07932e-09	-0.861207
55778493	chr3:55778493:A:C	3.66944e-57	-1.07932e-09	-1.46333	6.64468e-17	-1.07932e-09	-1.45959
55778802	chr3:55778802:A:C	5.70821e-57	-1.07932e-09	-1.02146	8.72367e-17	-1.07932e-09	-1.18736
55778968	chr3:55778968:A:T	4.36916e-57	-1.07932e-09	-1.2888	7.13774e-17	-1.07932e-09	-1.38801
55779010	chr3:55779010:A:C	8.10317e-57	-1.07932e-09	-0.671111	1.19721e-16	-1.07932e-09	-0.870826
55779210	chr3:55779210:G:A	5.37846e-57	-1.07932e-09	-1.08097	9.5942e-17	-1.07932e-09	-1.09224
55779370	chr3:55779370:C:T	2.70106e-57	-2.63762	0.867899	3.89393e-17	-2.50216	0.508177
55779853	chr3:55779853:G:A	1.16063e-57	-2.61441	-4.45018e-10	2.20373e-17	-2.56325	-4.45018e-10
55780006	chr3:55780006:T:C	3.69094e-57	-1.07932e-09	-1.45749	6.63602e-17	-1.07932e-09	-1.46089
55780811	chr3:55780811:G:A	1.14451e-57	-2.62839	-4.45018e-10	2.25078e-17	-2.54212	-4.45018e-10
55781128	chr3:55781128:T:C	1.26832e-57	-2.52567	-4.45018e-10	1.87193e-16	-0.423846	-4.45018e-10
55781554	chr3:55781554:A:G	2.43626e-57	-1.64858	-0.224328	2.34131e-17	-2.41915	-0.0835386
55781734	chr3:55781734:A:C	1.231e-57	-2.00178	-0.553765	9.95448e-18	-2.32064	-1.03733
55781744	chr3:55781744:C:T	4.59071e-57	-1.07932e-09	-1.23933	8.93169e-17	-1.07932e-09	-1.1638
55781820	chr3:55781820:C:T	4.02663e-57	-1.07932e-09	-1.37044	6.84685e-17	-1.07932e-09	-1.42961
55781821	chr3:55781821:G:A	1.29204e-56	-1.07932e-09	-0.204556	4.47785e-16	-1.07932e-09	0.448326
55782096	chr3:55782096:C:G	3.67514e-57	-1.07932e-09	-1.46178	6.73209e-17	-1.07932e-09	-1.44652
55782240	chr3:55782240:G:C	1.29445e-57	-1.77623	-0.729058	1.57017e-17	-2.37664	-0.525573
55782397	chr3:55782397:G:A	1.28054e-57	-1.76632	-0.749761	1.51942e-17	-2.38158	-0.553489
55782557	chr3:55782557:A:G	2.5827e-58	-2.6514	-1.46572	4.83528e-18	-2.68376	-1.39629
55782604	chr3:55782604:A:C	3.79272e-57	-1.07932e-09	-1.43028	8.16152e-17	-1.07932e-09	-1.25397
55782871	chr3:55782871:T:C	2.56067e-58	-2.66214	-1.46355	6.1763e-18	-2.56059	-1.27468
55783657	chr3:55783657:C:T	3.8966e-57	-1.07932e-09	-1.40326	6.79046e-17	-1.07932e-09	-1.43788
55783843	chr3:55783843:C:T	1.27132e-55	-1.07932e-09	2.08186	1.4656e-15	-1.07932e-09	1.63403
55783930	chr3:55783930:ACTACT:A	2.82113e-57	-1.72623	-4.45018e-10	7.5246e-16	0.96736	-4.45018e-10
55783957	chr3:55783957:T:C	2.67118e-58	-2.61712	-1.46632	5.02629e-18	-2.66874	-1.37256
55784201	chr3:55784201:A:G	2.72869e-57	-1.4223	-0.337246	2.37691e-17	-2.39263	-0.0949682
55784214	chr3:55784214:A:C	1.46913e-57	-1.88174	-0.496961	8.30205e-18	-2.23711	-1.30238
55784221	chr3:55784221:A:G	2.65003e-57	-1.38745	-0.40135	2.1231e-17	-2.37871	-0.221813
55784605	chr3:55784605:A:G	3.14084e-58	-2.66785	-1.25361	6.74541e-18	-2.63253	-1.1146
55784804	chr3:55784804:A:G	2.51584e-58	-2.67947	-1.46387	5.29164e-18	-2.64339	-1.34647
55784993	chr3:55784993:G:T	2.71696e-58	-2.6079	-1.45854	4.80221e-18	-2.66357	-1.42334
55785051	chr3:55785051:C:T	2.66116e-58	-2.62815	-1.45904	4.76167e-18	-2.67324	-1.42215
55785055	chr3:55785055:G:A	1.74183e-57	-1.3916	-0.816834	1.34861e-17	-2.39566	-0.658669
55785331	chr3:55785331:A:C	2.66394e-56	-1.07932e-09	0.519025	8.02069e-16	-1.07932e-09	1.03121
55785396	chr3:55785396:A:G	2.66838e-56	-1.07932e-09	0.520688	8.03485e-16	-1.07932e-09	1.03297
55785715	chr3:55785715:C:T	2.71244e-58	-2.62074	-1.44736	4.68673e-18	-2.66955	-1.4417
55785791	chr3:55785791:G:A	1.33397e-57	-1.88773	-0.587479	8.14035e-18	-2.23057	-1.32859
55786247	chr3:55786247:C:T	2.69713e-58	-2.64177	-1.432	4.56321e-18	-2.68008	-1.45788
55786519	chr3:55786519:G:C	1.11865e-57	-2.65124	-4.45018e-10	2.00477e-17	-2.65787	-4.45018e-10
55786562	chr3:55786562:T:C	3.76509e-57	-1.07932e-09	-1.4376	7.19207e-17	-1.07932e-09	-1.38042
55787002	chr3:55787002:T:C	3.68696e-57	-1.07932e-09	-1.45857	6.68247e-17	-1.07932e-09	-1.45391
55787014	chr3:55787014:A:G	2.12263e-56	-1.07932e-09	0.291875	6.36212e-16	-1.07932e-09	0.799545
55787083	chr3:55787083:C:T	1.53301e-57	-1.71569	-0.62044	1.02115e-17	-2.41563	-0.916848
55787511	chr3:55787511:T:C	2.68174e-58	-2.63381	-1.44568	4.61654e-18	-2.67686	-1.44948
55787672	chr3:55787672:T:C	3.89546e-57	-1.07932e-09	-1.40355	7.61055e-17	-1.07932e-09	-1.32387
55787976	chr3:55787976:T:A	2.77472e-58	-2.642	-1.4034	4.52681e-18	-2.6802	-1.46577
55788223	chr3:55788223:T:A	2.79985e-58	-2.63333	-1.40306	4.54031e-18	-2.67719	-1.4658
55788603	chr3:55788603:T:G	3.69867e-57	-1.07932e-09	-1.45539	7.15679e-17	-1.07932e-09	-1.38534
55788692	chr3:55788692:T:C	3.68298e-57	-1.07932e-09	-1.45965	6.70419e-17	-1.07932e-09	-1.45067
55788731	chr3:55788731:T:C	8.54461e-58	-2.09674	-0.823912	8.5699e-18	-2.10765	-1.40008
55788948	chr3:55788948:T:A	3.28592e-58	-2.41954	-1.45676	5.07684e-18	-2.59009	-1.44121
55788991	chr3:55788991:A:G	4.20649e-58	-2.60058	-1.02874	9.15337e-18	-1.99253	-1.44933
55789050	chr3:55789050:CTT:C	4.84236e-57	-1.07932e-09	-1.18596	7.3718e-17	-1.07932e-09	-1.35574
55789059	chr3:55789059:T:TCA	5.97941e-57	-0.975044	-4.45018e-10	2.035e-17	-2.64291	-4.45018e-10
55789099	chr3:55789099:A:G	3.68435e-57	-1.07932e-09	-1.45927	7.07896e-17	-1.07932e-09	-1.39628
55789340	chr3:55789340:A:G	1.75975e-57	-1.33197	-0.866228	1.2412e-17	-2.42603	-0.71129
55789406	chr3:55789406:T:C	3.25483e-58	-2.42713	-1.45868	5.0709e-18	-2.59462	-1.43785
55789408	chr3:55789408:C:T	3.30653e-58	-2.41199	-1.45806	5.10885e-18	-2.58601	-1.439
55789426	chr3:55789426:G:A	3.66592e-57	-1.07932e-09	-1.46429	6.94777e-17	-1.07932e-09	-1.41498
55789564	chr3:55789564:G:T	3.67479e-57	-1.07932e-09	-1.46187	7.01731e-17	-1.07932e-09	-1.40502
55789649	chr3:55789649:T:C	1.74905e-57	-1.3865	-0.8178	1.34286e-17	-2.40155	-0.657053
55789796	chr3:55789796:A:C	4.89203e-57	-1.17576	-4.45018e-10	2.10467e-17	-2.60925	-4.45018e-10
55789808	chr3:55789808:T:A	1.77541e-57	-1.34866	-0.840678	1.28726e-17	-2.41851	-0.682376
55789862	chr3:55789862:A:G	2.27493e-57	-1.94142	-4.45018e-10	2.12405e-16	-0.297494	-4.45018e-10
55790321	chr3:55790321:G:A	1.36045e-57	-2.66349	0.207937	1.99335e-17	-2.61884	-0.0447447
55790350	chr3:55790350:C:T	1.14225e-57	-2.63037	-4.45018e-10	1.96589e-17	-2.67746	-4.45018e-10
55790558	chr3:55790558:C:T	7.03753e-57	-1.07932e-09	-0.81211	1.47651e-16	-1.07932e-09	-0.661136
55790736	chr3:55790736:C:T	1.41114e-57	-2.41897	-4.45018e-10	1.97607e-17	-2.67229	-4.45018e-10
55790850	chr3:55790850:T:C	3.68367e-57	-1.07932e-09	-1.45946	7.07475e-17	-1.07932e-09	-1.39687
55790923	chr3:55790923:A:T	1.39077e-56	-0.130927	-4.45018e-10	1.13879e-15	1.38174	-4.45018e-10
55790931	chr3:55790931:T:C	3.70911e-57	-1.07932e-09	-1.45257	6.77002e-17	-1.07932e-09	-1.4409
55791039	chr3:55791039:T:C	4.61175e-57	-1.07932e-09	-1.23476	7.55898e-17	-1.07932e-09	-1.33067
55791300	chr3:55791300:G:C	2.33784e-57	-1.31763	-0.596508	1.65114e-17	-2.43384	-0.4181
55791673	chr3:55791673:C:T	2.01284e-57	-2.20317	0.139349	1.58915e-17	-2.05424	-0.835969
55792362	chr3:55792362:T:C	3.75438e-57	-1.07932e-09	-1.44045	6.82703e-17	-1.07932e-09	-1.43251
55792451	chr3:55792451:A:T	4.84095e-57	-1.07932e-09	-1.18626	7.1597e-17	-1.07932e-09	-1.38494
55792752	chr3:55792752:A:G	1.48319e-57	-2.10681	-0.262369	2.88336e-17	-2.48243	0.187989
55792948	chr3:55792948:C:G	3.72892e-57	-1.07932e-09	-1.44725	6.68921e-17	-1.07932e-09	-1.45291
55792986	chr3:55792986:C:A	3.75289e-57	-1.07932e-09	-1.44084	6.8239e-17	-1.07932e-09	-1.43297
55793054	chr3:55793054:A:G	4.07331e-56	-1.07932e-09	0.943674	1.01959e-15	-1.07932e-09	1.27117
55793151	chr3:55793151:G:A	3.00138e-56	-1.07932e-09	0.63829	9.35553e-16	-1.07932e-09	1.18515
55793153	chr3:55793153:C:T	3.75272e-57	-1.07932e-09	-1.44089	6.82348e-17	-1.07932e-09	-1.43303
55793386	chr3:55793386:A:G	3.93417e-57	-1.34278	-0.0508861	2.7391e-17	-2.40664	0.0608655
55793408	chr3:55793408:G:A	3.72693e-57	-1.07932e-09	-1.44778	6.69226e-17	-1.07932e-09	-1.45245
55793423	chr3:55793423:T:G	3.24695e-58	-2.67922	-1.20901	6.0826e-18	-2.57129	-1.27926
55793464	chr3:55793464:G:C	2.00571e-56	-1.07932e-09	0.235215	5.67986e-16	-1.07932e-09	0.686109
55793577	chr3:55793577:G:A	2.83836e-58	-2.61542	-1.4073	6.26408e-18	-2.59322	-1.22794
55793592	chr3:55793592:T:C	4.2409e-57	-1.07932e-09	-1.31859	7.22152e-17	-1.07932e-09	-1.37634
55793720	chr3:55793720:G:A	1.95195e-57	-1.31542	-0.779114	1.38951e-17	-2.4512	-0.573251
55793740	chr3:55793740:GC:G	4.29758e-57	-1.07932e-09	-1.30532	7.64519e-17	-1.07932e-09	-1.31933
55793971	chr3:55793971:G:T	3.75272e-57	-1.07932e-09	-1.44089	6.82348e-17	-1.07932e-09	-1.43303
55793983	chr3:55793983:G:A	3.75272e-57	-1.07932e-09	-1.44089	6.82348e-17	-1.07932e-09	-1.43303
55793992	chr3:55793992:A:C	3.71567e-57	-1.07932e-09	-1.45081	7.08044e-17	-1.07932e-09	-1.39607
55794417	chr3:55794417:G:A	3.69153e-58	-2.6525	-1.10741	7.86161e-18	-2.58507	-1.00893
55794577	chr3:55794577:T:C	4.14569e-57	-1.07932e-09	-1.3413	7.63001e-17	-1.07932e-09	-1.32131
55794768	chr3:55794768:C:T	5.49851e-57	-1.07932e-09	-1.05889	9.70228e-17	-1.07932e-09	-1.08104
55795032	chr3:55795032:C:T	6.13529e-58	-1.79022	-1.46167	8.74209e-18	-2.28314	-1.2047
55795197	chr3:55795197:C:T	3.9613e-57	-1.07932e-09	-1.38679	7.08281e-17	-1.07932e-09	-1.39573
55795376	chr3:55795376:T:C	5.52065e-57	-1.07932e-09	-1.05487	9.72801e-17	-1.07932e-09	-1.07839
55795823	chr3:55795823:A:G	2.57677e-57	-1.08499	-0.731836	1.34779e-17	-2.53285	-0.522082
55795957	chr3:55795957:A:T	3.65814e-57	-1.07932e-09	-1.46641	6.83274e-17	-1.07932e-09	-1.43168
55796121	chr3:55796121:A:G	3.69708e-57	-1.07932e-09	-1.45582	6.70755e-17	-1.07932e-09	-1.45017
55796760	chr3:55796760:A:C	1.09283e-57	-2.6746	-4.45018e-10	2.07001e-17	-2.62585	-4.45018e-10
55796778	chr3:55796778:G:A	4.00684e-57	-1.07932e-09	-1.37537	7.1617e-17	-1.07932e-09	-1.38466
55796867	chr3:55796867:G:A	3.9628e-57	-1.07932e-09	-1.38642	7.08778e-17	-1.07932e-09	-1.39503
55796883	chr3:55796883:A:G	3.65833e-57	-1.07932e-09	-1.46636	6.92849e-17	-1.07932e-09	-1.41776
55796898	chr3:55796898:AAAC:A	3.8294e-57	-1.07932e-09	-1.42066	6.60926e-17	-1.07932e-09	-1.46493
55796981	chr3:55796981:C:T	5.59822e-57	-1.07932e-09	-1.04092	9.87378e-17	-1.07932e-09	-1.06352
55797034	chr3:55797034:T:C	1.1169e-57	-2.65281	-4.45018e-10	7.8345e-16	1.00772	-4.45018e-10
55797728	chr3:55797728:C:T	4.0376e-57	-1.07932e-09	-1.36772	6.95828e-17	-1.07932e-09	-1.41347
55797826	chr3:55797826:T:C	3.6695e-57	-1.07932e-09	-1.46331	6.70475e-17	-1.07932e-09	-1.45059
55798365	chr3:55798365:G:A	2.66503e-58	-2.68406	-1.40167	7.76429e-18	-2.58931	-1.01714
55798527	chr3:55798527:G:A	3.9428e-56	-1.07932e-09	0.91111	9.83685e-16	-1.07932e-09	1.23532
55798574	chr3:55798574:G:C	1.53257e-56	-1.07932e-09	-0.0338389	4.35652e-16	-1.07932e-09	0.420857
55798802	chr3:55798802:A:C	2.66535e-58	-2.6784	-1.40721	6.55826e-18	-2.6591	-1.11617
55798816	chr3:55798816:A:G	4.62096e-58	-2.57337	-0.961985	5.94911e-18	-2.68132	-1.19142
55798823	chr3:55798823:T:C	5.5645e-57	-1.07932e-09	-1.04696	9.81213e-17	-1.07932e-09	-1.06978
55799294	chr3:55799294:T:C	3.14398e-56	-1.07932e-09	0.684706	4.0721e-16	-1.07932e-09	0.353342
55799363	chr3:55799363:T:TAG	3.67324e-57	-1.07932e-09	-1.46229	7.05187e-17	-1.07932e-09	-1.40011
55799858	chr3:55799858:C:T	3.14709e-56	-1.07932e-09	0.685696	4.07389e-16	-1.07932e-09	0.353781
55799867	chr3:55799867:A:T	3.94611e-57	-1.07932e-09	-1.39064	7.06369e-17	-1.07932e-09	-1.39844
55800143	chr3:55800143:CTCTT:C	5.16388e-57	-1.07932e-09	-1.12168	8.04981e-17	-1.07932e-09	-1.26775
55800175	chr3:55800175:C:G	4.48695e-57	-1.07932e-09	-1.26219	7.38658e-17	-1.07932e-09	-1.35374
55800206	chr3:55800206:T:G	3.13825e-56	-1.07932e-09	0.682883	4.06387e-16	-1.07932e-09	0.351318
55800290	chr3:55800290:C:T	4.08447e-57	-1.07932e-09	-1.35618	7.51286e-17	-1.07932e-09	-1.33679
55800343	chr3:55800343:C:T	5.53532e-57	-1.07932e-09	-1.05222	9.76167e-17	-1.07932e-09	-1.07494
55800394	chr3:55800394:G:A	2.62127e-58	-2.68437	-1.41793	6.56968e-18	-2.62877	-1.14476
55800489	chr3:55800489:T:C	1.07076e-57	-1.95726	-0.737737	8.16889e-18	-2.28005	-1.27561
55800521	chr3:55800521:G:A	2.00977e-57	-1.24016	-0.825185	1.24136e-17	-2.45583	-0.681364
55800743	chr3:55800743:C:T	4.21668e-57	-1.07932e-09	-1.32432	7.19498e-17	-1.07932e-09	-1.38002
55800806	chr3:55800806:G:C	2.91689e-58	-2.59751	-1.39793	6.28206e-18	-2.61083	-1.20746
55800944	chr3:55800944:G:T	2.6213e-58	-2.68172	-1.42056	7.67277e-18	-2.54636	-1.07195
55801007	chr3:55801007:C:T	3.65964e-57	-1.07932e-09	-1.466	6.89614e-17	-1.07932e-09	-1.42244
55801242	chr3:55801242:T:A	3.15413e-58	-2.46261	-1.45463	4.6032e-18	-2.66426	-1.46497
55801660	chr3:55801660:C:T	4.45351e-57	-1.07932e-09	-1.26967	7.43804e-17	-1.07932e-09	-1.3468
55801919	chr3:55801919:C:T	3.69223e-57	-1.07932e-09	-1.45714	6.69367e-17	-1.07932e-09	-1.45224
55801993	chr3:55801993:T:G	3.13308e-58	-2.48096	-1.44297	4.57117e-18	-2.66981	-1.46641
55801995	chr3:55801995:T:C	3.1304e-58	-2.48182	-1.44297	4.57016e-18	-2.67003	-1.46641
55802303	chr3:55802303:C:T	4.63349e-57	-1.07932e-09	-1.23006	7.57453e-17	-1.07932e-09	-1.32861
55802354	chr3:55802354:T:G	3.11493e-58	-2.48695	-1.4428	4.566e-18	-2.67096	-1.46639
55802698	chr3:55802698:G:T	3.65934e-57	-1.07932e-09	-1.46609	6.89878e-17	-1.07932e-09	-1.42206
55802837	chr3:55802837:C:A	1.96354e-57	-1.18274	-0.905874	1.13744e-17	-2.50584	-0.718788
55802947	chr3:55802947:A:G	4.9388e-57	-1.07932e-09	-1.16624	7.16681e-17	-1.07932e-09	-1.38394
55802994	chr3:55802994:T:C	3.71835e-57	-1.07932e-09	-1.45009	6.75066e-17	-1.07932e-09	-1.44376
55803048	chr3:55803048:T:C	2.00641e-57	-1.86529	-0.201729	1.79188e-17	-2.4018	-0.368339
55803437	chr3:55803437:C:T	3.66644e-57	-1.07932e-09	-1.46414	6.82374e-17	-1.07932e-09	-1.433
55803506	chr3:55803506:A:AT	3.66596e-57	-1.07932e-09	-1.46428	6.82858e-17	-1.07932e-09	-1.43229
55803722	chr3:55803722:G:A	4.184e-57	-1.07932e-09	-1.3321	7.46915e-17	-1.07932e-09	-1.34262
55803782	chr3:55803782:T:C	1.57232e-57	-1.21458	-1.09623	9.08575e-18	-2.49016	-0.959119
55803791	chr3:55803791:T:C	1.60896e-57	-2.28778	-4.45018e-10	4.60716e-17	-1.82579	-4.45018e-10
55803864	chr3:55803864:G:C	2.19337e-56	0.324657	-4.45018e-10	8.1871e-17	-1.25084	-4.45018e-10
55804001	chr3:55804001:A:G	2.85392e-58	-2.61085	-1.4064	5.57394e-18	-2.61055	-1.32734
55804285	chr3:55804285:G:T	3.65901e-57	-1.07932e-09	-1.46617	6.91131e-17	-1.07932e-09	-1.42024
55804312	chr3:55804312:T:G	2.94692e-56	-1.07932e-09	0.619979	9.24192e-16	-1.07932e-09	1.17293
55804314	chr3:55804314:C:T	4.83012e-57	-1.07932e-09	-1.18849	7.09899e-17	-1.07932e-09	-1.39345
55804403	chr3:55804403:C:T	3.66029e-57	-1.07932e-09	-1.46582	6.87364e-17	-1.07932e-09	-1.42571
55804437	chr3:55804437:T:C	3.75793e-57	-1.07932e-09	-1.4395	7.32771e-17	-1.07932e-09	-1.36174
55804442	chr3:55804442:G:T	4.68746e-57	-1.07932e-09	-1.21848	7.66194e-17	-1.07932e-09	-1.31714
55804667	chr3:55804667:C:T	3.71727e-57	-1.07932e-09	-1.45038	6.74836e-17	-1.07932e-09	-1.4441
55804693	chr3:55804693:C:T	5.84258e-57	-1.07932e-09	-0.998195	1.02943e-16	-1.07932e-09	-1.02182
55804770	chr3:55804770:T:C	3.95566e-57	-1.07932e-09	-1.38822	6.65021e-17	-1.07932e-09	-1.45875
55804793	chr3:55804793:G:A	4.64057e-56	-1.07932e-09	1.07406	1.16916e-15	-1.07932e-09	1.40805
55804920	chr3:55804920:T:C	1.45281e-57	-1.64762	-0.74224	1.31578e-17	-2.58267	-0.496303
55805025	chr3:55805025:T:TCCA	2.16308e-56	-1.07932e-09	0.310749	2.94099e-16	-1.07932e-09	0.0279287
55805223	chr3:55805223:C:T	1.56311e-57	-1.44511	-0.871579	1.30468e-17	-2.35565	-0.731793
55805382	chr3:55805382:A:G	1.76452e-57	-1.36546	-0.830033	1.31551e-17	-2.3952	-0.683971
55805513	chr3:55805513:G:A	1.62346e-57	-1.15048	-1.12832	8.72815e-18	-2.50585	-0.983587
55805993	chr3:55805993:A:G	1.31527e-57	-1.27082	-1.21851	8.0953e-18	-2.44494	-1.11976
55806068	chr3:55806068:A:G	1.17653e-57	-1.85838	-0.742418	1.09722e-17	-2.40823	-0.852395
55806107	chr3:55806107:C:T	3.08788e-58	-2.47313	-1.46534	4.74168e-18	-2.66375	-1.43585
55806108	chr3:55806108:G:A	6.34153e-56	-1.07932e-09	1.38634	7.84103e-16	-1.07932e-09	1.00855
55806147	chr3:55806147:C:T	2.89098e-56	-1.07932e-09	0.600813	8.96991e-16	-1.07932e-09	1.14306
55806695	chr3:55806695:A:G	1.26808e-57	-2.52587	-4.45018e-10	2.2751e-17	-2.53138	-4.45018e-10
55806739	chr3:55806739:T:G	3.251e-58	-2.45548	-1.43151	4.71776e-18	-2.63824	-1.46641
55806894	chr3:55806894:C:T	1.13663e-57	-2.6353	-4.45018e-10	2.22799e-17	-2.5523	-4.45018e-10
55807169	chr3:55807169:C:T	6.97679e-58	-2.49923	-0.624133	7.66312e-18	-2.61889	-1.00068
55807229	chr3:55807229:C:T	5.695e-56	-1.07932e-09	1.27881	7.13176e-16	-1.07932e-09	0.913741
55807254	chr3:55807254:A:G	3.49673e-58	-2.46214	-1.35198	4.87026e-18	-2.6247	-1.44814
55807559	chr3:55807559:G:A	1.34005e-57	-1.76919	-0.701473	7.29903e-18	-2.37737	-1.29087
55807572	chr3:55807572:T:C	3.47002e-58	-2.46782	-1.35397	4.85109e-18	-2.62764	-1.44915
55807621	chr3:55807621:CT:C	2.82542e-58	-2.66332	-1.36398	7.74698e-18	-2.6697	-0.938986
55807723	chr3:55807723:T:C	3.45723e-58	-2.47701	-1.34848	4.83356e-18	-2.63362	-1.44678
55807899	chr3:55807899:C:T	4.59868e-58	-2.52902	-1.01117	5.85914e-18	-2.66909	-1.21889
55808088	chr3:55808088:A:G	3.51305e-58	-2.44888	-1.36059	4.8895e-18	-2.61731	-1.45159
55808202	chr3:55808202:C:T	4.59334e-57	-1.07932e-09	-1.23876	7.53996e-17	-1.07932e-09	-1.33319
55808773	chr3:55808773:T:C	4.98923e-56	-1.07932e-09	1.1465	6.18932e-16	-1.07932e-09	0.772008
55808878	chr3:55808878:G:A	5.64637e-56	-1.07932e-09	1.27023	7.06963e-16	-1.07932e-09	0.904991
55809029	chr3:55809029:C:T	6.34667e-56	-1.07932e-09	1.38715	7.88908e-16	-1.07932e-09	1.01466
55809092	chr3:55809092:A:G	5.10683e-57	-1.07932e-09	-1.13279	8.26072e-17	-1.07932e-09	-1.24189
55809199	chr3:55809199:A:T	5.71579e-56	-1.07932e-09	1.28245	7.15723e-16	-1.07932e-09	0.917305
55809244	chr3:55809244:C:T	2.83114e-58	-2.61794	-1.40734	6.2514e-18	-2.59582	-1.22736
55809258	chr3:55809258:C:T	2.93883e-58	-2.52622	-1.46172	4.73859e-18	-2.67785	-1.4224
55809593	chr3:55809593:C:G	1.33797e-57	-1.91056	-0.561654	8.53153e-18	-2.28898	-1.22324
55809719	chr3:55809719:G:A	3.71783e-56	-1.07932e-09	0.852358	9.28716e-16	-1.07932e-09	1.17781
55810080	chr3:55810080:C:T	4.29247e-57	-1.07932e-09	-1.3065	7.28775e-17	-1.07932e-09	-1.36721
55810152	chr3:55810152:A:T	5.55054e-57	-1.07932e-09	-1.04947	9.78961e-17	-1.07932e-09	-1.07208
55810219	chr3:55810219:A:G	5.28112e-58	-2.5424	-0.859415	6.5224e-18	-2.67147	-1.10927
55810383	chr3:55810383:C:A	3.83103e-57	-1.07932e-09	-1.42023	6.60943e-17	-1.07932e-09	-1.4649
55810548	chr3:55810548:C:T	3.1373e-58	-2.46993	-1.45266	4.60755e-18	-2.66262	-1.46567
55810586	chr3:55810586:C:T	3.79245e-57	-1.07932e-09	-1.43035	6.6e-17	-1.07932e-09	-1.46633
55810828	chr3:55810828:AAAT:A	4.18742e-57	-1.07932e-09	-1.33128	7.46204e-17	-1.07932e-09	-1.34357
55810853	chr3:55810853:C:T	3.69223e-57	-1.07932e-09	-1.45714	6.69367e-17	-1.07932e-09	-1.45224
55810877	chr3:55810877:T:C	4.18742e-57	-1.07932e-09	-1.33128	7.46204e-17	-1.07932e-09	-1.34357
55810918	chr3:55810918:C:T	1.45357e-57	-1.25957	-1.12977	8.93881e-18	-2.45363	-1.01195
55811193	chr3:55811193:A:G	4.6421e-58	-2.5689	-0.961885	5.99375e-18	-2.67859	-1.18668
55811394	chr3:55811394:C:T	4.39527e-57	-1.07932e-09	-1.28284	7.29301e-17	-1.07932e-09	-1.36649
55811544	chr3:55811544:T:C	3.32859e-56	-1.07932e-09	0.741768	4.35178e-16	-1.07932e-09	0.419768
55811638	chr3:55811638:C:G	3.25166e-56	-1.07932e-09	0.718383	4.25708e-16	-1.07932e-09	0.397765
55811760	chr3:55811760:C:T	3.65802e-57	-1.07932e-09	-1.46644	6.95166e-17	-1.07932e-09	-1.41442
55811782	chr3:55811782:A:T	4.29927e-57	-1.07932e-09	-1.30492	7.29666e-17	-1.07932e-09	-1.36599
55811794	chr3:55811794:C:T	1.13155e-57	-2.63978	-4.45018e-10	2.18159e-17	-2.57335	-4.45018e-10
55811803	chr3:55811803:T:A	3.31981e-56	-1.07932e-09	0.739126	4.34058e-16	-1.07932e-09	0.417191
55812035	chr3:55812035:C:T	4.4389e-58	-2.6134	-0.962149	1.12617e-17	-2.60353	-0.631048
55812155	chr3:55812155:G:A	3.31149e-56	-1.07932e-09	0.736618	4.32999e-16	-1.07932e-09	0.414747
55812597	chr3:55812597:G:A	6.61532e-56	-1.07932e-09	1.42861	8.19953e-16	-1.07932e-09	1.05326
55812632	chr3:55812632:G:A	5.695e-56	-1.07932e-09	1.27881	7.13176e-16	-1.07932e-09	0.913741
55812652	chr3:55812652:G:A	4.40992e-57	-1.07932e-09	-1.27951	7.30325e-17	-1.07932e-09	-1.36508
55812656	chr3:55812656:G:A	3.69223e-57	-1.07932e-09	-1.45714	6.69367e-17	-1.07932e-09	-1.45224
55812934	chr3:55812934:G:T	6.29291e-57	-1.07932e-09	-0.923943	8.27552e-17	-1.07932e-09	-1.2401
55812970	chr3:55812970:C:T	1.82726e-57	-1.72141	-0.439142	8.2086e-18	-2.40393	-1.14687
55812977	chr3:55812977:G:A	6.40514e-57	-1.07932e-09	-0.906265	8.37098e-17	-1.07932e-09	-1.22863
55813162	chr3:55813162:G:A	3.68651e-57	-1.07932e-09	-1.45869	6.80692e-17	-1.07932e-09	-1.43546
55813294	chr3:55813294:A:G	3.65882e-57	-1.07932e-09	-1.46623	7.00342e-17	-1.07932e-09	-1.407
55813490	chr3:55813490:C:T	4.10612e-57	-1.07932e-09	-1.35089	7.30905e-17	-1.07932e-09	-1.36429
55813614	chr3:55813614:C:T	5.39563e-57	-1.07778	-4.45018e-10	2.06531e-17	-2.62812	-4.45018e-10
55813738	chr3:55813738:G:A	6.80459e-57	-1.07932e-09	-0.845769	8.72346e-17	-1.07932e-09	-1.18739
55814011	chr3:55814011:A:G	3.66102e-57	-1.07932e-09	-1.46562	6.63282e-17	-1.07932e-09	-1.46137
55814222	chr3:55814222:A:T	5.50543e-57	-1.07932e-09	-1.05763	9.7126e-17	-1.07932e-09	-1.07998
55814823	chr3:55814823:G:A	5.04698e-57	-1.07932e-09	-1.14458	7.90204e-17	-1.07932e-09	-1.28628
55814918	chr3:55814918:T:C	1.89337e-56	-1.07932e-09	0.177575	2.54866e-16	-1.07932e-09	-0.115252
55814991	chr3:55814991:T:C	2.84548e-58	-2.60043	-1.41979	5.97168e-18	-2.61449	-1.25447
55815212	chr3:55815212:G:GACA	1.98237e-57	-1.86098	-0.218093	1.01213e-17	-2.31577	-1.02558
55815638	chr3:55815638:C:T	5.65638e-57	-1.07932e-09	-1.03058	9.98096e-17	-1.07932e-09	-1.05272
55815819	chr3:55815819:G:A	5.8336e-56	-1.07932e-09	1.30285	7.33846e-16	-1.07932e-09	0.942312
55815833	chr3:55815833:G:C	4.16928e-57	-1.07932e-09	-1.33562	7.43548e-17	-1.07932e-09	-1.34714
55815950	chr3:55815950:G:T	1.20493e-57	-1.82363	-0.753315	7.30917e-18	-2.30963	-1.35723
55816203	chr3:55816203:A:AGCGTGAC	4.42396e-57	-1.07932e-09	-1.27633	7.29e-17	-1.07932e-09	-1.3669
55816624	chr3:55816624:C:T	4.14206e-57	-1.07932e-09	-1.34217	8.29569e-17	-1.07932e-09	-1.23767
55816837	chr3:55816837:A:G	5.38296e-57	-1.07932e-09	-1.08013	9.50106e-17	-1.07932e-09	-1.102
55816943	chr3:55816943:G:A	1.22284e-57	-1.23823	-1.32397	1.14228e-17	-2.38544	-0.834932
55816992	chr3:55816992:C:T	1.33676e-57	-1.26446	-1.20866	1.46605e-17	-2.35836	-0.612464
55817363	chr3:55817363:T:C	1.12712e-57	-2.6437	-4.45018e-10	2.26048e-17	-2.53783	-4.45018e-10
55817420	chr3:55817420:T:C	5.39455e-57	-1.07932e-09	-1.07798	9.51735e-17	-1.07932e-09	-1.10029
55817733	chr3:55817733:T:C	3.99094e-57	-1.07932e-09	-1.37934	7.31281e-17	-1.07932e-09	-1.36377
55817869	chr3:55817869:T:C	3.65802e-57	-1.07932e-09	-1.46645	6.87186e-17	-1.07932e-09	-1.42597
55818255	chr3:55818255:C:T	1.0864e-57	-2.6805	-4.45018e-10	2.96551e-17	-2.26635	-4.45018e-10
55818705	chr3:55818705:A:G	3.99433e-57	-1.07932e-09	-1.37849	7.31955e-17	-1.07932e-09	-1.36285
55818887	chr3:55818887:A:T	6.10312e-57	-1.07932e-09	-0.954567	1.48378e-16	-1.07932e-09	-0.656225
55818954	chr3:55818954:A:G	3.99094e-57	-1.07932e-09	-1.37934	7.31281e-17	-1.07932e-09	-1.36377
55819241	chr3:55819241:T:A	1.79139e-57	-0.8997	-1.28068	6.27951e-18	-2.48184	-1.33686
55819470	chr3:55819470:A:G	3.89563e-58	-2.67876	-1.02734	1.32958e-17	-2.67392	-0.394619
55819618	chr3:55819618:C:T	3.99094e-57	-1.07932e-09	-1.37934	7.31281e-17	-1.07932e-09	-1.36377
55819745	chr3:55819745:G:A	3.93255e-57	-1.07932e-09	-1.39408	7.02156e-17	-1.07932e-09	-1.40442
55819937	chr3:55819937:G:A	4.05854e-57	-1.07932e-09	-1.36254	8.06413e-17	-1.07932e-09	-1.26598
55820205	chr3:55820205:A:G	5.38915e-57	-1.07932e-09	-1.07898	9.53048e-17	-1.07932e-09	-1.09891
55820461	chr3:55820461:C:T	3.70441e-57	-1.07932e-09	-1.45384	6.70727e-17	-1.07932e-09	-1.45021
55820523	chr3:55820523:A:G	2.60311e-57	-2.66965	0.862984	3.77015e-17	-2.6209	0.594609
55820621	chr3:55820621:T:C	1.08222e-57	-2.68435	-4.45018e-10	3.55211e-17	-2.08586	-4.45018e-10
55820876	chr3:55820876:C:T	2.69564e-58	-2.66235	-1.41197	5.61559e-18	-2.52296	-1.40748
55820922	chr3:55820922:G:A	1.01555e-56	-1.07932e-09	-0.445351	1.50113e-16	-1.07932e-09	-0.644598
55821010	chr3:55821010:G:A	3.05441e-58	-2.63768	-1.31169	6.63928e-18	-2.43747	-1.32552
55821143	chr3:55821143:C:T	4.33031e-58	-2.65525	-0.945066	6.92646e-18	-2.65368	-1.06696
55821200	chr3:55821200:T:A	4.40773e-58	-2.64531	-0.937281	6.91304e-18	-2.6624	-1.06018
55821371	chr3:55821371:C:T	5.38424e-57	-1.07932e-09	-1.07989	9.52181e-17	-1.07932e-09	-1.09982
55821400	chr3:55821400:T:C	5.12053e-58	-2.68436	-0.748336	2.39445e-17	-2.62388	0.143636
55821792	chr3:55821792:G:A	7.69423e-58	-1.84315	-1.18233	7.35591e-18	-2.19864	-1.46184
55821962	chr3:55821962:C:A	3.93678e-57	-1.07932e-09	-1.393	7.03576e-17	-1.07932e-09	-1.4024
55821994	chr3:55821994:T:C	1.43354e-57	-2.40322	-4.45018e-10	2.43584e-17	-2.46311	-4.45018e-10
55822335	chr3:55822335:G:A	1.87178e-56	-1.07932e-09	0.166108	2.64097e-16	-1.07932e-09	-0.0796697
55822825	chr3:55822825:G:A	3.99094e-57	-1.07932e-09	-1.37934	7.31281e-17	-1.07932e-09	-1.36377
55822834	chr3:55822834:C:T	3.93275e-58	-2.68412	-1.01249	1.37034e-17	-2.65803	-0.38031
55823423	chr3:55823423:G:A	3.12524e-56	-1.07932e-09	0.67873	7.73596e-16	-1.07932e-09	0.995062
55823465	chr3:55823465:T:C	5.46575e-58	-2.66853	-0.698919	8.62995e-18	-2.62915	-0.8716
55823679	chr3:55823679:C:G	4.05159e-57	-1.07932e-09	-1.36426	7.43229e-17	-1.07932e-09	-1.34757
55823930	chr3:55823930:A:G	7.33691e-58	-1.61562	-1.45742	6.50582e-18	-2.4511	-1.33219
55824042	chr3:55824042:T:C	3.81263e-57	-1.07932e-09	-1.42505	6.60393e-17	-1.07932e-09	-1.46574
55824048	chr3:55824048:T:G	3.6621e-57	-1.07932e-09	-1.46533	6.78121e-17	-1.07932e-09	-1.43925
55824068	chr3:55824068:C:T	3.11411e-56	-1.07932e-09	0.675162	7.70638e-16	-1.07932e-09	0.991231
55824330	chr3:55824330:T:C	6.29952e-57	-1.07932e-09	-0.922893	1.3071e-16	-1.07932e-09	-0.783008
55824470	chr3:55824470:G:A	3.85996e-57	-1.07932e-09	-1.41271	6.90337e-17	-1.07932e-09	-1.42139
55824944	chr3:55824944:C:G	3.90196e-58	-2.68053	-1.02394	1.3283e-17	-2.67211	-0.397393
55825090	chr3:55825090:A:G	1.10731e-57	-2.66143	-4.45018e-10	2.10122e-17	-2.61089	-4.45018e-10
55825127	chr3:55825127:G:C	3.74557e-57	-1.07932e-09	-1.44279	6.84767e-17	-1.07932e-09	-1.42949
55825269	chr3:55825269:T:C	3.85787e-57	-1.07932e-09	-1.41325	6.89992e-17	-1.07932e-09	-1.42189
55825569	chr3:55825569:T:G	6.3046e-57	-1.07932e-09	-0.922087	9.20179e-17	-1.07932e-09	-1.134
55825580	chr3:55825580:A:C	4.20931e-57	-1.07932e-09	-1.32607	7.61774e-17	-1.07932e-09	-1.32292
55826260	chr3:55826260:G:A	3.85741e-57	-1.07932e-09	-1.41337	6.89899e-17	-1.07932e-09	-1.42203
55826433	chr3:55826433:A:C	7.46382e-57	-1.07932e-09	-0.7533	1.28185e-16	-1.07932e-09	-0.802515
55827134	chr3:55827134:G:A	3.13352e-56	-1.07932e-09	0.681374	7.75738e-16	-1.07932e-09	0.997827
55827184	chr3:55827184:T:C	3.66317e-57	-1.07932e-09	-1.46504	6.98539e-17	-1.07932e-09	-1.40958
55827321	chr3:55827321:AAAG:A	3.95077e-57	-1.07932e-09	-1.38946	7.23699e-17	-1.07932e-09	-1.3742
55827348	chr3:55827348:A:G	6.67893e-58	-1.72667	-1.44033	7.82804e-18	-2.68262	-0.915654
55827614	chr3:55827614:T:C	5.51854e-56	-1.07932e-09	1.24733	6.99197e-16	-1.07932e-09	0.893945
55827835	chr3:55827835:T:C	7.4392e-58	-2.06956	-0.989627	9.52372e-18	-1.94319	-1.45902
55827926	chr3:55827926:C:T	3.91895e-57	-1.07932e-09	-1.39754	6.60103e-17	-1.07932e-09	-1.46618
55828092	chr3:55828092:G:T	3.00256e-58	-2.64504	-1.32144	6.50675e-18	-2.45054	-1.33261
55828185	chr3:55828185:T:A	3.83569e-57	-1.07932e-09	-1.41902	7.22499e-17	-1.07932e-09	-1.37586
55828268	chr3:55828268:C:T	1.7205e-56	-1.07932e-09	0.0818356	2.22238e-16	-1.07932e-09	-0.252239
55828628	chr3:55828628:A:G	4.35617e-57	-1.07932e-09	-1.29177	7.02097e-17	-1.07932e-09	-1.4045
55828677	chr3:55828677:T:C	4.51713e-57	-1.07932e-09	-1.25549	7.44246e-17	-1.07932e-09	-1.3462
55828682	chr3:55828682:T:C	3.87692e-57	-1.07932e-09	-1.40832	6.92374e-17	-1.07932e-09	-1.41845
55828749	chr3:55828749:G:A	4.59469e-57	-1.23847	-4.45018e-10	3.39515e-16	0.171529	-4.45018e-10
55828881	chr3:55828881:A:G	5.6094e-58	-2.19884	-1.14267	1.03022e-17	-1.8572	-1.46643
55828961	chr3:55828961:G:A	4.36613e-58	-2.61105	-0.981028	1.66678e-17	-2.59317	-0.249336
55829009	chr3:55829009:C:T	3.87068e-57	-1.07932e-09	-1.40994	6.91087e-17	-1.07932e-09	-1.42031
55829046	chr3:55829046:G:A	4.4531e-57	-1.33826	0.0684929	2.45797e-17	-2.24471	-0.209355
55829197	chr3:55829197:T:C	3.92238e-57	-1.07932e-09	-1.39667	6.63993e-17	-1.07932e-09	-1.4603
55829321	chr3:55829321:C:T	2.81619e-58	-2.64392	-1.38665	6.12552e-18	-2.44914	-1.39439
55829368	chr3:55829368:T:C	3.91e-57	-1.07932e-09	-1.39983	6.63385e-17	-1.07932e-09	-1.46122
55829397	chr3:55829397:C:T	6.37153e-58	-2.38291	-0.831205	1.02198e-17	-1.92519	-1.40647
55829483	chr3:55829483:A:G	3.84075e-57	-1.07932e-09	-1.4177	6.86654e-17	-1.07932e-09	-1.42674
55829724	chr3:55829724:T:C	1.59084e-56	0.00347996	-4.45018e-10	1.44481e-15	1.61974	-4.45018e-10
55829748	chr3:55829748:C:A	4.34358e-57	-1.07932e-09	-1.29467	7.18168e-17	-1.07932e-09	-1.38187
55829777	chr3:55829777:A:G	3.86429e-57	-1.07932e-09	-1.41159	6.8954e-17	-1.07932e-09	-1.42255
55829831	chr3:55829831:A:T	5.46994e-58	-2.45675	-0.909936	8.42909e-18	-2.61457	-0.909732
55829843	chr3:55829843:T:C	2.88023e-58	-2.62825	-1.37983	6.35705e-18	-2.41855	-1.38787
55829848	chr3:55829848:T:C	3.69832e-57	-1.07932e-09	-1.45549	6.84606e-17	-1.07932e-09	-1.42973
55830104	chr3:55830104:C:T	4.42831e-57	-1.07932e-09	-1.27535	7.28e-17	-1.07932e-09	-1.36827
55830217	chr3:55830217:C:T	3.99094e-57	-1.07932e-09	-1.37934	7.31281e-17	-1.07932e-09	-1.36377
55830477	chr3:55830477:A:G	6.13971e-58	-2.14948	-1.1017	1.0232e-17	-1.86419	-1.46628
55830794	chr3:55830794:A:T	1.1752e-57	-2.60193	-4.45018e-10	1.95602e-17	-2.68249	-4.45018e-10
55830967	chr3:55830967:T:C	3.90811e-57	-1.07932e-09	-1.40031	7.85307e-17	-1.07932e-09	-1.2925
55831000	chr3:55831000:A:G	5.14603e-57	-1.27482	0.149675	2.58563e-17	-2.26704	-0.136394
55831183	chr3:55831183:A:AC	3.93107e-57	-1.07932e-09	-1.39446	6.64355e-17	-1.07932e-09	-1.45976
55831210	chr3:55831210:G:A	4.63757e-58	-2.58301	-0.948746	1.79755e-17	-2.5689	-0.198082
55831234	chr3:55831234:C:A	4.17928e-57	-1.33323	-4.45018e-10	2.20175e-17	-2.56415	-4.45018e-10
55831249	chr3:55831249:C:T	3.92473e-57	-1.07932e-09	-1.39607	6.64038e-17	-1.07932e-09	-1.46023
55831722	chr3:55831722:G:A	4.41484e-58	-2.11464	-1.46634	9.98246e-18	-2.06859	-1.28657
55831807	chr3:55831807:C:T	5.34057e-58	-2.47796	-0.912658	8.28503e-18	-2.63132	-0.910214
55831833	chr3:55831833:A:G	6.27931e-58	-2.14414	-1.08455	1.01794e-17	-1.86977	-1.46585
55831887	chr3:55831887:G:A	3.84275e-57	-1.07932e-09	-1.41718	6.71447e-17	-1.07932e-09	-1.44914
55831938	chr3:55831938:A:G	4.26572e-58	-2.5038	-1.11155	1.93312e-17	-2.39484	-0.299426
55831982	chr3:55831982:T:C	4.16781e-58	-2.52055	-1.11801	1.87037e-17	-2.41579	-0.311477
55831992	chr3:55831992:T:C	3.90895e-57	-1.07932e-09	-1.4001	6.6334e-17	-1.07932e-09	-1.46128
55832060	chr3:55832060:C:T	5.16656e-57	-1.07932e-09	-1.12116	1.2204e-16	-1.07932e-09	-0.851641
55832268	chr3:55832268:C:T	2.76748e-58	-2.67835	-1.36966	8.79174e-18	-2.57576	-0.906417
55832441	chr3:55832441:A:C	3.65864e-57	-1.07932e-09	-1.46627	6.74628e-17	-1.07932e-09	-1.44441
55832474	chr3:55832474:T:C	7.81544e-58	-2.04571	-0.964142	9.01021e-18	-2.03374	-1.42388
55832762	chr3:55832762:A:G	5.06585e-57	-1.1592	0.0183516	2.15203e-17	-2.33158	-0.255413
55832789	chr3:55832789:C:T	7.01522e-58	-2.07555	-1.04232	9.43611e-18	-1.94695	-1.4645
55832854	chr3:55832854:C:A	9.49528e-57	-1.07932e-09	-0.512572	1.3899e-16	-1.07932e-09	-0.721589
55833212	chr3:55833212:T:C	5.03284e-58	-2.59801	-0.851962	2.46063e-17	-2.37361	-0.0793808
55833642	chr3:55833642:C:G	3.71331e-57	-1.07932e-09	-1.45144	6.61833e-17	-1.07932e-09	-1.46356
55833647	chr3:55833647:G:A	9.51314e-57	-1.07932e-09	-0.510693	2.73894e-16	-1.07932e-09	-0.0432463
55833705	chr3:55833705:C:T	3.26905e-58	-2.6483	-1.23316	9.58254e-18	-2.51769	-0.878356
55833730	chr3:55833730:T:A	2.30969e-57	-1.15726	-0.768995	1.12608e-17	-2.34841	-0.88625
55833749	chr3:55833749:A:G	2.86875e-57	-1.00205	-0.707437	1.11493e-17	-2.41547	-0.829141
55833908	chr3:55833908:GA:G	5.19519e-58	-2.48264	-0.935578	8.0785e-18	-2.63369	-0.933096
55834186	chr3:55834186:C:T	7.06862e-58	-2.02203	-1.08826	8.92762e-18	-2.00044	-1.4664
55834263	chr3:55834263:A:G	7.60384e-57	-1.07932e-09	-0.734714	9.05665e-17	-1.07932e-09	-1.1499
55834889	chr3:55834889:T:C	3.88395e-57	-1.07932e-09	-1.40651	6.93675e-17	-1.07932e-09	-1.41657
55835317	chr3:55835317:C:T	2.79879e-58	-2.68394	-1.35283	8.82772e-18	-2.61011	-0.867984
55835423	chr3:55835423:T:C	3.99989e-58	-2.54449	-1.13519	1.7522e-17	-2.44768	-0.34485
55835494	chr3:55835494:A:G	4.12374e-57	-1.07932e-09	-1.34661	8.23329e-17	-1.07932e-09	-1.24522
55835518	chr3:55835518:T:C	4.17308e-57	-1.07932e-09	-1.33471	7.40399e-17	-1.07932e-09	-1.35138
55835799	chr3:55835799:G:C	3.95117e-58	-2.5314	-1.16054	1.69704e-17	-2.43135	-0.393166
55836400	chr3:55836400:A:G	4.33946e-57	-1.27925	-0.0163686	2.20849e-17	-2.27332	-0.287772
55836527	chr3:55836527:G:A	6.4684e-58	-2.09806	-1.10096	9.44612e-18	-1.94406	-1.46632
55837207	chr3:55837207:G:A	6.14457e-57	-1.07932e-09	-0.947799	1.54896e-16	-1.07932e-09	-0.613231
55837272	chr3:55837272:A:T	4.46888e-56	-1.07932e-09	1.03636	1.15093e-15	-1.07932e-09	1.39234
55837469	chr3:55837469:C:T	5.35685e-58	-2.01689	-1.37068	9.05988e-18	-2.04436	-1.40778
55837489	chr3:55837489:C:T	7.13117e-58	-2.11407	-0.987408	9.7732e-18	-1.91973	-1.45662
55837505	chr3:55837505:C:T	5.20818e-57	-1.19812	0.0849805	2.33687e-17	-2.3143	-0.190295
55837828	chr3:55837828:C:T	3.80385e-58	-2.59364	-1.1363	1.63697e-17	-2.51221	-0.348346
55837854	chr3:55837854:TA:T	1.3138e-57	-2.56476	0.0743122	1.64129e-17	-2.65328	-0.204644
55838022	chr3:55838022:G:A	4.35e-57	-1.07932e-09	-1.29319	7.68953e-17	-1.07932e-09	-1.31354
55838173	chr3:55838173:C:T	1.13587e-57	-2.63596	-4.45018e-10	2.20312e-17	-2.56353	-4.45018e-10
55838178	chr3:55838178:TAGA:T	2.63836e-58	-2.67363	-1.42216	5.34403e-18	-2.56263	-1.41738
55838257	chr3:55838257:T:C	1.9297e-56	-1.07932e-09	0.196581	2.46062e-16	-1.07932e-09	-0.150405
55838302	chr3:55838302:G:C	3.92664e-57	-1.07932e-09	-1.39558	6.64205e-17	-1.07932e-09	-1.45998
55838784	chr3:55838784:G:A	5.66003e-58	-2.0612	-1.27132	8.8809e-18	-2.02407	-1.44802
55838787	chr3:55838787:A:G	7.95845e-57	-1.07932e-09	-0.689133	1.06779e-16	-1.07932e-09	-0.985223
55838986	chr3:55838986:G:A	1.73864e-56	-1.07932e-09	0.0923229	2.31311e-16	-1.07932e-09	-0.212223
55839092	chr3:55839092:C:G	3.89995e-58	-2.59474	-1.11025	1.7219e-17	-2.51404	-0.295939
55839530	chr3:55839530:A:C	3.80203e-55	3.17734	-4.45018e-10	8.3052e-15	3.36865	-4.45018e-10
55839545	chr3:55839545:C:T	4.73296e-57	-1.07932e-09	-1.20882	7.63629e-17	-1.07932e-09	-1.32049
55839613	chr3:55839613:A:G	6.28948e-58	-2.66167	-0.565405	2.37411e-17	-2.60564	0.116866
55839658	chr3:55839658:A:T	3.43813e-56	-1.07932e-09	0.774145	8.7075e-16	-1.07932e-09	1.11337
55839803	chr3:55839803:C:T	4.14274e-58	-2.5407	-1.10389	1.86466e-17	-2.44609	-0.284231
55840344	chr3:55840344:A:G	3.98655e-58	-2.5817	-1.10133	1.78658e-17	-2.49589	-0.277203
55840905	chr3:55840905:A:G	1.06941e-56	-1.07932e-09	-0.393675	1.2912e-16	-1.07932e-09	-0.795244
55841035	chr3:55841035:A:T	4.3096e-58	-2.53912	-1.06599	2.00373e-17	-2.44025	-0.218139
55841107	chr3:55841107:T:C	4.24722e-56	-1.07932e-09	0.985483	5.52279e-16	-1.07932e-09	0.658065
55841121	chr3:55841121:T:C	3.66298e-57	-1.07932e-09	-1.46509	6.64134e-17	-1.07932e-09	-1.46009
55841282	chr3:55841282:T:C	3.69445e-57	-1.07932e-09	-1.45653	6.69563e-17	-1.07932e-09	-1.45195
55841313	chr3:55841313:G:T	1.29052e-57	-2.58341	0.0750865	1.65983e-17	-2.64263	-0.204058
55841504	chr3:55841504:G:A	4.24164e-57	-1.07932e-09	-1.31842	8.59681e-17	-1.07932e-09	-1.20201
55841616	chr3:55841616:T:C	4.29598e-57	-1.07932e-09	-1.30569	7.59796e-17	-1.07932e-09	-1.32552
55841741	chr3:55841741:AG:A	4.1815e-58	-2.54502	-1.09026	1.90722e-17	-2.44789	-0.259869
55841842	chr3:55841842:C:G	4.34944e-57	-1.07932e-09	-1.29332	7.68903e-17	-1.07932e-09	-1.31361
55841992	chr3:55841992:G:C	4.26714e-58	-2.52655	-1.08846	1.95848e-17	-2.42404	-0.257191
55842185	chr3:55842185:T:C	5.78097e-58	-2.68353	-0.627852	2.07465e-17	-2.65953	0.0359182
55842564	chr3:55842564:A:G	3.56878e-56	-1.07932e-09	0.811441	4.66946e-16	-1.07932e-09	0.490227
55842594	chr3:55842594:G:T	2.70034e-58	-2.65953	-1.41304	5.61341e-18	-2.52154	-1.40929
55842609	chr3:55842609:G:A	4.72614e-56	-1.07932e-09	1.09233	6.05183e-16	-1.07932e-09	0.749543
55842748	chr3:55842748:A:G	5.03131e-58	-2.21736	-1.23291	1.07482e-17	-1.82384	-1.4574
55842771	chr3:55842771:T:C	4.28117e-56	-1.07932e-09	0.993445	5.57008e-16	-1.07932e-09	0.666591
55842800	chr3:55842800:T:C	3.9663e-58	-2.5732	-1.11492	1.76197e-17	-2.48333	-0.303643
55842922	chr3:55842922:A:T	5.6901e-57	-1.18234	0.157701	2.53861e-17	-2.28559	-0.1362
55843526	chr3:55843526:C:T	4.34218e-57	-1.07932e-09	-1.29499	7.67698e-17	-1.07932e-09	-1.31518
55843743	chr3:55843743:G:A	5.10827e-57	-1.07932e-09	-1.13251	9.05238e-17	-1.07932e-09	-1.15037
55844499	chr3:55844499:A:T	2.94615e-58	-2.53167	-1.45378	3.32908e-16	1.60106	-1.44918
55844793	chr3:55844793:C:T	1.58047e-56	-1.07932e-09	-0.00306043	2.061e-16	-1.07932e-09	-0.327626
55845068	chr3:55845068:C:A	1.25296e-56	-1.07932e-09	-0.235276	1.74418e-16	-1.07932e-09	-0.494535
55845241	chr3:55845241:A:G	2.4343e-57	-1.87371	-4.45018e-10	2.43616e-16	-0.160394	-4.45018e-10
55845305	chr3:55845305:C:T	3.69248e-57	-1.07932e-09	-1.45707	6.69141e-17	-1.07932e-09	-1.45258
55845343	chr3:55845343:T:A	4.04732e-58	-2.46059	-1.20731	1.70729e-17	-2.33862	-0.479871
55845393	chr3:55845393:G:A	5.44984e-58	-2.13782	-1.23255	9.74694e-18	-1.92182	-1.45722
55845398	chr3:55845398:G:T	3.6812e-58	-2.49578	-1.26693	1.45969e-17	-2.37822	-0.596963
55845814	chr3:55845814:T:C	6.22349e-57	-1.14251	0.207477	2.52813e-17	-2.33534	-0.0905784
55845821	chr3:55845821:G:A	4.21898e-58	-2.50021	-1.12615	1.90047e-17	-2.38853	-0.322773
55845844	chr3:55845844:G:A	3.75975e-57	-1.07932e-09	-1.43901	7.11241e-17	-1.07932e-09	-1.39156
55845998	chr3:55845998:T:C	1.51181e-57	-1.06272	-1.28734	1.74346e-17	-2.407	-0.390531
55846037	chr3:55846037:C:T	4.21463e-58	-2.48886	-1.13853	1.88531e-17	-2.37361	-0.345703
55846055	chr3:55846055:A:T	4.33601e-57	-1.07932e-09	-1.29641	7.6703e-17	-1.07932e-09	-1.31605
55846187	chr3:55846187:C:A	4.16814e-58	-2.51579	-1.12269	1.87472e-17	-2.40831	-0.316634
55846229	chr3:55846229:T:C	4.11279e-58	-2.68126	-0.970586	1.31591e-17	-2.64609	-0.432785
55846232	chr3:55846232:A:G	4.2076e-58	-2.50214	-1.12692	1.89292e-17	-2.3909	-0.324378
55846251	chr3:55846251:G:C	5.24099e-57	-1.07932e-09	-1.10686	9.41628e-17	-1.07932e-09	-1.11096
55846346	chr3:55846346:C:T	5.08639e-57	-1.07932e-09	-1.1368	9.0215e-17	-1.07932e-09	-1.15379
55846388	chr3:55846388:A:G	1.16582e-57	-2.60994	-4.45018e-10	2.15058e-17	-2.58766	-4.45018e-10
55846401	chr3:55846401:T:C	5.09313e-57	-1.07932e-09	-1.13548	9.03351e-17	-1.07932e-09	-1.15246
55846425	chr3:55846425:C:A	3.92922e-57	-1.07932e-09	-1.39493	7.69645e-17	-1.07932e-09	-1.31264
55846490	chr3:55846490:C:T	3.87917e-58	-2.50956	-1.20077	1.62312e-17	-2.40163	-0.467422
55846850	chr3:55846850:G:A	4.04675e-58	-2.49077	-1.17727	1.74069e-17	-2.37658	-0.422542
55846993	chr3:55846993:A:C	4.12742e-58	-2.38296	-1.26534	6.98597e-18	-2.5404	-1.17169
55847275	chr3:55847275:T:C	3.69319e-57	-1.07932e-09	-1.45688	6.69296e-17	-1.07932e-09	-1.45235
55847567	chr3:55847567:T:C	3.73795e-57	-1.07932e-09	-1.44483	6.76975e-17	-1.07932e-09	-1.44094
55847693	chr3:55847693:G:GAGAAAAAGAAAGGAAAT	1.49536e-57	-2.5416	0.180605	1.76002e-17	-2.66236	-0.125719
55848549	chr3:55848549:C:T	9.69786e-58	-2.48937	-0.304676	6.31541e-17	-2.4071	0.896685
55848610	chr3:55848610:G:A	3.75433e-57	-1.07932e-09	-1.44046	6.60804e-17	-1.07932e-09	-1.46512
55849204	chr3:55849204:C:T	4.58472e-58	-2.07759	-1.46563	1.49591e-17	-1.91465	-1.03602
55849235	chr3:55849235:C:A	6.13256e-58	-2.68348	-0.56886	2.22206e-17	-2.66919	0.114219
55849244	chr3:55849244:GCTT:G	5.04434e-58	-2.46293	-0.984751	7.68937e-18	-2.62991	-0.986241
55849354	chr3:55849354:T:C	6.67049e-58	-2.68226	-0.485999	2.47604e-17	-2.6728	0.226059
55849368	chr3:55849368:T:C	4.56175e-58	-2.68432	-0.863923	2.54719e-17	-2.5463	0.127887
55849665	chr3:55849665:T:C	4.73088e-56	-1.07932e-09	1.09333	1.58533e-15	-1.07932e-09	1.71256
55849832	chr3:55849832:A:G	6.35911e-58	-2.6821	-0.533966	2.32223e-17	-2.67296	0.16209
55850271	chr3:55850271:G:A	1.53923e-57	-2.5365	0.204418	1.79428e-17	-2.66448	-0.104314
55850305	chr3:55850305:C:T	5.33452e-57	-1.08917	-4.45018e-10	2.60649e-16	-0.0928144	-4.45018e-10
55850423	chr3:55850423:A:G	4.36038e-57	-1.07932e-09	-1.29081	7.70596e-17	-1.07932e-09	-1.31141
55850516	chr3:55850516:G:T	2.7153e-58	-2.60313	-1.46392	6.49128e-18	-2.32043	-1.46509
55850566	chr3:55850566:T:C	1.4246e-56	-1.07932e-09	-0.106894	1.54971e-16	-1.07932e-09	-0.61275
55850582	chr3:55850582:A:G	3.52574e-56	-1.07932e-09	0.799309	8.92799e-16	-1.07932e-09	1.13837
55850982	chr3:55850982:C:T	4.05765e-58	-2.68429	-0.981061	1.27339e-17	-2.66144	-0.450282
55851078	chr3:55851078:T:C	1.01182e-57	-2.56879	-0.182831	4.0463e-17	-2.58735	0.631746
55851252	chr3:55851252:C:T	1.3003e-57	-2.50078	-4.45018e-10	1.7192e-16	-0.508956	-4.45018e-10
55851336	chr3:55851336:T:G	1.01798e-56	-1.07932e-09	-0.442966	1.23874e-16	-1.07932e-09	-0.836722
55851652	chr3:55851652:T:C	3.81731e-57	-1.07932e-09	-1.42382	6.99956e-17	-1.07932e-09	-1.40755
55851762	chr3:55851762:AAAAAAAG:A	3.69293e-57	-1.07932e-09	-1.45695	6.69237e-17	-1.07932e-09	-1.45243
55851967	chr3:55851967:T:A	4.5641e-57	-1.07932e-09	-1.24515	8.04448e-17	-1.07932e-09	-1.26842
55852168	chr3:55852168:T:C	6.7109e-58	-2.149	-1.01322	1.04987e-17	-1.84221	-1.46252
55852196	chr3:55852196:G:A	1.26494e-57	-2.52834	-4.45018e-10	2.66021e-17	-2.375	-4.45018e-10
55852580	chr3:55852580:G:A	5.12483e-57	-1.07932e-09	-1.12927	8.96115e-17	-1.07932e-09	-1.1605
55852656	chr3:55852656:T:G	1.26765e-57	-2.64721	0.121001	1.5637e-17	-2.55949	-0.346854
55852673	chr3:55852673:C:T	5.05374e-57	-1.07932e-09	-1.14324	8.96474e-17	-1.07932e-09	-1.1601
55853309	chr3:55853309:T:A	1.55218e-56	-1.07932e-09	-0.0211228	2.02782e-16	-1.07932e-09	-0.343858
55853498	chr3:55853498:G:A	4.04303e-57	-1.07932e-09	-1.36637	7.89767e-17	-1.07932e-09	-1.28683
55854002	chr3:55854002:C:T	3.83904e-57	-1.07932e-09	-1.41815	6.60139e-17	-1.07932e-09	-1.46612
55854104	chr3:55854104:G:A	3.9388e-57	-1.07932e-09	-1.39249	6.68575e-17	-1.07932e-09	-1.45342
55854138	chr3:55854138:G:T	3.66082e-57	-1.07932e-09	-1.46568	6.6221e-17	-1.07932e-09	-1.46299
55854284	chr3:55854284:C:A	4.88277e-57	-1.07932e-09	-1.17765	7.39842e-17	-1.07932e-09	-1.35214
55854506	chr3:55854506:C:T	1.19819e-57	-2.41872	-0.163839	9.82666e-18	-2.35642	-1.01447
55854528	chr3:55854528:G:A	5.69866e-57	-1.07932e-09	-1.02314	8.20067e-17	-1.07932e-09	-1.24919
55854828	chr3:55854828:A:G	4.33607e-57	-1.07932e-09	-1.2964	7.7296e-17	-1.07932e-09	-1.30835
55854862	chr3:55854862:G:C	9.1386e-58	-1.94092	-0.912524	2.72536e-17	-1.74161	-0.609195
55855203	chr3:55855203:T:G	4.37477e-57	-1.07932e-09	-1.28751	7.34055e-17	-1.07932e-09	-1.35999
55855379	chr3:55855379:C:T	4.58324e-58	-2.09595	-1.4476	9.63467e-18	-2.04327	-1.34735
55855618	chr3:55855618:T:C	4.3325e-57	-1.07932e-09	-1.29722	7.31674e-17	-1.07932e-09	-1.36324
55855728	chr3:55855728:T:A	4.6621e-57	-1.07932e-09	-1.2239	7.28762e-17	-1.07932e-09	-1.36723
55855793	chr3:55855793:A:C	4.55042e-57	-1.07932e-09	-1.24815	7.46382e-17	-1.07932e-09	-1.34334
55856448	chr3:55856448:T:C	5.47826e-58	-2.40533	-0.95984	5.2244e-18	-2.59375	-1.4089
55856536	chr3:55856536:ACAC:A	1.50444e-57	-2.35495	-4.45018e-10	2.30924e-17	-2.51649	-4.45018e-10
55856755	chr3:55856755:C:T	1.74451e-56	-1.07932e-09	0.0956943	2.73685e-16	-1.07932e-09	-0.0440089
55857970	chr3:55857970:C:T	3.74883e-57	-1.07932e-09	-1.44192	6.99983e-17	-1.07932e-09	-1.40752
55858364	chr3:55858364:G:A	2.85303e-56	-1.07932e-09	0.587599	9.23981e-16	-1.07932e-09	1.1727
55858689	chr3:55858689:C:T	1.94244e-56	0.203164	-4.45018e-10	7.55791e-17	-1.33081	-4.45018e-10
55858781	chr3:55858781:G:A	8.29737e-58	-2.31769	-0.632326	6.85817e-18	-2.46428	-1.26626
55858829	chr3:55858829:T:C	4.04901e-57	-1.07932e-09	-1.36489	7.09782e-17	-1.07932e-09	-1.39361
55859229	chr3:55859229:C:T	3.72908e-58	-2.28653	-1.46326	1.00637e-17	-1.93473	-1.41232
55859322	chr3:55859322:C:T	1.0906e-57	-2.67664	-4.45018e-10	1.95264e-17	-2.68422	-4.45018e-10
55859431	chr3:55859431:G:A	3.45179e-58	-2.67968	-1.14738	6.06432e-18	-2.59698	-1.25658
55859640	chr3:55859640:G:A	4.85345e-58	-2.01998	-1.46628	1.38027e-17	-1.59078	-1.44034
55859879	chr3:55859879:A:G	7.02564e-58	-2.64163	-0.474758	1.28793e-17	-2.50725	-0.593118
55859957	chr3:55859957:T:C	7.11147e-57	-1.07932e-09	-0.801659	1.11798e-16	-1.07932e-09	-0.939295
55860008	chr3:55860008:C:T	4.49153e-57	-1.07932e-09	-1.26117	7.97292e-17	-1.07932e-09	-1.27735
55860115	chr3:55860115:G:A	5.16251e-57	-1.07932e-09	-1.12194	8.32516e-17	-1.07932e-09	-1.23412
55860704	chr3:55860704:A:G	3.76154e-57	-1.07932e-09	-1.43854	6.6416e-17	-1.07932e-09	-1.46005
55860790	chr3:55860790:C:G	3.74412e-56	-1.07932e-09	0.859405	4.09732e-16	-1.07932e-09	0.359514
55860923	chr3:55860923:G:A	6.60355e-58	-1.92436	-1.25399	2.58021e-17	-1.30559	-1.09994
55861317	chr3:55861317:G:A	5.06398e-57	-1.07932e-09	-1.14121	1.1462e-16	-1.07932e-09	-0.914367
55861381	chr3:55861381:G:A	5.42373e-58	-1.91265	-1.46252	1.46876e-17	-1.59607	-1.37292
55862211	chr3:55862211:CA:C	4.8074e-57	-1.07932e-09	-1.19321	8.39572e-17	-1.07932e-09	-1.22568
55862229	chr3:55862229:T:C	6.27541e-58	-2.0738	-1.15552	2.40659e-17	-1.50101	-0.974181
55862803	chr3:55862803:A:G	4.58316e-57	-1.07932e-09	-1.24098	7.9316e-17	-1.07932e-09	-1.28255
55863129	chr3:55863129:A:G	4.57298e-57	-1.07932e-09	-1.2432	8.12096e-17	-1.07932e-09	-1.25895
55863165	chr3:55863165:CTCCTTGCTAA:C	1.10636e-57	-2.66229	-4.45018e-10	3.04525e-17	-2.23982	-4.45018e-10
55863223	chr3:55863223:C:T	4.52952e-57	-1.07932e-09	-1.25275	7.86982e-17	-1.07932e-09	-1.29037
55863677	chr3:55863677:G:A	3.91676e-58	-2.40663	-1.29406	5.73669e-18	-2.44386	-1.46525
55863923	chr3:55863923:G:A	4.12466e-57	-1.07932e-09	-1.34638	8.04991e-17	-1.07932e-09	-1.26774
55864071	chr3:55864071:C:G	5.1881e-58	-2.18387	-1.23571	1.91912e-17	-1.62624	-1.07529
55864740	chr3:55864740:C:T	4.63572e-57	-1.07932e-09	-1.22958	8.23166e-17	-1.07932e-09	-1.24542
55864741	chr3:55864741:T:C	3.46119e-58	-2.41289	-1.41145	6.73059e-18	-2.30702	-1.44231
55864822	chr3:55864822:G:A	5.32943e-58	-2.2194	-1.1733	1.97322e-17	-1.67881	-0.994926
55865632	chr3:55865632:C:T	7.00051e-57	-1.07932e-09	-0.817384	1.09688e-16	-1.07932e-09	-0.958347
55865722	chr3:55865722:T:C	5.76333e-58	-2.11131	-1.20313	2.11318e-17	-1.58062	-1.02459
55865817	chr3:55865817:T:C	3.49332e-58	-2.51456	-1.30053	1.44147e-17	-1.86789	-1.11985
55866061	chr3:55866061:A:G	2.52869e-58	-2.68261	-1.45565	5.39558e-18	-2.59748	-1.37293
55866452	chr3:55866452:A:C	7.75427e-57	-1.07932e-09	-0.715123	1.02727e-16	-1.07932e-09	-1.02391
55866664	chr3:55866664:A:T	2.66196e-58	-2.65303	-1.43386	1.3086e-17	-1.665	-1.41945
55866673	chr3:55866673:A:G	4.11797e-57	-1.07932e-09	-1.34801	7.22401e-17	-1.07932e-09	-1.37599
55866911	chr3:55866911:G:A	7.62232e-57	-1.07932e-09	-0.732286	1.1415e-16	-1.07932e-09	-0.918476
55866984	chr3:55866984:A:G	2.93882e-58	-2.5589	-1.42904	1.44217e-17	-1.71646	-1.27079
55867981	chr3:55867981:C:T	4.51459e-58	-2.40369	-1.15495	5.13729e-18	-2.56119	-1.45827
55868081	chr3:55868081:T:C	5.26159e-57	-1.10293	-4.45018e-10	4.2472e-17	-1.90714	-4.45018e-10
55868312	chr3:55868312:T:G	7.65744e-56	-1.07932e-09	1.5749	3.6133e-15	-1.07932e-09	2.53639
55868424	chr3:55868424:G:A	4.04405e-58	-2.45179	-1.21692	1.37027e-17	-2.02949	-1.0089
55868791	chr3:55868791:G:A	9.25828e-57	-1.07932e-09	-0.537849	1.41056e-16	-1.07932e-09	-0.706828
55869087	chr3:55869087:A:G	3.4972e-58	-2.49086	-1.32313	1.92804e-17	-1.62218	-1.07472
55869599	chr3:55869599:T:C	6.00405e-58	-2.13566	-1.13786	2.20691e-17	-1.62042	-0.941392
55869713	chr3:55869713:A:G	2.89405e-56	-1.07932e-09	0.601875	3.73001e-16	-1.07932e-09	0.265595
55869739	chr3:55869739:C:G	5.97595e-58	-2.14697	-1.13124	2.1919e-17	-1.63553	-0.933102
55869863	chr3:55869863:C:T	8.70496e-57	-1.07932e-09	-0.599474	1.05467e-16	-1.07932e-09	-0.997587
55869888	chr3:55869888:G:A	4.28673e-58	-2.35833	-1.2521	1.1517e-17	-2.1669	-1.04527
55870228	chr3:55870228:C:T	3.67053e-57	-1.07932e-09	-1.46303	6.61275e-17	-1.07932e-09	-1.4644
55870645	chr3:55870645:G:A	2.65318e-56	-1.07932e-09	0.514977	3.42391e-16	-1.07932e-09	0.179965
55871318	chr3:55871318:A:G	6.03254e-57	-1.07932e-09	-0.966199	8.69265e-17	-1.07932e-09	-1.19092
55871995	chr3:55871995:C:A	3.86755e-57	-1.07932e-09	-1.41075	6.62652e-17	-1.07932e-09	-1.46232
55872134	chr3:55872134:C:T	5.45353e-56	-1.07932e-09	1.23548	6.71124e-16	-1.07932e-09	0.852966
55872986	chr3:55872986:C:T	3.86167e-58	-2.26872	-1.44613	1.05621e-17	-2.05445	-1.24426
55873200	chr3:55873200:G:A	3.95522e-57	-1.07932e-09	-1.38833	6.70907e-17	-1.07932e-09	-1.44994
55873259	chr3:55873259:C:T	5.05623e-57	-1.14275	-4.45018e-10	5.02164e-17	-1.73965	-4.45018e-10
55873399	chr3:55873399:G:A	6.75495e-57	-1.07932e-09	-0.853091	1.03095e-16	-1.07932e-09	-1.02034
55873612	chr3:55873612:T:C	5.08469e-57	-1.07932e-09	-1.13713	1.16081e-16	-1.07932e-09	-0.901703
55874215	chr3:55874215:G:T	1.15773e-57	-2.61691	-4.45018e-10	2.18701e-17	-2.57087	-4.45018e-10
55874590	chr3:55874590:G:A	8.67286e-57	-1.07932e-09	-0.603168	1.31291e-16	-1.07932e-09	-0.778571
55875438	chr3:55875438:G:A	3.88398e-57	-1.07932e-09	-1.40651	7.81734e-17	-1.07932e-09	-1.29706
55875539	chr3:55875539:A:G	1.11186e-57	-2.65733	-4.45018e-10	2.97246e-17	-2.26401	-4.45018e-10
55875728	chr3:55875728:T:A	3.19871e-57	-1.60062	-4.45018e-10	9.75934e-17	-1.07518	-4.45018e-10
55875825	chr3:55875825:C:A	4.41737e-57	-1.07932e-09	-1.27782	6.91692e-17	-1.07932e-09	-1.41943
55876978	chr3:55876978:A:G	4.84764e-58	-2.10764	-1.37982	8.05465e-18	-2.12122	-1.44852
55877109	chr3:55877109:C:T	6.55337e-58	-1.76509	-1.42088	2.72483e-17	-1.93886	-0.412137
55877239	chr3:55877239:T:C	6.15117e-58	-1.78287	-1.46644	1.91942e-17	-1.26869	-1.43269
55877501	chr3:55877501:A:T	6.95038e-58	-1.70139	-1.42577	1.16892e-17	-2.02046	-1.17686
55877766	chr3:55877766:G:A	5.66662e-57	-1.07932e-09	-1.02877	7.90701e-17	-1.07932e-09	-1.28565
55878056	chr3:55878056:T:C	4.18901e-57	-1.07932e-09	-1.3309	6.85277e-17	-1.07932e-09	-1.42875
55878293	chr3:55878293:A:G	4.49702e-57	-1.07932e-09	-1.25995	7.9664e-17	-1.07932e-09	-1.27817
55878313	chr3:55878313:C:T	1.23589e-57	-2.55158	-4.45018e-10	2.0627e-17	-2.62939	-4.45018e-10
55878538	chr3:55878538:GTTC:G	3.7006e-57	-1.07932e-09	-1.45487	7.12498e-17	-1.07932e-09	-1.3898
55878743	chr3:55878743:T:C	2.42281e-56	-1.07932e-09	0.424146	4.62744e-16	-1.07932e-09	0.481187
55878987	chr3:55878987:T:C	7.44612e-58	-1.7815	-1.27675	2.92781e-17	-1.28673	-0.992423
55879069	chr3:55879069:TTTTTC:T	1.41526e-56	-1.07932e-09	-0.11347	1.80664e-16	-1.07932e-09	-0.459347
55879209	chr3:55879209:G:A	6.71231e-58	-1.963	-1.199	4.28742e-17	-1.0259	-0.871814
55879449	chr3:55879449:A:T	4.39946e-57	-1.07932e-09	-1.28189	8.91852e-17	-1.07932e-09	-1.16527
55879881	chr3:55879881:C:T	4.75767e-57	-1.07932e-09	-1.20361	8.44994e-17	-1.07932e-09	-1.21924
55879943	chr3:55879943:T:C	3.66118e-57	-1.07932e-09	-1.46558	6.72872e-17	-1.07932e-09	-1.44702
55880143	chr3:55880143:G:A	1.55697e-57	-1.85436	-0.466263	6.15349e-18	-2.65541	-1.18356
55880357	chr3:55880357:T:C	6.26745e-57	-1.07932e-09	-0.927997	8.77979e-17	-1.07932e-09	-1.18095
55880512	chr3:55880512:C:T	3.65841e-57	-1.07932e-09	-1.46634	6.81365e-17	-1.07932e-09	-1.43447
55880996	chr3:55880996:G:A	1.58415e-56	-1.07932e-09	-0.000732496	2.12832e-16	-1.07932e-09	-0.295485
55881425	chr3:55881425:A:T	7.67314e-58	-1.86428	-1.16395	3.2137e-17	-1.30507	-0.880912
55881451	chr3:55881451:C:T	4.19134e-57	-1.07932e-09	-1.33035	6.85695e-17	-1.07932e-09	-1.42814
55881584	chr3:55881584:G:A	6.33829e-58	-1.919	-1.30034	3.28766e-17	-1.13589	-1.02734
55881636	chr3:55881636:A:G	1.21347e-57	-1.78331	-0.78657	4.12563e-17	-1.44693	-0.489254
55881820	chr3:55881820:A:C	5.45933e-58	-2.10908	-1.25954	1.99207e-17	-1.86224	-0.801986
55882876	chr3:55882876:A:T	2.00822e-57	-2.5268	0.460682	8.24338e-17	-2.4361	1.19211
55883039	chr3:55883039:T:C	2.55891e-56	-1.07932e-09	0.478798	4.89135e-16	-1.07932e-09	0.536652
55883088	chr3:55883088:A:T	7.54678e-57	-0.742246	-4.45018e-10	2.8096e-17	-2.32036	-4.45018e-10
55883209	chr3:55883209:A:G	4.36419e-57	-1.07932e-09	-1.28993	7.1065e-17	-1.07932e-09	-1.39239
55883612	chr3:55883612:G:A	1.1909e-57	-2.58866	-4.45018e-10	2.26601e-17	-2.53538	-4.45018e-10
55883717	chr3:55883717:G:T	5.89432e-57	-1.07932e-09	-0.989377	8.5314e-17	-1.07932e-09	-1.20965
55883925	chr3:55883925:CAA:C	4.0633e-57	-1.07932e-09	-1.36137	8.6886e-17	-1.07932e-09	-1.19139
55884387	chr3:55884387:C:T	4.72315e-57	-1.07932e-09	-1.21089	8.40551e-17	-1.07932e-09	-1.22452
55884513	chr3:55884513:T:C	3.69779e-57	-1.07932e-09	-1.45563	6.60254e-17	-1.07932e-09	-1.46595
55884528	chr3:55884528:C:T	4.28865e-57	-1.07932e-09	-1.3074	7.02906e-17	-1.07932e-09	-1.40335
55884698	chr3:55884698:T:C	4.51804e-57	-1.07932e-09	-1.25529	7.94516e-17	-1.07932e-09	-1.28084
55884731	chr3:55884731:T:C	6.51019e-57	-1.07932e-09	-0.889998	9.99517e-17	-1.07932e-09	-1.0513
55885059	chr3:55885059:C:T	5.65833e-58	-1.87808	-1.45474	2.0722e-17	-1.28388	-1.34091
55885266	chr3:55885266:A:G	4.83226e-57	-1.07932e-09	-1.18805	7.60878e-17	-1.07932e-09	-1.3241
55885424	chr3:55885424:A:C	5.63143e-57	-1.07932e-09	-1.035	8.28222e-17	-1.07932e-09	-1.23929
55885761	chr3:55885761:T:G	1.4104e-57	-1.72858	-0.690914	8.17217e-17	-0.978056	-0.274612
55885782	chr3:55885782:G:C	3.90455e-57	-1.07932e-09	-1.40122	6.95754e-17	-1.07932e-09	-1.41358
55886335	chr3:55886335:AT:A	1.22085e-56	-1.07932e-09	-0.261235	1.30258e-16	-1.07932e-09	-0.786467
55886528	chr3:55886528:T:C	4.15597e-57	-1.07932e-09	-1.33882	6.82151e-17	-1.07932e-09	-1.43332
55887454	chr3:55887454:TTTCAAAG:T	4.14674e-57	-1.07932e-09	-1.34104	6.81755e-17	-1.07932e-09	-1.4339
55887802	chr3:55887802:T:C	5.6818e-57	-1.0261	-4.45018e-10	2.50968e-17	-2.43325	-4.45018e-10
55887812	chr3:55887812:T:G	6.21052e-57	-1.07932e-09	-0.937123	9.60703e-17	-1.07932e-09	-1.09091
55887870	chr3:55887870:T:G	4.99587e-57	-1.07932e-09	-1.15476	7.78246e-17	-1.07932e-09	-1.30153
55888074	chr3:55888074:C:T	7.99377e-58	-1.96962	-1.01767	5.03573e-17	-0.993001	-0.743842
55888672	chr3:55888672:G:A	4.6226e-57	-1.07932e-09	-1.23241	1.00801e-16	-1.07932e-09	-1.04284
55888740	chr3:55888740:T:C	1.02743e-56	-1.07932e-09	-0.433719	1.46966e-16	-1.07932e-09	-0.665785
55889673	chr3:55889673:TC:T	5.92132e-57	-1.07932e-09	-0.984808	8.62931e-17	-1.07932e-09	-1.19824
55889904	chr3:55889904:T:C	5.55953e-57	-1.07932e-09	-1.04785	8.74428e-17	-1.07932e-09	-1.185
55890036	chr3:55890036:A:G	2.38725e-56	-1.07932e-09	0.409362	4.51453e-16	-1.07932e-09	0.456484
55890257	chr3:55890257:T:C	1.18583e-57	-1.54927	-1.04365	6.28228e-17	-0.69686	-0.81881
55890680	chr3:55890680:T:A	3.77347e-57	-1.07932e-09	-1.43537	7.19035e-17	-1.07932e-09	-1.38066
55890939	chr3:55890939:C:T	5.59085e-58	-2.07291	-1.27191	9.7078e-18	-1.91665	-1.46641
55891057	chr3:55891057:C:T	4.31843e-57	-1.07932e-09	-1.30048	7.77723e-17	-1.07932e-09	-1.3022
55891295	chr3:55891295:C:T	3.95085e-57	-1.07932e-09	-1.38944	7.74016e-17	-1.07932e-09	-1.30698
55891363	chr3:55891363:C:T	1.0644e-57	-1.41322	-1.28773	6.11405e-17	-0.404842	-1.13797
55892073	chr3:55892073:T:G	4.53143e-57	-1.07932e-09	-1.25233	7.16764e-17	-1.07932e-09	-1.38383
55892094	chr3:55892094:G:A	1.60942e-56	-1.07932e-09	0.0150901	2.08457e-16	-1.07932e-09	-0.316254
55892473	chr3:55892473:T:G	3.92761e-57	-1.07932e-09	-1.39533	6.68079e-17	-1.07932e-09	-1.45417
55892864	chr3:55892864:T:A	6.96879e-57	-1.07932e-09	-0.821925	1.92653e-16	-1.07932e-09	-0.395096
55893007	chr3:55893007:T:G	8.92182e-58	-1.73225	-1.14521	1.67675e-17	-2.21225	-0.624298
55893537	chr3:55893537:G:A	7.24908e-58	-1.66925	-1.41583	8.89996e-18	-2.11078	-1.35916
55893704	chr3:55893704:C:A	3.69555e-57	-1.07932e-09	-1.45624	6.94951e-17	-1.07932e-09	-1.41473
55893807	chr3:55893807:C:T	7.48105e-57	-1.07932e-09	-0.750994	2.10975e-16	-1.07932e-09	-0.30425
55893876	chr3:55893876:G:A	5.04621e-57	-1.07932e-09	-1.14473	7.64874e-17	-1.07932e-09	-1.31886
55893951	chr3:55893951:T:C	3.35042e-58	-2.48877	-1.36809	7.57066e-17	-0.0323353	-1.29679
55894137	chr3:55894137:C:T	5.04053e-57	-1.07932e-09	-1.14586	7.64303e-17	-1.07932e-09	-1.31961
55894752	chr3:55894752:T:C	7.63957e-58	-1.59804	-1.43458	1.64061e-17	-2.1084	-0.749938
55894772	chr3:55894772:T:C	5.29182e-57	-1.07932e-09	-1.09721	1.22949e-16	-1.07932e-09	-0.844216
55894918	chr3:55894918:C:T	4.65878e-57	-1.07932e-09	-1.22461	9.37528e-17	-1.07932e-09	-1.11533
55894923	chr3:55894923:C:T	3.99248e-57	-1.07932e-09	-1.37895	8.71059e-17	-1.07932e-09	-1.18886
55895016	chr3:55895016:T:C	8.12028e-58	-1.57267	-1.39892	1.86885e-17	-2.12175	-0.606333
55895132	chr3:55895132:A:G	3.16067e-58	-2.46496	-1.45021	1.25807e-17	-1.74645	-1.37738
55895327	chr3:55895327:T:C	2.4211e-56	-1.07932e-09	0.42344	1.74886e-16	-1.07932e-09	-0.491853
55895383	chr3:55895383:C:T	1.53449e-57	-1.75384	-0.581331	9.86777e-17	-0.993939	-0.0701895
55895457	chr3:55895457:T:G	4.53608e-57	-1.07932e-09	-1.2513	6.86984e-17	-1.07932e-09	-1.42626
55895694	chr3:55895694:C:T	1.12097e-57	-2.64918	-4.45018e-10	3.52721e-17	-2.0929	-4.45018e-10
55895820	chr3:55895820:A:G	1.27669e-57	-1.12833	-1.39076	1.1618e-17	-2.59429	-0.609143
55896820	chr3:55896820:T:C	1.27576e-57	-2.00872	-0.511104	7.46465e-17	-1.36034	0.0171176
55896899	chr3:55896899:T:G	1.5223e-56	-1.07932e-09	-0.0405598	2.29546e-16	-1.07932e-09	-0.219885
55896965	chr3:55896965:C:T	1.25742e-57	-2.02024	-0.514065	7.31749e-17	-1.37659	0.0134497
55897057	chr3:55897057:C:T	5.04621e-57	-1.07932e-09	-1.14473	7.64874e-17	-1.07932e-09	-1.31886
55897304	chr3:55897304:C:T	5.03535e-57	-1.07932e-09	-1.14688	7.64309e-17	-1.07932e-09	-1.3196
55897611	chr3:55897611:A:G	7.29001e-58	-1.69968	-1.37976	2.1927e-17	-2.02821	-0.540059
55898472	chr3:55898472:C:T	4.32648e-58	-2.467	-1.1342	7.02006e-17	-0.253735	-1.1509
55898574	chr3:55898574:C:T	4.11061e-57	-1.07932e-09	-1.3498	9.15388e-17	-1.07932e-09	-1.13923
55898624	chr3:55898624:C:T	1.11886e-57	-2.65106	-4.45018e-10	3.60796e-17	-2.07026	-4.45018e-10
55898720	chr3:55898720:T:C	4.47234e-57	-1.07932e-09	-1.26546	7.05973e-17	-1.07932e-09	-1.399
55898799	chr3:55898799:G:A	2.24429e-57	-1.95498	-4.45018e-10	3.88157e-17	-1.99716	-4.45018e-10
55899203	chr3:55899203:C:T	4.4663e-57	-1.07932e-09	-1.26681	8.83188e-17	-1.07932e-09	-1.17504
55899265	chr3:55899265:A:G	8.99491e-58	-1.431	-1.43829	1.58178e-17	-2.19334	-0.701513
55899534	chr3:55899534:A:G	4.57073e-57	-1.07932e-09	-1.24369	9.08045e-17	-1.07932e-09	-1.14728
55899724	chr3:55899724:C:T	4.46703e-57	-1.07932e-09	-1.26664	8.83416e-17	-1.07932e-09	-1.17478
55899939	chr3:55899939:T:C	8.31829e-58	-1.62913	-1.31836	3.75368e-17	-1.12289	-0.907782
55899951	chr3:55899951:T:C	7.23876e-58	-1.68576	-1.40074	2.95848e-17	-1.19631	-1.07242
55899965	chr3:55899965:C:G	9.32573e-58	-1.50191	-1.33127	2.17273e-17	-2.19062	-0.3868
55900000	chr3:55900000:C:T	3.81864e-57	-1.07932e-09	-1.42347	6.64001e-17	-1.07932e-09	-1.46029
55900080	chr3:55900080:T:C	4.28427e-57	-1.07932e-09	-1.30842	6.90441e-17	-1.07932e-09	-1.42124
55900122	chr3:55900122:G:A	9.48886e-58	-1.65053	-1.1653	1.29263e-17	-1.63038	-1.46635
55900273	chr3:55900273:A:G	1.5757e-57	-0.961166	-1.3475	1.23636e-17	-2.66064	-0.480591
55900387	chr3:55900387:C:T	1.28243e-57	-1.45309	-1.06152	7.12951e-18	-2.22832	-1.46342
55900797	chr3:55900797:A:G	2.79129e-57	-0.284147	-1.45271	1.38497e-13	7.351	-1.16838
55900862	chr3:55900862:T:G	3.87922e-57	-1.07932e-09	-1.40773	7.54609e-17	-1.07932e-09	-1.33237
55900911	chr3:55900911:G:A	3.10428e-58	-2.67196	-1.26121	5.17905e-16	1.87615	-1.28234
55901315	chr3:55901315:A:T	4.42545e-57	-1.07932e-09	-1.276	7.44537e-17	-1.07932e-09	-1.34581
55901333	chr3:55901333:G:T	4.71396e-57	-1.48548	0.272637	1.05622e-13	6.29929	-0.387652
55901428	chr3:55901428:T:C	7.1053e-57	-1.07932e-09	-0.802527	1.76442e-16	-1.07932e-09	-0.482994
55901440	chr3:55901440:T:C	9.48556e-57	-1.07932e-09	-0.513596	2.63299e-16	-1.07932e-09	-0.0826975
55901442	chr3:55901442:A:G	7.43801e-58	-2.29792	-0.761428	3.31167e-17	-1.51898	-0.636968
55901474	chr3:55901474:T:C	4.83719e-57	-1.07932e-09	-1.18703	8.05639e-17	-1.07932e-09	-1.26694
55901498	chr3:55901498:A:C	2.79228e-56	-1.07932e-09	0.566078	6.75048e-16	-1.07932e-09	0.858795
55901675	chr3:55901675:C:T	1.08522e-57	-2.31301	-0.368572	7.83893e-18	-2.68429	-0.912598
55901772	chr3:55901772:T:C	4.68097e-57	-1.07932e-09	-1.21986	6.82159e-17	-1.07932e-09	-1.43331
55901850	chr3:55901850:A:G	9.19712e-58	-2.02198	-0.825079	5.00451e-17	-1.02327	-0.719789
55902094	chr3:55902094:C:T	8.74601e-58	-2.21359	-0.68376	4.10625e-17	-1.40314	-0.537756
55902456	chr3:55902456:A:G	3.87598e-57	-1.07932e-09	-1.40857	6.79802e-17	-1.07932e-09	-1.43677
55902468	chr3:55902468:C:T	1.44504e-56	-1.07932e-09	-0.0926477	4.19585e-16	-1.07932e-09	0.383277
55902837	chr3:55902837:G:A	3.76024e-57	-1.07932e-09	-1.43888	6.60588e-17	-1.07932e-09	-1.46544
55903863	chr3:55903863:T:C	1.46323e-56	-1.07932e-09	-0.0801381	4.23191e-16	-1.07932e-09	0.391836
55904360	chr3:55904360:T:C	2.05333e-57	-2.04391	-4.45018e-10	1.18651e-15	1.42278	-4.45018e-10
55904656	chr3:55904656:T:A	9.35497e-58	-2.23713	-0.592916	6.69522e-18	-2.68416	-1.07044
55904679	chr3:55904679:C:T	4.60388e-57	-1.23647	-4.45018e-10	3.13032e-16	0.0903175	-4.45018e-10
55904972	chr3:55904972:A:G	5.28736e-57	-1.07932e-09	-1.09805	8.94743e-17	-1.07932e-09	-1.16204
55905173	chr3:55905173:C:T	4.94897e-58	-2.4403	-1.02647	2.16009e-17	-1.62569	-0.957558
55905328	chr3:55905328:G:A	3.74219e-58	-2.39553	-1.35075	4.60063e-18	-2.68363	-1.44617
55905339	chr3:55905339:C:T	3.79211e-57	-1.07932e-09	-1.43044	6.62035e-17	-1.07932e-09	-1.46325
55905664	chr3:55905664:A:G	9.20749e-58	-1.86366	-0.982278	9.14619e-17	0.105751	-1.24582
55906049	chr3:55906049:A:G	4.20229e-57	-1.07932e-09	-1.32774	6.81329e-17	-1.07932e-09	-1.43453
55906154	chr3:55906154:CT:C	4.32556e-57	-1.29883	-4.45018e-10	2.74288e-16	-0.0418073	-4.45018e-10
55906155	chr3:55906155:T:C	2.57836e-57	-1.13935	-0.676864	1.00674e-13	6.73041	-0.866756
55906336	chr3:55906336:G:A	5.4384e-57	-1.07932e-09	-1.06988	8.97588e-17	-1.07932e-09	-1.15886
55906349	chr3:55906349:G:A	4.4585e-58	-2.41761	-1.15353	1.9942e-17	-1.59804	-1.06512
55906380	chr3:55906380:C:T	4.13001e-57	-1.07932e-09	-1.34509	8.02661e-17	-1.07932e-09	-1.27064
55907190	chr3:55907190:T:A	1.23677e-57	-2.55086	-4.45018e-10	1.95946e-17	-2.68073	-4.45018e-10
55907531	chr3:55907531:T:C	1.0902e-57	-2.677	-4.45018e-10	2.45019e-17	-2.45724	-4.45018e-10
55907900	chr3:55907900:C:T	3.66156e-57	-1.07932e-09	-1.46548	6.59956e-17	-1.07932e-09	-1.4664
55908166	chr3:55908166:A:G	5.94211e-58	-1.82428	-1.45961	5.01374e-18	-2.68398	-1.35982
55908404	chr3:55908404:T:C	3.75491e-57	-1.07932e-09	-1.4403	6.60489e-17	-1.07932e-09	-1.46559
55908617	chr3:55908617:G:C	5.57361e-58	-1.88973	-1.45818	5.05314e-18	-2.68104	-1.35494
55908796	chr3:55908796:A:G	1.19075e-57	-1.12286	-1.46593	5.59022e-18	-2.60871	-1.32626
55908973	chr3:55908973:T:C	9.49153e-57	-1.07932e-09	-0.512967	2.18445e-16	-1.07932e-09	-0.269453
55909080	chr3:55909080:G:A	5.13646e-57	-1.07932e-09	-1.127	8.09572e-17	-1.07932e-09	-1.26207
55909286	chr3:55909286:T:A	3.75504e-57	-1.07932e-09	-1.44027	6.60497e-17	-1.07932e-09	-1.46558
55909310	chr3:55909310:T:A	9.51146e-57	-1.07932e-09	-0.51087	2.18994e-16	-1.07932e-09	-0.266945
55909324	chr3:55909324:C:T	4.34907e-57	-1.07932e-09	-1.29341	7.42275e-17	-1.07932e-09	-1.34885
55909390	chr3:55909390:A:C	7.50842e-57	0.717558	-1.4649	6.90475e-16	2.32355	-1.44216
55909563	chr3:55909563:T:C	7.04794e-58	-1.65797	-1.45525	4.86691e-18	-2.67949	-1.39404
55909725	chr3:55909725:G:A	1.26454e-57	-1.06253	-1.46613	5.68974e-18	-2.59812	-1.3192
55909902	chr3:55909902:T:C	2.73268e-58	-2.6843	-1.37637	5.17929e-18	-2.61708	-1.39424
55910019	chr3:55910019:G:T	5.37754e-57	-1.07932e-09	-1.08114	8.40018e-17	-1.07932e-09	-1.22515
55910264	chr3:55910264:C:T	1.19716e-56	1.13236	-1.41319	1.38967e-15	2.88293	-1.30209
55910497	chr3:55910497:T:C	3.66304e-57	-1.07932e-09	-1.46507	6.63076e-17	-1.07932e-09	-1.46168
55910529	chr3:55910529:C:T	4.19073e-57	-1.07932e-09	-1.33049	6.9677e-17	-1.07932e-09	-1.41212
55910996	chr3:55910996:T:C	9.38282e-57	-1.07932e-09	-0.524486	2.13421e-16	-1.07932e-09	-0.292719
55911214	chr3:55911214:C:T	2.64962e-57	-1.78895	-4.45018e-10	1.66875e-16	-0.538741	-4.45018e-10
55911337	chr3:55911337:A:C	2.85804e-58	-2.60877	-1.40704	4.97128e-18	-2.58686	-1.46545
55911638	chr3:55911638:C:T	6.10017e-58	-2.30306	-0.954574	3.3294e-17	-1.26875	-0.88186
55911833	chr3:55911833:A:G	5.26395e-57	-1.07932e-09	-1.10248	8.75238e-17	-1.07932e-09	-1.18408
55911911	chr3:55911911:T:C	3.75622e-57	-1.07932e-09	-1.43995	7.07059e-17	-1.07932e-09	-1.39746
55911979	chr3:55911979:T:C	2.68212e-58	-2.62677	-1.45258	5.10574e-18	-2.56751	-1.45811
55912169	chr3:55912169:G:A	3.82801e-57	-1.07932e-09	-1.42102	6.91525e-17	-1.07932e-09	-1.41967
55912212	chr3:55912212:G:A	2.66909e-58	-2.61822	-1.46599	5.23131e-18	-2.56991	-1.43142
55912235	chr3:55912235:G:A	5.32356e-57	-1.07932e-09	-1.09122	8.34751e-17	-1.07932e-09	-1.23144
55912580	chr3:55912580:C:G	3.04501e-58	-2.48694	-1.46551	1.18005e-16	0.478576	-1.36384
55912873	chr3:55912873:C:G	7.8442e-58	-1.54057	-1.46561	1.09411e-17	-1.81829	-1.44517
55913242	chr3:55913242:G:A	4.07323e-57	-1.07932e-09	-1.35893	7.5381e-17	-1.07932e-09	-1.33343
55913288	chr3:55913288:A:G	5.25059e-57	-1.07932e-09	-1.10503	8.71915e-17	-1.07932e-09	-1.18788
55913600	chr3:55913600:C:T	4.88531e-58	-2.42923	-1.05049	2.62404e-17	-1.41986	-0.968827
55913838	chr3:55913838:T:C	1.08262e-57	-2.68399	-4.45018e-10	2.60549e-17	-2.39578	-4.45018e-10
55914032	chr3:55914032:T:A	4.71192e-57	0.234668	-1.44794	3.61496e-16	1.63405	-1.39979
55914498	chr3:55914498:C:T	3.86647e-57	-1.07932e-09	-1.41102	6.95544e-17	-1.07932e-09	-1.41388
55914699	chr3:55914699:C:T	6.33635e-58	-2.42885	-0.790802	7.39379e-18	-2.67727	-0.978082
55914788	chr3:55914788:C:G	9.52375e-58	-1.35024	-1.46193	1.42051e-17	-1.58816	-1.41423
55914973	chr3:55914973:T:C	5.14502e-57	-1.07932e-09	-1.12534	8.23434e-17	-1.07932e-09	-1.24509
55915026	chr3:55915026:C:T	4.81742e-57	-1.19113	-4.45018e-10	2.2825e-17	-2.52813	-4.45018e-10
55915161	chr3:55915161:T:TGG	4.29803e-57	-1.07932e-09	-1.30521	9.15162e-17	-1.07932e-09	-1.13947
55915171	chr3:55915171:T:C	3.94198e-57	-1.07932e-09	-1.39168	7.89016e-17	-1.07932e-09	-1.28779
55915191	chr3:55915191:A:T	4.66462e-58	-2.25369	-1.27226	1.69683e-16	0.928305	-1.45036
55915244	chr3:55915244:A:C	1.3548e-57	-1.06889	-1.39082	8.08651e-18	-2.52759	-1.0382
55915457	chr3:55915457:G:C	7.63216e-57	0.698918	-1.42991	8.5955e-16	2.41865	-1.31823
55915853	chr3:55915853:A:G	8.3952e-58	-1.47475	-1.46354	1.24899e-17	-1.70959	-1.42148
55916101	chr3:55916101:A:G	1.08883e-57	-1.21182	-1.46644	5.80055e-18	-2.54234	-1.3557
55917050	chr3:55917050:C:T	1.80543e-56	-1.07932e-09	0.130017	2.70386e-16	-1.07932e-09	-0.056137
55917132	chr3:55917132:C:G	2.58104e-58	-2.6737	-1.44406	6.31472e-18	-2.46391	-1.34919
55917192	chr3:55917192:A:G	5.98142e-57	-1.07932e-09	-0.974709	9.18716e-17	-1.07932e-09	-1.1356
55917700	chr3:55917700:C:A	4.71689e-57	-1.07932e-09	-1.21222	7.5436e-17	-1.07932e-09	-1.3327
55917728	chr3:55917728:C:T	5.2641e-57	-1.07932e-09	-1.10246	8.27339e-17	-1.07932e-09	-1.24036
55917829	chr3:55917829:C:T	8.12014e-57	0.734686	-1.40371	9.29842e-16	2.44694	-1.26791
55917923	chr3:55917923:T:C	3.67834e-57	-1.07932e-09	-1.46091	6.62579e-17	-1.07932e-09	-1.46243
55918120	chr3:55918120:A:G	4.6656e-57	-1.07932e-09	-1.22315	8.45159e-17	-1.07932e-09	-1.21905
55918208	chr3:55918208:A:G	3.67385e-57	-1.07932e-09	-1.46213	6.63765e-17	-1.07932e-09	-1.46065
55918613	chr3:55918613:T:C	5.97801e-57	-1.07932e-09	-0.975279	9.18281e-17	-1.07932e-09	-1.13607
55918754	chr3:55918754:A:G	5.16269e-58	-2.34109	-1.0834	3.16003e-17	-1.19071	-1.01211
55918805	chr3:55918805:A:G	5.06796e-57	-1.07932e-09	-1.14043	8.35966e-17	-1.07932e-09	-1.22998
55919224	chr3:55919224:T:C	3.67867e-57	-1.07932e-09	-1.46081	6.62524e-17	-1.07932e-09	-1.46252
55919298	chr3:55919298:C:T	3.65834e-57	-1.07932e-09	-1.46636	6.63882e-17	-1.07932e-09	-1.46047
55920146	chr3:55920146:T:C	1.4259e-57	-2.40856	-4.45018e-10	2.18758e-17	-2.5706	-4.45018e-10
55920187	chr3:55920187:A:C	6.2926e-58	-2.63682	-0.589758	7.94812e-18	-2.21417	-1.36888
55920395	chr3:55920395:C:T	3.82918e-58	-2.42501	-1.29829	1.46868e-16	0.798646	-1.4651
55920482	chr3:55920482:A:T	1.01671e-57	-1.32608	-1.42071	1.57279e-17	-1.57478	-1.32577
55920643	chr3:55920643:T:G	5.09024e-57	-1.13604	-4.45018e-10	3.61144e-16	0.23329	-4.45018e-10
55920647	chr3:55920647:AC:A	5.32356e-57	-1.07932e-09	-1.09122	8.34751e-17	-1.07932e-09	-1.23144
55920838	chr3:55920838:T:C	3.05576e-58	-2.48619	-1.46274	4.89936e-18	-2.67038	-1.39651
55920998	chr3:55920998:A:G	4.31548e-57	-1.07932e-09	-1.30116	9.21948e-17	-1.07932e-09	-1.13208
55921186	chr3:55921186:G:A	4.15693e-58	-2.18235	-1.45883	4.36851e-16	1.82035	-1.39674
55921353	chr3:55921353:G:A	3.21407e-56	-1.07932e-09	0.706757	4.44754e-16	-1.07932e-09	0.441533
55921478	chr3:55921478:A:C	1.35218e-57	-1.02517	-1.43648	7.5003e-18	-2.53533	-1.10572
55921530	chr3:55921530:A:G	4.95356e-57	-1.07932e-09	-1.16326	8.27411e-17	-1.07932e-09	-1.24027
55921562	chr3:55921562:T:C	8.21742e-57	0.702951	-1.36006	9.23026e-16	2.38389	-1.21222
55921659	chr3:55921659:A:T	4.45174e-58	-2.39375	-1.17891	5.42879e-18	-2.67543	-1.28884
55921890	chr3:55921890:G:T	5.3378e-58	-2.03034	-1.3608	9.77499e-17	0.39214	-1.46572
55921965	chr3:55921965:G:A	3.65876e-57	-1.07932e-09	-1.46624	6.60307e-17	-1.07932e-09	-1.46587
55921979	chr3:55921979:A:T	3.99504e-57	-1.37831	-4.45018e-10	2.34798e-17	-2.49985	-4.45018e-10
55922047	chr3:55922047:C:T	1.01925e-56	0.836229	-1.27794	1.20715e-15	2.50237	-1.06233
55922347	chr3:55922347:A:T	4.24691e-58	-2.26004	-1.35972	1.84683e-16	1.02834	-1.46569
55922767	chr3:55922767:T:C	4.38103e-58	-2.20144	-1.38723	1.54505e-16	0.850374	-1.46614
55923072	chr3:55923072:G:A	3.74167e-57	-1.07932e-09	-1.44384	6.64834e-17	-1.07932e-09	-1.45904
55923357	chr3:55923357:AAC:A	8.44791e-57	-1.07932e-09	-0.629448	1.25906e-16	-1.07932e-09	-0.820454
55923380	chr3:55923380:G:A	1.30949e-57	-2.49373	-4.45018e-10	2.36584e-17	-2.49227	-4.45018e-10
55923590	chr3:55923590:A:C	4.82002e-57	-1.19059	-4.45018e-10	3.36348e-16	0.162157	-4.45018e-10
55923975	chr3:55923975:T:C	6.71851e-57	-1.07932e-09	-0.858501	1.06313e-16	-1.07932e-09	-0.989597
55924031	chr3:55924031:T:G	6.90486e-58	-2.28731	-0.846415	4.49826e-17	-1.03758	-0.812136
55924054	chr3:55924054:T:C	5.33499e-58	-1.9255	-1.46617	5.00684e-18	-2.68323	-1.36195
55924388	chr3:55924388:A:G	5.84854e-58	-1.84392	-1.45584	5.32556e-18	-2.68275	-1.30072
55924933	chr3:55924933:C:T	4.40015e-57	-1.07932e-09	-1.28173	9.46953e-17	-1.07932e-09	-1.10532
55925651	chr3:55925651:C:T	7.54827e-58	-1.6655	-1.37913	7.45358e-18	-2.68331	-0.963984
55925694	chr3:55925694:A:C	5.28241e-57	0.338467	-1.43745	4.9658e-16	1.89926	-1.3475
55926477	chr3:55926477:T:C	4.95024e-57	-1.07932e-09	-1.16393	9.328e-17	-1.07932e-09	-1.12038
55926529	chr3:55926529:C:T	4.11584e-57	-1.07932e-09	-1.34852	6.84458e-17	-1.07932e-09	-1.42995
55926700	chr3:55926700:C:T	1.2619e-57	-2.53075	-4.45018e-10	2.0212e-16	-0.347124	-4.45018e-10
55928039	chr3:55928039:G:A	1.80692e-56	-1.07932e-09	0.13084	5.10026e-16	-1.07932e-09	0.578474
55928741	chr3:55928741:C:G	6.74269e-58	-1.89418	-1.26331	7.28917e-18	-2.6835	-0.986097
55928992	chr3:55928992:T:C	4.92736e-57	-1.07932e-09	-1.16856	8.16317e-17	-1.07932e-09	-1.25377
55929049	chr3:55929049:T:C	6.14894e-58	-2.33381	-0.915867	3.79931e-17	-1.13629	-0.882297
55929641	chr3:55929641:C:A	2.94226e-57	-1.68419	-4.45018e-10	2.5082e-17	-2.43384	-4.45018e-10
55930392	chr3:55930392:G:T	3.90137e-57	-1.07932e-09	-1.40204	7.04598e-17	-1.07932e-09	-1.40095
55930530	chr3:55930530:T:C	4.01039e-58	-2.41772	-1.25935	2.55175e-15	3.61786	-1.42932
55931701	chr3:55931701:T:C	4.96793e-57	-1.07932e-09	-1.16036	7.47573e-17	-1.07932e-09	-1.34174
55931867	chr3:55931867:T:C	2.78376e-58	-2.58489	-1.45726	5.19748e-18	-2.63214	-1.37567
55932376	chr3:55932376:A:G	4.04007e-57	-1.07932e-09	-1.36711	7.29539e-17	-1.07932e-09	-1.36616
55932426	chr3:55932426:T:C	5.05513e-57	-1.07932e-09	-1.14296	8.44748e-17	-1.07932e-09	-1.21953
55932967	chr3:55932967:C:T	4.6308e-57	-1.07932e-09	-1.23064	7.15623e-17	-1.07932e-09	-1.38542
55933165	chr3:55933165:C:T	4.47014e-58	-2.26244	-1.30609	1.77829e-16	0.980382	-1.45555
55933555	chr3:55933555:A:G	3.72343e-57	-1.07932e-09	-1.44872	6.62887e-17	-1.07932e-09	-1.46197
55933700	chr3:55933700:G:A	1.13669e-57	-2.63525	-4.45018e-10	8.70781e-17	-1.18918	-4.45018e-10
55934488	chr3:55934488:A:G	4.34471e-57	-1.07932e-09	-1.29441	9.49779e-17	-1.07932e-09	-1.10234
55934691	chr3:55934691:G:A	3.75637e-57	-1.07932e-09	-1.43991	6.59932e-17	-1.07932e-09	-1.46644
55935026	chr3:55935026:A:T	6.89857e-57	0.606195	-1.43825	7.02797e-16	2.24671	-1.34763
55935635	chr3:55935635:T:C	7.04932e-58	-1.68198	-1.43104	5.61752e-18	-2.65008	-1.28002
55936082	chr3:55936082:C:T	3.7235e-57	-1.07932e-09	-1.4487	6.9375e-17	-1.07932e-09	-1.41646
55936098	chr3:55936098:T:A	3.68778e-57	-1.07932e-09	-1.45834	6.77821e-17	-1.07932e-09	-1.43969
55936123	chr3:55936123:C:T	4.64889e-58	-2.1724	-1.35692	5.798e-18	-2.45352	-1.44496
55936362	chr3:55936362:AG:A	1.44885e-57	-1.5014	-0.891201	5.33351e-15	4.35263	-1.42686
55936749	chr3:55936749:A:AT	1.24907e-57	-2.54097	-4.45018e-10	4.55181e-17	-1.83788	-4.45018e-10
55936938	chr3:55936938:C:T	2.49745e-58	-2.68436	-1.46633	2.36649e-15	3.4877	-1.37452
55937523	chr3:55937523:C:T	4.6553e-57	-1.22536	-4.45018e-10	3.18716e-16	0.108312	-4.45018e-10
55938632	chr3:55938632:T:C	3.66839e-57	-1.07932e-09	-1.46361	6.60165e-17	-1.07932e-09	-1.46608
55938813	chr3:55938813:C:T	3.9078e-57	-1.07932e-09	-1.40039	6.81388e-17	-1.07932e-09	-1.43444
55939095	chr3:55939095:T:C	4.76495e-58	-2.07959	-1.42508	6.35262e-18	-2.60268	-1.20444
55939425	chr3:55939425:A:G	4.17856e-57	-1.07932e-09	-1.3334	8.97654e-17	-1.07932e-09	-1.15879
55940116	chr3:55940116:C:T	1.37024e-56	-0.145798	-4.45018e-10	4.51415e-15	2.75899	-4.45018e-10
55940176	chr3:55940176:C:T	2.52061e-58	-2.68403	-1.45742	2.27797e-15	3.49231	-1.41726
55940254	chr3:55940254:G:C	1.08965e-57	-2.67751	-4.45018e-10	4.14551e-17	-1.93138	-4.45018e-10
55940285	chr3:55940285:AG:A	3.75681e-57	-1.07932e-09	-1.4398	6.65719e-17	-1.07932e-09	-1.4577
55941438	chr3:55941438:A:G	4.29957e-57	-1.07932e-09	-1.30485	7.66334e-17	-1.07932e-09	-1.31696
55942028	chr3:55942028:C:T	5.2506e-57	-1.07932e-09	-1.10502	9.4101e-17	-1.07932e-09	-1.11162
55942105	chr3:55942105:C:T	1.20869e-57	-1.53674	-1.03709	4.52876e-15	4.2154	-1.45319
55942802	chr3:55942802:T:A	4.95396e-57	-1.07932e-09	-1.16318	7.90638e-17	-1.07932e-09	-1.28573
55942967	chr3:55942967:T:A	5.25561e-57	-1.07932e-09	-1.10407	9.42844e-17	-1.07932e-09	-1.10967
55943225	chr3:55943225:G:C	1.08755e-57	-1.55475	-1.12469	1.37533e-17	-2.68372	-0.350984
55943254	chr3:55943254:C:T	4.47856e-57	-1.07932e-09	-1.26407	7.94569e-17	-1.07932e-09	-1.28077
55943521	chr3:55943521:CT:C	1.31207e-56	1.15483	-1.34401	1.615e-15	2.9112	-1.1801
55943526	chr3:55943526:G:A	1.10199e-56	1.02001	-1.38367	1.50197e-15	2.90447	-1.24593
55943893	chr3:55943893:T:G	5.24086e-57	-1.07932e-09	-1.10688	8.51536e-17	-1.07932e-09	-1.21153
55943901	chr3:55943901:G:C	2.89216e-58	-2.63527	-1.36868	5.70995e-18	-2.588	-1.32578
55944033	chr3:55944033:G:C	4.14013e-57	-1.07932e-09	-1.34264	7.12985e-17	-1.07932e-09	-1.38911
55944212	chr3:55944212:C:G	3.96561e-57	-1.07932e-09	-1.38571	6.89283e-17	-1.07932e-09	-1.42292
55944758	chr3:55944758:A:G	3.66908e-58	-2.65088	-1.11513	5.9098e-18	-2.63524	-1.24414
55944806	chr3:55944806:A:G	4.61134e-57	-1.07932e-09	-1.23485	9.6837e-17	-1.07932e-09	-1.08296
55945482	chr3:55945482:G:A	1.55511e-56	1.42611	-1.44534	1.39674e-15	3.01206	-1.42615
55945647	chr3:55945647:A:G	4.98104e-57	-1.07932e-09	-1.15773	8.15739e-17	-1.07932e-09	-1.25448
55945751	chr3:55945751:T:C	3.78667e-57	-1.07932e-09	-1.43188	6.68388e-17	-1.07932e-09	-1.4537
55945936	chr3:55945936:A:G	4.03214e-58	-2.23055	-1.44111	1.70728e-17	-1.39609	-1.42242
55945939	chr3:55945939:T:A	3.68553e-57	-1.07932e-09	-1.45895	6.61629e-17	-1.07932e-09	-1.46387
55946073	chr3:55946073:A:T	3.67182e-57	-1.07932e-09	-1.46268	6.59953e-17	-1.07932e-09	-1.4664
55946517	chr3:55946517:T:G	4.03835e-57	-1.07932e-09	-1.36753	7.24451e-17	-1.07932e-09	-1.37316
55946600	chr3:55946600:T:C	3.82048e-57	-1.07932e-09	-1.42299	6.72793e-17	-1.07932e-09	-1.44714
55947193	chr3:55947193:C:G	4.82423e-55	3.41545	-4.45018e-10	5.43921e-14	5.24799	-4.45018e-10
55947217	chr3:55947217:A:T	2.20631e-56	-1.07932e-09	0.33054	7.76606e-16	-1.07932e-09	0.998945
55947260	chr3:55947260:CCCTCAACTATAT:C	2.55877e-58	-2.67558	-1.45084	1.15559e-15	2.84142	-1.44504
55947274	chr3:55947274:C:T	1.65301e-56	1.25557	-1.21375	2.15424e-15	3.03196	-1.01275
55947311	chr3:55947311:A:T	6.8767e-57	-1.07932e-09	-0.835228	1.24259e-16	-1.07932e-09	-0.833618
55947590	chr3:55947590:GTTTTCCCTGGGT:G	1.01977e-57	-1.612	-1.13179	1.36357e-17	-2.68127	-0.362027
55947631	chr3:55947631:G:A	4.34481e-57	-1.07932e-09	-1.29438	9.49937e-17	-1.07932e-09	-1.10218
55947786	chr3:55947786:T:C	4.67289e-57	-1.22159	-4.45018e-10	3.19643e-16	0.111218	-4.45018e-10
55947974	chr3:55947974:G:T	1.36079e-57	-1.42184	-1.03347	6.10697e-15	4.51313	-1.45194
55947998	chr3:55947998:A:G	4.28922e-57	-1.07932e-09	-1.30726	7.12369e-17	-1.07932e-09	-1.38998
55948316	chr3:55948316:T:C	1.18928e-57	-1.41655	-1.17348	5.69932e-15	4.45067	-1.45856
55948338	chr3:55948338:C:T	4.767e-57	-1.07932e-09	-1.20165	8.14373e-17	-1.07932e-09	-1.25615
55948992	chr3:55948992:G:A	5.60587e-57	-1.07932e-09	-1.03955	1.0057e-16	-1.07932e-09	-1.04513
55949064	chr3:55949064:G:A	5.22315e-57	-1.07932e-09	-1.11027	9.44506e-17	-1.07932e-09	-1.10791
55949108	chr3:55949108:A:G	3.80408e-57	-1.07932e-09	-1.42729	8.1691e-17	-1.07932e-09	-1.25304
55949141	chr3:55949141:G:A	7.5387e-57	-1.07932e-09	-0.743318	1.75845e-16	-1.07932e-09	-0.486387
55949263	chr3:55949263:G:A	3.67943e-57	-1.07932e-09	-1.46061	6.67318e-17	-1.07932e-09	-1.45531
55949376	chr3:55949376:A:G	3.73099e-57	-1.07932e-09	-1.44669	6.63968e-17	-1.07932e-09	-1.46034
55949588	chr3:55949588:C:T	4.79232e-57	-1.07932e-09	-1.19635	8.50654e-17	-1.07932e-09	-1.21257
55949832	chr3:55949832:G:A	1.37289e-57	-1.42444	-1.02201	6.17989e-15	4.52282	-1.44975
55949909	chr3:55949909:T:C	3.77534e-57	-1.07932e-09	-1.43488	8.02219e-17	-1.07932e-09	-1.27119
55950070	chr3:55950070:T:C	5.38917e-57	-1.07932e-09	-1.07897	9.71265e-17	-1.07932e-09	-1.07997
55950315	chr3:55950315:C:A	4.79428e-57	-1.07932e-09	-1.19594	8.51048e-17	-1.07932e-09	-1.2121
55950333	chr3:55950333:T:A	5.54034e-57	-1.07932e-09	-1.05131	8.90771e-17	-1.07932e-09	-1.16649
55950564	chr3:55950564:A:C	4.77678e-57	-1.07932e-09	-1.1996	8.4801e-17	-1.07932e-09	-1.21568
55951044	chr3:55951044:T:A	6.60819e-57	-1.07932e-09	-0.875057	1.03838e-16	-1.07932e-09	-1.01316
55951084	chr3:55951084:G:A	1.35423e-57	-1.42686	-1.03327	6.09607e-15	4.51131	-1.4519
55951369	chr3:55951369:A:T	2.53908e-58	-2.68247	-1.45168	1.46931e-15	3.08104	-1.44448
55951723	chr3:55951723:T:C	2.52546e-58	-2.67623	-1.4633	1.19721e-15	2.85293	-1.42116
55952031	chr3:55952031:C:T	1.2567e-56	0.700491	-0.932782	6.14315e-12	11.154	-1.17916
55952300	chr3:55952300:C:T	4.6325e-57	-1.23027	-4.45018e-10	3.1431e-16	0.094391	-4.45018e-10
55952548	chr3:55952548:T:A	4.88536e-57	-1.07932e-09	-1.17712	8.66621e-17	-1.07932e-09	-1.19397
55952759	chr3:55952759:C:T	3.774e-57	-1.07932e-09	-1.43523	7.28988e-17	-1.07932e-09	-1.36692
55952855	chr3:55952855:A:C	3.55948e-56	1.96334	-1.15451	5.43561e-15	3.91772	-0.97298
55953121	chr3:55953121:C:T	8.82406e-57	-1.07932e-09	-0.585885	1.15981e-16	-1.07932e-09	-0.902562
55953174	chr3:55953174:C:T	2.57355e-58	-2.67905	-1.44162	5.75478e-18	-2.48999	-1.41597
55953795	chr3:55953795:A:G	3.27135e-58	-2.60212	-1.27863	6.84202e-15	4.62048	-1.44563
55954366	chr3:55954366:A:G	2.53245e-58	-2.67924	-1.45752	1.28776e-15	2.94066	-1.43599
55955679	chr3:55955679:G:T	4.29057e-58	-2.20186	-1.40767	1.80132e-17	-1.39289	-1.37199
55955732	chr3:55955732:C:T	4.4345e-57	-1.07932e-09	-1.27395	9.18036e-17	-1.07932e-09	-1.13634
55955910	chr3:55955910:G:A	9.72192e-58	-1.63107	-1.1605	3.8511e-15	4.06624	-1.46612
55956071	chr3:55956071:C:G	3.84459e-57	-1.07932e-09	-1.4167	6.7513e-17	-1.07932e-09	-1.44367
55956698	chr3:55956698:A:G	2.9953e-58	-2.59738	-1.37153	7.47078e-18	-2.36251	-1.28248
55956809	chr3:55956809:C:T	5.34021e-57	-1.07932e-09	-1.0881	8.72171e-17	-1.07932e-09	-1.18759
55956948	chr3:55956948:G:GCTA	1.97939e-56	1.4386	-1.2166	1.3449e-11	12.065	-1.30661
55957058	chr3:55957058:C:T	3.82851e-57	-1.07932e-09	-1.42089	6.72342e-17	-1.07932e-09	-1.44781
55957098	chr3:55957098:A:G	3.73396e-57	-1.07932e-09	-1.4459	6.64417e-17	-1.07932e-09	-1.45966
55957518	chr3:55957518:G:A	3.95081e-57	-1.38945	-4.45018e-10	2.57113e-16	-0.106472	-4.45018e-10
55957552	chr3:55957552:C:T	4.4853e-57	-1.07932e-09	-1.26256	7.63203e-17	-1.07932e-09	-1.32105
55957782	chr3:55957782:AG:A	2.64085e-58	-2.68285	-1.412	6.05042e-18	-2.47432	-1.38154
55957987	chr3:55957987:C:T	2.59353e-58	-2.68369	-1.42925	1.5604e-15	3.15596	-1.45925
55958185	chr3:55958185:C:T	4.66287e-57	-1.22374	-4.45018e-10	1.3022e-16	-0.786762	-4.45018e-10
55958595	chr3:55958595:G:A	4.46989e-57	-1.07932e-09	-1.266	9.30577e-17	-1.07932e-09	-1.12277
55958717	chr3:55958717:T:C	5.04889e-57	-1.07932e-09	-1.1442	8.21138e-17	-1.07932e-09	-1.24788
55958746	chr3:55958746:C:A	2.52299e-58	-2.67602	-1.46449	5.4287e-18	-2.50957	-1.45472
55958784	chr3:55958784:G:C	1.06177e-57	-1.55362	-1.1498	4.49641e-15	4.22076	-1.46572
55959446	chr3:55959446:T:C	5.31478e-57	-1.07932e-09	-1.09288	8.57287e-17	-1.07932e-09	-1.2048
55959500	chr3:55959500:C:T	4.67614e-58	-2.1757	-1.34778	2.03598e-17	-1.34224	-1.30018
55959501	chr3:55959501:A:G	3.92618e-57	-1.07932e-09	-1.3957	6.84285e-17	-1.07932e-09	-1.4302
55959502	chr3:55959502:G:C	3.74666e-57	-1.07932e-09	-1.4425	6.63201e-17	-1.07932e-09	-1.46149
55959515	chr3:55959515:A:G	2.52524e-56	1.47812	-1.01256	5.67593e-11	13.421	-1.22261
55959809	chr3:55959809:C:T	4.57108e-57	-1.24362	-4.45018e-10	3.08911e-16	0.0770669	-4.45018e-10
55959923	chr3:55959923:C:T	3.79225e-58	-2.2683	-1.46469	1.16555e-17	-1.74398	-1.45623
55960095	chr3:55960095:C:T	2.70738e-58	-2.68359	-1.38638	6.30469e-18	-2.46451	-1.35018
55960446	chr3:55960446:C:A	9.93373e-57	-1.07932e-09	-0.467431	2.41009e-16	-1.07932e-09	-0.171152
55960510	chr3:55960510:A:G	5.08867e-57	-1.07932e-09	-1.13635	8.30547e-17	-1.07932e-09	-1.23649
55960563	chr3:55960563:A:G	2.52746e-58	-2.67937	-1.45937	5.58823e-18	-2.49114	-1.44419
55960727	chr3:55960727:C:T	2.5247e-58	-2.68265	-1.45718	5.75648e-18	-2.46459	-1.44107
55960779	chr3:55960779:C:A	6.98674e-57	-1.07932e-09	-0.819353	1.0614e-16	-1.07932e-09	-0.991224
55960877	chr3:55960877:G:A	1.4066e-56	1.28262	-1.40222	1.08214e-15	2.77753	-1.44682
55960900	chr3:55960900:C:T	5.39804e-57	-1.07932e-09	-1.07733	1.27543e-16	-1.07932e-09	-0.807534
55961023	chr3:55961023:A:C	3.80587e-57	-1.07932e-09	-1.42682	6.70585e-17	-1.07932e-09	-1.45042
55961254	chr3:55961254:T:C	1.18756e-57	-1.72714	-0.864329	3.15564e-15	3.81391	-1.41295
55961515	chr3:55961515:C:A	7.06695e-57	-1.07932e-09	-0.807939	1.77931e-16	-1.07932e-09	-0.474593
55961524	chr3:55961524:C:T	5.43485e-57	-1.07932e-09	-1.07054	7.95791e-17	-1.07932e-09	-1.27924
55961610	chr3:55961610:T:C	3.11101e-57	-0.923723	-0.704695	7.68628e-17	-1.64904	0.335076
55961707	chr3:55961707:TA:T	7.15419e-57	0.502276	-1.29794	2.02366e-12	10.2042	-1.33976
55961991	chr3:55961991:C:A	7.28941e-57	-1.07932e-09	-0.776945	1.84937e-16	-1.07932e-09	-0.435974
55962081	chr3:55962081:T:A	4.42718e-57	-1.07932e-09	-1.2756	9.17971e-17	-1.07932e-09	-1.13641
55962238	chr3:55962238:A:G	1.09964e-56	-1.07932e-09	-0.365799	2.70148e-16	-1.07932e-09	-0.0570195
55962257	chr3:55962257:T:C	6.6084e-57	0.322115	-1.19714	3.83388e-12	10.8032	-1.29981
55962398	chr3:55962398:C:T	2.54231e-58	-2.68224	-1.45064	5.79063e-18	-2.46927	-1.43048
55962453	chr3:55962453:C:T	3.72048e-57	-1.07932e-09	-1.44951	6.63192e-17	-1.07932e-09	-1.46151
55962759	chr3:55962759:C:A	2.53509e-58	-2.67945	-1.45628	5.63772e-18	-2.48717	-1.43934
55962926	chr3:55962926:G:C	2.603e-58	-2.67754	-1.43175	5.77763e-18	-2.4993	-1.4027
55962932	chr3:55962932:T:C	2.57392e-58	-2.68094	-1.43958	5.16526e-18	-2.59775	-1.41628
55962976	chr3:55962976:G:A	4.43384e-57	-1.07932e-09	-1.2741	9.19743e-17	-1.07932e-09	-1.13448
55963091	chr3:55963091:G:C	4.89835e-56	1.12812	-4.45018e-10	6.52725e-17	-1.47742	-4.45018e-10
55963120	chr3:55963120:T:C	3.71086e-57	-1.07932e-09	-1.4521	6.646e-17	-1.07932e-09	-1.45939
55963181	chr3:55963181:C:T	3.66775e-57	-1.07932e-09	-1.46379	6.93729e-17	-1.07932e-09	-1.41649
55963359	chr3:55963359:C:T	2.59584e-58	-2.68289	-1.42915	1.51571e-15	3.12667	-1.45902
55963433	chr3:55963433:T:A	3.86473e-57	-1.07932e-09	-1.41148	7.88811e-17	-1.07932e-09	-1.28805
55963490	chr3:55963490:A:G	1.27794e-56	0.950133	-1.16567	1.6677e-15	2.73025	-0.967034
55963527	chr3:55963527:A:T	5.78572e-57	-1.07932e-09	-1.00797	1.04801e-16	-1.07932e-09	-1.00393
55963865	chr3:55963865:C:T	2.64078e-58	-2.68309	-1.41179	6.46394e-18	-2.43543	-1.35432
55964286	chr3:55964286:A:G	4.44788e-57	-1.07932e-09	-1.27094	7.89921e-17	-1.07932e-09	-1.28664
55964318	chr3:55964318:C:T	2.56359e-58	-2.65835	-1.4662	6.08479e-15	4.35337	-1.29581
55964608	chr3:55964608:C:A	3.86317e-57	-1.41188	-4.45018e-10	2.41828e-16	-0.167762	-4.45018e-10
55965067	chr3:55965067:T:C	2.58306e-58	-2.68104	-1.43594	5.85526e-18	-2.47926	-1.40938
55965275	chr3:55965275:C:T	4.74875e-57	-1.07932e-09	-1.20549	7.96743e-17	-1.07932e-09	-1.27804
55965276	chr3:55965276:G:A	5.62212e-57	-1.07932e-09	-1.03666	1.00813e-16	-1.07932e-09	-1.04272
55965313	chr3:55965313:T:C	2.70989e-58	-2.68435	-1.38469	6.58144e-18	-2.42499	-1.34674
55965325	chr3:55965325:A:G	1.11194e-56	0.860714	-1.21539	5.21308e-12	11.1778	-1.36713
55965470	chr3:55965470:C:T	2.59781e-58	-2.67924	-1.43204	5.80916e-18	-2.49244	-1.40411
55965700	chr3:55965700:C:T	2.76758e-58	-2.5833	-1.46467	8.76917e-15	4.82751	-1.4045
55965726	chr3:55965726:C:T	1.7524e-57	-2.20238	-4.45018e-10	4.15369e-17	-1.92941	-4.45018e-10
55966219	chr3:55966219:A:T	3.94266e-57	-1.07932e-09	-1.39151	6.6274e-17	-1.07932e-09	-1.46219
55966652	chr3:55966652:C:A	4.77157e-57	-1.07932e-09	-1.20069	1.01161e-16	-1.07932e-09	-1.03927
55966884	chr3:55966884:C:T	1.26575e-56	1.12851	-1.35362	1.56362e-15	2.43039	-0.731618
55967515	chr3:55967515:T:C	4.96877e-57	-1.07932e-09	-1.16019	8.38306e-17	-1.07932e-09	-1.22719
55967635	chr3:55967635:T:C	1.25818e-56	1.09415	-1.32526	1.54534e-15	2.86324	-1.17623
55967766	chr3:55967766:G:A	4.05231e-57	-1.07932e-09	-1.36408	7.33466e-17	-1.07932e-09	-1.36079
55967831	chr3:55967831:T:C	4.05392e-57	-1.07932e-09	-1.36368	6.98303e-17	-1.07932e-09	-1.40992
55967926	chr3:55967926:T:C	3.69648e-57	-1.07932e-09	-1.45599	6.93325e-17	-1.07932e-09	-1.41707
55968385	chr3:55968385:T:C	3.70097e-57	-1.45477	-4.45018e-10	2.33293e-16	-0.203693	-4.45018e-10
55968542	chr3:55968542:C:T	3.67744e-57	-1.07932e-09	-1.46115	6.61673e-17	-1.07932e-09	-1.4638
55968944	chr3:55968944:G:A	1.28333e-56	-1.07932e-09	-0.21132	3.28596e-16	-1.07932e-09	0.138842
55969202	chr3:55969202:T:G	8.6546e-57	-1.07932e-09	-0.605276	3.4471e-16	-1.07932e-09	0.186715
55969546	chr3:55969546:T:C	4.45875e-57	-1.07932e-09	-1.2685	7.58348e-17	-1.07932e-09	-1.32743
55969654	chr3:55969654:G:A	3.68458e-57	-1.07932e-09	-1.45921	6.60312e-17	-1.07932e-09	-1.46586
55969858	chr3:55969858:T:C	3.95513e-57	-1.07932e-09	-1.38835	6.76193e-17	-1.07932e-09	-1.44209
55970132	chr3:55970132:T:C	9.29817e-58	-1.38282	-1.45332	4.1047e-17	-0.47784	-1.46343
55970394	chr3:55970394:G:A	4.19067e-58	-2.21403	-1.41906	2.02076e-17	-1.26331	-1.38662
55970609	chr3:55970609:T:C	3.87212e-57	-1.40956	-4.45018e-10	2.45301e-16	-0.1535	-4.45018e-10
55970739	chr3:55970739:C:T	9.91503e-57	0.566149	-1.03546	8.36282e-16	2.15866	-1.08568
55971331	chr3:55971331:T:C	1.53565e-56	1.2597	-1.29153	2.04868e-15	3.25066	-1.28169
55971395	chr3:55971395:C:G	3.61543e-58	-2.31483	-1.46591	5.59843e-18	-2.54652	-1.38698
55971425	chr3:55971425:T:C	3.58169e-57	-1.48753	-4.45018e-10	2.22272e-16	-0.252088	-4.45018e-10
55971627	chr3:55971627:A:G	1.63695e-56	1.31338	-1.28133	2.22474e-15	3.32247	-1.27107
55971687	chr3:55971687:T:C	2.63475e-58	-2.66675	-1.43042	8.98347e-18	-1.99702	-1.46359
55971763	chr3:55971763:T:C	1.76134e-56	1.29783	-1.19253	6.29341e-15	4.37941	-1.28814
55972102	chr3:55972102:C:T	5.27066e-57	-1.07932e-09	-1.10121	9.58821e-17	-1.07932e-09	-1.09287
55972149	chr3:55972149:A:G	5.7743e-57	-1.07932e-09	-1.00995	1.04591e-16	-1.07932e-09	-1.00593
55972295	chr3:55972295:A:T	4.71011e-57	-1.07932e-09	-1.21366	9.97988e-17	-1.07932e-09	-1.05283
55972828	chr3:55972828:T:C	4.4363e-57	-1.07932e-09	-1.27355	7.89032e-17	-1.07932e-09	-1.28777
55972881	chr3:55972881:G:A	2.00133e-57	-2.06956	-4.45018e-10	3.59075e-17	-2.07504	-4.45018e-10
55973328	chr3:55973328:A:G	4.08574e-58	-2.19356	-1.46489	5.3372e-18	-2.60575	-1.37554
55973337	chr3:55973337:C:T	1.354e-56	1.23752	-1.39524	3.36595e-15	3.87421	-1.40873
55973875	chr3:55973875:G:A	4.06025e-57	-1.07932e-09	-1.36212	7.01282e-17	-1.07932e-09	-1.40566
55974668	chr3:55974668:A:G	6.75815e-57	-1.07932e-09	-0.852618	1.13679e-16	-1.07932e-09	-0.922612
55975008	chr3:55975008:C:T	3.82207e-57	-1.07932e-09	-1.42257	8.25314e-17	-1.07932e-09	-1.24281
55975139	chr3:55975139:C:T	1.35577e-56	1.23638	-1.39279	3.88636e-15	4.03032	-1.42108
55975651	chr3:55975651:T:C	2.68009e-58	-2.6714	-1.40871	1.06301e-15	2.77793	-1.46506
55976219	chr3:55976219:G:A	2.61544e-58	-2.67283	-1.43169	5.59211e-18	-2.55981	-1.37482
55976557	chr3:55976557:G:A	3.74384e-57	-1.07932e-09	-1.44326	7.8363e-17	-1.07932e-09	-1.29464
55976929	chr3:55976929:A:G	8.15089e-57	0.686632	-1.35187	8.52676e-16	2.30899	-1.2166
55977043	chr3:55977043:C:G	6.8362e-57	-1.07932e-09	-0.841135	1.0712e-16	-1.07932e-09	-0.982039
55977663	chr3:55977663:C:T	5.81236e-57	-1.07932e-09	-1.00338	9.96091e-17	-1.07932e-09	-1.05473
55977748	chr3:55977748:C:T	4.90955e-58	-2.05222	-1.42255	2.65839e-17	-1.00557	-1.37011
55977783	chr3:55977783:T:C	3.65812e-57	-1.07932e-09	-1.46642	6.62656e-17	-1.07932e-09	-1.46232
55978068	chr3:55978068:A:G	7.60139e-58	-1.60391	-1.43371	1.21882e-17	-1.7096	-1.44592
55978349	chr3:55978349:A:G	4.87322e-57	-1.07932e-09	-1.17961	7.98387e-17	-1.07932e-09	-1.27598
55978521	chr3:55978521:G:A	1.24958e-56	-0.237974	-4.45018e-10	3.98682e-15	2.63476	-4.45018e-10
55978784	chr3:55978784:G:A	2.93229e-58	-2.64741	-1.34276	6.97877e-18	-2.46821	-1.2449
55978823	chr3:55978823:G:A	9.75568e-58	-1.38647	-1.40164	1.70794e-17	-1.39748	-1.42063
55978849	chr3:55978849:T:C	4.60911e-56	-1.07932e-09	1.06725	1.33688e-15	-1.07932e-09	1.54211
55978860	chr3:55978860:T:C	3.51032e-58	-2.34587	-1.46437	1.36513e-17	-1.58712	-1.45503
55978905	chr3:55978905:C:G	8.41876e-58	-1.64052	-1.29497	1.43521e-17	-1.65567	-1.33643
55978920	chr3:55978920:C:A	2.80634e-58	-2.68373	-1.35034	6.63208e-18	-2.50559	-1.25848
55979348	chr3:55979348:C:T	9.0691e-58	-1.39705	-1.46403	1.56875e-17	-1.45151	-1.45162
55979601	chr3:55979601:T:C	1.17192e-57	-2.60472	-4.45018e-10	1.95781e-17	-2.68158	-4.45018e-10
55979606	chr3:55979606:G:T	4.28581e-57	-1.07932e-09	-1.30806	8.99372e-17	-1.07932e-09	-1.15688
55979966	chr3:55979966:T:C	5.24984e-57	-1.07932e-09	-1.10517	8.36315e-17	-1.07932e-09	-1.22957
55980024	chr3:55980024:A:C	3.34562e-58	-2.6749	-1.18341	7.41217e-18	-2.62142	-1.03144
55980089	chr3:55980089:G:T	3.06375e-58	-2.51633	-1.42999	1.83272e-16	1.01199	-1.45701
55980429	chr3:55980429:C:T	3.95202e-57	-1.07932e-09	-1.38914	6.87777e-17	-1.07932e-09	-1.42511
55980436	chr3:55980436:C:T	9.79621e-58	-1.61466	-1.16929	7.31815e-15	4.69533	-1.4532
55980487	chr3:55980487:G:A	2.60239e-58	-2.67745	-1.43207	1.35329e-15	2.97775	-1.42344
55980489	chr3:55980489:G:C	4.10239e-58	-2.20088	-1.4535	6.03383e-17	-0.0936889	-1.46233
55980735	chr3:55980735:G:T	2.73215e-58	-2.59442	-1.46644	3.95707e-16	1.73734	-1.41265
55980753	chr3:55980753:A:G	2.79506e-58	-2.57407	-1.46403	3.33315e-16	1.58664	-1.43354
55981114	chr3:55981114:C:T	4.01717e-57	-1.07932e-09	-1.37279	6.81453e-17	-1.07932e-09	-1.43435
55981486	chr3:55981486:C:T	1.961e-56	0.141878	0.0707934	1.96233e-14	3.9099	0.318586
55981560	chr3:55981560:C:T	3.74109e-57	-1.07932e-09	-1.44399	6.80547e-17	-1.07932e-09	-1.43568
55981642	chr3:55981642:A:G	1.25982e-56	-0.156865	-0.0729505	1.0933e-10	13.6098	-0.755939
55981711	chr3:55981711:T:C	4.80071e-57	-1.07932e-09	-1.1946	7.94714e-17	-1.07932e-09	-1.28059
55981734	chr3:55981734:A:G	3.68027e-57	-1.07932e-09	-1.46038	6.92533e-17	-1.07932e-09	-1.41822
55981897	chr3:55981897:G:A	3.4884e-58	-2.49312	-1.32339	3.42495e-17	-0.66056	-1.46175
55982176	chr3:55982176:T:C	1.81518e-57	-2.16718	-4.45018e-10	9.82396e-16	1.23401	-4.45018e-10
55982326	chr3:55982326:G:A	3.66395e-57	-1.07932e-09	-1.46483	6.80308e-17	-1.07932e-09	-1.43603
55982650	chr3:55982650:G:A	3.85094e-58	-2.25175	-1.46589	5.11465e-17	-0.255486	-1.46581
55982729	chr3:55982729:A:G	3.15156e-57	-0.179104	-1.43637	5.5049e-12	11.2798	-1.41467
55982834	chr3:55982834:T:G	2.57196e-56	1.90194	-1.41806	1.86523e-15	3.2989	-1.42375
55982856	chr3:55982856:T:C	1.76933e-56	-1.07932e-09	0.10982	2.59992e-16	-1.07932e-09	-0.0953387
55982860	chr3:55982860:G:A	3.65802e-57	-1.07932e-09	-1.46645	7.17964e-17	-1.07932e-09	-1.38215
55982988	chr3:55982988:A:G	1.11004e-57	-2.65897	-4.45018e-10	3.83722e-17	-2.00865	-4.45018e-10
55983091	chr3:55983091:C:T	2.11307e-56	1.47944	-1.19209	6.04786e-15	3.60956	-0.558085
55983570	chr3:55983570:T:C	2.68524e-57	-0.352157	-1.42344	3.5074e-12	10.8433	-1.42886
55984018	chr3:55984018:A:G	9.56532e-58	-2.19862	-0.60919	1.40839e-17	-2.13528	-0.875675
55984122	chr3:55984122:T:C	2.91829e-57	-2.60125	0.908883	5.65792e-17	-1.97459	0.354245
55984275	chr3:55984275:T:A	5.3927e-58	-2.54151	-0.839394	1.61358e-17	-2.67407	-0.200885
55984512	chr3:55984512:G:C	4.38918e-57	-1.07932e-09	-1.28422	9.30256e-17	-1.07932e-09	-1.12311
55984811	chr3:55984811:T:C	4.70363e-57	-1.07932e-09	-1.21503	6.84906e-17	-1.07932e-09	-1.42929
55984845	chr3:55984845:C:T	1.98607e-57	-0.614365	-1.46284	1.44267e-16	0.780369	-1.46469
55985042	chr3:55985042:A:G	3.00185e-57	-0.873189	-0.790951	4.1995e-16	1.39862	-1.01448
55985123	chr3:55985123:T:C	3.65994e-57	-1.07932e-09	-1.46592	7.26673e-17	-1.07932e-09	-1.3701
55985777	chr3:55985777:T:C	4.35707e-56	1.91806	-0.907039	5.94279e-15	4.21222	-1.17827
55985877	chr3:55985877:C:A	3.40424e-56	1.9219	-1.15766	4.0594e-15	3.89665	-1.24385
55985914	chr3:55985914:G:C	5.84227e-57	-1.07932e-09	-0.998248	9.59413e-17	-1.07932e-09	-1.09225
55986131	chr3:55986131:G:A	4.34297e-57	-0.0245601	-1.27025	1.14217e-12	9.75477	-1.46232
55986293	chr3:55986293:A:G	3.26261e-58	-2.46914	-1.41429	3.07298e-17	-0.801013	-1.42974
55987082	chr3:55987082:T:C	4.86873e-58	-2.58899	-0.894129	1.52781e-17	-2.65634	-0.273229
55987428	chr3:55987428:C:T	4.39646e-57	-1.07932e-09	-1.28257	8.59709e-17	-1.07932e-09	-1.20198
55987608	chr3:55987608:A:G	8.64955e-58	-2.21445	-0.693994	1.59043e-17	-2.21751	-0.671885
55988165	chr3:55988165:T:A	2.55466e-58	-2.66784	-1.4602	1.55106e-15	3.14657	-1.45586
55988306	chr3:55988306:G:C	3.74183e-57	-1.07932e-09	-1.44379	8.03821e-17	-1.07932e-09	-1.2692
55988625	chr3:55988625:C:T	5.79847e-57	-1.07932e-09	-1.00577	9.54011e-17	-1.07932e-09	-1.0979
55988744	chr3:55988744:T:C	1.08224e-57	-2.68433	-4.45018e-10	6.78858e-17	-1.43816	-4.45018e-10
55989103	chr3:55989103:G:A	1.02241e-57	-1.70896	-1.03225	1.27946e-17	-2.36905	-0.737915
55989501	chr3:55989501:T:C	3.73039e-57	-1.07932e-09	-1.44685	6.82327e-17	-1.07932e-09	-1.43306
55989535	chr3:55989535:G:A	7.38988e-57	-1.08376	0.320509	8.10857e-13	9.2124	-1.26254
55989597	chr3:55989597:G:A	1.37188e-57	-1.17502	-1.27216	2.69136e-13	8.31339	-1.46641
55989996	chr3:55989996:G:A	4.11741e-57	-1.07932e-09	-1.34814	7.11812e-17	-1.07932e-09	-1.39076
55990031	chr3:55990031:C:T	5.33123e-57	-1.07932e-09	-1.08978	9.08487e-17	-1.07932e-09	-1.14679
55990371	chr3:55990371:C:T	3.78883e-57	-1.07932e-09	-1.43131	6.69413e-17	-1.07932e-09	-1.45217
55990633	chr3:55990633:C:T	1.13487e-57	-2.63685	-4.45018e-10	1.05996e-16	-0.99259	-4.45018e-10
55990942	chr3:55990942:A:G	8.77008e-57	-0.592021	-4.45018e-10	1.8277e-16	-0.44776	-4.45018e-10
55990995	chr3:55990995:C:T	5.3733e-58	-2.6174	-0.767112	1.87236e-17	-2.63543	-0.0907689
55991434	chr3:55991434:G:A	1.48994e-57	-2.57826	0.213625	3.34428e-17	-1.9405	-0.205655
55991784	chr3:55991784:C:T	7.25698e-57	-1.07932e-09	-0.781403	1.08952e-16	-1.07932e-09	-0.965077
55992176	chr3:55992176:C:T	3.73926e-57	-1.07932e-09	-1.44448	6.62813e-17	-1.07932e-09	-1.46208
55992782	chr3:55992782:A:G	4.06395e-57	-1.07932e-09	-1.36121	7.67917e-17	-1.07932e-09	-1.31489
55992849	chr3:55992849:C:T	1.78366e-56	1.58025	-1.46236	1.12032e-15	2.8299	-1.46452
55993165	chr3:55993165:T:C	5.41627e-57	-1.07932e-09	-1.07396	9.0724e-17	-1.07932e-09	-1.14817
55993277	chr3:55993277:G:A	3.50049e-57	-0.242804	-1.26766	4.42751e-12	11.1131	-1.46578
55993281	chr3:55993281:T:C	4.05223e-58	-2.57316	-1.09352	1.12837e-17	-2.66326	-0.569363
55993499	chr3:55993499:T:C	3.30578e-57	-0.271714	-1.29598	4.50968e-12	11.1321	-1.46637
55993632	chr3:55993632:T:C	5.79417e-57	-1.07932e-09	-1.00651	9.01542e-17	-1.07932e-09	-1.15447
55993775	chr3:55993775:T:G	3.30442e-58	-2.45041	-1.42028	6.9871e-17	-0.21333	-1.19601
55993888	chr3:55993888:T:C	9.09138e-58	-2.27722	-0.581403	1.30592e-17	-2.23307	-0.853423
55994074	chr3:55994074:A:G	9.42659e-58	-1.35659	-1.46583	7.00778e-14	6.88099	-1.37962
55994107	chr3:55994107:C:T	1.98362e-56	1.68381	-1.45967	1.27853e-15	2.96005	-1.46258
55994519	chr3:55994519:G:A	3.41002e-58	-2.37644	-1.4628	3.78381e-17	-0.55632	-1.46635
55994765	chr3:55994765:T:C	1.585e-57	-1.50115	-0.801636	4.51646e-14	5.5836	-0.521523
55994821	chr3:55994821:A:G	1.73222e-57	-1.48977	-0.724195	5.19682e-14	5.63526	-0.432861
55995029	chr3:55995029:C:T	1.72262e-57	-1.5202	-0.699326	4.96392e-14	5.55985	-0.403301
55995243	chr3:55995243:G:T	1.15876e-57	-1.61588	-1.00013	2.53212e-14	5.21822	-0.734814
55995676	chr3:55995676:A:T	3.26495e-56	1.86561	-1.14314	3.97454e-15	3.87129	-1.23961
55995698	chr3:55995698:A:G	1.24541e-57	-2.61669	0.0727956	2.64138e-17	-2.01816	-0.363935
55996067	chr3:55996067:A:G	4.15518e-57	-1.07932e-09	-1.33901	7.88508e-17	-1.07932e-09	-1.28843
55996578	chr3:55996578:A:G	3.67482e-58	-2.34627	-1.41818	3.89035e-17	-0.700313	-1.29459
55996950	chr3:55996950:G:A	9.81835e-58	-2.64427	-0.13743	1.99971e-17	-2.15177	-0.508627
55997061	chr3:55997061:T:C	8.72457e-58	-1.86739	-1.03242	1.43741e-17	-2.2343	-0.75626
55997176	chr3:55997176:A:C	1.59934e-57	-1.58622	-0.707555	4.29016e-14	5.41703	-0.406354
55997209	chr3:55997209:C:T	8.08774e-58	-1.91551	-1.06009	1.42256e-17	-2.20924	-0.791708
55997293	chr3:55997293:T:TC	2.11328e-56	1.74922	-1.46176	1.41622e-15	3.06377	-1.46401
55997325	chr3:55997325:A:G	2.30748e-56	1.53817	-1.16279	6.8151e-15	3.69456	-0.523649
55997577	chr3:55997577:T:C	1.10457e-57	-2.6343	-0.0296123	2.26555e-17	-2.11403	-0.421555
55998054	chr3:55998054:C:T	2.43334e-56	1.58803	-1.15955	7.29723e-15	3.75648	-0.517222
55998585	chr3:55998585:G:A	9.27583e-58	-1.85438	-0.984161	1.50003e-17	-2.25138	-0.696535
55999019	chr3:55999019:G:A	1.67915e-57	-1.46341	-0.781666	5.32173e-14	5.69438	-0.468225
55999253	chr3:55999253:T:C	2.19144e-56	1.60863	-1.28485	6.12313e-15	3.78375	-0.719913
55999668	chr3:55999668:C:T	7.32457e-58	-2.28974	-0.784978	1.0852e-17	-2.22878	-1.04286
56000233	chr3:56000233:A:G	4.0472e-58	-2.27692	-1.39101	3.90298e-17	-0.735462	-1.2562
56000240	chr3:56000240:A:G	3.77471e-58	-2.3255	-1.41212	4.38991e-17	-0.573276	-1.30082
56000270	chr3:56000270:T:C	2.22945e-57	-1.96161	-4.45018e-10	3.31596e-17	-2.15465	-4.45018e-10
56000332	chr3:56000332:G:A	8.09857e-57	-1.07932e-09	-0.671679	1.18776e-16	-1.07932e-09	-0.878748
56000874	chr3:56000874:C:T	1.82214e-56	1.5981	-1.45887	4.46223e-15	3.54816	-0.800744
56001214	chr3:56001214:A:G	3.92563e-58	-2.29237	-1.40606	3.74637e-17	-0.740599	-1.29202
56001362	chr3:56001362:AT:A	3.74881e-57	-1.07932e-09	-1.44193	7.3971e-17	-1.07932e-09	-1.35231
56001722	chr3:56001722:T:C	4.92819e-57	-1.07932e-09	-1.1684	1.06771e-16	-1.07932e-09	-0.985299
56001740	chr3:56001740:G:C	3.59445e-58	-2.32114	-1.46543	4.37117e-17	-0.4122	-1.46617
56001857	chr3:56001857:C:T	2.0655e-56	1.57165	-1.30706	5.52665e-15	3.69969	-0.738339
56001963	chr3:56001963:C:T	5.39588e-58	-2.16808	-1.21224	9.49956e-18	-2.2371	-1.16764
56002077	chr3:56002077:C:T	3.98543e-57	-1.07932e-09	-1.38072	6.93535e-17	-1.07932e-09	-1.41677
56002291	chr3:56002291:G:A	3.76002e-57	-1.07932e-09	-1.43894	7.99449e-17	-1.07932e-09	-1.27465
56002932	chr3:56002932:A:T	3.78227e-57	-1.07932e-09	-1.43304	8.11695e-17	-1.07932e-09	-1.25945
56003571	chr3:56003571:C:T	7.4736e-57	-1.07932e-09	-0.75199	1.13595e-16	-1.07932e-09	-0.923352
56003904	chr3:56003904:T:A	1.15702e-57	-2.59629	-0.0212259	2.58936e-17	-1.96105	-0.440939
56003971	chr3:56003971:G:A	5.3178e-58	-1.94197	-1.45292	9.92162e-18	-1.92835	-1.43292
56005281	chr3:56005281:G:A	3.99463e-57	-1.07932e-09	-1.37842	6.94038e-17	-1.07932e-09	-1.41605
56005513	chr3:56005513:T:C	4.19278e-57	-1.33	-4.45018e-10	2.86991e-16	0.00346441	-4.45018e-10
56005517	chr3:56005517:C:T	3.99157e-57	-1.07932e-09	-1.37918	6.93636e-17	-1.07932e-09	-1.41663
56005549	chr3:56005549:T:C	5.42325e-57	-1.07932e-09	-1.07267	1.17265e-16	-1.07932e-09	-0.891552
56005683	chr3:56005683:G:A	4.75692e-57	-1.07932e-09	-1.20377	7.29796e-17	-1.07932e-09	-1.36581
56005838	chr3:56005838:C:T	5.16276e-57	-1.07932e-09	-1.1219	8.01625e-17	-1.07932e-09	-1.27193
56006093	chr3:56006093:G:A	4.30381e-57	-1.07932e-09	-1.30387	7.36988e-17	-1.07932e-09	-1.356
56006175	chr3:56006175:C:A	7.99181e-58	-1.7651	-1.22243	1.05903e-17	-2.30331	-0.992737
56006529	chr3:56006529:G:A	2.42948e-57	-0.944841	-0.930851	5.74302e-17	-1.58038	-0.0250388
56006726	chr3:56006726:T:C	3.97666e-57	-1.07932e-09	-1.38292	6.92426e-17	-1.07932e-09	-1.41837
56006927	chr3:56006927:T:C	3.82978e-56	-1.07932e-09	0.882025	5.32322e-16	-1.07932e-09	0.62126
56007159	chr3:56007159:C:T	6.60737e-58	-2.01254	-1.16523	1.36273e-17	-2.13069	-0.913227
56007343	chr3:56007343:T:C	2.69301e-57	-1.77271	-4.45018e-10	6.95948e-17	-1.4133	-4.45018e-10
56007880	chr3:56007880:G:A	3.80927e-57	-1.07932e-09	-1.42593	6.81817e-17	-1.07932e-09	-1.43381
56008200	chr3:56008200:T:C	9.65248e-58	-1.3333	-1.46543	7.97186e-14	6.97285	-1.34258
56008342	chr3:56008342:T:C	4.27765e-57	-1.07932e-09	-1.30996	8.11137e-17	-1.07932e-09	-1.26014
56008809	chr3:56008809:A:G	1.02908e-57	-2.20585	-0.528852	1.49516e-17	-2.14579	-0.805381
56008827	chr3:56008827:T:C	5.95581e-57	-1.07932e-09	-0.979	1.66536e-16	-1.07932e-09	-0.540774
56009481	chr3:56009481:T:C	1.21258e-57	-2.57061	-4.45018e-10	2.73775e-17	-2.34627	-4.45018e-10
56009659	chr3:56009659:C:T	3.83691e-57	-1.07932e-09	-1.4187	6.77638e-17	-1.07932e-09	-1.43996
56009661	chr3:56009661:C:T	7.67618e-58	-2.62257	-0.405265	1.77626e-17	-2.05207	-0.726826
56010426	chr3:56010426:T:C	3.85904e-57	-1.07932e-09	-1.41295	6.75264e-17	-1.07932e-09	-1.44347
56011361	chr3:56011361:C:T	1.09641e-57	-2.67132	-4.45018e-10	2.01659e-17	-2.65199	-4.45018e-10
56011387	chr3:56011387:C:A	3.81539e-57	-1.07932e-09	-1.42432	6.74905e-17	-1.07932e-09	-1.444
56011443	chr3:56011443:C:T	7.26125e-58	-2.6262	-0.457206	1.67697e-17	-2.06578	-0.770632
56012041	chr3:56012041:T:C	3.99222e-57	-1.07932e-09	-1.37902	6.9375e-17	-1.07932e-09	-1.41646
56012557	chr3:56012557:T:C	5.73332e-57	-1.07932e-09	-1.01707	1.53626e-16	-1.07932e-09	-0.621467
56012614	chr3:56012614:G:A	1.04863e-57	-2.05057	-0.665311	1.55206e-17	-1.9651	-0.948718
56012741	chr3:56012741:C:A	7.03437e-58	-2.63023	-0.484914	1.62493e-17	-2.07545	-0.79249
56012971	chr3:56012971:G:A	7.65733e-58	-2.62224	-0.408045	1.7744e-17	-2.05093	-0.729006
56013283	chr3:56013283:C:G	3.659e-57	-1.07932e-09	-1.46618	7.47704e-17	-1.07932e-09	-1.34157
56013361	chr3:56013361:G:A	1.95638e-57	-2.06235	-0.0299269	3.44044e-17	-2.1297	0.0118958
56013402	chr3:56013402:G:A	1.31526e-57	-2.48933	-4.45018e-10	3.9465e-17	-1.98057	-4.45018e-10
56013544	chr3:56013544:A:T	6.9882e-58	-2.6274	-0.494324	1.63158e-17	-2.06594	-0.797917
56013668	chr3:56013668:T:G	6.89641e-57	-1.07932e-09	-0.832366	1.05854e-16	-1.07932e-09	-0.993928
56013990	chr3:56013990:A:C	3.5628e-57	-1.49282	-4.45018e-10	2.35214e-16	-0.195492	-4.45018e-10
56014270	chr3:56014270:A:G	6.61146e-57	-1.07932e-09	-0.874563	1.00685e-16	-1.07932e-09	-1.04399
56014293	chr3:56014293:C:T	3.77709e-57	-1.07932e-09	-1.43441	8.12263e-17	-1.07932e-09	-1.25875
56014873	chr3:56014873:G:A	7.59699e-57	-1.07932e-09	-0.735615	1.10904e-16	-1.07932e-09	-0.947323
56014939	chr3:56014939:C:T	4.48992e-58	-2.30469	-1.25942	8.79208e-18	-2.02083	-1.46131
56014994	chr3:56014994:T:C	1.15484e-56	-1.07932e-09	-0.316821	1.65456e-16	-1.07932e-09	-0.547282
56015281	chr3:56015281:G:A	3.87122e-57	-1.07932e-09	-1.4098	7.04254e-17	-1.07932e-09	-1.40143
56015500	chr3:56015500:T:C	4.9079e-57	-1.07932e-09	-1.17252	1.27427e-16	-1.07932e-09	-0.808441
56015681	chr3:56015681:C:T	4.35707e-58	-2.34525	-1.24891	9.05536e-18	-1.99378	-1.45886
56015850	chr3:56015850:C:T	6.06491e-57	-1.07932e-09	-0.960847	1.43896e-16	-1.07932e-09	-0.686895
56017010	chr3:56017010:G:A	4.20272e-58	-2.40226	-1.22796	1.02576e-17	-1.87289	-1.45507
56017574	chr3:56017574:G:T	4.16734e-57	-1.07932e-09	-1.33609	7.14749e-17	-1.07932e-09	-1.38664
56017634	chr3:56017634:G:A	4.65835e-58	-2.48855	-1.03875	3.94852e-17	-1.42151	-0.558554
56017751	chr3:56017751:G:A	2.6707e-57	-0.608193	-1.17283	1.97762e-14	5.68969	-1.45344
56019246	chr3:56019246:T:C	1.61035e-56	-1.07932e-09	0.0156689	2.11907e-16	-1.07932e-09	-0.299839
56019783	chr3:56019783:A:G	4.49511e-57	-1.07932e-09	-1.26038	7.63389e-17	-1.07932e-09	-1.32081
56019873	chr3:56019873:G:A	2.00351e-57	-0.605476	-1.46299	3.42659e-14	5.88416	-1.09824
56020049	chr3:56020049:T:C	1.39137e-55	2.40322	-0.231124	2.62539e-14	4.3724	0.147177
56020262	chr3:56020262:T:C	3.85797e-57	-1.07932e-09	-1.41323	6.61376e-17	-1.07932e-09	-1.46425
56020599	chr3:56020599:A:G	3.72608e-58	-2.53754	-1.21305	8.61076e-18	-2.6815	-0.82147
56020706	chr3:56020706:C:T	2.56998e-57	-0.478132	-1.34134	1.87648e-14	5.64297	-1.45922
56020754	chr3:56020754:A:G	1.71388e-56	-1.07932e-09	0.0779768	2.24925e-16	-1.07932e-09	-0.240221
56020897	chr3:56020897:T:C	5.69538e-58	-2.67347	-0.652823	1.49366e-17	-2.40674	-0.54543
56021529	chr3:56021529:G:C	3.01809e-58	-2.49726	-1.46407	9.41055e-18	-2.06939	-1.34476
56022413	chr3:56022413:A:C	3.10481e-58	-2.55827	-1.37473	1.30178e-17	-1.95964	-1.13004
56022423	chr3:56022423:C:A	2.72642e-58	-2.64163	-1.42133	5.77428e-18	-2.5551	-1.34747
56022430	chr3:56022430:A:C	2.2753e-56	0.442368	-0.0810376	3.92393e-15	1.6706	0.948264
56023969	chr3:56023969:G:A	2.51193e-58	-2.68068	-1.46422	5.51682e-16	2.07335	-1.41637
56023976	chr3:56023976:T:C	1.37488e-57	-1.13612	-1.30888	3.97416e-15	4.08212	-1.45054
56024072	chr3:56024072:T:C	5.82153e-58	-2.24177	-1.06262	9.91605e-18	-2.22554	-1.13629
56024141	chr3:56024141:C:T	5.833e-58	-2.24253	-1.05989	9.93357e-18	-2.22624	-1.13382
56024271	chr3:56024271:C:A	2.4144e-56	-1.07932e-09	0.420671	6.87646e-16	-1.07932e-09	0.877287
56024490	chr3:56024490:T:C	5.47991e-58	-2.38819	-0.976675	1.44933e-17	-2.29361	-0.688688
56024683	chr3:56024683:C:T	5.92502e-58	-2.24259	-1.04418	1.00755e-17	-2.22628	-1.1196
56024820	chr3:56024820:G:A	4.13479e-57	-1.07932e-09	-1.34393	6.91084e-17	-1.07932e-09	-1.42031
56025345	chr3:56025345:G:A	6.04731e-58	-2.25507	-1.01127	1.02495e-17	-2.23823	-1.09053
56025610	chr3:56025610:A:C	6.1053e-58	-2.25076	-1.00603	1.03599e-17	-2.23297	-1.08508
56025623	chr3:56025623:T:C	1.57933e-57	-1.06163	-1.24473	4.54865e-15	4.18489	-1.41829
56026164	chr3:56026164:C:T	4.91563e-58	-2.6714	-0.802135	1.13833e-17	-2.29704	-0.926803
56026291	chr3:56026291:C:T	3.96741e-58	-2.68436	-1.00348	1.00122e-17	-2.24475	-1.10743
56026302	chr3:56026302:G:A	2.99007e-58	-2.61878	-1.35188	7.81691e-18	-2.48168	-1.11802
56026440	chr3:56026440:T:G	1.49788e-57	-2.35931	-4.45018e-10	1.98327e-17	-2.66866	-4.45018e-10
56026663	chr3:56026663:A:G	6.46741e-57	-1.07932e-09	-0.896591	1.09365e-16	-1.07932e-09	-0.961295
56027071	chr3:56027071:T:A	3.8128e-57	-1.07932e-09	-1.425	6.71389e-17	-1.07932e-09	-1.44922
56027462	chr3:56027462:T:C	1.58663e-57	-1.05144	-1.25031	4.94579e-15	4.27467	-1.42437
56029134	chr3:56029134:C:T	4.38876e-57	-1.07932e-09	-1.28432	7.51067e-17	-1.07932e-09	-1.33708
56029698	chr3:56029698:C:T	4.06328e-57	-1.07932e-09	-1.36138	6.60076e-17	-1.07932e-09	-1.46622
56029706	chr3:56029706:ATCT:A	1.41426e-57	-1.17302	-1.24374	4.4023e-15	4.15951	-1.42561
56029925	chr3:56029925:T:C	1.67034e-56	-1.07932e-09	0.0522478	5.81892e-16	-1.07932e-09	0.710297
56031543	chr3:56031543:C:G	2.07425e-57	-2.03376	-4.45018e-10	2.97822e-17	-2.26208	-4.45018e-10
56031926	chr3:56031926:G:T	3.66071e-57	-1.07932e-09	-1.46571	6.60153e-17	-1.07932e-09	-1.4661
56032074	chr3:56032074:C:T	4.19342e-58	-2.43531	-1.19713	2.48025e-17	-2.32238	-0.122661
56032119	chr3:56032119:T:C	5.00733e-57	-1.07932e-09	-1.15246	8.6602e-17	-1.07932e-09	-1.19466
56032537	chr3:56032537:C:T	2.11474e-56	0.419816	-0.131664	3.53012e-15	1.6386	0.874495
56033570	chr3:56033570:G:A	3.66197e-57	-1.07932e-09	-1.46537	6.61011e-17	-1.07932e-09	-1.4648
56033702	chr3:56033702:C:T	5.49284e-58	-2.68431	-0.678196	1.30975e-17	-2.21556	-0.86801
56034758	chr3:56034758:A:T	4.15758e-57	-1.07932e-09	-1.33843	7.52766e-17	-1.07932e-09	-1.33482
56035194	chr3:56035194:A:AT	3.68622e-57	-1.07932e-09	-1.45877	6.63203e-17	-1.07932e-09	-1.46149
56035661	chr3:56035661:C:T	4.19034e-57	-1.07932e-09	-1.33059	6.63164e-17	-1.07932e-09	-1.46155
56036632	chr3:56036632:C:A	3.3849e-58	-2.38475	-1.46188	2.20928e-17	-1.37574	-1.18499
56036699	chr3:56036699:G:T	5.79603e-57	-1.07932e-09	-1.00619	9.23903e-17	-1.07932e-09	-1.12997
56036730	chr3:56036730:A:C	2.04542e-56	0.330819	-0.075998	3.29297e-15	1.47632	0.967242
56037486	chr3:56037486:T:A	2.11022e-57	-0.989095	-1.02748	1.18322e-14	5.18798	-1.46539
56037507	chr3:56037507:G:A	3.31964e-58	-2.62345	-1.24264	8.90625e-18	-2.68372	-0.78551
56037653	chr3:56037653:C:T	1.75776e-57	-2.19932	-4.45018e-10	4.47922e-17	-1.85395	-4.45018e-10
56038228	chr3:56038228:A:G	3.66605e-57	-1.07932e-09	-1.46425	6.70752e-17	-1.07932e-09	-1.45017
56038306	chr3:56038306:C:T	1.44078e-57	-1.51564	-0.88254	1.08755e-13	7.40729	-1.46642
56038504	chr3:56038504:C:T	1.1958e-56	-1.07932e-09	-0.281966	3.18832e-16	-1.07932e-09	0.108675
56038526	chr3:56038526:G:A	3.85325e-57	-1.07932e-09	-1.41445	6.75638e-17	-1.07932e-09	-1.44291
56038632	chr3:56038632:G:A	3.68155e-57	-1.07932e-09	-1.46003	7.51965e-17	-1.07932e-09	-1.33588
56038648	chr3:56038648:G:A	5.80701e-57	-1.07932e-09	-1.0043	1.00002e-16	-1.07932e-09	-1.0508
56039831	chr3:56039831:T:C	8.97449e-58	-1.60582	-1.26575	2.76172e-17	-1.31714	-1.02041
56040733	chr3:56040733:T:C	1.58297e-57	-2.30406	-4.45018e-10	2.05831e-17	-2.63152	-4.45018e-10
56041981	chr3:56041981:GA:G	1.56312e-56	0.499917	-0.514018	2.31956e-15	1.72988	0.363265
56042350	chr3:56042350:G:A	7.66867e-57	-1.07932e-09	-0.726224	1.92446e-16	-1.07932e-09	-0.396174
56042676	chr3:56042676:G:A	6.40764e-57	-1.07932e-09	-0.905875	1.01184e-16	-1.07932e-09	-1.03905
56043165	chr3:56043165:AAAG:A	3.2805e-57	-1.57537	-4.45018e-10	9.38568e-17	-1.11422	-4.45018e-10
56043506	chr3:56043506:G:A	4.31356e-57	-1.07932e-09	-1.3016	7.50615e-17	-1.07932e-09	-1.33768
56043551	chr3:56043551:G:A	8.15146e-57	-1.07932e-09	-0.66517	1.25644e-16	-1.07932e-09	-0.822535
56043659	chr3:56043659:G:A	3.67078e-57	-1.07932e-09	-1.46296	6.66252e-17	-1.07932e-09	-1.4569
56045300	chr3:56045300:G:A	4.07475e-57	-1.07932e-09	-1.35856	7.8511e-17	-1.07932e-09	-1.29275
56045668	chr3:56045668:T:G	4.07786e-57	-1.07932e-09	-1.3578	8.60215e-17	-1.07932e-09	-1.20139
56045882	chr3:56045882:G:A	6.09435e-57	-1.07932e-09	-0.956005	9.87354e-17	-1.07932e-09	-1.06354
56046022	chr3:56046022:G:A	1.20506e-57	-2.57684	-4.45018e-10	3.41657e-17	-2.12477	-4.45018e-10
56046314	chr3:56046314:A:G	1.6154e-57	-0.952086	-1.3317	1.00254e-14	5.0174	-1.46051
56046500	chr3:56046500:T:C	1.47076e-56	-0.0750028	-4.45018e-10	2.77369e-16	-0.030639	-4.45018e-10
56047745	chr3:56047745:T:C	3.51617e-58	-2.60589	-1.20269	9.52723e-18	-2.68435	-0.717485
56047874	chr3:56047874:G:A	7.04512e-57	-1.07932e-09	-0.811032	1.08194e-16	-1.07932e-09	-0.972063
56049026	chr3:56049026:G:A	7.64736e-57	-1.07932e-09	-0.729006	1.18943e-16	-1.07932e-09	-0.877346
56049220	chr3:56049220:G:C	1.29057e-57	-1.15835	-1.34993	4.44083e-15	4.19464	-1.45203
56049520	chr3:56049520:G:T	3.59943e-58	-2.6236	-1.16158	1.02229e-17	-2.68272	-0.648639
56049629	chr3:56049629:C:T	1.67794e-56	-1.07932e-09	0.0567853	2.5702e-16	-1.07932e-09	-0.106834
56050212	chr3:56050212:A:G	2.95655e-58	-2.63525	-1.34668	5.75085e-18	-2.53218	-1.37446
56050339	chr3:56050339:G:A	4.07041e-58	-2.49917	-1.16303	1.0493e-17	-2.65182	-0.653454
56051277	chr3:56051277:CAG:C	2.86621e-58	-2.68395	-1.32901	7.63929e-18	-2.19152	-1.43116
56051700	chr3:56051700:C:T	4.66346e-57	-1.07932e-09	-1.22361	9.81024e-17	-1.07932e-09	-1.06998
56052396	chr3:56052396:G:A	5.5698e-56	1.63679	-0.380214	1.0468e-14	3.00901	0.591085
56053073	chr3:56053073:C:T	2.87223e-58	-2.67337	-1.3375	6.79806e-18	-2.30425	-1.4351
56053729	chr3:56053729:CAT:C	5.03938e-57	0.235194	-1.38128	2.48746e-13	8.03216	-1.26396
56053787	chr3:56053787:G:A	3.75184e-57	-1.07932e-09	-1.44112	6.98464e-17	-1.07932e-09	-1.40969
56053916	chr3:56053916:A:C	3.84581e-57	-1.07932e-09	-1.41638	7.51302e-17	-1.07932e-09	-1.33677
56054129	chr3:56054129:T:C	3.72e-57	-1.07932e-09	-1.44964	7.91941e-17	-1.07932e-09	-1.28409
56054781	chr3:56054781:C:T	3.67521e-57	-1.07932e-09	-1.46176	6.68413e-17	-1.07932e-09	-1.45367
56055278	chr3:56055278:T:A	3.09109e-58	-2.65638	-1.28105	6.43055e-18	-2.39582	-1.39911
56056337	chr3:56056337:G:A	5.31728e-58	-2.4256	-0.969392	2.1012e-17	-2.39035	-0.220543
56056359	chr3:56056359:G:A	3.75984e-57	-0.216136	-1.22286	1.35161e-13	7.17754	-1.0193
56057623	chr3:56057623:C:A	3.66478e-57	-1.07932e-09	-1.4646	6.70101e-17	-1.07932e-09	-1.45115
56057753	chr3:56057753:A:T	2.86939e-58	-2.67532	-1.33654	6.89558e-18	-2.29022	-1.43489
56058444	chr3:56058444:C:T	4.28542e-58	-2.15082	-1.45991	5.43529e-18	-2.51486	-1.44821
56058764	chr3:56058764:C:T	3.87034e-57	-1.07932e-09	-1.41002	6.76739e-17	-1.07932e-09	-1.44129
56058870	chr3:56058870:C:A	4.95139e-57	-0.537143	-0.626556	8.44947e-15	3.67474	-0.28887
56059152	chr3:56059152:G:A	6.53377e-56	2.51258	-1.09638	5.08678e-14	5.33868	-0.157681
56059240	chr3:56059240:G:A	2.30253e-55	2.67581	-4.45018e-10	1.98341e-17	-2.66858	-4.45018e-10
56059509	chr3:56059509:T:C	3.83114e-57	-1.07932e-09	-1.42021	7.20838e-17	-1.07932e-09	-1.37816
56060058	chr3:56060058:T:C	4.6076e-58	-2.60934	-0.928908	1.45812e-17	-2.68434	-0.291915
56060227	chr3:56060227:C:T	5.15398e-57	-1.07932e-09	-1.1236	8.29413e-17	-1.07932e-09	-1.23785
56061364	chr3:56061364:T:C	3.71652e-57	-1.07932e-09	-1.45058	6.88356e-17	-1.07932e-09	-1.42427
56061537	chr3:56061537:A:G	7.25668e-58	-1.93552	-1.14851	4.3937e-17	-1.4811	-0.392135
56061804	chr3:56061804:T:C	4.08115e-56	2.20176	-1.25616	2.35768e-14	4.88231	-0.470277
56062182	chr3:56062182:C:T	4.49344e-58	-2.53563	-1.0277	2.28135e-17	-2.20226	-0.32638
56062198	chr3:56062198:A:T	4.71095e-57	-1.07932e-09	-1.21348	8.0985e-17	-1.07932e-09	-1.26172
56062227	chr3:56062227:T:C	9.37393e-57	-0.525435	-4.45018e-10	2.83681e-17	-2.31072	-4.45018e-10
56062680	chr3:56062680:C:T	5.88788e-57	-1.07932e-09	-0.990471	9.36373e-17	-1.07932e-09	-1.11656
56063229	chr3:56063229:T:C	4.89754e-56	2.34004	-1.21209	3.31786e-14	5.14074	-0.387071
56063485	chr3:56063485:G:A	6.73961e-57	-1.07932e-09	-0.855365	1.07441e-16	-1.07932e-09	-0.979047
56063633	chr3:56063633:C:T	3.83808e-57	-1.07932e-09	-1.4184	6.72871e-17	-1.07932e-09	-1.44702
56063861	chr3:56063861:T:C	3.02755e-56	2.07993	-1.43296	1.45044e-14	4.67342	-0.747193
56064153	chr3:56064153:G:A	1.07573e-57	-1.90493	-0.785434	8.48839e-18	-2.59278	-0.924505
56064884	chr3:56064884:T:C	1.09109e-57	-2.67619	-4.45018e-10	6.52114e-17	-1.47835	-4.45018e-10
56064967	chr3:56064967:C:T	6.02655e-58	-2.30712	-0.962662	1.93554e-17	-2.48816	-0.204856
56065063	chr3:56065063:G:A	6.08009e-58	-2.24029	-1.02064	1.67107e-17	-2.5423	-0.297645
56065304	chr3:56065304:C:T	3.71342e-57	-1.07932e-09	-1.45141	6.61306e-17	-1.07932e-09	-1.46436
56065431	chr3:56065431:G:A	3.70465e-57	-1.07932e-09	-1.45378	6.60865e-17	-1.07932e-09	-1.46502
56065445	chr3:56065445:T:C	8.33457e-58	-2.66356	-0.281981	4.00374e-17	-2.30235	0.336177
56065525	chr3:56065525:A:T	7.22294e-57	-1.07932e-09	-0.786105	8.4599e-17	-1.07932e-09	-1.21807
56066036	chr3:56066036:C:T	3.66903e-57	-1.07932e-09	-1.46344	6.72186e-17	-1.07932e-09	-1.44804
56066108	chr3:56066108:T:C	4.19971e-57	-1.07932e-09	-1.32835	8.22285e-17	-1.07932e-09	-1.24649
56066651	chr3:56066651:C:T	2.83319e-58	-2.65297	-1.37158	6.05584e-18	-2.40427	-1.4507
56066804	chr3:56066804:G:A	1.09466e-57	-2.67292	-4.45018e-10	3.12101e-17	-2.21525	-4.45018e-10
56068285	chr3:56068285:G:C	2.86624e-58	-2.56964	-1.44332	1.1147e-17	-2.01269	-1.23212
56068781	chr3:56068781:G:C	2.46686e-56	1.865	-1.42284	1.18446e-14	4.41692	-0.693283
56068890	chr3:56068890:C:T	6.91506e-57	-1.07932e-09	-0.829666	1.0448e-16	-1.07932e-09	-1.00699
56069259	chr3:56069259:T:C	4.26443e-58	-2.5997	-1.01594	1.08613e-17	-2.6795	-0.591281
56069623	chr3:56069623:A:G	1.74064e-56	-1.07932e-09	0.0934705	2.27184e-16	-1.07932e-09	-0.230225
56069682	chr3:56069682:T:A	5.80143e-57	-1.07932e-09	-1.00526	9.04376e-17	-1.07932e-09	-1.15133
56069816	chr3:56069816:C:G	5.24923e-57	-1.07932e-09	-1.10529	9.0836e-17	-1.07932e-09	-1.14693
56069896	chr3:56069896:G:A	3.7048e-58	-2.56526	-1.19106	1.00535e-17	-2.67826	-0.669812
56070195	chr3:56070195:C:T	3.67717e-57	-1.07932e-09	-1.46122	6.85332e-17	-1.07932e-09	-1.42867
56070214	chr3:56070214:A:T	1.10832e-56	-1.07932e-09	-0.35794	1.59172e-16	-1.07932e-09	-0.586004
56070217	chr3:56070217:A:T	3.71147e-57	-1.07932e-09	-1.45194	6.87113e-17	-1.07932e-09	-1.42607
56070519	chr3:56070519:TA:T	2.63357e-58	-2.63366	-1.46395	4.50521e-17	-0.876021	-0.972146
56070615	chr3:56070615:G:T	7.83e-57	0.759857	-1.46526	1.33643e-16	0.424734	-1.18555
56070936	chr3:56070936:A:G	1.98435e-57	-0.762526	-1.31555	4.07065e-14	6.41981	-1.46165
56071170	chr3:56071170:C:A	3.75212e-58	-2.29105	-1.45258	4.75418e-17	-0.55088	-1.2435
56071321	chr3:56071321:A:G	9.33315e-57	0.85767	-1.38746	2.11707e-15	2.69799	-0.696184
56071355	chr3:56071355:C:T	4.51894e-57	-1.07932e-09	-1.25509	7.47587e-17	-1.07932e-09	-1.34172
56071808	chr3:56071808:A:G	4.33357e-58	-2.18751	-1.41205	4.17809e-17	-1.01869	-0.904861
56072198	chr3:56072198:C:T	3.97181e-58	-2.24721	-1.43952	3.98862e-17	-0.952714	-1.01724
56072328	chr3:56072328:A:G	7.38065e-57	-1.07932e-09	-0.764505	1.10805e-16	-1.07932e-09	-0.948216
56072491	chr3:56072491:C:T	4.01795e-57	-1.07932e-09	-1.37259	7.49283e-17	-1.07932e-09	-1.33946
56072650	chr3:56072650:A:T	3.84637e-58	-2.39852	-1.3203	5.30061e-17	-0.322123	-1.36346
56072802	chr3:56072802:A:G	3.87768e-58	-2.27179	-1.43893	4.21149e-17	-0.900291	-1.01529
56073205	chr3:56073205:G:A	4.04674e-58	-2.28242	-1.38562	5.27415e-17	-0.878354	-0.812231
56073468	chr3:56073468:T:C	3.98342e-58	-2.30331	-1.3805	5.76469e-17	-0.803691	-0.79796
56073552	chr3:56073552:C:T	4.36614e-57	-1.07932e-09	-1.28949	7.11008e-17	-1.07932e-09	-1.39189
56073703	chr3:56073703:A:G	4.12805e-57	-1.07932e-09	-1.34556	7.21605e-17	-1.07932e-09	-1.37709
56074013	chr3:56074013:A:T	7.3786e-57	0.335191	-1.09997	1.74675e-16	0.147751	-0.640813
56074382	chr3:56074382:G:C	2.82916e-58	-2.67656	-1.34941	6.87472e-18	-2.37548	-1.35265
56074816	chr3:56074816:T:C	3.68397e-57	-1.07932e-09	-1.45938	6.75369e-17	-1.07932e-09	-1.44331
56075340	chr3:56075340:C:T	3.08785e-58	-2.68214	-1.25633	9.08135e-18	-2.20083	-1.24893
56075429	chr3:56075429:T:C	4.13653e-58	-2.52272	-1.12338	5.96404e-18	-2.5621	-1.30814
56075567	chr3:56075567:G:A	3.99727e-57	-1.07932e-09	-1.37776	6.64505e-17	-1.07932e-09	-1.45953
56075746	chr3:56075746:G:T	3.05991e-58	-2.67813	-1.26944	9.37513e-18	-2.15388	-1.26404
56075940	chr3:56075940:A:G	3.18027e-58	-2.67289	-1.23609	9.79815e-18	-2.12249	-1.25131
56076995	chr3:56076995:T:C	2.53857e-58	-2.67657	-1.45778	6.69574e-18	-2.3035	-1.45102
56077250	chr3:56077250:A:G	3.43542e-57	-1.52923	-4.45018e-10	2.2952e-16	-0.219999	-4.45018e-10
56077344	chr3:56077344:G:A	2.55622e-58	-2.67315	-1.45427	6.52776e-18	-2.32489	-1.45504
56077424	chr3:56077424:T:C	2.53995e-58	-2.67594	-1.45787	6.66648e-18	-2.30799	-1.4509
56077428	chr3:56077428:G:A	3.16119e-58	-2.67393	-1.24107	9.71765e-18	-2.12936	-1.25268
56077435	chr3:56077435:G:C	1.27993e-57	-2.51656	-4.45018e-10	3.94243e-17	-1.98161	-4.45018e-10
56077656	chr3:56077656:A:G	9.12788e-58	-1.69164	-1.16298	4.68435e-17	-0.60403	-1.20515
56077712	chr3:56077712:T:G	2.95561e-57	-1.67966	-4.45018e-10	5.605e-16	0.672842	-4.45018e-10
56078147	chr3:56078147:G:C	3.08636e-58	-2.67897	-1.25999	9.13286e-18	-2.17029	-1.27381
56078663	chr3:56078663:T:A	3.44069e-57	-1.5277	-4.45018e-10	2.30082e-16	-0.217553	-4.45018e-10
56079134	chr3:56079134:C:T	5.67023e-58	-2.16419	-1.16654	4.66103e-17	-0.444782	-1.36938
56079167	chr3:56079167:A:G	4.38602e-58	-2.50195	-1.08558	6.16628e-18	-2.54524	-1.29166
56079528	chr3:56079528:G:A	3.19032e-58	-2.68112	-1.22471	9.23521e-18	-2.19466	-1.2383
56079619	chr3:56079619:C:T	1.26602e-57	-2.52749	-4.45018e-10	4.86504e-16	0.531258	-4.45018e-10
56079732	chr3:56079732:C:T	3.69376e-57	-1.07932e-09	-1.45672	6.60699e-17	-1.07932e-09	-1.46527
56079899	chr3:56079899:T:C	5.69592e-58	-2.6707	-0.655499	1.98659e-17	-2.64411	-0.0228695
56079903	chr3:56079903:A:G	3.43298e-58	-2.67523	-1.15729	1.04382e-17	-2.13957	-1.17094
56079938	chr3:56079938:C:T	1.11668e-57	-2.65301	-4.45018e-10	2.23083e-17	-2.55103	-4.45018e-10
56079991	chr3:56079991:T:C	3.41914e-58	-2.67689	-1.15967	1.02633e-17	-2.15409	-1.17332
56080006	chr3:56080006:G:A	4.65289e-58	-2.51467	-1.01379	6.61375e-18	-2.54693	-1.21991
56080022	chr3:56080022:C:T	3.76261e-57	-1.07932e-09	-1.43825	7.16897e-17	-1.07932e-09	-1.38364
56080320	chr3:56080320:G:A	5.96631e-58	-1.90142	-1.3784	3.03693e-17	-0.997342	-1.24521
56080445	chr3:56080445:C:A	3.41969e-58	-2.67931	-1.1571	1.04427e-17	-2.16661	-1.14348
56080722	chr3:56080722:G:A	3.23863e-58	-2.6795	-1.2113	9.83348e-18	-2.16845	-1.20174
56080833	chr3:56080833:T:C	2.50347e-58	-2.68194	-1.46634	4.8634e-16	1.96453	-1.43361
56081160	chr3:56081160:C:G	3.12442e-58	-2.67421	-1.25249	9.90504e-18	-2.12194	-1.241
56081305	chr3:56081305:A:G	3.66525e-57	-1.07932e-09	-1.46447	6.60061e-17	-1.07932e-09	-1.46624
56081474	chr3:56081474:G:A	4.58407e-57	-1.07932e-09	-1.24078	6.82315e-17	-1.07932e-09	-1.43308
56081530	chr3:56081530:G:C	3.71672e-57	-1.07932e-09	-1.45053	7.70455e-17	-1.07932e-09	-1.31159
56081537	chr3:56081537:G:GAA	3.01429e-58	-2.68173	-1.28086	1.02059e-17	-2.10044	-1.23259
56081802	chr3:56081802:A:T	1.27048e-56	1.1967	-1.41809	5.15604e-15	3.7768	-0.884863
56081918	chr3:56081918:T:C	4.41906e-58	-2.52808	-1.05194	7.41517e-18	-2.42431	-1.22815
56082080	chr3:56082080:T:C	4.12382e-58	-2.55448	-1.09469	1.14956e-17	-2.20639	-1.00764
56082238	chr3:56082238:T:A	3.08838e-58	-2.68079	-1.25751	1.05854e-17	-2.08879	-1.20772
56082413	chr3:56082413:G:A	1.6063e-56	0.0131528	-4.45018e-10	6.01555e-17	-1.55905	-4.45018e-10
56082612	chr3:56082612:A:G	2.52142e-58	-2.67544	-1.46569	6.78984e-18	-2.31082	-1.42974
56082626	chr3:56082626:G:T	3.86687e-57	-1.07932e-09	-1.41092	6.62924e-17	-1.07932e-09	-1.46191
56082698	chr3:56082698:C:A	9.48515e-58	-1.6867	-1.12952	4.89364e-17	-0.600095	-1.16537
56082762	chr3:56082762:C:T	2.51862e-58	-2.67654	-1.4657	6.83848e-18	-2.30377	-1.42965
56082884	chr3:56082884:C:T	2.52273e-58	-2.67424	-1.46637	6.79142e-18	-2.31822	-1.42211
56082996	chr3:56082996:G:A	4.2521e-58	-2.54247	-1.07607	7.14344e-18	-2.44418	-1.24561
56083074	chr3:56083074:A:G	3.07534e-58	-2.68112	-1.26141	1.05168e-17	-2.09267	-1.21034
56083139	chr3:56083139:C:T	3.67453e-56	-1.07932e-09	0.840642	1.27878e-15	-1.07932e-09	1.49768
56083153	chr3:56083153:A:C	2.52278e-58	-2.67538	-1.46522	6.76939e-18	-2.31105	-1.43253
56083274	chr3:56083274:C:T	3.03396e-58	-2.67655	-1.27954	1.08177e-17	-2.04415	-1.23065
56083278	chr3:56083278:G:A	2.50627e-58	-2.68111	-1.46605	7.15078e-18	-2.26221	-1.42656
56083399	chr3:56083399:C:G	3.07865e-58	-2.64667	-1.29479	1.08483e-17	-2.0126	-1.25938
56083433	chr3:56083433:G:A	3.08907e-58	-2.64427	-1.29381	1.09052e-17	-2.0098	-1.25695
56083439	chr3:56083439:C:T	3.0901e-58	-2.65388	-1.28386	1.05848e-17	-2.05065	-1.24592
56083596	chr3:56083596:T:C	1.01641e-57	-1.61953	-1.12755	5.38639e-17	-0.506086	-1.16344
56083942	chr3:56083942:C:T	3.01156e-58	-2.68244	-1.28105	1.00552e-17	-2.11574	-1.23216
56083985	chr3:56083985:C:A	3.72677e-57	-1.07932e-09	-1.44782	7.04857e-17	-1.07932e-09	-1.40058
56084056	chr3:56084056:G:A	4.58252e-57	-1.07932e-09	-1.24112	7.55033e-17	-1.07932e-09	-1.33181
56084352	chr3:56084352:T:C	8.05721e-57	-1.07932e-09	-0.676799	2.43489e-16	-1.07932e-09	-0.160915
56084957	chr3:56084957:T:G	2.51061e-58	-2.67988	-1.46555	6.98315e-18	-2.28201	-1.43048
56085146	chr3:56085146:G:T	4.4609e-57	-1.07932e-09	-1.26802	7.42178e-17	-1.07932e-09	-1.34898
56085336	chr3:56085336:T:G	3.10624e-58	-2.67636	-1.25618	1.10468e-17	-2.04821	-1.20564
56085637	chr3:56085637:G:A	4.4439e-58	-2.65715	-0.917266	1.37748e-17	-2.6592	-0.37395
56085678	chr3:56085678:T:C	8.07095e-57	-1.07932e-09	-0.675096	8.95339e-17	-1.07932e-09	-1.16137
56085943	chr3:56085943:C:T	3.1503e-58	-2.67686	-1.24159	1.12108e-17	-2.05312	-1.18599
56086469	chr3:56086469:C:T	2.51375e-58	-2.67851	-1.46566	6.85438e-18	-2.3021	-1.429
56086523	chr3:56086523:C:T	4.30249e-57	-1.07932e-09	-1.30417	7.19428e-17	-1.07932e-09	-1.38012
56087078	chr3:56087078:A:G	7.76382e-57	-1.07932e-09	-0.713893	8.77274e-17	-1.07932e-09	-1.18175
56087365	chr3:56087365:G:C	3.89816e-57	-1.07932e-09	-1.40286	6.61522e-17	-1.07932e-09	-1.46403
56087425	chr3:56087425:T:C	2.49322e-57	-1.84979	-4.45018e-10	4.01912e-17	-1.96234	-4.45018e-10
56087804	chr3:56087804:G:A	3.93943e-57	-1.07932e-09	-1.39233	8.65296e-17	-1.07932e-09	-1.1955
56087882	chr3:56087882:G:T	4.02922e-58	-2.55991	-1.11247	6.81242e-18	-2.46424	-1.273
56088056	chr3:56088056:C:T	3.04045e-58	-2.68247	-1.27147	1.01239e-17	-2.12015	-1.22094
56088106	chr3:56088106:T:C	4.19729e-58	-2.64566	-0.985854	1.23007e-17	-2.66809	-0.478248
56088394	chr3:56088394:T:C	3.91644e-57	-1.07932e-09	-1.39818	7.36566e-17	-1.07932e-09	-1.35657
56088531	chr3:56088531:A:G	7.8136e-57	-1.07932e-09	-0.707502	1.56128e-16	-1.07932e-09	-0.605313
56088575	chr3:56088575:A:G	2.51347e-58	-2.67947	-1.46481	6.91685e-18	-2.28776	-1.43427
56089637	chr3:56089637:G:A	2.76038e-56	-1.07932e-09	0.554585	4.28986e-16	-1.07932e-09	0.405437
56090011	chr3:56090011:T:A	2.55248e-58	-2.66361	-1.46528	6.34047e-18	-2.37697	-1.43207
56090429	chr3:56090429:GC:G	4.13938e-58	-2.60906	-1.03634	7.77395e-18	-2.59234	-1.01286
56090728	chr3:56090728:C:T	3.66187e-57	-1.07932e-09	-1.46539	6.62324e-17	-1.07932e-09	-1.46282
56090758	chr3:56090758:G:A	8.96272e-57	-1.07932e-09	-0.570293	1.49528e-16	-1.07932e-09	-0.648503
56090779	chr3:56090779:C:T	4.13129e-57	-1.07932e-09	-1.34478	7.22135e-17	-1.07932e-09	-1.37636
56090949	chr3:56090949:T:A	2.26174e-56	0.355353	-4.45018e-10	7.42909e-17	-1.348	-4.45018e-10
56091140	chr3:56091140:G:A	5.46617e-56	-1.07932e-09	1.2378	1.98696e-15	-1.07932e-09	1.93837
56091698	chr3:56091698:G:A	4.16571e-58	-2.66952	-0.969548	6.91771e-18	-2.44282	-1.27908
56091795	chr3:56091795:T:C	1.57457e-56	1.27054	-1.27734	1.28022e-14	4.78572	-0.984339
56091973	chr3:56091973:C:A	2.61406e-58	-2.66822	-1.43682	7.37844e-18	-2.34743	-1.31
56091988	chr3:56091988:A:G	3.96262e-57	-1.38646	-4.45018e-10	2.87692e-16	0.00590181	-4.45018e-10
56093188	chr3:56093188:G:A	3.8277e-58	-2.68421	-1.03948	1.19793e-17	-2.19772	-0.975081
56093501	chr3:56093501:A:G	1.27294e-56	1.19764	-1.41709	9.88269e-15	4.50109	-0.958537
56093759	chr3:56093759:A:C	2.63218e-58	-2.64944	-1.4487	6.74933e-18	-2.40844	-1.3381
56094069	chr3:56094069:A:G	2.49189e-56	-1.07932e-09	0.452258	3.91315e-16	-1.07932e-09	0.313524
56094237	chr3:56094237:G:T	3.87866e-58	-2.68342	-1.02704	1.17497e-17	-2.2202	-0.971958
56094428	chr3:56094428:C:A	3.73175e-57	-1.07932e-09	-1.44649	7.06735e-17	-1.07932e-09	-1.39792
56094442	chr3:56094442:C:T	3.76252e-58	-2.68296	-1.0579	1.13304e-17	-2.23021	-0.998293
56094601	chr3:56094601:A:T	3.77651e-58	-2.68382	-1.05333	1.16015e-17	-2.21153	-0.993319
56094625	chr3:56094625:T:A	3.94316e-57	-1.07932e-09	-1.39138	6.74665e-17	-1.07932e-09	-1.44436
56095270	chr3:56095270:A:T	3.68883e-57	-1.07932e-09	-1.45806	6.64261e-17	-1.07932e-09	-1.4599
56095443	chr3:56095443:G:A	3.74573e-58	-2.68422	-1.06112	1.51482e-17	-2.2933	-0.644801
56096364	chr3:56096364:T:C	3.50841e-58	-2.68317	-1.12762	1.04093e-17	-2.23277	-1.08052
56096486	chr3:56096486:G:T	2.63201e-58	-2.64837	-1.44983	6.73322e-18	-2.40781	-1.34112
56097340	chr3:56097340:T:C	3.69798e-57	-1.07932e-09	-1.45558	6.60881e-17	-1.07932e-09	-1.465
56097394	chr3:56097394:T:C	1.01533e-57	-1.32718	-1.42097	5.56407e-17	-0.213857	-1.42322
56098060	chr3:56098060:G:A	3.78573e-56	0.703822	0.166634	2.34996e-12	10.2751	-1.26116
56098133	chr3:56098133:C:T	2.64508e-58	-2.64224	-1.45101	6.59472e-18	-2.42555	-1.34417
56098208	chr3:56098208:C:T	3.65803e-57	-1.07932e-09	-1.46644	6.73346e-17	-1.07932e-09	-1.44631
56098622	chr3:56098622:G:A	5.11876e-58	-2.57986	-0.853183	9.14437e-18	-2.61656	-0.826294
56098626	chr3:56098626:A:C	4.78081e-57	-1.07932e-09	-1.19876	7.59106e-17	-1.07932e-09	-1.32643
56098816	chr3:56098816:C:T	3.57479e-57	-1.48946	-4.45018e-10	8.03465e-16	1.03295	-4.45018e-10
56099174	chr3:56099174:A:G	5.06477e-58	-2.62448	-0.819165	1.04264e-17	-2.55733	-0.754314
56099284	chr3:56099284:C:A	7.01075e-57	-1.07932e-09	-0.815923	8.30218e-17	-1.07932e-09	-1.23688
56099639	chr3:56099639:G:C	2.91328e-57	-1.69409	-4.45018e-10	1.96218e-17	-2.67935	-4.45018e-10
56099648	chr3:56099648:C:T	4.76288e-58	-2.53334	-0.971761	7.93153e-18	-2.64659	-0.938553
56099661	chr3:56099661:C:A	2.78698e-58	-2.60819	-1.43281	6.51297e-18	-2.49276	-1.28943
56099972	chr3:56099972:C:T	1.66031e-56	-1.07932e-09	0.0462242	2.72916e-16	-1.07932e-09	-0.0468221
56100030	chr3:56100030:A:T	4.11039e-57	-1.07932e-09	-1.34985	6.82182e-17	-1.07932e-09	-1.43328
56100100	chr3:56100100:G:T	3.66289e-57	-1.07932e-09	-1.46512	6.61237e-17	-1.07932e-09	-1.46446
56100331	chr3:56100331:T:C	2.21361e-56	-1.07932e-09	0.333843	3.70103e-16	-1.07932e-09	0.257793
56100618	chr3:56100618:T:C	2.82688e-58	-2.60606	-1.42072	6.6331e-18	-2.50273	-1.26118
56100803	chr3:56100803:A:C	3.65858e-57	-1.07932e-09	-1.46629	6.66539e-17	-1.07932e-09	-1.45647
56101423	chr3:56101423:A:G	5.39218e-58	-2.55763	-0.823369	9.00627e-18	-2.63793	-0.820136
56101470	chr3:56101470:T:C	5.1953e-58	-2.55158	-0.866622	8.59162e-18	-2.6415	-0.863705
56101638	chr3:56101638:G:A	3.74696e-57	-1.07932e-09	-1.44242	7.1989e-17	-1.07932e-09	-1.37947
56101711	chr3:56101711:G:A	7.06308e-58	-1.74287	-1.3682	7.1921e-17	-0.0351122	-1.34531
56101982	chr3:56101982:T:C	7.02484e-57	-1.07932e-09	-0.813914	1.10533e-16	-1.07932e-09	-0.95067
56102014	chr3:56102014:T:C	4.91861e-58	-2.55021	-0.922721	8.10725e-18	-2.64227	-0.920956
56102015	chr3:56102015:G:A	3.69298e-57	-1.07932e-09	-1.45693	6.60731e-17	-1.07932e-09	-1.46523
56102914	chr3:56102914:C:A	4.94327e-58	-2.53854	-0.929382	8.00493e-18	-2.64847	-0.927455
56102998	chr3:56102998:T:C	4.89574e-58	-2.54212	-0.93547	7.96264e-18	-2.64729	-0.93394
56103325	chr3:56103325:G:C	3.65996e-57	-1.07932e-09	-1.46592	6.6717e-17	-1.07932e-09	-1.45553
56103373	chr3:56103373:C:T	3.83615e-57	-1.07932e-09	-1.4189	6.91374e-17	-1.07932e-09	-1.41989
56103676	chr3:56103676:C:T	1.08352e-57	-2.68315	-4.45018e-10	3.52639e-17	-2.09313	-4.45018e-10
56103847	chr3:56103847:C:A	3.65948e-57	-1.07932e-09	-1.46605	6.75459e-17	-1.07932e-09	-1.44318
56103967	chr3:56103967:C:T	5.05501e-58	-2.54637	-0.8992	8.31564e-18	-2.64417	-0.893676
56104276	chr3:56104276:T:C	4.70847e-57	0.241796	-1.4558	7.88767e-15	4.14374	-0.826672
56104329	chr3:56104329:A:C	5.08671e-58	-2.54938	-0.889937	8.4008e-18	-2.64204	-0.885616
56104464	chr3:56104464:C:T	3.6605e-57	-1.07932e-09	-1.46577	6.67836e-17	-1.07932e-09	-1.45453
56104575	chr3:56104575:G:A	3.94328e-58	-2.6565	-1.03744	1.99012e-17	-2.05216	-0.613045
56104778	chr3:56104778:C:T	3.68431e-57	-1.07932e-09	-1.45928	6.61434e-17	-1.07932e-09	-1.46416
56104904	chr3:56104904:G:A	5.04137e-58	-2.68367	-0.764609	2.52252e-17	-1.25153	-1.17662
56104925	chr3:56104925:A:G	5.96443e-58	-2.42353	-0.856604	8.32586e-18	-2.68161	-0.855008
56105381	chr3:56105381:GCAACTCCAAC:G	5.12843e-58	-2.54	-0.89115	8.34254e-18	-2.64739	-0.887233
56105827	chr3:56105827:G:A	1.64965e-56	-1.07932e-09	0.0397836	2.71236e-16	-1.07932e-09	-0.0529968
56106283	chr3:56106283:A:G	4.81899e-58	-2.54913	-0.944252	7.94642e-18	-2.64259	-0.940675
56106292	chr3:56106292:A:G	3.76873e-57	-1.07932e-09	-1.43663	7.11371e-17	-1.07932e-09	-1.39138
56106423	chr3:56106423:G:A	5.79277e-58	-2.53914	-0.770205	9.45151e-18	-2.64681	-0.763009
56106430	chr3:56106430:C:T	3.75964e-57	-1.07932e-09	-1.43904	6.60674e-17	-1.07932e-09	-1.46531
56106626	chr3:56106626:C:T	7.51815e-57	0.339983	-1.08603	2.92137e-14	6.0927	-1.46629
56106951	chr3:56106951:C:A	4.73874e-57	-1.07932e-09	-1.2076	7.44329e-17	-1.07932e-09	-1.34609
56107265	chr3:56107265:T:C	1.19468e-57	-2.58549	-4.45018e-10	5.44614e-17	-1.6585	-4.45018e-10
56107411	chr3:56107411:C:T	5.11642e-58	-2.54045	-0.893047	8.33312e-18	-2.64719	-0.88856
56107611	chr3:56107611:G:A	5.17948e-58	-2.5267	-0.894549	8.26507e-18	-2.65361	-0.89034
56107761	chr3:56107761:A:G	5.05395e-58	-2.54563	-0.900148	8.29599e-18	-2.64426	-0.89596
56107881	chr3:56107881:T:C	4.26737e-58	-2.5459	-1.06905	7.04924e-18	-2.64397	-1.0591
56107884	chr3:56107884:T:C	1.10101e-57	-2.66714	-4.45018e-10	3.22377e-17	-2.18285	-4.45018e-10
56107885	chr3:56107885:A:C	5.00297e-58	-2.54608	-0.909841	8.21534e-18	-2.64441	-0.905578
56108243	chr3:56108243:G:A	2.94998e-58	-2.52749	-1.45667	1.73958e-17	-1.64376	-1.156
56108360	chr3:56108360:C:T	3.01378e-57	-1.66017	-4.45018e-10	5.80199e-17	-1.5952	-4.45018e-10
56108409	chr3:56108409:A:C	4.73919e-58	-2.54479	-0.9653	7.76003e-18	-2.6451	-0.961904
56108832	chr3:56108832:T:C	2.50477e-58	-2.68333	-1.46443	1.25172e-15	2.89121	-1.41492
56109058	chr3:56109058:T:G	4.83621e-58	-2.54477	-0.945053	7.92195e-18	-2.64469	-0.941656
56109122	chr3:56109122:C:T	5.07543e-58	-2.53298	-0.908557	8.16795e-18	-2.65061	-0.905164
56109800	chr3:56109800:CCAA:C	5.22805e-58	-2.53153	-0.880382	8.40425e-18	-2.65152	-0.875734
56109823	chr3:56109823:G:A	2.14048e-57	-2.00233	-4.45018e-10	1.95237e-17	-2.68436	-4.45018e-10
56109830	chr3:56109830:A:G	4.47602e-57	-1.07932e-09	-1.26463	7.70623e-17	-1.07932e-09	-1.31137
56109994	chr3:56109994:C:T	3.67323e-57	-1.07932e-09	-1.46229	6.6267e-17	-1.07932e-09	-1.4623
56110070	chr3:56110070:C:T	3.57917e-58	-2.54053	-1.2503	5.98305e-18	-2.64018	-1.22688
56110233	chr3:56110233:A:C	2.80299e-58	-2.63067	-1.40459	2.13918e-17	-1.29631	-1.29667
56110519	chr3:56110519:G:A	4.17172e-58	-2.66134	-0.976282	2.11237e-17	-2.07544	-0.530152
56110608	chr3:56110608:T:A	4.17355e-56	-1.07932e-09	0.967985	1.45912e-15	-1.07932e-09	1.6296
56110807	chr3:56110807:C:T	2.99472e-58	-2.50421	-1.46489	1.61571e-17	-1.58274	-1.29089
56110865	chr3:56110865:G:C	4.84757e-58	-2.53247	-0.955002	7.79873e-18	-2.65165	-0.950382
56111110	chr3:56111110:T:C	9.31591e-57	-1.07932e-09	-0.531643	1.48516e-16	-1.07932e-09	-0.655293
56111134	chr3:56111134:T:A	3.4338e-58	-2.55033	-1.28195	5.82201e-18	-2.63468	-1.25966
56111145	chr3:56111145:G:C	3.57779e-58	-2.54709	-1.24412	6.04958e-18	-2.63657	-1.21943
56111419	chr3:56111419:C:T	3.99655e-58	-2.4181	-1.26242	6.14286e-18	-2.67368	-1.16701
56111607	chr3:56111607:G:A	3.66079e-57	-1.07932e-09	-1.46569	6.67202e-17	-1.07932e-09	-1.45548
56112012	chr3:56112012:GA:G	3.68185e-57	-1.07932e-09	-1.45995	6.62563e-17	-1.07932e-09	-1.46246
56112088	chr3:56112088:G:A	3.6788e-57	-1.07932e-09	-1.46078	6.75115e-17	-1.07932e-09	-1.44369
56112402	chr3:56112402:TAAC:T	3.49852e-58	-2.54609	-1.26752	5.90247e-18	-2.63687	-1.24375
56112440	chr3:56112440:C:G	8.6272e-57	-1.07932e-09	-0.608447	1.3359e-16	-1.07932e-09	-0.761215
56112468	chr3:56112468:T:C	6.01828e-57	-1.07932e-09	-0.968565	9.22286e-17	-1.07932e-09	-1.13172
56112526	chr3:56112526:C:T	3.38063e-58	-2.55206	-1.29583	5.7338e-18	-2.63405	-1.27556
56112568	chr3:56112568:A:C	7.70525e-57	-1.07932e-09	-0.721465	1.24436e-16	-1.07932e-09	-0.8322
56112651	chr3:56112651:G:A	2.85049e-58	-2.60416	-1.4143	6.68985e-18	-2.5065	-1.24889
56112696	chr3:56112696:A:C	1.09681e-57	-2.67096	-4.45018e-10	3.15483e-17	-2.20447	-4.45018e-10
56112782	chr3:56112782:C:G	2.98306e-58	-2.50869	-1.46431	1.71881e-17	-1.59935	-1.21242
56112887	chr3:56112887:C:T	3.39777e-58	-2.56701	-1.27582	5.91619e-18	-2.62476	-1.25353
56112898	chr3:56112898:C:T	3.39879e-58	-2.56433	-1.2782	5.89436e-18	-2.62621	-1.25578
56112973	chr3:56112973:A:T	3.40419e-58	-2.55831	-1.28264	5.83933e-18	-2.63068	-1.26069
56113111	chr3:56113111:A:C	2.61744e-58	-2.66751	-1.43624	3.19782e-17	-0.755553	-1.43538
56113228	chr3:56113228:C:T	2.81634e-58	-2.6136	-1.41692	6.75363e-18	-2.49148	-1.25443
56113407	chr3:56113407:T:C	3.44926e-58	-2.54415	-1.28364	5.92328e-18	-2.62014	-1.25696
56113430	chr3:56113430:A:C	3.39736e-58	-2.55547	-1.28749	5.94599e-18	-2.61219	-1.26108
56113503	chr3:56113503:A:G	3.41883e-58	-2.54633	-1.29033	5.89085e-18	-2.61844	-1.26414
56113581	chr3:56113581:T:C	4.33136e-57	-1.07932e-09	-1.29749	7.02698e-17	-1.07932e-09	-1.40365
56113644	chr3:56113644:G:T	8.52545e-57	-1.07932e-09	-0.620311	1.38199e-16	-1.07932e-09	-0.727291
56113676	chr3:56113676:A:G	3.33011e-58	-2.56437	-1.29858	5.92516e-18	-2.60387	-1.27291
56114028	chr3:56114028:A:G	3.7364e-57	-1.07932e-09	-1.44524	6.92063e-17	-1.07932e-09	-1.4189
56114070	chr3:56114070:G:A	4.28343e-57	-1.07932e-09	-1.30861	7.09871e-17	-1.07932e-09	-1.39349
56114261	chr3:56114261:C:T	3.39869e-58	-2.55266	-1.2899	5.90743e-18	-2.61336	-1.26641
56114282	chr3:56114282:A:G	3.23324e-58	-2.56949	-1.32297	5.77217e-18	-2.60197	-1.30097
56114545	chr3:56114545:T:C	4.70024e-58	-2.56576	-0.952574	8.16095e-18	-2.61478	-0.941846
56114856	chr3:56114856:G:A	3.40755e-58	-2.56761	-1.27235	6.07913e-18	-2.60368	-1.24744
56114887	chr3:56114887:C:G	1.23811e-57	-2.54978	-4.45018e-10	1.95455e-17	-2.68324	-4.45018e-10
56115164	chr3:56115164:C:G	2.84987e-58	-2.59774	-1.42094	6.81399e-18	-2.47973	-1.25728
56115231	chr3:56115231:G:A	6.35014e-57	-1.07932e-09	-0.91489	9.50405e-17	-1.07932e-09	-1.10169
56115464	chr3:56115464:A:G	9.54991e-57	0.909592	-1.41643	9.58225e-15	4.53231	-1.02063
56115505	chr3:56115505:T:C	3.16964e-58	-2.58848	-1.32385	7.20591e-18	-2.23564	-1.44544
56115628	chr3:56115628:G:A	3.93585e-58	-2.67395	-1.02188	1.85877e-17	-2.14354	-0.589947
56115825	chr3:56115825:G:A	4.74545e-57	-1.07932e-09	-1.20618	7.45054e-17	-1.07932e-09	-1.34512
56115894	chr3:56115894:C:A	9.53765e-57	-1.07932e-09	-0.50812	1.51729e-16	-1.07932e-09	-0.633889
56117084	chr3:56117084:G:C	3.88985e-58	-2.56623	-1.14135	4.5885e-18	-2.67012	-1.46232
56117199	chr3:56117199:C:T	4.4913e-57	-1.26123	-4.45018e-10	7.09748e-17	-1.39366	-4.45018e-10
56117235	chr3:56117235:G:A	8.56885e-57	-1.07932e-09	-0.615233	1.41441e-16	-1.07932e-09	-0.704107
56117371	chr3:56117371:T:G	4.13579e-58	-2.68191	-0.96436	1.21535e-17	-2.09636	-1.06201
56117615	chr3:56117615:A:G	2.9852e-58	-2.67996	-1.29233	2.12242e-17	-1.61008	-0.99076
56117752	chr3:56117752:T:C	3.66286e-57	-1.07932e-09	-1.46512	6.68328e-17	-1.07932e-09	-1.45379
56117942	chr3:56117942:T:C	3.17799e-58	-2.58697	-1.32274	4.67444e-18	-2.66229	-1.45158
56118273	chr3:56118273:T:C	4.59873e-58	-2.0776	-1.46258	4.77258e-18	-2.66904	-1.42406
56118459	chr3:56118459:G:C	4.47188e-57	-1.07932e-09	-1.26556	7.17286e-17	-1.07932e-09	-1.3831
56118561	chr3:56118561:G:A	1.91931e-57	-2.1114	-4.45018e-10	2.36155e-17	-2.49409	-4.45018e-10
56118586	chr3:56118586:C:T	4.27301e-58	-2.14901	-1.46462	4.77007e-18	-2.67855	-1.41508
56118798	chr3:56118798:G:A	3.67775e-57	-1.07932e-09	-1.46107	6.90813e-17	-1.07932e-09	-1.4207
56118876	chr3:56118876:C:T	4.11672e-58	-2.67725	-0.973644	1.26889e-17	-2.04815	-1.06711
56118906	chr3:56118906:G:C	6.51576e-57	-1.07932e-09	-0.889143	7.91181e-17	-1.07932e-09	-1.28505
56118917	chr3:56118917:C:T	1.08311e-57	-2.68353	-4.45018e-10	6.88481e-17	-1.42409	-4.45018e-10
56118969	chr3:56118969:G:A	3.79889e-57	-1.07932e-09	-1.42866	7.41709e-17	-1.07932e-09	-1.34962
56119683	chr3:56119683:A:G	4.24054e-57	-1.07932e-09	-1.31868	7.11276e-17	-1.07932e-09	-1.39151
56119989	chr3:56119989:G:A	3.69666e-58	-2.60119	-1.15734	1.60741e-17	-1.65892	-1.21986
56120226	chr3:56120226:A:C	3.77507e-57	-1.07932e-09	-1.43495	7.42188e-17	-1.07932e-09	-1.34897
56120285	chr3:56120285:G:A	3.70123e-57	-1.07932e-09	-1.4547	6.60546e-17	-1.07932e-09	-1.46551
56120293	chr3:56120293:C:A	2.97257e-58	-2.66859	-1.30793	4.80542e-18	-2.63674	-1.44951
56120350	chr3:56120350:T:A	3.87018e-58	-2.67685	-1.0358	1.20854e-17	-2.04089	-1.1231
56120552	chr3:56120552:G:A	4.4293e-58	-2.1121	-1.46561	4.82184e-18	-2.67328	-1.40955
56120972	chr3:56120972:T:C	3.58451e-58	-2.60365	-1.18568	1.55561e-17	-1.66559	-1.24594
56120978	chr3:56120978:G:A	3.64171e-58	-2.59139	-1.18211	1.62682e-17	-1.6243	-1.24247
56121393	chr3:56121393:A:G	3.56847e-58	-2.57112	-1.2227	1.68514e-17	-1.55512	-1.27644
56121960	chr3:56121960:C:T	1.88192e-57	-2.13107	-4.45018e-10	8.28259e-17	-1.23925	-4.45018e-10
56122203	chr3:56122203:G:T	3.65943e-57	-1.07932e-09	-1.46606	6.71798e-17	-1.07932e-09	-1.44861
56122355	chr3:56122355:C:T	3.43632e-57	-1.52896	-4.45018e-10	2.04311e-17	-2.63893	-4.45018e-10
56122655	chr3:56122655:A:G	7.78494e-58	-1.58982	-1.42394	1.05533e-17	-1.83311	-1.46644
56122768	chr3:56122768:C:T	3.66585e-57	-1.07932e-09	-1.46431	6.60729e-17	-1.07932e-09	-1.46523
56123297	chr3:56123297:C:G	3.57264e-58	-2.35125	-1.4414	1.32005e-17	-1.65095	-1.42478
56123631	chr3:56123631:T:C	3.49739e-58	-2.3476	-1.46633	8.81505e-18	-2.01993	-1.4596
56123957	chr3:56123957:A:T	3.98904e-57	-1.07932e-09	-1.37982	8.32886e-17	-1.07932e-09	-1.23368
56124029	chr3:56124029:A:G	9.34693e-57	-1.07932e-09	-0.52832	1.59291e-16	-1.07932e-09	-0.585254
56124425	chr3:56124425:G:A	5.10676e-57	-1.07932e-09	-1.1328	9.98021e-17	-1.07932e-09	-1.0528
56124461	chr3:56124461:C:T	3.67016e-57	-1.07932e-09	-1.46313	7.00454e-17	-1.07932e-09	-1.40684
56124678	chr3:56124678:A:G	3.66026e-57	-1.07932e-09	-1.46583	6.90262e-17	-1.07932e-09	-1.4215
56125186	chr3:56125186:A:T	1.08366e-57	-2.68302	-4.45018e-10	7.81051e-17	-1.29793	-4.45018e-10
56125451	chr3:56125451:A:G	3.6609e-57	-1.07932e-09	-1.46566	6.91343e-17	-1.07932e-09	-1.41994
56126327	chr3:56126327:T:C	3.8741e-58	-2.28024	-1.4314	9.78269e-18	-2.00702	-1.36836
56126923	chr3:56126923:G:A	3.70855e-58	-2.31114	-1.44417	1.40269e-17	-1.58771	-1.4273
56126972	chr3:56126972:A:C	4.33302e-58	-2.26862	-1.33107	1.62725e-17	-1.61862	-1.2479
56127262	chr3:56127262:T:A	2.66224e-58	-2.6704	-1.41638	1.04301e-17	-2.29401	-1.01728
56127327	chr3:56127327:A:G	3.97682e-57	-1.07932e-09	-1.38288	8.29913e-17	-1.07932e-09	-1.23725
56127432	chr3:56127432:T:G	4.37401e-58	-2.21861	-1.37166	1.31611e-17	-1.7521	-1.32663
56127506	chr3:56127506:T:C	3.97527e-57	-1.07932e-09	-1.38327	8.01874e-17	-1.07932e-09	-1.27162
56127563	chr3:56127563:A:G	4.03611e-57	-1.07932e-09	-1.36809	8.50167e-17	-1.07932e-09	-1.21314
56127850	chr3:56127850:G:A	4.15643e-57	-1.07932e-09	-1.33871	8.91824e-17	-1.07932e-09	-1.1653
56127996	chr3:56127996:A:G	3.97983e-57	-1.07932e-09	-1.38213	8.31137e-17	-1.07932e-09	-1.23578
56128008	chr3:56128008:G:A	3.79151e-58	-2.33917	-1.39402	1.04116e-17	-1.95479	-1.35828
56128758	chr3:56128758:G:A	2.72764e-58	-2.65	-1.41251	1.16048e-17	-2.19953	-1.00505
56128870	chr3:56128870:A:G	4.50488e-57	-1.07932e-09	-1.2582	7.6638e-17	-1.07932e-09	-1.31689
56129197	chr3:56129197:G:A	3.4589e-57	-1.52242	-4.45018e-10	4.09876e-16	0.359867	-4.45018e-10
56129280	chr3:56129280:G:A	3.75979e-58	-2.29077	-1.45081	9.92659e-18	-1.94158	-1.41919
56129341	chr3:56129341:C:A	4.05304e-58	-2.52489	-1.14159	7.27065e-18	-2.51008	-1.16206
56129933	chr3:56129933:G:C	4.45406e-57	-1.07932e-09	-1.26955	7.58611e-17	-1.07932e-09	-1.32708
56130271	chr3:56130271:G:A	3.34568e-58	-2.39527	-1.46301	7.74203e-18	-2.16612	-1.4432
56130473	chr3:56130473:T:C	3.86024e-57	-1.07932e-09	-1.41264	7.87987e-17	-1.07932e-09	-1.28909
56130646	chr3:56130646:A:C	2.38604e-57	-1.89373	-4.45018e-10	2.62456e-17	-2.38849	-4.45018e-10
56130726	chr3:56130726:C:T	6.69205e-57	-1.07932e-09	-0.862447	1.64364e-16	-1.07932e-09	-0.553906
56130875	chr3:56130875:G:C	3.88829e-57	-1.07932e-09	-1.4054	7.98234e-17	-1.07932e-09	-1.27617
56130986	chr3:56130986:T:C	3.98466e-58	-2.28931	-1.39418	1.07441e-17	-1.94764	-1.33399
56131011	chr3:56131011:G:A	4.43681e-58	-2.497	-1.07901	7.45077e-18	-2.55464	-1.09303
56132427	chr3:56132427:A:C	7.04189e-57	-1.07932e-09	-0.81149	1.11228e-16	-1.07932e-09	-0.944409
56132437	chr3:56132437:G:A	3.72542e-58	-2.32584	-1.42494	9.80619e-18	-1.99559	-1.37739
56132439	chr3:56132439:G:A	3.72493e-58	-2.31832	-1.43258	9.79505e-18	-1.98503	-1.38908
56132568	chr3:56132568:C:T	2.43664e-57	-1.87275	-4.45018e-10	2.70911e-16	-0.0541958	-4.45018e-10
56133063	chr3:56133063:A:G	3.82664e-58	-2.29783	-1.42613	1.00598e-17	-1.96585	-1.38158
56133079	chr3:56133079:C:G	3.70815e-57	-1.07932e-09	-1.45283	6.94418e-17	-1.07932e-09	-1.4155
56133173	chr3:56133173:C:T	3.70989e-57	-1.07932e-09	-1.45236	6.95042e-17	-1.07932e-09	-1.4146
56133235	chr3:56133235:C:T	3.81719e-57	-1.07932e-09	-1.42385	6.6411e-17	-1.07932e-09	-1.46013
56133334	chr3:56133334:G:A	3.68299e-58	-2.30278	-1.45945	1.38362e-17	-1.57903	-1.44967
56133512	chr3:56133512:T:C	1.42623e-57	-2.40833	-4.45018e-10	6.17914e-17	-1.53222	-4.45018e-10
56133937	chr3:56133937:G:A	5.1686e-58	-2.49073	-0.932621	7.95407e-18	-2.53387	-1.04844
56134220	chr3:56134220:C:T	4.01896e-58	-2.23006	-1.44487	1.5944e-17	-1.45875	-1.42815
56134687	chr3:56134687:A:G	3.70941e-57	-1.07932e-09	-1.45249	6.94861e-17	-1.07932e-09	-1.41486
56134763	chr3:56134763:G:A	3.7946e-57	-1.07932e-09	-1.42979	6.91493e-17	-1.07932e-09	-1.41972
56134936	chr3:56134936:G:T	3.69628e-57	-1.07932e-09	-1.45604	6.60888e-17	-1.07932e-09	-1.46499
56135937	chr3:56135937:A:T	3.12058e-58	-2.65436	-1.27357	3.51535e-17	-0.947856	-1.14841
56136240	chr3:56136240:G:A	4.14987e-58	-2.26986	-1.37301	9.71786e-18	-1.94901	-1.43301
56136316	chr3:56136316:C:T	3.8374e-58	-2.2916	-1.42956	9.85289e-18	-1.91214	-1.45609
56136322	chr3:56136322:G:A	3.78886e-57	-1.07932e-09	-1.4313	7.71686e-17	-1.07932e-09	-1.30999
56136476	chr3:56136476:G:C	6.59002e-58	-2.50653	-0.673867	1.07299e-17	-2.54829	-0.734661
56136732	chr3:56136732:A:T	3.98643e-58	-2.32235	-1.36071	9.85468e-18	-1.95511	-1.41293
56136760	chr3:56136760:C:T	1.44832e-57	-2.39297	-4.45018e-10	6.37838e-17	-1.50049	-4.45018e-10
56136928	chr3:56136928:G:A	3.66774e-57	-1.07932e-09	-1.46379	6.78776e-17	-1.07932e-09	-1.43828
56137402	chr3:56137402:A:ACTAT	6.59145e-58	-2.12049	-1.05969	6.16228e-18	-2.63251	-1.20503
56137733	chr3:56137733:A:G	4.67372e-57	-1.07932e-09	-1.22141	7.7411e-17	-1.07932e-09	-1.30686
56138777	chr3:56138777:T:G	3.93661e-57	-1.07932e-09	-1.39305	8.18027e-17	-1.07932e-09	-1.25168
56138982	chr3:56138982:C:T	3.70879e-57	-1.07932e-09	-1.45266	6.69725e-17	-1.07932e-09	-1.45171
56138991	chr3:56138991:C:T	7.29337e-58	-2.10938	-0.969605	6.65564e-18	-2.63128	-1.12925
56139237	chr3:56139237:C:T	5.107e-58	-2.23292	-1.20242	2.18076e-17	-1.35683	-1.2169
56139810	chr3:56139810:A:T	4.12358e-57	-1.07932e-09	-1.34665	8.77339e-17	-1.07932e-09	-1.18168
56139862	chr3:56139862:G:A	7.68148e-57	-1.07932e-09	-0.724555	1.23454e-16	-1.07932e-09	-0.840116
56139974	chr3:56139974:T:C	3.95798e-58	-2.23307	-1.45715	7.47668e-15	4.61462	-1.35106
56140191	chr3:56140191:G:A	4.88325e-57	-1.07932e-09	-1.17756	7.79546e-17	-1.07932e-09	-1.29986
56140543	chr3:56140543:C:T	4.84084e-57	-1.07932e-09	-1.18628	7.86084e-17	-1.07932e-09	-1.29151
56140700	chr3:56140700:T:C	1.40584e-56	-1.07932e-09	-0.120149	1.87897e-16	-1.07932e-09	-0.420092
56141102	chr3:56141102:C:T	3.71555e-57	-1.07932e-09	-1.45084	6.60348e-17	-1.07932e-09	-1.46581
56141259	chr3:56141259:T:C	4.09385e-57	-1.07932e-09	-1.35388	1.02219e-16	-1.07932e-09	-1.02887
56142409	chr3:56142409:T:C	4.47801e-57	-1.07932e-09	-1.26419	9.36754e-17	-1.07932e-09	-1.11615
56142505	chr3:56142505:C:G	4.91144e-57	-1.07932e-09	-1.1718	8.00978e-17	-1.07932e-09	-1.27274
56142879	chr3:56142879:T:C	3.69167e-57	-1.07932e-09	-1.45729	6.60086e-17	-1.07932e-09	-1.4662
56143040	chr3:56143040:T:G	8.4236e-57	-1.07932e-09	-0.63233	1.34266e-16	-1.07932e-09	-0.756164
56143470	chr3:56143470:T:C	7.04652e-58	-2.34433	-0.769091	8.91643e-18	-2.64619	-0.821897
56143662	chr3:56143662:T:C	3.65815e-57	-1.07932e-09	-1.46641	6.94854e-17	-1.07932e-09	-1.41487
56144389	chr3:56144389:G:A	1.84666e-57	-0.736855	-1.41313	7.82528e-16	2.46582	-1.45928
56144407	chr3:56144407:C:T	8.62866e-58	-2.05607	-0.854795	7.38176e-18	-2.61795	-1.03903
56145572	chr3:56145572:C:T	3.82393e-57	-1.07932e-09	-1.42209	7.04108e-17	-1.07932e-09	-1.40164
56146098	chr3:56146098:C:T	8.82626e-58	-2.10662	-0.781602	9.02511e-18	-2.60947	-0.846509
56146178	chr3:56146178:C:T	5.89112e-58	-2.49792	-0.794586	9.57312e-18	-2.54797	-0.849058
56146511	chr3:56146511:C:T	3.66751e-57	-1.07932e-09	-1.46385	6.87532e-17	-1.07932e-09	-1.42547
56146693	chr3:56146693:G:A	9.87871e-58	-2.0937	-0.681866	9.98392e-18	-2.60342	-0.751596
56146859	chr3:56146859:C:T	4.42167e-57	0.161555	-1.4384	3.44629e-15	3.51366	-1.0246
56147150	chr3:56147150:A:T	2.68625e-58	-2.67756	-1.40025	3.05296e-15	3.8342	-1.46632
56148574	chr3:56148574:C:T	5.8647e-57	-1.07932e-09	-0.994416	1.28235e-16	-1.07932e-09	-0.802122
56149772	chr3:56149772:G:A	3.18809e-57	-1.02899	-0.574959	1.78558e-13	7.90093	-1.46425
56149957	chr3:56149957:T:C	2.67307e-58	-2.67566	-1.40707	3.1957e-15	3.88	-1.46643
56149978	chr3:56149978:A:AT	3.7759e-57	-1.07932e-09	-1.43473	7.30215e-17	-1.07932e-09	-1.36523
56150105	chr3:56150105:A:G	3.89528e-57	-1.07932e-09	-1.4036	6.60032e-17	-1.07932e-09	-1.46628
56150650	chr3:56150650:T:C	6.16478e-58	-2.0591	-1.188	5.66542e-18	-2.62162	-1.29998
56151236	chr3:56151236:C:T	6.38956e-58	-1.97194	-1.23935	5.23804e-18	-2.6177	-1.38234
56152041	chr3:56152041:C:T	2.68776e-58	-2.6688	-1.40845	3.77726e-15	4.04717	-1.4664
56152077	chr3:56152077:G:A	4.31644e-56	1.00165	-4.45018e-10	5.53546e-17	-1.64223	-4.45018e-10
56152208	chr3:56152208:A:G	2.52533e-58	-2.67641	-1.46318	4.44913e-15	4.17402	-1.42955
56152499	chr3:56152499:C:T	3.65992e-57	-1.07932e-09	-1.46592	6.59938e-17	-1.07932e-09	-1.46643
56152500	chr3:56152500:A:G	5.83713e-58	-2.08781	-1.21391	5.5149e-18	-2.62979	-1.31874
56152999	chr3:56152999:C:T	3.65841e-57	-1.07932e-09	-1.46634	6.60163e-17	-1.07932e-09	-1.46609
56153411	chr3:56153411:A:T	3.93444e-57	-1.07932e-09	-1.3936	6.81208e-17	-1.07932e-09	-1.43471
56153419	chr3:56153419:G:A	5.3846e-58	-2.26917	-1.11324	2.21896e-17	-1.43117	-1.1252
56153631	chr3:56153631:C:T	3.93718e-57	-1.07932e-09	-1.3929	6.81526e-17	-1.07932e-09	-1.43424
56154123	chr3:56154123:T:C	4.30872e-57	-1.07932e-09	-1.30273	9.06786e-17	-1.07932e-09	-1.14867
56154295	chr3:56154295:A:C	3.66612e-57	-1.07932e-09	-1.46423	6.7712e-17	-1.07932e-09	-1.44072
56154678	chr3:56154678:C:T	4.15923e-57	-1.07932e-09	-1.33804	7.07802e-17	-1.07932e-09	-1.39641
56154726	chr3:56154726:T:C	5.11471e-58	-2.13478	-1.29905	1.65139e-17	-1.53308	-1.3187
56155025	chr3:56155025:C:T	8.16424e-58	-1.99146	-0.97473	6.57902e-18	-2.61058	-1.16152
56155086	chr3:56155086:C:T	4.31268e-57	-1.07932e-09	-1.30181	9.07835e-17	-1.07932e-09	-1.14751
56155385	chr3:56155385:T:G	5.21855e-58	-2.21352	-1.20021	2.17302e-17	-1.36064	-1.21665
56155541	chr3:56155541:C:T	2.51956e-58	-2.67982	-1.46205	6.32332e-18	-2.47671	-1.33503
56155603	chr3:56155603:G:A	6.1228e-58	-2.04855	-1.20538	5.22581e-18	-2.64018	-1.3622
56155794	chr3:56155794:G:T	9.802e-57	-1.07932e-09	-0.48078	1.58938e-16	-1.07932e-09	-0.587472
56156069	chr3:56156069:T:C	2.52194e-58	-2.68219	-1.45873	7.00654e-18	-2.35981	-1.34934
56156332	chr3:56156332:C:T	5.70013e-57	-1.07932e-09	-1.02288	9.38903e-17	-1.07932e-09	-1.11386
56156418	chr3:56156418:C:G	5.49636e-58	-2.2517	-1.11017	2.29702e-17	-1.39972	-1.12207
56156531	chr3:56156531:G:A	6.03232e-58	-2.21189	-1.05693	2.57235e-17	-1.33322	-1.07537
56156719	chr3:56156719:C:T	5.64189e-57	-1.07932e-09	-1.03315	9.33964e-17	-1.07932e-09	-1.11913
56157300	chr3:56157300:A:G	5.16402e-58	-2.1483	-1.27594	8.34463e-18	-2.06955	-1.46482
56158512	chr3:56158512:T:C	3.36196e-58	-2.51906	-1.33436	3.31917e-14	6.21957	-1.46551
56158514	chr3:56158514:G:C	1.05775e-56	-1.07932e-09	-0.404637	1.67387e-16	-1.07932e-09	-0.53568
56158596	chr3:56158596:G:A	3.66163e-57	-1.07932e-09	-1.46546	6.96501e-17	-1.07932e-09	-1.4125
56158764	chr3:56158764:G:C	6.39691e-57	-0.907551	-4.45018e-10	5.3092e-17	-1.68396	-4.45018e-10
56159160	chr3:56159160:A:G	3.72119e-57	-1.07932e-09	-1.44932	6.73541e-17	-1.07932e-09	-1.44602
56159186	chr3:56159186:T:C	2.50967e-58	-2.68348	-1.46232	6.61221e-18	-2.43231	-1.33476
56159472	chr3:56159472:T:C	2.77029e-58	-2.63614	-1.41086	2.64314e-16	1.27639	-1.35524
56159632	chr3:56159632:A:G	6.19465e-58	-1.78317	-1.4591	1.06654e-16	0.469185	-1.45558
56159876	chr3:56159876:A:T	9.15476e-58	-1.38571	-1.46596	3.63387e-13	8.43842	-1.29118
56160208	chr3:56160208:G:A	5.29067e-58	-1.9836	-1.41641	1.34015e-16	0.708203	-1.46624
56160703	chr3:56160703:C:A	4.55471e-57	-1.07932e-09	-1.24721	9.64538e-17	-1.07932e-09	-1.08692
56161284	chr3:56161284:G:A	3.83868e-57	-1.07932e-09	-1.41824	7.1582e-17	-1.07932e-09	-1.38514
56161335	chr3:56161335:T:C	9.57152e-58	-1.34646	-1.4607	4.63548e-13	8.57422	-1.18354
56161654	chr3:56161654:G:A	4.25428e-58	-2.39058	-1.22745	5.69759e-18	-2.58999	-1.32596
56161673	chr3:56161673:C:T	2.90114e-58	-2.59941	-1.40144	3.12571e-16	1.45991	-1.37107
56161907	chr3:56161907:C:T	5.58112e-58	-2.24652	-1.10004	6.66232e-16	2.30871	-1.46306
56162575	chr3:56162575:C:T	1.14054e-57	-2.63187	-4.45018e-10	1.9559e-17	-2.68255	-4.45018e-10
56163082	chr3:56163082:T:C	5.56128e-58	-1.93531	-1.41481	1.49307e-16	0.816137	-1.46612
56163160	chr3:56163160:T:C	4.81266e-58	-2.08334	-1.41136	1.07104e-16	0.483727	-1.46591
56163500	chr3:56163500:C:T	5.4363e-58	-1.95849	-1.41436	1.4168e-16	0.763694	-1.46611
56163501	chr3:56163501:G:A	4.46193e-57	-1.07932e-09	-1.26778	7.94974e-17	-1.07932e-09	-1.28026
56163871	chr3:56163871:A:G	3.01774e-58	-2.55702	-1.40442	4.08233e-16	1.7249	-1.36905
56164470	chr3:56164470:G:A	3.012e-58	-2.56858	-1.39476	3.77602e-16	1.65797	-1.38012
56164584	chr3:56164584:G:A	2.89174e-58	-2.56918	-1.43492	4.30032e-16	1.70642	-1.29855
56165029	chr3:56165029:A:T	3.05174e-58	-2.56034	-1.38989	4.14668e-16	1.74568	-1.37419
56165222	chr3:56165222:G:C	1.05446e-57	-1.2483	-1.46203	4.62919e-16	1.64702	-1.16546
56165233	chr3:56165233:ATATAT:A	5.92991e-58	-1.8957	-1.39024	1.56543e-16	0.861556	-1.46421
56165690	chr3:56165690:T:A	3.8918e-57	-1.07932e-09	-1.4045	6.65891e-17	-1.07932e-09	-1.45745
56165781	chr3:56165781:GC:G	7.10506e-58	-2.1572	-0.947948	6.70128e-18	-2.56802	-1.18567
56165820	chr3:56165820:G:A	3.68607e-57	-1.07932e-09	-1.4588	6.61813e-17	-1.07932e-09	-1.46359
56165935	chr3:56165935:G:A	3.20787e-58	-2.43409	-1.46626	3.17009e-14	6.094	-1.38589
56166273	chr3:56166273:A:G	3.1543e-58	-2.45119	-1.46599	2.87844e-14	5.99302	-1.38142
56166433	chr3:56166433:T:C	3.28813e-58	-2.4214	-1.45424	2.01031e-14	5.71388	-1.46124
56166631	chr3:56166631:G:A	3.66459e-57	-1.07932e-09	-1.46465	6.81118e-17	-1.07932e-09	-1.43484
56167077	chr3:56167077:T:C	2.98784e-58	-2.53507	-1.43633	5.18611e-16	1.89012	-1.29496
56167294	chr3:56167294:G:A	5.80264e-57	-1.07932e-09	-1.00505	7.76288e-17	-1.07932e-09	-1.30405
56167615	chr3:56167615:C:T	3.03658e-58	-2.54596	-1.40926	5.63862e-16	2.04068	-1.36186
56168452	chr3:56168452:T:G	2.9735e-58	-2.56097	-1.41524	5.41697e-16	1.97878	-1.34006
56169580	chr3:56169580:G:A	4.93348e-58	-2.06629	-1.40361	1.14294e-16	0.5454	-1.46262
56169635	chr3:56169635:C:T	2.98491e-57	-0.225096	-1.4447	5.53239e-18	-2.49393	-1.45143
56169821	chr3:56169821:AAAC:A	3.85671e-57	-1.07932e-09	-1.41355	6.76436e-17	-1.07932e-09	-1.44174
56169822	chr3:56169822:AAC:A	5.00399e-58	-2.51296	-0.942755	5.06937e-14	6.53729	-1.35972
56170745	chr3:56170745:C:T	1.20759e-57	-2.21319	-0.361548	1.12612e-17	-2.64649	-0.588137
56171691	chr3:56171691:A:G	9.34962e-57	-1.07932e-09	-0.528032	1.23321e-16	-1.07932e-09	-0.841195
56172134	chr3:56172134:T:C	3.70178e-57	-1.07932e-09	-1.45455	6.99028e-17	-1.07932e-09	-1.40888
56172232	chr3:56172232:G:A	4.92402e-58	-2.07604	-1.39579	1.07938e-16	0.486408	-1.46084
56172980	chr3:56172980:A:T	7.4887e-58	-1.58613	-1.46643	2.65327e-13	8.10497	-1.27224
56172982	chr3:56172982:C:A	2.50579e-58	-2.68091	-1.46644	6.7872e-18	-2.46161	-1.27934
56173420	chr3:56173420:T:C	2.7577e-58	-2.60164	-1.44991	1.39275e-14	5.19176	-1.30613
56173606	chr3:56173606:G:A	3.69224e-58	-2.52377	-1.23595	2.31831e-14	5.81697	-1.42178
56173781	chr3:56173781:C:G	7.91461e-58	-1.5309	-1.46634	2.29559e-13	7.97017	-1.28225
56173980	chr3:56173980:T:G	2.78616e-58	-2.58387	-1.45742	2.30465e-14	5.72118	-1.3319
56174006	chr3:56174006:G:A	4.93246e-58	-2.03245	-1.43766	1.10275e-16	0.509601	-1.46261
56174144	chr3:56174144:C:T	2.51573e-58	-2.68231	-1.46108	7.35647e-18	-2.44882	-1.21159
56174889	chr3:56174889:A:G	8.32731e-58	-1.49946	-1.44695	3.03033e-13	8.34374	-1.37813
56175100	chr3:56175100:T:C	1.35788e-57	-2.45744	-4.45018e-10	2.67549e-17	-2.36927	-4.45018e-10
56175630	chr3:56175630:A:G	2.66254e-58	-2.67618	-1.41049	5.62524e-18	-2.50011	-1.42861
56175701	chr3:56175701:C:T	5.1296e-58	-2.00217	-1.42875	1.23733e-16	0.628579	-1.46644
56176474	chr3:56176474:A:T	1.10103e-57	-2.66713	-4.45018e-10	1.9574e-17	-2.68178	-4.45018e-10
56176819	chr3:56176819:A:T	2.67333e-58	-2.6829	-1.39973	5.85553e-18	-2.45186	-1.43674
56177076	chr3:56177076:A:G	2.96315e-58	-2.58293	-1.39677	3.59559e-16	1.59967	-1.37078
56179142	chr3:56179142:G:A	3.5708e-58	-2.53497	-1.25819	2.10231e-14	5.72815	-1.43076
56179149	chr3:56179149:C:T	3.49282e-58	-2.53271	-1.28253	2.1262e-14	5.7489	-1.44021
56179190	chr3:56179190:C:T	3.44854e-58	-2.54267	-1.28534	1.96293e-14	5.6703	-1.4415
56179620	chr3:56179620:G:A	3.6481e-58	-2.50022	-1.27153	2.68856e-14	5.97954	-1.43619
56179680	chr3:56179680:GC:G	1.32284e-57	-2.19627	-0.287317	1.20264e-17	-2.65291	-0.515979
56179704	chr3:56179704:A:G	2.50042e-58	-2.68329	-1.4662	6.85866e-18	-2.43527	-1.29521
56179902	chr3:56179902:G:C	6.51857e-58	-2.14146	-1.04984	7.98894e-17	0.125631	-1.40098
56180052	chr3:56180052:G:T	5.18398e-58	-1.99278	-1.4276	1.24712e-16	0.636125	-1.46611
56180251	chr3:56180251:C:A	2.43853e-57	-1.96908	0.0971139	1.24297e-12	9.82764	-1.45062
56180420	chr3:56180420:G:A	3.63726e-58	-2.45735	-1.31737	2.8743e-14	6.0637	-1.45353
56181417	chr3:56181417:T:G	1.30735e-57	-2.20755	-0.287815	1.20584e-17	-2.64977	-0.516457
56181446	chr3:56181446:T:C	8.51369e-58	-1.4879	-1.43638	4.98994e-13	8.60334	-1.13898
56181573	chr3:56181573:A:G	3.10212e-58	-2.58253	-1.35133	3.40873e-16	1.59112	-1.41559
56182210	chr3:56182210:GA:G	4.03166e-57	-1.07932e-09	-1.36919	7.40165e-17	-1.07932e-09	-1.3517
56182212	chr3:56182212:A:G	4.03166e-57	-1.07932e-09	-1.36919	7.40165e-17	-1.07932e-09	-1.3517
56182498	chr3:56182498:C:T	3.73212e-57	-1.07932e-09	-1.44639	6.66703e-17	-1.07932e-09	-1.45623
56183143	chr3:56183143:T:C	1.62523e-57	-1.65512	-0.622595	1.69013e-12	10.1372	-1.45286
56183426	chr3:56183426:C:A	2.99401e-58	-2.65047	-1.31887	4.59325e-16	1.9232	-1.44943
56183726	chr3:56183726:T:A	3.99648e-57	-1.07932e-09	-1.37795	6.64864e-17	-1.07932e-09	-1.45899
56183767	chr3:56183767:G:A	2.59885e-58	-2.64677	-1.46411	6.30464e-18	-2.47862	-1.33608
56184356	chr3:56184356:C:G	3.0368e-58	-2.57767	-1.37748	2.70033e-14	6.01371	-1.46598
56184428	chr3:56184428:T:C	4.46345e-57	-1.07932e-09	-1.26745	7.27147e-17	-1.07932e-09	-1.36944
56184488	chr3:56184488:C:T	2.43554e-57	-0.409276	-1.46392	1.17761e-15	2.55382	-1.13857
56184547	chr3:56184547:C:T	1.29684e-57	-2.50343	-4.45018e-10	2.18445e-17	-2.57204	-4.45018e-10
56184636	chr3:56184636:C:T	5.88962e-57	-0.990176	-4.45018e-10	3.66281e-17	-2.05517	-4.45018e-10
56184659	chr3:56184659:G:A	3.66415e-57	-1.07932e-09	-1.46477	6.98995e-17	-1.07932e-09	-1.40893
56184697	chr3:56184697:C:G	2.91807e-58	-2.52858	-1.46644	2.19301e-14	5.7275	-1.38787
56184861	chr3:56184861:T:C	3.04049e-58	-2.56021	-1.39372	2.97344e-14	6.10733	-1.46326
56185182	chr3:56185182:T:C	5.87808e-58	-2.67469	-0.620029	5.02162e-16	1.95502	-1.39208
56185836	chr3:56185836:A:T	2.64434e-58	-2.63341	-1.46012	6.01055e-18	-2.50428	-1.35819
56185904	chr3:56185904:T:C	4.88737e-58	-2.66154	-0.817759	5.19154e-18	-2.68325	-1.32571
56186345	chr3:56186345:T:C	3.07314e-58	-2.5422	-1.40106	5.00894e-14	6.62719	-1.46161
56186378	chr3:56186378:T:TA	3.08217e-58	-2.53707	-1.40325	5.16505e-14	6.65736	-1.46109
56186686	chr3:56186686:C:T	1.42439e-57	-2.28931	-0.120316	1.44323e-17	-2.62246	-0.364061
56186965	chr3:56186965:T:C	3.02673e-58	-2.5601	-1.39837	4.39278e-14	6.49667	-1.46236
56187034	chr3:56187034:G:C	3.12684e-58	-2.53427	-1.39166	5.30717e-14	6.68719	-1.46378
56187189	chr3:56187189:T:C	3.16432e-58	-2.52813	-1.38588	5.59027e-14	6.74021	-1.46483
56187305	chr3:56187305:T:G	3.89377e-57	-1.07932e-09	-1.40399	6.61798e-17	-1.07932e-09	-1.46361
56187579	chr3:56187579:T:G	3.09466e-58	-2.53494	-1.40134	5.30035e-14	6.68381	-1.46169
56188610	chr3:56188610:G:C	5.2739e-57	-1.07932e-09	-1.1006	9.73759e-17	-1.07932e-09	-1.07741
56189067	chr3:56189067:CAG:C	2.82881e-58	-2.56052	-1.46557	1.72083e-14	5.46833	-1.37117
56189087	chr3:56189087:T:C	2.92474e-58	-2.57001	-1.42274	1.89101e-14	5.42554	-1.23408
56189356	chr3:56189356:G:A	6.53201e-58	-2.68262	-0.506617	4.8666e-16	1.95866	-1.42709
56189639	chr3:56189639:C:T	4.46345e-57	-1.07932e-09	-1.26745	7.27147e-17	-1.07932e-09	-1.36944
56189689	chr3:56189689:T:C	5.86659e-58	-2.6129	-0.683782	5.28741e-18	-2.68387	-1.30679
56190059	chr3:56190059:G:A	2.80387e-58	-2.56851	-1.46644	1.59567e-14	5.40894	-1.38729
56190343	chr3:56190343:T:C	3.66247e-57	-1.07932e-09	-1.46523	6.61431e-17	-1.07932e-09	-1.46417
56191301	chr3:56191301:C:G	2.56567e-57	-0.742056	-1.07909	3.32659e-16	1.39248	-1.24135
56191875	chr3:56191875:C:G	2.85124e-58	-2.58134	-1.43686	1.62887e-14	5.31138	-1.26914
56192013	chr3:56192013:G:A	2.43972e-57	-1.43744	-0.434043	5.98421e-16	1.71493	-0.976624
56192138	chr3:56192138:AC:A	1.4831e-57	-2.23157	-0.137665	1.39834e-17	-2.63791	-0.380205
56192218	chr3:56192218:C:T	4.51656e-57	-1.07932e-09	-1.25562	8.36823e-17	-1.07932e-09	-1.22896
56192565	chr3:56192565:TAA:T	1.34677e-57	-2.20416	-0.261505	1.25426e-17	-2.64733	-0.479529
56192763	chr3:56192763:GC:G	3.75534e-57	-1.07932e-09	-1.44019	6.7308e-17	-1.07932e-09	-1.44671
56192774	chr3:56192774:A:G	4.00985e-57	-1.07932e-09	-1.37461	6.59926e-17	-1.07932e-09	-1.46645
56192779	chr3:56192779:G:T	1.08268e-57	-2.68393	-4.45018e-10	1.3638e-16	-0.740543	-4.45018e-10
56193097	chr3:56193097:G:A	3.14602e-58	-2.51748	-1.40233	4.35361e-14	6.19665	-1.17129
56193252	chr3:56193252:G:A	2.41914e-56	0.422631	-4.45018e-10	5.04164e-16	0.566913	-4.45018e-10
56193390	chr3:56193390:C:T	3.69701e-58	-2.39196	-1.36647	5.24785e-18	-2.60733	-1.39084
56193469	chr3:56193469:C:T	1.71249e-57	-2.22542	-4.45018e-10	1.98331e-17	-2.66864	-4.45018e-10
56193489	chr3:56193489:C:A	2.99526e-58	-2.6842	-1.28472	5.09085e-18	-2.56321	-1.46533
56193894	chr3:56193894:C:T	3.23798e-58	-2.67921	-1.21179	8.74323e-15	4.8828	-1.46275
56193911	chr3:56193911:C:T	1.11233e-57	-2.65691	-4.45018e-10	9.78746e-17	-1.0723	-4.45018e-10
56194175	chr3:56194175:A:C	4.51484e-57	-1.07932e-09	-1.256	9.61609e-17	-1.07932e-09	-1.08996
56194330	chr3:56194330:G:A	2.9895e-58	-2.56505	-1.40579	2.08607e-14	5.46753	-1.1779
56194343	chr3:56194343:G:A	3.74223e-57	-1.07932e-09	-1.44368	6.75356e-17	-1.07932e-09	-1.44333
56194364	chr3:56194364:G:A	5.18198e-58	-2.03518	-1.38558	9.54382e-17	0.358335	-1.45584
56194470	chr3:56194470:G:A	3.44292e-58	-2.68254	-1.14709	7.58247e-15	4.72991	-1.45231
56194574	chr3:56194574:G:A	5.87895e-57	-1.07932e-09	-0.991988	9.67189e-17	-1.07932e-09	-1.08418
56194651	chr3:56194651:G:A	4.3024e-57	-1.07932e-09	-1.30419	1.11465e-16	-1.07932e-09	-0.942278
56195277	chr3:56195277:G:A	3.2017e-58	-2.59646	-1.30581	1.94198e-14	5.21511	-0.997051
56196275	chr3:56196275:A:G	9.84159e-58	-2.22433	-0.555007	9.46721e-18	-2.64018	-0.767978
56197490	chr3:56197490:C:T	1.56795e-57	-1.75477	-0.558831	1.2121e-12	9.80077	-1.44889
56197570	chr3:56197570:G:A	5.08139e-58	-1.98207	-1.4583	1.22284e-16	0.564149	-1.41379
56198206	chr3:56198206:A:G	3.60359e-58	-2.31854	-1.46548	5.37812e-14	6.68143	-1.44473
56198232	chr3:56198232:C:T	3.30062e-58	-2.68182	-1.19003	5.01946e-18	-2.5803	-1.46237
56198710	chr3:56198710:T:C	5.77353e-57	-1.01008	-4.45018e-10	1.50208e-16	-0.643965	-4.45018e-10
56198827	chr3:56198827:T:C	1.1173e-57	-2.26623	-0.386225	1.11806e-17	-2.62563	-0.616184
56199152	chr3:56199152:A:T	1.53943e-57	-1.64651	-0.685442	2.39375e-12	10.4888	-1.4564
56199574	chr3:56199574:C:T	3.78542e-57	-1.07932e-09	-1.43221	6.75892e-17	-1.07932e-09	-1.44254
56199711	chr3:56199711:G:A	1.1487e-57	-2.26351	-0.361225	1.17102e-17	-2.62845	-0.567072
56200185	chr3:56200185:G:T	4.01577e-57	-1.07932e-09	-1.37314	8.09192e-17	-1.07932e-09	-1.26254
56200739	chr3:56200739:T:G	2.61776e-58	-2.63934	-1.4643	6.19672e-18	-2.49763	-1.33434
56200755	chr3:56200755:C:T	5.79729e-58	-1.91963	-1.38893	7.44308e-17	0.086817	-1.43293
56200976	chr3:56200976:C:A	4.27511e-57	-1.07932e-09	-1.31056	7.02864e-17	-1.07932e-09	-1.40341
56201195	chr3:56201195:C:G	6.43346e-57	-1.07932e-09	-0.901855	1.04587e-16	-1.07932e-09	-1.00597
56201245	chr3:56201245:C:T	3.65829e-57	-1.07932e-09	-1.46637	6.62014e-17	-1.07932e-09	-1.46329
56201329	chr3:56201329:G:C	4.27511e-57	-1.07932e-09	-1.31056	7.02864e-17	-1.07932e-09	-1.40341
56201339	chr3:56201339:C:T	4.41251e-57	-1.07932e-09	-1.27892	1.16755e-16	-1.07932e-09	-0.895912
56201378	chr3:56201378:C:T	2.60631e-58	-2.64244	-1.46558	6.28388e-18	-2.50176	-1.31624
56201575	chr3:56201575:C:A	5.50012e-58	-1.95	-1.41119	1.20724e-16	0.593869	-1.45635
56201742	chr3:56201742:G:A	6.21974e-58	-1.78402	-1.4542	2.81941e-12	10.6577	-1.46164
56201977	chr3:56201977:G:C	4.13382e-57	-1.07932e-09	-1.34416	6.88957e-17	-1.07932e-09	-1.42339
56202190	chr3:56202190:T:C	3.96157e-58	-2.28098	-1.40833	2.21151e-16	1.05667	-1.31381
56202529	chr3:56202529:T:C	9.74737e-58	-2.20196	-0.586996	9.18564e-18	-2.64346	-0.794883
56202764	chr3:56202764:G:A	8.60991e-58	-2.24619	-0.666852	6.97942e-18	-2.57794	-1.13509
56202766	chr3:56202766:G:C	4.01761e-57	-1.07932e-09	-1.37268	6.59927e-17	-1.07932e-09	-1.46644
56203018	chr3:56203018:T:A	5.0462e-57	-1.07932e-09	-1.14473	9.97219e-17	-1.07932e-09	-1.0536
56203258	chr3:56203258:G:A	8.58684e-58	-2.23093	-0.684795	6.84623e-18	-2.58569	-1.1466
56203389	chr3:56203389:G:A	5.53284e-58	-1.93637	-1.41888	1.24621e-16	0.622104	-1.45281
56203588	chr3:56203588:T:C	2.75296e-58	-2.62983	-1.42345	5.53591e-18	-2.52181	-1.42292
56203614	chr3:56203614:A:G	3.65852e-57	-1.07932e-09	-1.46631	6.67171e-17	-1.07932e-09	-1.45553
56203875	chr3:56203875:A:T	2.67414e-58	-2.63741	-1.44492	5.78038e-18	-2.50771	-1.39381
56204178	chr3:56204178:G:C	5.55597e-58	-1.92636	-1.42472	1.28021e-16	0.645369	-1.44916
56204378	chr3:56204378:G:T	9.34905e-58	-2.23982	-0.59086	9.22328e-18	-2.63481	-0.799442
56204439	chr3:56204439:T:C	4.80652e-57	-1.07932e-09	-1.19339	7.76197e-17	-1.07932e-09	-1.30417
56204545	chr3:56204545:C:T	3.98836e-57	-1.07932e-09	-1.37999	6.63719e-17	-1.07932e-09	-1.46071
56205075	chr3:56205075:T:C	5.66443e-58	-1.91738	-1.41436	1.29244e-16	0.660761	-1.45505
56205348	chr3:56205348:C:A	1.44776e-57	-2.39335	-4.45018e-10	9.1637e-16	1.16443	-4.45018e-10
56205433	chr3:56205433:A:G	3.68153e-57	-1.07932e-09	-1.46004	6.93175e-17	-1.07932e-09	-1.41729
56205477	chr3:56205477:G:A	1.51771e-57	-2.34616	-4.45018e-10	2.04113e-17	-2.6399	-4.45018e-10
56205545	chr3:56205545:C:T	5.41973e-58	-1.97356	-1.40235	1.14694e-16	0.545734	-1.45946
56206089	chr3:56206089:T:C	1.25445e-57	-1.79732	-0.73935	9.75363e-13	9.59634	-1.46177
56206396	chr3:56206396:A:G	1.32263e-57	-1.77452	-0.709223	1.06923e-12	9.68545	-1.45899
56206798	chr3:56206798:G:A	1.48528e-57	-1.67522	-0.692538	2.17301e-12	10.3929	-1.45722
56207246	chr3:56207246:C:A	5.01633e-58	-2.0074	-1.44586	1.10234e-16	0.47615	-1.42953
56207260	chr3:56207260:C:T	2.75098e-58	-2.60517	-1.44882	4.71221e-16	1.72428	-1.22494
56207363	chr3:56207363:A:G	1.37616e-57	-2.18302	-0.261046	1.23739e-17	-2.65203	-0.488365
56207433	chr3:56207433:T:C	4.13272e-58	-2.28173	-1.36529	2.35366e-16	1.05561	-1.25046
56207884	chr3:56207884:A:G	4.04869e-58	-2.28937	-1.37819	2.27486e-16	1.04052	-1.26942
56207973	chr3:56207973:T:C	1.12592e-56	-0.342178	-4.45018e-10	2.00654e-17	-2.65699	-4.45018e-10
56208148	chr3:56208148:T:C	1.29516e-57	-1.86826	-0.63648	8.11814e-13	9.40707	-1.45603
56208321	chr3:56208321:G:A	4.91763e-58	-2.04352	-1.4296	1.00701e-16	0.402339	-1.44617
56208696	chr3:56208696:A:G	5.8487e-58	-2.64902	-0.650714	8.70931e-18	-2.27026	-1.22134
56208773	chr3:56208773:A:G	6.00726e-58	-2.63046	-0.642522	9.26823e-18	-2.21252	-1.21688
56209059	chr3:56209059:G:T	5.11916e-58	-1.97824	-1.45472	1.1965e-16	0.539152	-1.41057
56209144	chr3:56209144:A:T	8.13124e-58	-2.44963	-0.520607	2.62282e-13	6.55305	0.268138
56209833	chr3:56209833:T:C	3.66647e-57	-1.07932e-09	-1.46414	6.77334e-17	-1.07932e-09	-1.44041
56210263	chr3:56210263:GA:G	1.10323e-57	-2.66513	-4.45018e-10	7.10526e-17	-1.39257	-4.45018e-10
56210319	chr3:56210319:CAG:C	5.91596e-57	-1.07932e-09	-0.985713	1.09693e-16	-1.07932e-09	-0.958304
56210673	chr3:56210673:T:C	2.72507e-58	-2.59846	-1.465	7.11461e-18	-2.29652	-1.39732
56210756	chr3:56210756:C:T	2.90921e-58	-2.56873	-1.42934	1.86733e-14	5.42988	-1.25102
56210999	chr3:56210999:T:C	3.97417e-58	-2.68184	-1.0043	9.36495e-18	-2.05256	-1.36646
56211067	chr3:56211067:T:C	8.46352e-58	-2.26421	-0.665972	7.02861e-18	-2.56794	-1.13806
56211202	chr3:56211202:A:G	1.47467e-57	-2.1979	-0.177034	1.33724e-17	-2.64841	-0.414381
56211386	chr3:56211386:T:C	1.87056e-57	-0.684869	-1.45226	9.81221e-16	2.29645	-1.06364
56211527	chr3:56211527:T:C	1.634e-57	-2.27234	-4.45018e-10	2.01162e-17	-2.65446	-4.45018e-10
56211817	chr3:56211817:A:T	4.90863e-58	-2.13283	-1.34213	3.7062e-16	1.46955	-1.21036
56212274	chr3:56212274:C:T	1.03743e-57	-2.28018	-0.446437	1.05994e-17	-2.62047	-0.674725
56212471	chr3:56212471:C:T	1.42339e-57	-2.41032	-4.45018e-10	2.00212e-17	-2.6592	-4.45018e-10
56212656	chr3:56212656:G:A	4.95715e-57	-1.07932e-09	-1.16254	1.15132e-16	-1.07932e-09	-0.909911
56212941	chr3:56212941:C:T	5.05745e-58	-2.00686	-1.43823	1.08825e-16	0.47164	-1.43788
56213235	chr3:56213235:G:A	4.33306e-58	-2.32213	-1.27754	5.70491e-18	-2.55724	-1.35742
56213248	chr3:56213248:G:C	5.37507e-57	-1.07932e-09	-1.0816	1.00962e-16	-1.07932e-09	-1.04124
56213372	chr3:56213372:T:C	4.08932e-58	-2.27421	-1.38336	2.34617e-16	1.07577	-1.2738
56213438	chr3:56213438:C:T	5.14955e-58	-2.01186	-1.41519	1.05624e-16	0.457608	-1.45371
56213823	chr3:56213823:G:A	1.12167e-57	-2.29481	-0.353739	1.14945e-17	-2.6119	-0.602222
56213838	chr3:56213838:C:T	5.04706e-58	-2.0114	-1.43575	1.07307e-16	0.459274	-1.43957
56213891	chr3:56213891:C:T	5.20604e-58	-1.99257	-1.42356	1.10845e-16	0.501015	-1.44887
56214006	chr3:56214006:G:A	5.76746e-58	-1.9445	-1.36922	1.15204e-16	0.551346	-1.46063
56214105	chr3:56214105:C:T	5.78647e-58	-1.9949	-1.31553	1.03297e-16	0.447939	-1.46632
56214320	chr3:56214320:T:C	1.52174e-56	-1.07932e-09	-0.0409258	6.61212e-16	-1.07932e-09	0.838086
56214336	chr3:56214336:C:T	1.76284e-56	-1.07932e-09	0.106145	8.02244e-16	-1.07932e-09	1.03142
56214378	chr3:56214378:G:T	9.91805e-57	-1.07932e-09	-0.469011	3.8792e-16	-1.07932e-09	0.304811
56214389	chr3:56214389:A:T	1.07443e-56	-1.07932e-09	-0.388996	4.1899e-16	-1.07932e-09	0.381858
56214453	chr3:56214453:A:C	4.17491e-57	-1.07932e-09	-1.33427	8.69121e-17	-1.07932e-09	-1.19109
56214633	chr3:56214633:T:A	3.7964e-58	-2.68425	-1.04765	8.36612e-18	-2.14621	-1.38559
56214724	chr3:56214724:T:C	3.8047e-58	-2.36522	-1.3645	1.73664e-16	0.748147	-1.24701
56214798	chr3:56214798:GC:G	5.24015e-58	-1.97716	-1.43244	1.1489e-16	0.530444	-1.44246
56214810	chr3:56214810:C:T	1.04574e-57	-2.3065	-0.412136	1.1061e-17	-2.60879	-0.643774
56215017	chr3:56215017:G:A	6.27838e-58	-1.98118	-1.24766	1.05065e-16	0.460567	-1.46197
56215163	chr3:56215163:T:G	3.8149e-58	-2.68421	-1.04283	8.39139e-18	-2.1455	-1.38328
56215227	chr3:56215227:C:T	1.01541e-57	-1.92332	-0.824755	6.06707e-13	9.1258	-1.46599
56215319	chr3:56215319:C:CA	3.88664e-57	-1.07932e-09	-1.40582	6.62089e-17	-1.07932e-09	-1.46317
56215370	chr3:56215370:C:A	2.76324e-58	-2.61397	-1.43558	4.30857e-16	1.67366	-1.26387
56215502	chr3:56215502:A:G	1.22083e-56	-1.07932e-09	-0.26125	3.72487e-16	-1.07932e-09	0.264216
56215539	chr3:56215539:T:C	9.32107e-58	-2.24957	-0.584101	7.36725e-18	-2.57491	-1.08404
56215553	chr3:56215553:G:A	5.74665e-58	-2.66409	-0.653245	8.18988e-18	-2.3278	-1.22529
56215748	chr3:56215748:G:C	5.16782e-58	-2.0062	-1.4173	1.06279e-16	0.46316	-1.45308
56215750	chr3:56215750:A:T	9.00259e-58	-2.25468	-0.613759	7.23097e-18	-2.57326	-1.10436
56215838	chr3:56215838:C:T	2.60597e-57	-2.20909	0.403532	2.40106e-17	-2.65348	0.17599
56215851	chr3:56215851:G:A	5.06543e-57	-1.07932e-09	-1.14093	1.01668e-16	-1.07932e-09	-1.03428
56216002	chr3:56216002:A:G	3.66066e-57	-1.07932e-09	-1.46572	6.59925e-17	-1.07932e-09	-1.46645
56216034	chr3:56216034:A:G	2.71951e-58	-2.6196	-1.4459	4.21283e-16	1.62152	-1.2342
56216430	chr3:56216430:G:A	2.89016e-58	-2.68361	-1.32103	5.07164e-18	-2.57183	-1.4605
56216528	chr3:56216528:A:G	2.69016e-58	-2.62443	-1.45192	4.15415e-16	1.58588	-1.21259
56216609	chr3:56216609:T:C	1.45313e-57	-2.16824	-0.221405	1.23692e-17	-2.65493	-0.485848
56216800	chr3:56216800:G:A	2.72443e-58	-2.61929	-1.4444	5.42466e-16	1.88006	-1.23992
56216872	chr3:56216872:C:T	1.03538e-57	-2.21232	-0.516286	7.55426e-18	-2.59292	-1.04095
56217143	chr3:56217143:A:G	4.43614e-58	-2.67021	-0.905961	8.54551e-16	2.55926	-1.46467
56217388	chr3:56217388:C:T	1.44051e-57	-2.23613	-0.162239	1.33488e-17	-2.63504	-0.429517
56217414	chr3:56217414:A:G	9.88801e-58	-2.24806	-0.526565	7.63347e-18	-2.57575	-1.04769
56217474	chr3:56217474:C:T	4.99807e-57	-1.07932e-09	-1.15432	8.89656e-17	-1.07932e-09	-1.16774
56217478	chr3:56217478:A:G	5.24424e-57	-1.07932e-09	-1.10624	1.0966e-16	-1.07932e-09	-0.958599
56218697	chr3:56218697:T:C	1.10286e-57	-2.66546	-4.45018e-10	2.03596e-17	-2.64243	-4.45018e-10
56218742	chr3:56218742:A:G	1.21897e-57	-2.56536	-4.45018e-10	3.59904e-17	-2.07273	-4.45018e-10
56218785	chr3:56218785:T:C	5.05558e-58	-2.02076	-1.4247	1.03855e-16	0.435655	-1.44865
56219178	chr3:56219178:C:T	5.25242e-58	-1.98735	-1.41992	1.10846e-16	0.50352	-1.45137
56219527	chr3:56219527:G:A	3.76322e-58	-2.30489	-1.43579	1.87001e-16	0.826593	-1.25147
56219649	chr3:56219649:T:C	5.66702e-58	-1.89837	-1.43292	1.72384e-16	0.751011	-1.25727
56220105	chr3:56220105:A:G	1.05667e-57	-2.29205	-0.416202	1.14832e-17	-2.62205	-0.593055
56220533	chr3:56220533:G:A	5.34125e-58	-1.96602	-1.42448	1.16547e-16	0.551351	-1.44905
56220642	chr3:56220642:A:G	1.13814e-57	-2.63397	-4.45018e-10	1.95838e-17	-2.68128	-4.45018e-10
56221159	chr3:56221159:G:T	1.4467e-57	-1.78565	-0.60843	1.5376e-12	10.0434	-1.45367
56221160	chr3:56221160:A:T	1.42308e-57	-1.86159	-0.54895	1.16485e-12	9.75772	-1.4456
56221161	chr3:56221161:A:C	1.49749e-57	-1.81842	-0.541158	1.37493e-12	9.92243	-1.44451
56221775	chr3:56221775:G:A	1.04748e-57	-2.27036	-0.446624	8.15784e-18	-2.56274	-0.994267
56221892	chr3:56221892:G:A	6.31481e-55	3.6847	-4.45018e-10	1.04347e-14	3.59691	-4.45018e-10
56222472	chr3:56222472:T:C	6.60309e-57	-1.07932e-09	-0.875829	1.00004e-16	-1.07932e-09	-1.05077
56222794	chr3:56222794:T:C	3.76733e-57	-1.437	-4.45018e-10	5.62527e-16	0.67645	-4.45018e-10
56222991	chr3:56222991:G:A	5.07583e-57	-1.07932e-09	-1.13888	7.87463e-17	-1.07932e-09	-1.28976
56223404	chr3:56223404:T:C	1.37921e-57	-2.44186	-4.45018e-10	2.60822e-17	-2.39474	-4.45018e-10
56223419	chr3:56223419:A:G	3.69584e-57	-1.07932e-09	-1.45616	6.73001e-17	-1.07932e-09	-1.44683
56224033	chr3:56224033:T:G	2.77274e-58	-2.61115	-1.43497	4.33072e-16	1.68008	-1.26516
56224442	chr3:56224442:CATGGTGATGGAA:C	9.36477e-57	-0.526412	-4.45018e-10	2.05261e-17	-2.63429	-4.45018e-10
56224537	chr3:56224537:T:C	7.73098e-58	-2.44632	-0.574396	2.29087e-13	6.54244	0.143426
56224660	chr3:56224660:C:T	1.25232e-57	-1.72577	-0.812599	1.27747e-12	9.87064	-1.46623
56224771	chr3:56224771:C:T	8.01916e-58	-2.66575	-0.318368	9.80293e-18	-2.33553	-1.03778
56225144	chr3:56225144:T:G	1.13356e-57	-1.27973	-1.35827	5.32305e-13	8.89056	-1.36157
56225155	chr3:56225155:C:T	2.71309e-58	-2.60142	-1.46644	7.61921e-18	-2.24943	-1.37588
56225390	chr3:56225390:T:C	3.66894e-57	-1.07932e-09	-1.46346	6.6036e-17	-1.07932e-09	-1.46579
56225395	chr3:56225395:A:G	9.44776e-57	-1.07932e-09	-0.517589	2.51298e-16	-1.07932e-09	-0.129348
56225419	chr3:56225419:T:C	1.01753e-57	-2.20253	-0.54346	9.42663e-18	-2.64548	-0.766968
56225697	chr3:56225697:C:T	5.29635e-58	-1.94346	-1.45548	1.27996e-16	0.590329	-1.39432
56225837	chr3:56225837:T:C	2.92529e-58	-2.57235	-1.42021	1.23606e-17	-1.73077	-1.41071
56225844	chr3:56225844:T:A	6.78627e-58	-2.40601	-0.74504	3.59153e-13	7.18644	-0.0509223
56226004	chr3:56226004:T:C	3.89962e-57	-1.07932e-09	-1.40249	6.61679e-17	-1.07932e-09	-1.46379
56226041	chr3:56226041:C:T	4.25222e-57	-1.07932e-09	-1.31593	6.99311e-17	-1.07932e-09	-1.40848
56226295	chr3:56226295:G:A	9.06684e-58	-1.65946	-1.20187	5.70876e-12	11.1451	-1.24362
56226461	chr3:56226461:G:A	1.50983e-57	-1.33563	-1.01573	1.63117e-12	9.78249	-1.13367
56226769	chr3:56226769:G:A	3.85473e-57	-1.07932e-09	-1.41407	6.60088e-17	-1.07932e-09	-1.4662
56226813	chr3:56226813:G:A	1.6368e-57	-1.71375	-0.556881	2.08572e-12	10.3424	-1.44781
56227005	chr3:56227005:A:G	1.0398e-57	-2.18088	-0.54346	9.37239e-18	-2.65107	-0.767147
56227017	chr3:56227017:T:C	3.65897e-57	-1.07932e-09	-1.46619	6.89532e-17	-1.07932e-09	-1.42256
56227101	chr3:56227101:A:G	1.47867e-57	-2.17282	-0.199399	1.30687e-17	-2.65446	-0.431302
56227163	chr3:56227163:T:C	3.65846e-57	-1.07932e-09	-1.46632	6.65821e-17	-1.07932e-09	-1.45755
56227337	chr3:56227337:G:A	8.2928e-58	-1.60619	-1.34437	9.18845e-12	11.6483	-1.27081
56227452	chr3:56227452:T:C	1.51995e-55	2.26048	-4.45018e-10	7.07948e-15	3.20897	-4.45018e-10
56227734	chr3:56227734:C:T	4.89437e-57	-1.07932e-09	-1.17528	1.07509e-16	-1.07932e-09	-0.978415
56227799	chr3:56227799:G:C	4.19286e-57	-1.07932e-09	-1.32998	6.67333e-17	-1.07932e-09	-1.45528
56228189	chr3:56228189:C:T	7.78015e-58	-1.69187	-1.32251	4.70425e-12	10.9535	-1.24548
56229228	chr3:56229228:T:C	4.4585e-58	-2.68437	-0.886775	9.2586e-18	-2.12355	-1.30688
56229506	chr3:56229506:G:T	1.03489e-57	-1.52282	-1.20626	4.61883e-13	8.70985	-1.32277
56229682	chr3:56229682:T:A	3.68604e-57	-1.07932e-09	-1.45881	6.67446e-17	-1.07932e-09	-1.45511
56229697	chr3:56229697:G:T	6.80125e-57	-1.07932e-09	-0.84626	1.1626e-16	-1.07932e-09	-0.900158
56230063	chr3:56230063:A:C	8.83143e-57	-0.585049	-4.45018e-10	2.07306e-17	-2.62438	-4.45018e-10
56230463	chr3:56230463:T:C	4.11414e-57	-1.07932e-09	-1.34894	6.61469e-17	-1.07932e-09	-1.46411
56230701	chr3:56230701:T:C	2.38302e-57	-1.40066	-0.49434	1.86996e-12	9.50176	-0.716323
56230801	chr3:56230801:A:G	1.63015e-57	-1.74509	-0.529605	1.86864e-12	10.2286	-1.44389
56230958	chr3:56230958:T:C	1.05441e-56	-1.07932e-09	-0.407797	1.37189e-16	-1.07932e-09	-0.734631
56231397	chr3:56231397:G:C	4.95434e-57	-1.07932e-09	-1.1631	7.71463e-17	-1.07932e-09	-1.31028
56231876	chr3:56231876:AT:A	5.16639e-57	-1.80106	0.67987	2.28424e-12	10.1946	-1.20905
56231924	chr3:56231924:C:T	1.45503e-57	-2.19509	-0.193254	1.32164e-17	-2.64896	-0.425566
56232072	chr3:56232072:T:G	7.75237e-58	-1.80626	-1.2117	5.36426e-12	10.9449	-1.10565
56232115	chr3:56232115:C:T	1.15812e-57	-2.61657	-4.45018e-10	5.57051e-17	-1.63592	-4.45018e-10
56232775	chr3:56232775:A:G	9.19043e-58	-1.7769	-1.07089	4.32443e-12	10.7438	-1.12004
56233552	chr3:56233552:G:A	5.6518e-58	-1.98844	-1.34554	1.04574e-16	0.459271	-1.46537
56233781	chr3:56233781:C:T	1.59085e-57	-1.76869	-0.530404	1.69587e-12	10.1311	-1.44341
56233813	chr3:56233813:C:A	6.07934e-58	-2.5465	-0.714554	1.00889e-17	-2.45489	-0.889663
56233838	chr3:56233838:C:G	4.77381e-57	-1.20022	-4.45018e-10	1.05255e-16	-0.999603	-4.45018e-10
56233888	chr3:56233888:G:A	4.80522e-57	-1.07932e-09	-1.19366	7.75888e-17	-1.07932e-09	-1.30456
56234298	chr3:56234298:C:T	5.88296e-57	-1.07932e-09	-0.991307	1.32366e-16	-1.07932e-09	-0.770418
56234716	chr3:56234716:T:C	1.90778e-57	-1.10791	-1.00951	3.34718e-15	3.23883	-0.778946
56234860	chr3:56234860:A:G	1.09149e-57	-2.67582	-4.45018e-10	2.31721e-17	-2.51304	-4.45018e-10
56235248	chr3:56235248:A:G	1.42378e-57	-1.17029	-1.23976	2.30699e-15	3.178	-1.09029
56235335	chr3:56235335:T:C	2.17806e-56	-1.07932e-09	0.317651	4.0519e-16	-1.07932e-09	0.348368
56235348	chr3:56235348:T:C	1.24803e-57	-2.5418	-4.45018e-10	3.39074e-17	-2.13235	-4.45018e-10
56235400	chr3:56235400:A:G	4.67628e-57	-1.07932e-09	-1.22086	1.01129e-16	-1.07932e-09	-1.03959
56235952	chr3:56235952:T:G	2.75305e-58	-2.64935	-1.40389	5.67071e-18	-2.48181	-1.43887
56235960	chr3:56235960:T:C	8.66646e-57	-1.07932e-09	-0.603906	1.16424e-16	-1.07932e-09	-0.898745
56236244	chr3:56236244:T:C	3.04514e-58	-2.59907	-1.35334	3.98798e-17	-0.739743	-1.23037
56236274	chr3:56236274:A:G	3.99835e-57	-1.07932e-09	-1.37748	6.86602e-17	-1.07932e-09	-1.42682
56236310	chr3:56236310:T:C	2.30523e-57	-1.05305	-0.875131	4.36497e-15	3.34372	-0.618342
56236500	chr3:56236500:A:C	1.43695e-57	-2.20552	-0.195321	1.32345e-17	-2.64545	-0.427706
56237783	chr3:56237783:A:G	2.24097e-57	-1.95646	-4.45018e-10	3.00844e-17	-2.25198	-4.45018e-10
56237822	chr3:56237822:A:C	3.43301e-57	-0.187882	-1.34205	2.34188e-15	3.23104	-1.12832
56237861	chr3:56237861:T:C	4.16478e-58	-2.37265	-1.26664	5.68584e-18	-2.57878	-1.33923
56237972	chr3:56237972:G:T	3.90834e-57	-1.07932e-09	-1.40026	6.61442e-17	-1.07932e-09	-1.46415
56238075	chr3:56238075:G:A	4.05075e-57	-1.07932e-09	-1.36447	6.6007e-17	-1.07932e-09	-1.46623
56238707	chr3:56238707:C:T	4.82656e-57	-1.18923	-4.45018e-10	1.43357e-16	-0.69065	-4.45018e-10
56239074	chr3:56239074:A:G	4.11584e-57	-1.07932e-09	-1.34852	6.84708e-17	-1.07932e-09	-1.42958
56239569	chr3:56239569:A:G	4.43982e-58	-2.68368	-0.89166	9.54248e-18	-2.09039	-1.30984
56239715	chr3:56239715:C:T	2.5332e-58	-2.67199	-1.46448	1.80169e-17	-1.74223	-1.02244
56239724	chr3:56239724:C:T	1.9642e-57	-0.935437	-1.15284	4.44639e-15	3.32729	-0.583433
56239874	chr3:56239874:C:T	2.491e-57	-1.85068	-4.45018e-10	3.3057e-17	-2.15775	-4.45018e-10
56239881	chr3:56239881:T:A	3.08508e-57	-1.63679	-4.45018e-10	2.0096e-17	-2.65547	-4.45018e-10
56239976	chr3:56239976:G:A	4.36372e-57	-1.07932e-09	-1.29004	6.81596e-17	-1.07932e-09	-1.43414
56240086	chr3:56240086:A:G	1.09394e-57	-2.67358	-4.45018e-10	6.77218e-17	-1.44058	-4.45018e-10
56240193	chr3:56240193:T:C	1.21818e-56	-1.07932e-09	-0.263421	3.69693e-16	-1.07932e-09	0.256684
56240222	chr3:56240222:T:C	5.17006e-57	-1.07932e-09	-1.12048	1.153e-16	-1.07932e-09	-0.908451
56240621	chr3:56240621:A:C	1.11483e-56	-0.352083	-4.45018e-10	2.00708e-17	-2.65672	-4.45018e-10
56240762	chr3:56240762:G:A	3.46232e-58	-2.6113	-1.21272	4.81541e-17	-0.705143	-1.07644
56240799	chr3:56240799:C:T	4.22745e-57	-1.07932e-09	-1.32177	8.69084e-17	-1.07932e-09	-1.19113
56240867	chr3:56240867:G:T	7.39081e-58	-1.85642	-1.2093	5.43386e-18	-2.67556	-1.28778
56241112	chr3:56241112:A:T	4.22262e-57	-1.07932e-09	-1.32291	6.94834e-17	-1.07932e-09	-1.4149
56241213	chr3:56241213:C:T	2.2803e-57	-0.476639	-1.46242	1.34141e-15	2.68157	-1.13608
56242018	chr3:56242018:G:A	4.29187e-58	-2.52094	-1.08829	4.22442e-17	-1.04029	-0.872228
56242181	chr3:56242181:ATGGAGGCCATTTTTC:A	3.67508e-57	-1.07932e-09	-1.46179	7.07684e-17	-1.07932e-09	-1.39657
56242677	chr3:56242677:C:T	2.19983e-57	-1.97499	-4.45018e-10	1.95578e-17	-2.68261	-4.45018e-10
56242778	chr3:56242778:TATA:T	9.55848e-57	-1.07932e-09	-0.505938	1.63915e-16	-1.07932e-09	-0.556642
56242783	chr3:56242783:GACC:G	9.54467e-57	-1.07932e-09	-0.507385	1.63689e-16	-1.07932e-09	-0.558022
56243156	chr3:56243156:T:C	2.50779e-57	-1.92654	0.082578	5.29224e-13	8.90952	-1.38634
56243988	chr3:56243988:C:T	3.38785e-57	-0.086316	-1.45686	1.98376e-15	3.25214	-1.31538
56244478	chr3:56244478:T:C	3.32163e-58	-2.51328	-1.35221	4.92167e-14	6.23164	-1.08364
56244565	chr3:56244565:C:T	1.03816e-57	-1.31828	-1.40764	1.05764e-12	9.62731	-1.41174
56244727	chr3:56244727:A:G	3.37427e-58	-2.51334	-1.33643	5.02368e-14	6.22421	-1.0557
56245027	chr3:56245027:C:T	4.35414e-57	-1.07932e-09	-1.29224	6.68144e-17	-1.07932e-09	-1.45407
56245373	chr3:56245373:G:C	3.95153e-57	-1.07932e-09	-1.38926	6.7069e-17	-1.07932e-09	-1.45027
56245385	chr3:56245385:T:C	1.09686e-57	-2.67091	-4.45018e-10	1.69407e-16	-0.523685	-4.45018e-10
56245387	chr3:56245387:T:G	4.1978e-58	-2.59501	-1.03638	1.28954e-16	-0.219692	-0.576839
56245636	chr3:56245636:T:C	9.54202e-58	-1.3459	-1.46435	1.12517e-12	9.73777	-1.46032
56245751	chr3:56245751:T:C	9.37091e-58	-1.37101	-1.45733	7.6899e-13	9.35753	-1.46068
56245900	chr3:56245900:A:C	5.26933e-57	0.279766	-1.38123	2.31082e-15	3.32229	-1.23292
56246135	chr3:56246135:A:G	4.46214e-58	-2.55681	-1.01351	4.85209e-17	-0.958442	-0.815551
56246288	chr3:56246288:C:T	4.433e-57	0.110439	-1.38473	1.83846e-15	3.08767	-1.22697
56247272	chr3:56247272:A:AAT	4.13823e-57	-1.07932e-09	-1.3431	7.52905e-17	-1.07932e-09	-1.33463
56247324	chr3:56247324:AAT:A	2.79701e-57	-0.276241	-1.45857	1.76061e-15	2.99636	-1.17893
56247610	chr3:56247610:T:C	3.95769e-57	-1.07932e-09	-1.38771	7.91641e-17	-1.07932e-09	-1.28446
56247779	chr3:56247779:C:G	9.11718e-57	-1.07932e-09	-0.553207	1.82072e-16	-1.07932e-09	-0.451584
56248327	chr3:56248327:C:A	4.99068e-57	-1.07932e-09	-1.1558	8.01601e-17	-1.07932e-09	-1.27196
56248456	chr3:56248456:C:T	2.24939e-57	-1.95271	-4.45018e-10	1.96405e-17	-2.67839	-4.45018e-10
56248842	chr3:56248842:C:G	4.17616e-57	-1.07932e-09	-1.33397	6.71876e-17	-1.07932e-09	-1.4485
56248950	chr3:56248950:T:C	4.06706e-58	-2.19904	-1.46399	6.31652e-18	-2.36733	-1.44549
56249289	chr3:56249289:C:T	9.89297e-57	-1.07932e-09	-0.471542	1.23186e-16	-1.07932e-09	-0.842294
56249427	chr3:56249427:G:A	2.12045e-55	2.59343	-4.45018e-10	4.44638e-15	2.74386	-4.45018e-10
56249438	chr3:56249438:GCC:G	5.62377e-56	-1.07932e-09	1.26622	9.96977e-16	-1.07932e-09	1.24874
56249482	chr3:56249482:C:T	1.51203e-56	-1.07932e-09	-0.0473317	4.63109e-16	-1.07932e-09	0.481975
56249636	chr3:56249636:G:A	8.18579e-58	-2.66632	-0.297234	7.23908e-17	-1.27358	-0.100325
56250001	chr3:56250001:G:A	5.16816e-58	-2.63732	-0.786117	5.39227e-17	-0.63353	-1.03491
56250277	chr3:56250277:G:A	1.63148e-57	-2.32341	0.0495281	5.61307e-13	8.51679	-0.934753
56250454	chr3:56250454:T:A	1.57807e-57	-0.852958	-1.45421	5.69778e-16	2.01493	-1.32568
56250519	chr3:56250519:C:T	4.59538e-58	-2.23349	-1.30741	1.20634e-15	2.89832	-1.45896
56250607	chr3:56250607:C:CAT	2.37337e-57	-1.89906	-4.45018e-10	1.95824e-17	-2.68136	-4.45018e-10
56250756	chr3:56250756:C:T	3.45229e-57	-2.37302	0.848692	6.65702e-13	8.00327	-0.250661
56251493	chr3:56251493:A:C	6.51086e-57	-1.07932e-09	-0.889895	9.13007e-17	-1.07932e-09	-1.14183
56251789	chr3:56251789:G:C	2.39629e-57	-1.88944	-4.45018e-10	2.01643e-17	-2.65207	-4.45018e-10
56252018	chr3:56252018:A:T	4.1126e-58	-2.28038	-1.37152	5.9149e-18	-2.43025	-1.44827
56252124	chr3:56252124:G:A	6.32728e-57	-1.07932e-09	-0.918496	1.48128e-16	-1.07932e-09	-0.65791
56252599	chr3:56252599:G:A	4.78471e-57	-2.65522	1.45728	4.33518e-16	-1.16939	1.58534
56253496	chr3:56253496:G:A	4.67536e-57	-2.66333	1.44227	4.00494e-16	-1.23121	1.56793
56253741	chr3:56253741:T:C	4.5137e-57	-2.65115	1.39491	3.77619e-16	-1.0619	1.3398
56254191	chr3:56254191:G:A	4.46125e-57	-2.65639	1.38845	3.81198e-16	-1.18817	1.4755
56254222	chr3:56254222:C:A	3.75129e-57	-2.65314	1.21187	3.27424e-16	-1.16225	1.29751
56254282	chr3:56254282:A:C	5.59315e-58	-2.23559	-1.10882	1.70596e-17	-1.35525	-1.46403
56254499	chr3:56254499:G:C	6.99052e-57	-1.07932e-09	-0.818811	1.50945e-16	-1.07932e-09	-0.639071
56254869	chr3:56254869:T:A	5.48791e-57	-2.63017	1.56935	4.74409e-16	-0.959978	1.46606
56255056	chr3:56255056:C:T	6.52218e-57	-1.07932e-09	-0.888158	9.11199e-17	-1.07932e-09	-1.14381
56255486	chr3:56255486:G:C	1.27579e-56	-1.38621	1.169	4.88126e-17	-2.02932	0.261317
56255872	chr3:56255872:G:C	1.424e-57	-0.94948	-1.46042	7.63701e-16	2.12187	-1.13968
56256025	chr3:56256025:T:C	4.04834e-57	-1.07932e-09	-1.36506	6.70976e-17	-1.07932e-09	-1.44984
56256073	chr3:56256073:G:C	4.04633e-57	-1.07932e-09	-1.36556	6.70846e-17	-1.07932e-09	-1.45003
56256214	chr3:56256214:A:G	3.73235e-57	-1.07932e-09	-1.44633	6.59954e-17	-1.07932e-09	-1.4664
56256446	chr3:56256446:T:C	1.5165e-57	-2.44457	0.0976042	4.06759e-17	-1.40091	-0.549439
56256963	chr3:56256963:C:A	7.41391e-57	-1.03511	0.275104	4.24468e-17	-1.73765	-0.170086
56256987	chr3:56256987:C:G	1.37504e-57	-0.979319	-1.46556	5.57169e-16	1.9564	-1.28952
56257105	chr3:56257105:G:A	7.28462e-57	-1.08687	0.309268	4.1977e-17	-1.77904	-0.139822
56257159	chr3:56257159:G:A	1.16122e-57	-2.6139	-4.45018e-10	3.92045e-17	-1.9872	-4.45018e-10
56257182	chr3:56257182:C:T	4.27691e-57	-1.0146	-0.295539	2.74188e-17	-1.71667	-0.628094
56257207	chr3:56257207:T:C	5.49104e-57	-1.37221	0.311957	3.17778e-17	-1.94439	-0.252835
56257240	chr3:56257240:T:C	3.70533e-57	-1.07932e-09	-1.45359	6.60983e-17	-1.07932e-09	-1.46484
56257366	chr3:56257366:T:C	3.73926e-57	-1.07932e-09	-1.44448	6.59925e-17	-1.07932e-09	-1.46645
56258153	chr3:56258153:G:C	3.73491e-57	-1.07932e-09	-1.44564	7.86416e-17	-1.07932e-09	-1.29109
56258166	chr3:56258166:T:C	5.91069e-57	-2.64341	1.6568	4.85497e-16	-1.033	1.56219
56258397	chr3:56258397:C:T	6.59706e-57	-1.07932e-09	-0.876743	9.19996e-17	-1.07932e-09	-1.1342
56258409	chr3:56258409:G:A	2.67532e-57	-1.7793	-4.45018e-10	1.95641e-17	-2.68229	-4.45018e-10
56258801	chr3:56258801:C:A	8.28005e-57	-0.984914	0.335397	4.68089e-17	-1.69401	-0.115901
56259161	chr3:56259161:G:A	3.74103e-57	-1.07932e-09	-1.44401	6.59927e-17	-1.07932e-09	-1.46644
56259543	chr3:56259543:A:G	6.43662e-57	-1.07932e-09	-0.901364	9.04288e-17	-1.07932e-09	-1.15142
56259804	chr3:56259804:G:A	3.79037e-57	-1.07932e-09	-1.4309	7.28917e-17	-1.07932e-09	-1.36701
56259955	chr3:56259955:G:A	3.74836e-57	-1.07932e-09	-1.44205	6.59969e-17	-1.07932e-09	-1.46638
56260532	chr3:56260532:T:C	3.70486e-58	-2.45883	-1.29748	1.12191e-17	-1.94031	-1.29806
56261523	chr3:56261523:G:A	2.67797e-58	-2.68374	-1.39716	1.13995e-17	-2.27528	-0.947133
56261809	chr3:56261809:G:A	4.56429e-57	-1.07932e-09	-1.2451	9.90391e-17	-1.07932e-09	-1.06047
56261961	chr3:56261961:G:T	1.01664e-57	-1.98421	-0.762656	1.36207e-11	10.7167	0.0544545
56262064	chr3:56262064:A:G	3.7448e-57	-1.07932e-09	-1.443	6.59954e-17	-1.07932e-09	-1.4664
56262707	chr3:56262707:T:C	3.76346e-57	-1.07932e-09	-1.43803	7.20196e-17	-1.07932e-09	-1.37905
56263374	chr3:56263374:AG:A	7.35842e-57	-1.07932e-09	-0.767521	1.07645e-16	-1.07932e-09	-0.97715
56263736	chr3:56263736:A:G	1.71873e-56	-1.24906	1.32986	5.82622e-17	-2.00689	0.415851
56263935	chr3:56263935:T:C	4.34714e-57	-1.07932e-09	-1.29385	6.94227e-17	-1.07932e-09	-1.41577
56264110	chr3:56264110:T:C	6.9549e-58	-1.84755	-1.27896	8.30437e-12	11.1242	-0.847929
56264363	chr3:56264363:G:A	1.19686e-57	-2.58366	-4.45018e-10	3.10705e-17	-2.21973	-4.45018e-10
56264817	chr3:56264817:G:A	2.05633e-56	-1.5309	1.79104	7.17839e-17	-2.19561	0.813284
56264940	chr3:56264940:T:C	3.93295e-57	-1.07932e-09	-1.39398	6.74495e-17	-1.07932e-09	-1.44461
56264977	chr3:56264977:C:T	1.44291e-56	-1.35387	1.25975	5.09902e-17	-2.07963	0.355275
56265207	chr3:56265207:T:C	3.74146e-57	-1.07932e-09	-1.44389	6.59926e-17	-1.07932e-09	-1.46645
56265666	chr3:56265666:A:G	1.47023e-57	-0.921266	-1.45668	6.75376e-16	1.96521	-1.10593
56265926	chr3:56265926:G:A	4.10101e-57	-1.07932e-09	-1.35213	6.66128e-17	-1.07932e-09	-1.45709
56265957	chr3:56265957:C:A	1.07439e-56	-1.27527	0.886236	4.68194e-17	-1.99072	0.181033
56266422	chr3:56266422:A:G	1.18541e-56	-1.25526	0.964573	5.26346e-17	-1.96227	0.269657
56266971	chr3:56266971:A:G	1.14062e-56	-1.30788	0.978664	4.97849e-17	-2.00667	0.258389
56267077	chr3:56267077:C:T	1.54434e-57	-0.872923	-1.45584	7.42205e-16	2.0694	-1.11576
56267434	chr3:56267434:G:T	3.65802e-57	-1.07932e-09	-1.46644	6.67946e-17	-1.07932e-09	-1.45436
56267450	chr3:56267450:T:C	1.20186e-56	-1.41394	1.13703	4.37866e-17	-2.12578	0.249115
56267598	chr3:56267598:C:T	1.50274e-56	-1.30053	1.24704	5.22398e-17	-2.05042	0.350275
56267772	chr3:56267772:C:T	4.38085e-57	-1.07932e-09	-1.28612	6.96845e-17	-1.07932e-09	-1.41201
56268160	chr3:56268160:G:A	1.45747e-57	-2.26278	-0.123889	7.32725e-13	9.28707	-1.43853
56268373	chr3:56268373:G:A	1.49669e-56	-1.32153	1.264	5.2167e-17	-2.06677	0.365232
56268612	chr3:56268612:T:C	6.48876e-57	-0.893295	-4.45018e-10	6.21508e-15	3.07875	-4.45018e-10
56268918	chr3:56268918:A:G	4.36137e-57	-2.63921	1.34863	3.65463e-16	-1.01124	1.25642
56269293	chr3:56269293:T:C	1.05286e-57	-1.97113	-0.740727	1.50586e-11	10.7885	0.0829456
56269552	chr3:56269552:G:A	8.72561e-57	-0.597105	-4.45018e-10	1.76687e-16	-0.481609	-4.45018e-10
56269876	chr3:56269876:G:A	3.72144e-57	-1.07932e-09	-1.44926	6.60245e-17	-1.07932e-09	-1.46596
56270067	chr3:56270067:A:AAGG	1.91195e-56	-1.3924	1.57974	4.34654e-17	-2.18029	0.296265
56270178	chr3:56270178:AAAAG:A	1.25622e-57	-1.87717	-0.658092	1.46896e-11	10.6377	0.209007
56270460	chr3:56270460:G:A	3.82809e-57	-1.07932e-09	-1.421	7.57818e-17	-1.07932e-09	-1.32813
56270899	chr3:56270899:A:G	6.8648e-57	-1.07932e-09	-0.836959	9.57503e-17	-1.07932e-09	-1.09424
56270903	chr3:56270903:A:C	7.32043e-57	-1.07932e-09	-0.772698	1.06452e-16	-1.07932e-09	-0.988298
56271382	chr3:56271382:T:C	2.41587e-57	-2.44404	0.562729	2.69459e-13	6.52694	0.32124
56271644	chr3:56271644:C:T	3.69999e-57	-1.07932e-09	-1.45504	6.67435e-17	-1.07932e-09	-1.45513
56272034	chr3:56272034:T:A	1.68336e-57	-2.23156	-0.0110131	7.32985e-13	8.80699	-0.958097
56272116	chr3:56272116:C:T	4.47601e-57	-1.07932e-09	-1.26463	7.05884e-17	-1.07932e-09	-1.39912
56272215	chr3:56272215:C:A	1.5536e-57	-2.32279	-4.45018e-10	1.99538e-17	-2.66257	-4.45018e-10
56272404	chr3:56272404:T:C	9.94808e-58	-1.58008	-1.18849	1.5783e-15	2.18575	-0.477638
56272410	chr3:56272410:A:T	7.31493e-58	-2.40991	-0.666125	1.46013e-17	-1.7823	-1.19258
56272701	chr3:56272701:T:C	5.7145e-57	-2.36494	1.34458	6.54685e-13	7.25556	0.480367
56273116	chr3:56273116:C:A	9.71022e-58	-2.61791	-0.174862	2.33026e-16	0.533318	-0.738154
56273149	chr3:56273149:T:C	3.69427e-57	-1.07932e-09	-1.45658	6.68333e-17	-1.07932e-09	-1.45379
56273675	chr3:56273675:G:A	7.03744e-57	-2.40329	1.59117	9.14553e-13	7.39114	0.679068
56275084	chr3:56275084:T:A	3.68633e-57	-1.07932e-09	-1.45873	6.70194e-17	-1.07932e-09	-1.45101
56275606	chr3:56275606:A:C	5.7754e-57	-2.39209	1.38233	8.33319e-13	7.47063	0.506557
56275706	chr3:56275706:T:C	4.32779e-57	-1.07932e-09	-1.29831	6.93206e-17	-1.07932e-09	-1.41725
56276356	chr3:56276356:C:A	4.25535e-57	-1.07932e-09	-1.31519	6.85266e-17	-1.07932e-09	-1.42877
56276623	chr3:56276623:G:T	3.67763e-57	-1.07932e-09	-1.4611	6.72887e-17	-1.07932e-09	-1.447
56276702	chr3:56276702:T:C	1.10097e-57	-2.66718	-4.45018e-10	5.61108e-17	-1.62866	-4.45018e-10
56276823	chr3:56276823:C:T	1.58949e-57	-2.29995	-4.45018e-10	3.33216e-17	-2.14978	-4.45018e-10
56277068	chr3:56277068:A:C	6.36175e-58	-2.27467	-0.940976	3.01703e-13	8.40557	-1.44436
56277338	chr3:56277338:C:T	1.0912e-56	-1.07932e-09	-0.373505	2.48335e-16	-1.07932e-09	-0.141209
56277657	chr3:56277657:T:C	5.52501e-57	-2.39203	1.33795	7.59421e-13	7.40877	0.475549
56277827	chr3:56277827:A:C	1.7475e-57	-0.738753	-1.46643	8.30866e-16	2.27732	-1.21084
56277982	chr3:56277982:C:A	3.24581e-57	-1.586	-4.45018e-10	1.97165e-17	-2.67453	-4.45018e-10
56278008	chr3:56278008:A:G	6.71075e-57	-2.44245	1.58279	7.13783e-13	7.14253	0.679817
56278106	chr3:56278106:T:A	5.80125e-57	-2.43528	1.42999	6.42196e-13	7.15647	0.560194
56278112	chr3:56278112:C:G	8.21127e-58	-2.33661	-0.623831	1.45726e-17	-1.81234	-1.1645
56278167	chr3:56278167:T:G	4.50097e-57	-1.07932e-09	-1.25907	7.08261e-17	-1.07932e-09	-1.39576
56278688	chr3:56278688:C:T	1.57029e-56	-1.07932e-09	-0.00951984	5.65554e-16	-1.07932e-09	0.681818
56278902	chr3:56278902:A:C	4.39256e-57	-1.07932e-09	-1.28345	6.98565e-17	-1.07932e-09	-1.40954
56279036	chr3:56279036:C:T	2.07441e-57	-2.03369	-4.45018e-10	1.95608e-17	-2.68246	-4.45018e-10
56279658	chr3:56279658:C:A	4.4063e-57	-1.07932e-09	-1.28033	6.99683e-17	-1.07932e-09	-1.40795
56279828	chr3:56279828:A:G	8.28637e-58	-2.19179	-0.759545	4.7218e-13	8.80821	-1.39908
56279871	chr3:56279871:T:C	6.35376e-57	-2.34723	1.43291	7.65911e-13	7.34438	0.54845
56279880	chr3:56279880:G:A	1.15558e-56	-1.07932e-09	-0.316179	2.64346e-16	-1.07932e-09	-0.0787285
56280014	chr3:56280014:G:T	4.95973e-58	-2.08052	-1.38408	3.25559e-13	8.48584	-1.44853
56281087	chr3:56281087:C:T	5.42182e-57	-2.34133	1.2684	6.80652e-13	7.36401	0.410814
56281362	chr3:56281362:G:A	7.73635e-58	-1.75526	-1.26477	1.05895e-17	-1.92344	-1.37269
56281572	chr3:56281572:A:G	4.40591e-57	-1.07932e-09	-1.28042	9.65406e-17	-1.07932e-09	-1.08602
56282827	chr3:56282827:G:T	8.9091e-58	-1.59531	-1.28356	1.30334e-15	2.15944	-0.642743
56282843	chr3:56282843:G:A	1.10755e-57	-2.66122	-4.45018e-10	1.01208e-16	-1.03881	-4.45018e-10
56283160	chr3:56283160:C:T	1.15558e-56	-1.07932e-09	-0.316179	2.64346e-16	-1.07932e-09	-0.0787285
56283671	chr3:56283671:C:A	3.70501e-57	-1.07932e-09	-1.45368	6.66649e-17	-1.07932e-09	-1.45631
56283820	chr3:56283820:G:A	6.08543e-57	-2.36494	1.40746	9.36015e-13	7.55005	0.543348
56284455	chr3:56284455:G:T	4.33926e-57	-1.07932e-09	-1.29566	6.94403e-17	-1.07932e-09	-1.41552
56284602	chr3:56284602:G:A	4.97122e-58	-2.1243	-1.33799	5.95867e-13	9.06942	-1.42763
56284893	chr3:56284893:A:G	3.65801e-57	-1.07932e-09	-1.46645	6.8827e-17	-1.07932e-09	-1.42439
56285825	chr3:56285825:A:G	8.71043e-58	-2.66583	-0.235596	4.40969e-17	-2.67596	0.806363
56285973	chr3:56285973:A:C	3.65806e-57	-1.07932e-09	-1.46643	6.74381e-17	-1.07932e-09	-1.44478
56286081	chr3:56286081:G:A	4.10905e-58	-2.67287	-0.979892	2.87206e-17	-2.32612	0.0277519
56286311	chr3:56286311:A:G	1.99986e-57	-2.38505	0.314762	5.67595e-17	-1.23884	-0.378321
56286385	chr3:56286385:A:G	6.39066e-58	-2.02889	-1.18223	6.4101e-16	1.76341	-0.956351
56286434	chr3:56286434:AAAAAAG:A	7.02263e-57	-1.07932e-09	-0.814229	9.7572e-17	-1.07932e-09	-1.0754
56286602	chr3:56286602:A:C	3.21728e-57	-1.59483	-4.45018e-10	1.96969e-17	-2.67553	-4.45018e-10
56286952	chr3:56286952:T:C	1.50835e-56	-1.07932e-09	-0.0497643	5.37973e-16	-1.07932e-09	0.631821
56287247	chr3:56287247:A:G	8.46515e-58	-2.67896	-0.251032	4.34714e-17	-2.66491	0.781028
56287373	chr3:56287373:G:A	8.76419e-58	-2.66987	-0.225411	4.48384e-17	-2.67286	0.819936
56287843	chr3:56287843:G:A	5.6107e-57	-1.07932e-09	-1.03869	8.87038e-17	-1.07932e-09	-1.17068
56288179	chr3:56288179:C:T	8.32863e-58	-2.66494	-0.281308	4.13322e-17	-2.67687	0.742528
56288466	chr3:56288466:A:G	8.37568e-58	-2.66265	-0.277969	4.1531e-17	-2.67814	0.748597
56288486	chr3:56288486:C:T	3.6731e-57	-1.07932e-09	-1.46233	6.73342e-17	-1.07932e-09	-1.44632
56288584	chr3:56288584:T:A	3.90278e-57	-1.07932e-09	-1.40168	6.60625e-17	-1.07932e-09	-1.46539
56289239	chr3:56289239:T:G	4.38383e-57	-1.07932e-09	-1.28544	6.98056e-17	-1.07932e-09	-1.41027
56289242	chr3:56289242:C:T	1.67502e-56	-1.07932e-09	0.0550435	6.0753e-16	-1.07932e-09	0.753414
56289323	chr3:56289323:C:A	3.67e-57	-1.07932e-09	-1.46317	6.74734e-17	-1.07932e-09	-1.44425
56289418	chr3:56289418:T:C	8.59753e-58	-1.60155	-1.31293	1.46159e-15	2.77362	-1.14233
56290191	chr3:56290191:G:A	4.49622e-57	-1.07932e-09	-1.26013	1.03673e-16	-1.07932e-09	-1.01474
56291219	chr3:56291219:T:A	8.22855e-58	-1.6169	-1.34144	1.10734e-15	2.10576	-0.752031
56291468	chr3:56291468:A:C	4.3471e-57	-1.07932e-09	-1.29386	8.86926e-17	-1.07932e-09	-1.17081
56291710	chr3:56291710:T:A	1.41656e-57	-2.41514	-4.45018e-10	1.98222e-17	-2.66919	-4.45018e-10
56292945	chr3:56292945:C:T	7.82431e-58	-2.67428	-0.334441	3.85134e-17	-2.67623	0.671245
56293033	chr3:56293033:T:C	4.1451e-57	-1.07932e-09	-1.34144	6.78219e-17	-1.07932e-09	-1.4391
56293075	chr3:56293075:G:A	4.14067e-57	-1.07932e-09	-1.34251	6.77894e-17	-1.07932e-09	-1.43958
56294182	chr3:56294182:G:A	8.18404e-58	-2.67245	-0.291316	4.07579e-17	-2.67499	0.726648
56294363	chr3:56294363:A:G	5.66991e-57	-1.07932e-09	-1.02819	9.17153e-17	-1.07932e-09	-1.1373
56294433	chr3:56294433:C:T	8.36413e-58	-2.67307	-0.26893	4.20187e-17	-2.67424	0.756367
56294441	chr3:56294441:G:T	8.05678e-58	-2.67151	-0.307923	3.98194e-17	-2.6756	0.70397
56294564	chr3:56294564:T:G	2.70528e-57	-0.312987	-1.45518	1.15838e-15	2.70401	-1.30522
56294959	chr3:56294959:A:T	8.29855e-58	-2.6702	-0.279673	4.13369e-17	-2.67668	0.74245
56295083	chr3:56295083:C:A	2.53059e-57	-0.38419	-1.45072	9.98517e-16	2.57025	-1.31997
56295236	chr3:56295236:T:G	2.81229e-57	-0.272276	-1.45709	1.24913e-15	2.77203	-1.29781
56295802	chr3:56295802:C:T	1.10153e-57	-2.66666	-4.45018e-10	1.96873e-17	-2.67602	-4.45018e-10
56296035	chr3:56296035:T:A	1.46287e-57	-2.38297	-4.45018e-10	2.64968e-17	-2.37896	-4.45018e-10
56296340	chr3:56296340:C:T	8.15055e-58	-2.67719	-0.290677	4.10688e-17	-2.66861	0.727874
56296373	chr3:56296373:G:T	1.47284e-55	2.229	-4.45018e-10	6.9018e-15	3.18355	-4.45018e-10
56296491	chr3:56296491:A:C	2.20546e-57	-1.97243	-4.45018e-10	1.95252e-17	-2.68428	-4.45018e-10
56296504	chr3:56296504:G:A	1.62478e-56	-1.07932e-09	0.0245904	4.9909e-16	-1.07932e-09	0.556798
56297325	chr3:56297325:G:C	7.6402e-58	-1.72884	-1.30369	9.10739e-16	1.82458	-0.666314
56297388	chr3:56297388:G:C	3.0413e-58	-2.48726	-1.4664	6.59527e-18	-2.36175	-1.40788
56297389	chr3:56297389:T:A	3.04253e-58	-2.48685	-1.46641	6.60162e-18	-2.36102	-1.40765
56297407	chr3:56297407:A:G	9.04767e-58	-2.66772	-0.195728	4.66005e-17	-2.67542	0.861048
56297567	chr3:56297567:G:T	8.37291e-58	-2.67315	-0.267799	4.2092e-17	-2.67399	0.757858
56297644	chr3:56297644:G:A	4.17976e-58	-2.67615	-0.959545	2.90841e-17	-2.34962	0.0638241
56297663	chr3:56297663:G:A	8.07408e-58	-2.6757	-0.30159	4.03714e-17	-2.67104	0.713173
56297715	chr3:56297715:T:A	7.60553e-58	-1.74647	-1.29061	9.04583e-16	1.79248	-0.640992
56297993	chr3:56297993:A:C	4.48845e-58	-2.36665	-1.1978	1.23702e-17	-2.30527	-0.835424
56298165	chr3:56298165:C:T	7.24712e-58	-1.79092	-1.29443	8.24333e-16	1.70726	-0.648672
56298843	chr3:56298843:T:C	7.5807e-58	-1.78908	-1.25127	9.04609e-16	1.71167	-0.560158
56298932	chr3:56298932:C:T	1.50756e-56	-1.07932e-09	-0.0502899	3.79989e-16	-1.07932e-09	0.284154
56298998	chr3:56298998:G:A	1.08962e-57	-2.67754	-4.45018e-10	2.00995e-17	-2.65529	-4.45018e-10
56299057	chr3:56299057:A:G	7.63394e-58	-1.79704	-1.2363	9.4375e-16	1.7317	-0.537824
56299281	chr3:56299281:T:C	8.3351e-58	-1.78397	-1.1615	8.47299e-16	2.12933	-1.04326
56301584	chr3:56301584:T:C	1.0952e-57	-2.67243	-4.45018e-10	3.558e-17	-2.0842	-4.45018e-10
56301614	chr3:56301614:T:G	2.54182e-57	-0.645552	-1.18494	2.27713e-15	2.89701	-0.822329
56301721	chr3:56301721:A:T	2.62938e-57	-1.79662	-4.45018e-10	1.96696e-17	-2.67691	-4.45018e-10
56301910	chr3:56301910:G:A	2.62473e-57	-0.368692	-1.4297	1.46194e-15	2.86113	-1.22959
56302376	chr3:56302376:C:T	2.44852e-57	-1.86788	-4.45018e-10	1.95746e-17	-2.68176	-4.45018e-10
56302508	chr3:56302508:C:A	1.02685e-56	-1.07932e-09	-0.434289	2.32726e-16	-1.07932e-09	-0.206126
56302513	chr3:56302513:A:AT	2.38845e-57	-1.89272	-4.45018e-10	1.95507e-17	-2.68298	-4.45018e-10
56302699	chr3:56302699:C:T	2.47542e-57	-1.85696	-4.45018e-10	1.95894e-17	-2.681	-4.45018e-10
56302822	chr3:56302822:T:C	3.39027e-58	-2.38903	-1.45602	7.97729e-18	-2.23207	-1.34732
56302926	chr3:56302926:G:A	2.38619e-57	-1.89367	-4.45018e-10	1.95502e-17	-2.683	-4.45018e-10
56302996	chr3:56302996:A:G	2.66366e-57	-0.321066	-1.4626	1.15733e-15	2.67392	-1.27603
56303171	chr3:56303171:T:C	2.31173e-57	-1.92537	-4.45018e-10	1.954e-17	-2.68352	-4.45018e-10
56304553	chr3:56304553:CTAG:C	6.76435e-57	-1.07932e-09	-0.851701	1.02502e-16	-1.07932e-09	-1.0261
56304734	chr3:56304734:T:C	3.01588e-55	-1.07932e-09	2.94569	5.16958e-15	-1.07932e-09	2.89456
56304864	chr3:56304864:C:T	2.38583e-57	-0.747562	-1.14626	1.91904e-15	2.66635	-0.762755
56305402	chr3:56305402:G:A	1.37721e-56	-1.07932e-09	-0.140721	3.19104e-16	-1.07932e-09	0.10953
56305864	chr3:56305864:T:TG	5.92588e-58	-2.49089	-0.795729	8.53863e-18	-2.68436	-0.827025
56306037	chr3:56306037:C:T	3.72066e-57	-1.07932e-09	-1.44947	7.30582e-17	-1.07932e-09	-1.36473
56306628	chr3:56306628:C:A	6.47384e-57	-0.895597	-4.45018e-10	2.78283e-17	-2.32993	-4.45018e-10
56306679	chr3:56306679:A:G	3.65844e-57	-1.07932e-09	-1.46633	6.75352e-17	-1.07932e-09	-1.44334
56307118	chr3:56307118:C:T	2.41207e-57	-0.431296	-1.45158	9.36341e-16	2.50187	-1.31588
56307297	chr3:56307297:C:T	2.49283e-57	-0.721263	-1.12868	2.12674e-15	2.73561	-0.729255
56307486	chr3:56307486:C:T	7.26453e-58	-1.76972	-1.31323	7.62775e-16	2.19179	-1.21082
56307564	chr3:56307564:G:A	2.38564e-57	-0.436944	-1.45695	9.3493e-16	2.49053	-1.30605
56307768	chr3:56307768:G:A	4.93245e-58	-2.66219	-0.80793	1.83377e-17	-2.68434	-0.0626908
56307816	chr3:56307816:A:G	3.93023e-57	-1.07932e-09	-1.39467	7.13175e-17	-1.07932e-09	-1.38885
56307835	chr3:56307835:C:T	8.58108e-58	-1.79315	-1.12324	6.94086e-18	-2.68002	-1.03854
56307955	chr3:56307955:G:A	3.08823e-57	-1.63577	-4.45018e-10	5.00786e-17	-1.74239	-4.45018e-10
56308500	chr3:56308500:G:A	4.16089e-57	-1.07932e-09	-1.33764	8.35903e-17	-1.07932e-09	-1.23006
56308539	chr3:56308539:G:A	3.06498e-57	-1.64333	-4.45018e-10	3.12843e-17	-2.21287	-4.45018e-10
56308799	chr3:56308799:T:C	8.36448e-58	-1.92408	-1.01788	1.35906e-17	-2.6816	-0.365014
56309011	chr3:56309011:C:T	1.11674e-56	-1.07932e-09	-0.350369	2.60544e-16	-1.07932e-09	-0.0932168
56309082	chr3:56309082:A:G	3.31327e-57	-1.86517	0.299737	2.57355e-17	-2.68058	0.272463
56309191	chr3:56309191:C:A	6.21784e-57	-1.07932e-09	-0.935944	8.6025e-17	-1.07932e-09	-1.20135
56309267	chr3:56309267:C:T	6.46814e-57	-1.07932e-09	-0.896478	9.49128e-17	-1.07932e-09	-1.10303
56309269	chr3:56309269:C:G	1.22358e-57	-2.63375	0.0721591	6.5123e-17	-2.68391	1.2042
56309323	chr3:56309323:G:A	8.33548e-58	-2.1254	-0.820033	1.35428e-16	0.55469	-1.30224
56309516	chr3:56309516:G:A	8.3946e-58	-1.72792	-1.21045	9.4377e-16	2.28272	-1.08883
56309604	chr3:56309604:A:T	3.7464e-57	-1.07932e-09	-1.44257	7.41893e-17	-1.07932e-09	-1.34937
56309661	chr3:56309661:G:A	2.07116e-57	-2.03526	-4.45018e-10	1.95702e-17	-2.68198	-4.45018e-10
56309802	chr3:56309802:A:G	2.23619e-57	-1.95859	-4.45018e-10	4.46559e-17	-1.857	-4.45018e-10
56310004	chr3:56310004:A:G	1.73294e-56	-1.07932e-09	0.0890361	4.19946e-16	-1.07932e-09	0.384138
56310611	chr3:56310611:CT:C	2.03861e-57	-0.981887	-1.06921	1.60319e-15	2.63522	-0.911462
56310876	chr3:56310876:C:T	3.52504e-58	-2.3401	-1.46596	7.83113e-18	-2.18142	-1.41646
56311044	chr3:56311044:C:T	5.99764e-57	-0.972001	-4.45018e-10	2.32218e-17	-2.51089	-4.45018e-10
56311360	chr3:56311360:C:T	2.92199e-57	-1.6911	-4.45018e-10	2.99159e-17	-2.2576	-4.45018e-10
56311456	chr3:56311456:G:A	4.468e-57	-1.07932e-09	-1.26643	8.87495e-17	-1.07932e-09	-1.17017
56311541	chr3:56311541:C:T	1.85854e-57	-2.14358	-4.45018e-10	1.97816e-17	-2.67124	-4.45018e-10
56311645	chr3:56311645:G:C	1.60975e-56	-1.07932e-09	0.0152999	5.84404e-16	-1.07932e-09	0.714604
56311919	chr3:56311919:A:G	6.34056e-58	-1.94317	-1.27581	4.93353e-18	-2.67807	-1.38187
56312092	chr3:56312092:G:A	4.00244e-57	-1.37646	-4.45018e-10	2.41099e-15	2.13181	-4.45018e-10
56313414	chr3:56313414:C:T	1.95645e-57	-2.09224	-4.45018e-10	1.96628e-17	-2.67726	-4.45018e-10
56313779	chr3:56313779:C:T	3.71943e-57	-1.07932e-09	-1.4498	7.30915e-17	-1.07932e-09	-1.36428
56313897	chr3:56313897:G:A	2.69037e-57	-2.45199	0.678304	6.61287e-17	-1.37095	-0.0934307
56314678	chr3:56314678:G:A	2.71648e-57	-0.347964	-1.41607	1.03463e-15	2.66985	-1.38404
56315695	chr3:56315695:T:A	5.86652e-58	-2.5224	-0.774294	8.83597e-18	-2.68267	-0.794488
56316122	chr3:56316122:C:T	3.71267e-57	-1.07932e-09	-1.45161	6.74081e-17	-1.07932e-09	-1.44522
56316367	chr3:56316367:T:C	7.38415e-58	-2.06701	-0.999609	1.61422e-17	-2.68129	-0.193259
56316411	chr3:56316411:A:G	1.90326e-57	-2.1198	-4.45018e-10	3.05389e-17	-2.23699	-4.45018e-10
56316797	chr3:56316797:A:G	2.63033e-57	-0.416537	-1.37972	9.4709e-16	2.62175	-1.42435
56316851	chr3:56316851:C:T	6.11697e-57	-1.07932e-09	-0.952299	1.18109e-16	-1.07932e-09	-0.884376
56317273	chr3:56317273:G:A	3.92193e-57	-1.39678	-4.45018e-10	2.74623e-17	-2.34317	-4.45018e-10
56317715	chr3:56317715:A:G	2.56591e-57	-0.405431	-1.41562	9.52374e-16	2.58725	-1.38428
56317866	chr3:56317866:A:T	7.69048e-58	-2.15298	-0.872994	1.99537e-17	-2.67224	0.00966354
56318519	chr3:56318519:A:G	4.98048e-57	0.125661	-1.2835	1.47302e-15	2.99201	-1.35293
56318548	chr3:56318548:T:C	1.58172e-56	-1.07932e-09	-0.00226884	5.67355e-16	-1.07932e-09	0.684997
56319077	chr3:56319077:G:A	7.60709e-58	-2.00176	-1.03511	1.51836e-17	-2.68402	-0.25175
56319261	chr3:56319261:G:A	5.2394e-57	-1.07932e-09	-1.10716	9.9605e-17	-1.07932e-09	-1.05478
56319849	chr3:56319849:A:G	4.2909e-56	-1.07932e-09	0.995713	9.38449e-16	-1.07932e-09	1.18824
56320109	chr3:56320109:G:A	9.76e-57	-1.07932e-09	-0.485075	1.40634e-16	-1.07932e-09	-0.709825
56321120	chr3:56321120:C:G	3.73318e-57	-1.07932e-09	-1.44611	7.38085e-17	-1.07932e-09	-1.35451
56321339	chr3:56321339:T:C	3.86856e-57	-1.07932e-09	-1.41048	7.9205e-17	-1.07932e-09	-1.28395
56321732	chr3:56321732:G:A	4.95022e-58	-2.01546	-1.45106	4.66345e-18	-2.68292	-1.43331
56322364	chr3:56322364:C:T	7.49608e-58	-2.33486	-0.716715	9.39145e-18	-2.66624	-0.749952
56322487	chr3:56322487:G:A	1.25279e-57	-2.538	-4.45018e-10	2.14121e-17	-2.59203	-4.45018e-10
56322717	chr3:56322717:G:A	3.8711e-57	-1.07932e-09	-1.40983	7.94064e-17	-1.07932e-09	-1.28141
56323005	chr3:56323005:G:C	1.0792e-56	-1.07932e-09	-0.384565	1.3933e-16	-1.07932e-09	-0.719145
56323066	chr3:56323066:T:C	3.38395e-58	-2.38046	-1.46645	7.40105e-18	-2.24796	-1.40641
56323409	chr3:56323409:G:A	2.00242e-56	-1.07932e-09	0.233572	7.45479e-16	-1.07932e-09	0.958039
56323525	chr3:56323525:G:A	6.76344e-58	-2.00528	-1.14914	8.68574e-13	9.33311	-1.31449
56323825	chr3:56323825:T:C	2.17888e-57	-0.572176	-1.41238	7.60876e-16	2.36233	-1.38385
56324824	chr3:56324824:A:G	1.60452e-57	-1.77383	-0.51672	1.2374e-15	1.79292	-0.328138
56325173	chr3:56325173:G:A	3.76934e-57	-1.07932e-09	-1.43647	7.54298e-17	-1.07932e-09	-1.33279
56325241	chr3:56325241:G:A	1.08777e-57	-2.67923	-4.45018e-10	1.04397e-16	-1.00778	-4.45018e-10
56325701	chr3:56325701:C:T	4.17074e-57	-1.07932e-09	-1.33527	8.36599e-17	-1.07932e-09	-1.22923
56325790	chr3:56325790:A:G	8.96469e-57	-1.07932e-09	-0.570074	1.20116e-16	-1.07932e-09	-0.867528
56325921	chr3:56325921:A:AGAAT	1.51075e-57	-2.35076	-4.45018e-10	2.01228e-17	-2.65413	-4.45018e-10
56326555	chr3:56326555:C:A	5.95881e-58	-1.82524	-1.45584	4.64611e-18	-2.67974	-1.44022
56326566	chr3:56326566:A:G	8.58389e-58	-1.68328	-1.23279	3.37469e-15	3.50974	-1.04167
56326656	chr3:56326656:G:A	2.33619e-57	-0.523472	-1.39137	8.01248e-16	2.43736	-1.40718
56326846	chr3:56326846:C:G	8.21655e-58	-1.49349	-1.46631	5.92262e-18	-2.50897	-1.36824
56327211	chr3:56327211:G:T	3.80925e-57	-1.07932e-09	-1.42594	7.69936e-17	-1.07932e-09	-1.31227
56327324	chr3:56327324:C:A	3.99474e-57	-0.0782761	-1.30011	1.45567e-15	2.96342	-1.33619
56327408	chr3:56327408:T:C	1.01722e-57	-1.89591	-0.850378	9.95195e-16	1.9402	-0.693248
56327449	chr3:56327449:T:G	8.67233e-58	-1.67087	-1.23495	3.45961e-15	3.53879	-1.04587
56327538	chr3:56327538:T:C	1.16734e-57	-2.60864	-4.45018e-10	3.05261e-17	-2.23741	-4.45018e-10
56327670	chr3:56327670:C:A	2.36032e-57	-0.547265	-1.35731	7.49524e-16	2.39184	-1.42839
56328001	chr3:56328001:T:A	1.13774e-56	-1.07932e-09	-0.331739	3.92096e-16	-1.07932e-09	0.315519
56328151	chr3:56328151:T:C	3.93503e-57	-1.07932e-09	-1.39345	8.14711e-17	-1.07932e-09	-1.25574
56328182	chr3:56328182:A:C	2.3508e-57	-0.523489	-1.38512	7.98932e-16	2.43694	-1.40965
56328890	chr3:56328890:G:A	1.52678e-57	-2.34021	-4.45018e-10	1.96762e-17	-2.67658	-4.45018e-10
56328943	chr3:56328943:T:G	7.75016e-58	-1.55196	-1.46628	5.88913e-18	-2.53037	-1.35251
56329923	chr3:56329923:A:G	4.55377e-57	-1.07932e-09	-1.24741	8.64547e-17	-1.07932e-09	-1.19637
56330480	chr3:56330480:A:G	1.41174e-57	-1.57147	-0.847074	1.60144e-15	2.41596	-0.693294
56330837	chr3:56330837:T:G	1.33114e-57	-2.47733	-4.45018e-10	5.64628e-17	-1.62241	-4.45018e-10
56330927	chr3:56330927:C:T	3.65822e-57	-1.07932e-09	-1.46639	6.8541e-17	-1.07932e-09	-1.42856
56331862	chr3:56331862:C:T	1.5174e-56	-1.07932e-09	-0.0437826	5.36953e-16	-1.07932e-09	0.629923
56331868	chr3:56331868:G:T	1.25781e-57	-2.53399	-4.45018e-10	2.46795e-17	-2.45001	-4.45018e-10
56332115	chr3:56332115:G:A	3.79968e-57	-1.07932e-09	-1.42845	7.73484e-17	-1.07932e-09	-1.30767
56332160	chr3:56332160:A:G	1.09469e-57	-2.6729	-4.45018e-10	7.4492e-17	-1.3453	-4.45018e-10
56332857	chr3:56332857:T:C	5.79934e-56	-1.07932e-09	1.29696	9.45627e-16	-1.07932e-09	1.19586
56333064	chr3:56333064:G:A	3.66087e-57	-1.07932e-09	-1.46567	7.24107e-17	-1.07932e-09	-1.37363
56333162	chr3:56333162:T:C	4.74596e-58	-2.28684	-1.22182	1.97221e-16	1.07942	-1.45108
56333330	chr3:56333330:C:G	1.52384e-57	-0.894534	-1.4476	7.59284e-16	2.41361	-1.43723
56333435	chr3:56333435:C:T	1.835e-56	-1.07932e-09	0.146265	6.4768e-16	-1.07932e-09	0.817409
56333673	chr3:56333673:A:G	3.89927e-57	-1.40258	-4.45018e-10	5.5554e-17	-1.63863	-4.45018e-10
56334449	chr3:56334449:C:T	3.7248e-57	-1.07932e-09	-1.44835	6.72777e-17	-1.07932e-09	-1.44716
56334875	chr3:56334875:G:T	3.65847e-57	-1.07932e-09	-1.46632	7.14961e-17	-1.07932e-09	-1.38634
56335481	chr3:56335481:G:T	4.60052e-58	-2.36295	-1.17683	5.34274e-14	6.55419	-1.3241
56335519	chr3:56335519:C:G	9.35728e-58	-1.63687	-1.19293	3.31995e-15	3.47471	-1.02299
56335835	chr3:56335835:A:G	1.10508e-57	-1.24243	-1.42102	2.42262e-16	1.29377	-1.45974
56336162	chr3:56336162:A:G	1.15642e-57	-1.1912	-1.42684	2.64088e-16	1.37761	-1.45731
56336176	chr3:56336176:T:A	3.30484e-58	-2.41469	-1.45587	1.06017e-17	-1.83803	-1.45695
56336177	chr3:56336177:C:T	3.30406e-58	-2.41493	-1.45587	1.05969e-17	-1.83848	-1.45695
56336732	chr3:56336732:A:G	9.58021e-58	-1.64194	-1.16432	3.41282e-15	3.46457	-0.985265
56336763	chr3:56336763:C:T	1.31085e-57	-2.30719	-0.185503	3.51643e-17	-2.52482	0.428866
56337011	chr3:56337011:T:C	2.00214e-57	-2.41764	0.348485	5.29802e-17	-1.3187	-0.36737
56337155	chr3:56337155:C:T	9.32645e-58	-1.62626	-1.20684	3.33492e-15	3.49534	-1.03912
56337291	chr3:56337291:A:G	1.60517e-56	-1.07932e-09	0.0124492	5.52504e-16	-1.07932e-09	0.658473
56337437	chr3:56337437:A:T	9.66138e-58	-1.61078	-1.18703	3.54561e-15	3.53185	-1.01437
56337464	chr3:56337464:A:T	1.56264e-56	-1.07932e-09	-0.0144055	5.35082e-16	-1.07932e-09	0.626432
56337599	chr3:56337599:C:T	6.28891e-57	-1.07932e-09	-0.92458	1.2035e-16	-1.07932e-09	-0.865587
56337635	chr3:56337635:C:G	9.09069e-58	-1.65012	-1.20858	3.14152e-15	3.4385	-1.04203
56338414	chr3:56338414:A:G	3.65952e-57	-1.07932e-09	-1.46603	7.04499e-17	-1.07932e-09	-1.40109
56338444	chr3:56338444:T:C	3.70892e-57	-1.07932e-09	-1.45263	6.77142e-17	-1.07932e-09	-1.44069
56338603	chr3:56338603:CAAA:C	1.2072e-57	-1.92123	-0.653835	1.05077e-15	1.78099	-0.479704
56338698	chr3:56338698:A:C	1.20234e-57	-1.9331	-0.645996	1.03286e-15	1.75335	-0.469256
56339079	chr3:56339079:G:C	1.11869e-57	-2.6512	-4.45018e-10	6.29899e-17	-1.51301	-4.45018e-10
56339288	chr3:56339288:G:A	6.83209e-58	-2.01458	-1.12974	2.91502e-16	1.44413	-1.42507
56339425	chr3:56339425:A:G	1.17146e-57	-1.90606	-0.699056	1.04619e-15	1.82527	-0.528346
56339434	chr3:56339434:A:G	1.19053e-57	-1.8897	-0.699268	1.08479e-15	1.86098	-0.527829
56339902	chr3:56339902:G:A	2.37735e-56	-1.07932e-09	0.405205	6.75238e-16	-1.07932e-09	0.859077
56339924	chr3:56339924:C:T	3.72723e-57	-1.07932e-09	-1.4477	6.97486e-17	-1.07932e-09	-1.41109
56340109	chr3:56340109:A:G	1.35526e-57	-2.45937	-4.45018e-10	5.2305e-17	-1.6989	-4.45018e-10
56340114	chr3:56340114:G:A	1.51831e-56	-1.07932e-09	-0.0431852	5.51846e-16	-1.07932e-09	0.657282
56340155	chr3:56340155:A:G	1.44675e-56	-1.07932e-09	-0.0914603	5.20197e-16	-1.07932e-09	0.598219
56340288	chr3:56340288:T:C	5.77119e-58	-1.8501	-1.46298	4.5208e-18	-2.68089	-1.4664
56340663	chr3:56340663:G:A	1.43738e-56	-1.07932e-09	-0.0979568	5.15631e-16	-1.07932e-09	0.589404
56340888	chr3:56340888:C:T	6.17465e-58	-2.05579	-1.18971	2.5963e-16	1.3505	-1.44723
56341083	chr3:56341083:G:A	1.17735e-56	-1.07932e-09	-0.297518	4.44026e-16	-1.07932e-09	0.439896
56341260	chr3:56341260:T:C	1.04316e-57	-1.91692	-0.80419	8.61665e-16	1.74932	-0.646438
56341686	chr3:56341686:C:G	1.02853e-57	-1.92491	-0.81033	8.36801e-16	1.72874	-0.655144
56341689	chr3:56341689:C:T	7.28892e-57	-1.07932e-09	-0.777012	2.95057e-16	-1.07932e-09	0.0311822
56341741	chr3:56341741:C:G	6.15291e-58	-1.78454	-1.46448	4.58664e-18	-2.6756	-1.45724
56342314	chr3:56342314:T:C	1.04171e-57	-1.26134	-1.46116	2.45818e-16	1.27177	-1.42317
56342448	chr3:56342448:C:T	1.4052e-56	-1.07932e-09	-0.120601	5.01931e-16	-1.07932e-09	0.562475
56343327	chr3:56343327:T:C	8.9597e-57	-1.07932e-09	-0.57063	1.59733e-16	-1.07932e-09	-0.582482
56343504	chr3:56343504:G:A	8.79527e-57	-1.07932e-09	-0.589153	1.77228e-16	-1.07932e-09	-0.478552
56343930	chr3:56343930:A:G	3.00188e-57	-1.00528	-0.658851	9.52754e-16	2.02324	-0.819875
56343947	chr3:56343947:T:A	8.87018e-56	1.72191	-4.45018e-10	2.03479e-15	1.96216	-4.45018e-10
56344032	chr3:56344032:A:C	1.1083e-57	-1.31425	-1.34629	8.32457e-18	-2.42557	-1.1112
56344235	chr3:56344235:A:G	5.16608e-57	-2.68039	1.55914	2.9925e-17	-2.68128	0.423985
56344451	chr3:56344451:A:C	1.72798e-56	-1.07932e-09	0.086174	6.82594e-16	-1.07932e-09	0.869912
56344515	chr3:56344515:C:G	7.64608e-58	-1.58605	-1.44571	4.80969e-18	-2.66205	-1.4233
56344585	chr3:56344585:T:C	3.35314e-58	-2.43029	-1.42577	8.26805e-18	-2.27551	-1.26808
56345115	chr3:56345115:C:T	1.5076e-56	-1.07932e-09	-0.0502633	5.56308e-16	-1.07932e-09	0.665334
56345384	chr3:56345384:T:C	1.20377e-57	-2.57791	-4.45018e-10	4.82981e-17	-1.7786	-4.45018e-10
56345527	chr3:56345527:G:A	3.43913e-57	-1.52815	-4.45018e-10	2.71202e-17	-2.35571	-4.45018e-10
56345557	chr3:56345557:G:C	4.36212e-57	-1.07932e-09	-1.29041	6.72147e-17	-1.07932e-09	-1.4481
56345672	chr3:56345672:G:A	1.43841e-56	-1.07932e-09	-0.0972464	5.25154e-16	-1.07932e-09	0.607704
56345760	chr3:56345760:C:T	1.5076e-56	-1.07932e-09	-0.0502633	5.56308e-16	-1.07932e-09	0.665334
56346211	chr3:56346211:A:C	8.1838e-58	-1.51853	-1.44527	4.85877e-18	-2.65255	-1.42265
56346400	chr3:56346400:A:G	6.59243e-57	-1.07932e-09	-0.877444	1.04322e-16	-1.07932e-09	-1.0085
56346648	chr3:56346648:A:G	3.67478e-57	-1.07932e-09	-1.46187	7.44947e-17	-1.07932e-09	-1.34526
56346753	chr3:56346753:A:G	1.24751e-57	-1.93264	-0.609575	1.12913e-15	1.80595	-0.432738
56346758	chr3:56346758:A:G	1.31235e-57	-1.06139	-1.43015	3.26482e-16	1.5862	-1.45381
56346802	chr3:56346802:G:A	8.55312e-58	-1.47344	-1.44622	4.88653e-18	-2.64548	-1.42403
56347298	chr3:56347298:A:G	1.23874e-57	-1.08962	-1.45965	3.23566e-16	1.54043	-1.41701
56348518	chr3:56348518:ATAC:A	1.43328e-57	-0.975317	-1.42809	3.63522e-16	1.67743	-1.43758
56348603	chr3:56348603:C:T	3.13258e-57	-1.62151	-4.45018e-10	1.99658e-17	-2.66197	-4.45018e-10
56348924	chr3:56348924:GAAGGAAGGAAGGAAGGAAGGAAGGA:G	3.94971e-57	-1.07932e-09	-1.38973	7.41886e-17	-1.07932e-09	-1.34938
56348928	chr3:56348928:GAAGGAAGGAAGGAAGGAAGGA:G	1.23398e-56	-1.07932e-09	-0.250539	3.10302e-16	-1.07932e-09	0.0815586
56349241	chr3:56349241:A:T	9.60818e-58	-1.39828	-1.40506	5.89989e-18	-2.67714	-1.20391
56349252	chr3:56349252:C:T	5.6524e-57	-1.07932e-09	-1.03129	8.85934e-17	-1.07932e-09	-1.17193
56349582	chr3:56349582:T:C	3.21552e-58	-2.49831	-1.39965	1.33444e-17	-1.71657	-1.34832
56349721	chr3:56349721:A:G	4.96573e-57	-1.07932e-09	-1.16081	1.16357e-16	-1.07932e-09	-0.899329
56349828	chr3:56349828:G:A	1.30823e-57	-1.06805	-1.42664	3.12102e-16	1.52617	-1.43883
56349892	chr3:56349892:G:A	1.29892e-57	-2.50184	-4.45018e-10	2.26085e-17	-2.53766	-4.45018e-10
56350089	chr3:56350089:G:A	7.70394e-58	-1.59818	-1.42604	4.6872e-18	-2.66446	-1.4467
56350141	chr3:56350141:G:T	1.26204e-56	-1.07932e-09	-0.228053	4.4526e-16	-1.07932e-09	0.442671
56350484	chr3:56350484:T:C	1.53764e-57	-1.85051	-0.482606	2.31575e-17	-2.63906	0.125385
56350552	chr3:56350552:G:GGA	3.33399e-57	-1.87193	0.312736	2.8777e-17	-2.68422	0.387807
56350555	chr3:56350555:T:G	2.35421e-57	-1.30434	-0.602822	7.24353e-16	1.75051	-0.821216
56350585	chr3:56350585:T:C	4.17732e-57	-1.07932e-09	-1.3337	7.75471e-17	-1.07932e-09	-1.3051
56350769	chr3:56350769:C:T	1.21143e-56	-1.07932e-09	-0.268977	4.23707e-16	-1.07932e-09	0.393054
56350894	chr3:56350894:T:G	4.56407e-57	-1.07932e-09	-1.24515	9.46899e-17	-1.07932e-09	-1.10538
56351310	chr3:56351310:A:G	1.24495e-57	-1.12746	-1.41682	2.84532e-16	1.44154	-1.44668
56351438	chr3:56351438:C:T	1.31031e-57	-2.4931	-4.45018e-10	2.0551e-17	-2.63308	-4.45018e-10
56351641	chr3:56351641:C:T	2.87814e-56	-1.07932e-09	0.596364	8.2814e-16	-1.07932e-09	1.06319
56352067	chr3:56352067:A:C	9.26049e-58	-2.59655	-0.243647	2.54113e-16	0.684147	-0.802355
56352128	chr3:56352128:G:A	3.97077e-57	-1.07932e-09	-1.38441	7.62658e-17	-1.07932e-09	-1.32176
56352183	chr3:56352183:A:G	3.88864e-57	-1.07932e-09	-1.40531	7.14187e-17	-1.07932e-09	-1.38743
56352190	chr3:56352190:C:T	1.21143e-56	-1.07932e-09	-0.268977	4.23707e-16	-1.07932e-09	0.393054
56352481	chr3:56352481:C:G	1.21612e-56	-1.07932e-09	-0.265113	4.25823e-16	-1.07932e-09	0.398035
56352632	chr3:56352632:T:C	1.20364e-56	-1.07932e-09	-0.275434	4.20293e-16	-1.07932e-09	0.384965
56352692	chr3:56352692:G:A	7.93922e-58	-2.08439	-0.909751	1.89284e-17	-2.68109	-0.0342325
56352851	chr3:56352851:C:T	1.85019e-57	-1.65719	-0.490888	3.13069e-17	-2.6317	0.419549
56352853	chr3:56352853:C:A	1.2118e-56	-1.07932e-09	-0.268676	4.23796e-16	-1.07932e-09	0.393265
56354442	chr3:56354442:G:C	8.93176e-58	-1.41307	-1.46327	4.80415e-18	-2.63387	-1.45264
56354771	chr3:56354771:C:G	1.06256e-57	-2.06162	-0.64107	6.4651e-16	1.38911	-0.57351
56355039	chr3:56355039:T:C	9.75134e-57	-1.07932e-09	-0.485963	3.21237e-16	-1.07932e-09	0.116192
56355194	chr3:56355194:C:T	2.08599e-57	-2.02812	-4.45018e-10	2.55847e-17	-2.41399	-4.45018e-10
56355404	chr3:56355404:G:A	1.17975e-56	-1.07932e-09	-0.295478	4.10073e-16	-1.07932e-09	0.360347
56355591	chr3:56355591:G:A	4.42136e-58	-2.33081	-1.24869	1.25162e-17	-2.14536	-0.983604
56355710	chr3:56355710:T:C	2.29636e-57	-1.54159	-0.390457	3.50439e-17	-2.6162	0.516814
56355864	chr3:56355864:TTC:T	1.35381e-57	-0.999125	-1.46132	5.76649e-16	2.06541	-1.36416
56356659	chr3:56356659:C:T	3.93816e-57	-1.07932e-09	-1.39265	7.53479e-17	-1.07932e-09	-1.33387
56356737	chr3:56356737:C:G	1.25084e-57	-1.07691	-1.46265	5.09308e-16	1.93142	-1.35436
56356755	chr3:56356755:T:C	3.39279e-57	-1.80344	0.261724	9.7779e-15	4.78196	-1.25007
56356773	chr3:56356773:G:C	1.15366e-56	-1.07932e-09	-0.317841	3.98989e-16	-1.07932e-09	0.332946
56356964	chr3:56356964:C:T	1.43772e-57	-1.03753	-1.36278	5.50383e-16	2.12106	-1.46644
56357217	chr3:56357217:G:A	1.40993e-57	-2.41982	-4.45018e-10	1.9534e-17	-2.68383	-4.45018e-10
56357281	chr3:56357281:G:C	7.96147e-58	-1.52604	-1.4653	4.64115e-18	-2.65467	-1.46635
56357354	chr3:56357354:A:G	8.38963e-57	-0.636371	-4.45018e-10	2.01042e-16	-0.352473	-4.45018e-10
56357483	chr3:56357483:G:A	4.0899e-57	-0.460713	-0.894134	1.31e-17	-2.51596	-0.567409
56357530	chr3:56357530:G:C	4.12211e-57	-1.347	-4.45018e-10	3.01777e-17	-2.24889	-4.45018e-10
56358122	chr3:56358122:T:G	6.424e-57	-1.07932e-09	-0.903326	1.00469e-16	-1.07932e-09	-1.04614
56358295	chr3:56358295:T:C	1.0063e-56	-1.07932e-09	-0.454498	3.24212e-16	-1.07932e-09	0.125411
56358360	chr3:56358360:C:G	7.56087e-58	-1.61734	-1.42563	1.76223e-16	0.909235	-1.39347
56358964	chr3:56358964:A:G	3.44658e-58	-2.36687	-1.4617	8.54806e-18	-2.12428	-1.386
56359041	chr3:56359041:T:G	4.17455e-58	-2.25776	-1.37919	2.43761e-16	1.24904	-1.40884
56359261	chr3:56359261:C:A	4.21237e-57	-1.07932e-09	-1.32534	7.03482e-17	-1.07932e-09	-1.40253
56359273	chr3:56359273:A:G	1.09662e-56	-1.07932e-09	-0.368552	3.62438e-16	-1.07932e-09	0.236867
56359524	chr3:56359524:A:G	9.70095e-58	-1.33094	-1.46279	4.81434e-18	-2.61803	-1.46636
56359782	chr3:56359782:C:T	5.73745e-57	-1.07932e-09	-1.01635	8.90306e-17	-1.07932e-09	-1.16701
56360106	chr3:56360106:C:A	4.33834e-57	-1.07932e-09	-1.29588	7.17641e-17	-1.07932e-09	-1.3826
56360280	chr3:56360280:T:C	8.36406e-58	-1.5525	-1.38951	1.9794e-16	1.06336	-1.43139
56360346	chr3:56360346:C:T	9.6471e-57	-1.07932e-09	-0.49671	3.10289e-16	-1.07932e-09	0.0815169
56360443	chr3:56360443:A:T	3.71905e-57	-0.185719	-1.26418	2.41099e-13	8.20282	-1.46585
56360504	chr3:56360504:T:G	4.29306e-57	-1.07932e-09	-1.30637	8.43218e-17	-1.07932e-09	-1.22135
56360809	chr3:56360809:G:A	7.8289e-58	-1.54328	-1.46485	2.29693e-16	1.06697	-1.28621
56360852	chr3:56360852:G:A	6.06733e-57	-1.07932e-09	-0.960448	1.05061e-16	-1.07932e-09	-1.00144
56361212	chr3:56361212:G:A	3.91751e-57	-1.07932e-09	-1.39791	6.59961e-17	-1.07932e-09	-1.46639
56361332	chr3:56361332:T:C	8.32322e-58	-1.5998	-1.3471	1.76673e-16	0.970187	-1.45188
56362388	chr3:56362388:T:C	5.58986e-57	-1.07932e-09	-1.04241	1.15871e-16	-1.07932e-09	-0.903512
56363043	chr3:56363043:G:A	4.7146e-58	-2.11821	-1.39707	3.50618e-16	1.62659	-1.42288
56363178	chr3:56363178:G:C	3.81158e-57	-1.07932e-09	-1.42532	7.40433e-17	-1.07932e-09	-1.35134
56363315	chr3:56363315:A:C	6.03853e-58	-1.81804	-1.44975	5.70328e-18	-2.60301	-1.31194
56364050	chr3:56364050:C:A	3.82341e-57	-1.07932e-09	-1.42222	7.32269e-17	-1.07932e-09	-1.36242
56364286	chr3:56364286:G:A	1.00912e-57	-1.31522	-1.43906	3.68868e-16	1.6314	-1.37695
56364996	chr3:56364996:C:T	3.50849e-58	-2.3621	-1.44866	7.42659e-18	-2.19223	-1.45869
56365311	chr3:56365311:G:A	2.9043e-58	-2.63112	-1.36864	1.33151e-17	-1.60688	-1.46021
56365607	chr3:56365607:C:T	8.51011e-58	-1.46803	-1.45667	4.81468e-18	-2.66423	-1.42009
56365657	chr3:56365657:T:A	2.87727e-58	-2.6405	-1.36861	1.25535e-17	-1.66558	-1.46041
56365826	chr3:56365826:C:T	3.29486e-58	-2.40735	-1.46623	7.49051e-18	-2.21928	-1.42307
56365881	chr3:56365881:T:G	1.08564e-57	-2.68119	-4.45018e-10	1.12416e-16	-0.933777	-4.45018e-10
56366695	chr3:56366695:G:C	7.05527e-57	-1.07932e-09	-0.809592	1.09079e-16	-1.07932e-09	-0.963911
56367154	chr3:56367154:A:G	4.56972e-57	-1.07932e-09	-1.24392	7.49583e-17	-1.07932e-09	-1.33906
56367262	chr3:56367262:G:GC	3.67236e-57	-1.07932e-09	-1.46253	6.91655e-17	-1.07932e-09	-1.41949
56367375	chr3:56367375:C:T	3.43881e-58	-2.37632	-1.4545	7.33178e-18	-2.21006	-1.45371
56367418	chr3:56367418:A:G	1.2236e-57	-1.09937	-1.4622	6.64797e-18	-2.33814	-1.42354
56367536	chr3:56367536:C:T	1.03204e-57	-1.278	-1.45383	3.84709e-16	1.64095	-1.34445
56367614	chr3:56367614:A:T	5.3694e-57	-1.07932e-09	-1.08265	8.12804e-17	-1.07932e-09	-1.25808
56367828	chr3:56367828:A:C	1.0822e-57	-2.68437	-4.45018e-10	1.31584e-16	-0.776344	-4.45018e-10
56367835	chr3:56367835:G:A	1.07489e-57	-1.24193	-1.44922	4.03147e-16	1.70008	-1.35677
56368087	chr3:56368087:A:G	7.48632e-57	-0.75029	-4.45018e-10	2.46387e-17	-2.45167	-4.45018e-10
56369265	chr3:56369265:C:T	9.54089e-57	-1.07932e-09	-0.507781	2.99578e-16	-1.07932e-09	0.0463882
56369435	chr3:56369435:A:G	8.55434e-58	-1.45325	-1.46626	4.64548e-18	-2.66763	-1.45246
56369503	chr3:56369503:C:T	1.36675e-57	-0.984592	-1.46634	7.28215e-18	-2.28403	-1.38653
56369608	chr3:56369608:C:T	6.55571e-57	-0.88303	-4.45018e-10	5.95416e-15	3.03586	-4.45018e-10
56369755	chr3:56369755:C:T	1.03436e-57	-1.4742	-1.25539	5.27794e-16	1.4838	-0.871077
56369838	chr3:56369838:G:A	7.45702e-58	-1.60019	-1.45661	4.76955e-18	-2.67361	-1.42013
56369950	chr3:56369950:T:C	1.33421e-57	-1.00939	-1.46564	7.05639e-18	-2.29513	-1.40692
56370076	chr3:56370076:G:A	8.00721e-58	-1.52817	-1.45744	4.77583e-18	-2.67102	-1.4214
56370370	chr3:56370370:C:T	8.76407e-58	-1.4485	-1.44679	4.59398e-18	-2.66528	-1.46596
56370420	chr3:56370420:G:A	1.20313e-57	-1.35607	-1.22237	6.9927e-16	1.71553	-0.821476
56370748	chr3:56370748:C:T	3.91635e-58	-2.23866	-1.46213	8.87979e-18	-2.03545	-1.43676
56371141	chr3:56371141:G:A	1.01506e-57	-1.28889	-1.45952	3.74156e-16	1.59139	-1.3227
56371244	chr3:56371244:G:C	1.40439e-57	-0.966717	-1.45705	7.76081e-18	-2.2754	-1.3315
56371298	chr3:56371298:A:C	3.82438e-57	-1.07932e-09	-1.42197	7.3301e-17	-1.07932e-09	-1.36141
56371352	chr3:56371352:C:A	7.06222e-57	-1.07932e-09	-0.808607	1.11482e-16	-1.07932e-09	-0.942125
56371629	chr3:56371629:A:G	4.88224e-57	-1.17776	-4.45018e-10	6.7385e-17	-1.44556	-4.45018e-10
56371670	chr3:56371670:T:A	4.02069e-58	-2.21022	-1.46428	9.70868e-18	-1.9507	-1.43227
56371739	chr3:56371739:C:T	7.65243e-57	-1.07932e-09	-0.728344	1.19906e-16	-1.07932e-09	-0.869283
56371911	chr3:56371911:C:T	3.8721e-58	-2.24822	-1.46394	8.7631e-18	-2.05452	-1.43092
56372398	chr3:56372398:C:T	1.16268e-56	-1.07932e-09	-0.310056	3.9376e-16	-1.07932e-09	0.319753
56372441	chr3:56372441:A:C	4.60335e-57	-1.07932e-09	-1.23658	7.95519e-17	-1.07932e-09	-1.27958
56372559	chr3:56372559:C:A	9.31181e-57	-1.07932e-09	-0.532083	2.94959e-16	-1.07932e-09	0.0308472
56372939	chr3:56372939:A:G	3.64458e-58	-2.36069	-1.41202	1.48391e-16	0.713869	-1.37001
56373054	chr3:56373054:T:C	1.36506e-57	-2.45217	-4.45018e-10	2.50559e-17	-2.43488	-4.45018e-10
56373579	chr3:56373579:C:CA	3.74536e-57	-1.07932e-09	-1.44285	6.69834e-17	-1.07932e-09	-1.45154
56373677	chr3:56373677:G:A	1.0074e-57	-1.31376	-1.44223	3.38471e-16	1.53881	-1.37035
56373758	chr3:56373758:TTTAA:T	3.94621e-57	-1.07932e-09	-1.39061	8.28754e-17	-1.07932e-09	-1.23865
56373793	chr3:56373793:C:T	3.7472e-57	-1.07932e-09	-1.44236	6.69576e-17	-1.07932e-09	-1.45193
56373911	chr3:56373911:A:G	4.16624e-58	-2.1786	-1.46034	9.47961e-18	-1.96635	-1.44049
56374171	chr3:56374171:A:G	1.62907e-57	-0.885313	-1.39004	6.17516e-16	2.00862	-1.2389
56374230	chr3:56374230:G:A	9.13234e-57	0.518878	-1.07042	1.13437e-12	9.72704	-1.44144
56374258	chr3:56374258:A:G	3.88477e-58	-2.32109	-1.3878	1.38544e-16	0.660767	-1.38557
56374471	chr3:56374471:G:A	6.96734e-57	-1.07932e-09	-0.822133	1.10091e-16	-1.07932e-09	-0.954684
56374696	chr3:56374696:T:C	7.56915e-58	-1.65742	-1.38445	5.87949e-18	-2.68381	-1.20071
56375020	chr3:56375020:A:G	9.12456e-58	-1.40649	-1.44849	2.92393e-16	1.37747	-1.35536
56375106	chr3:56375106:T:C	1.13851e-57	-1.4561	-1.17755	2.44897e-12	10.2966	-1.24142
56375227	chr3:56375227:A:G	4.00912e-58	-2.21118	-1.4662	9.47986e-18	-2.00534	-1.40148
56375236	chr3:56375236:C:T	9.86251e-57	-1.07932e-09	-0.474627	3.20684e-16	-1.07932e-09	0.11447
56375237	chr3:56375237:G:A	1.1322e-57	-1.20398	-1.43523	7.44543e-18	-2.45313	-1.19526
56375435	chr3:56375435:T:C	7.66895e-57	-1.07932e-09	-0.726187	1.21567e-16	-1.07932e-09	-0.855524
56375590	chr3:56375590:A:G	4.03983e-58	-2.20367	-1.46608	9.41115e-18	-1.99609	-1.41801
56375830	chr3:56375830:C:T	9.02515e-57	-1.07932e-09	-0.563352	2.84722e-16	-1.07932e-09	-0.00447489
56375900	chr3:56375900:A:T	7.78474e-58	-1.64012	-1.37366	5.98956e-18	-2.68416	-1.18181
56375960	chr3:56375960:C:A	4.02539e-58	-2.20708	-1.46625	9.53549e-18	-1.99859	-1.40238
56375987	chr3:56375987:T:C	3.89668e-58	-2.29884	-1.40699	1.4934e-16	0.754369	-1.40413
56376051	chr3:56376051:C:A	4.15546e-58	-2.17555	-1.46598	9.94921e-18	-1.95994	-1.39855
56376260	chr3:56376260:C:T	4.05497e-57	-1.07932e-09	-1.36342	8.39882e-17	-1.07932e-09	-1.22531
56376437	chr3:56376437:G:A	3.65962e-58	-2.30615	-1.46245	9.34972e-18	-2.0416	-1.37904
56376979	chr3:56376979:T:C	3.61979e-58	-2.37648	-1.40306	1.65863e-16	0.777201	-1.32203
56376980	chr3:56376980:G:A	4.02126e-58	-2.20882	-1.46554	1.00562e-17	-1.94978	-1.39801
56377038	chr3:56377038:G:A	4.92452e-57	-1.07932e-09	-1.16914	1.16297e-16	-1.07932e-09	-0.89984
56377063	chr3:56377063:G:T	1.19737e-55	2.02193	-4.45018e-10	7.19175e-15	3.2247	-4.45018e-10
56377096	chr3:56377096:G:A	5.10282e-57	-1.07932e-09	-1.13357	1.20121e-16	-1.07932e-09	-0.86749
56377101	chr3:56377101:A:T	9.10438e-57	-1.07932e-09	-0.554611	1.42398e-16	-1.07932e-09	-0.697361
56377304	chr3:56377304:C:T	1.42297e-57	-1.28369	-1.12693	9.54024e-16	1.84945	-0.644744
56377379	chr3:56377379:C:T	3.90629e-58	-2.24187	-1.46149	1.02334e-17	-1.95605	-1.37428
56377545	chr3:56377545:T:C	9.10732e-57	-1.07932e-09	-0.554288	1.42679e-16	-1.07932e-09	-0.69539
56377698	chr3:56377698:G:A	9.07371e-57	-1.07932e-09	-0.557986	2.84631e-16	-1.07932e-09	-0.00479498
56377799	chr3:56377799:C:T	1.09395e-57	-2.67358	-4.45018e-10	9.20555e-17	-1.1336	-4.45018e-10
56377858	chr3:56377858:AAAAAACAAAAAAC:A	4.04614e-58	-2.20464	-1.46355	1.05781e-17	-1.91315	-1.38404
56378314	chr3:56378314:T:C	3.95577e-58	-2.33713	-1.35365	1.43474e-16	0.660139	-1.34998
56378531	chr3:56378531:C:T	4.61792e-57	-1.23342	-4.45018e-10	1.95387e-17	-2.68359	-4.45018e-10
56378581	chr3:56378581:AAAAAAC:A	4.86159e-58	-2.0189	-1.46569	1.20046e-17	-1.77242	-1.39828
56378879	chr3:56378879:A:G	5.74228e-58	-2.03166	-1.28644	4.87028e-16	1.48828	-0.955947
56378895	chr3:56378895:G:A	3.93562e-57	-1.07932e-09	-1.3933	6.63974e-17	-1.07932e-09	-1.46033
56379200	chr3:56379200:A:G	6.52243e-57	-0.88812	-4.45018e-10	2.3021e-17	-2.51958	-4.45018e-10
56379356	chr3:56379356:C:A	4.62985e-58	-2.07661	-1.45682	1.2127e-17	-1.80045	-1.3601
56379937	chr3:56379937:A:G	3.97933e-58	-2.21966	-1.46518	9.13937e-18	-2.01854	-1.42486
56380005	chr3:56380005:G:A	1.49026e-56	-1.07932e-09	-0.0618289	5.48815e-16	-1.07932e-09	0.651774
56380322	chr3:56380322:A:G	4.02031e-58	-2.20945	-1.46514	9.25317e-18	-2.00598	-1.42504
56380621	chr3:56380621:C:T	5.40193e-58	-2.07196	-1.30724	4.47327e-16	1.5986	-1.15129
56380650	chr3:56380650:A:T	1.25866e-57	-2.53332	-4.45018e-10	2.69706e-17	-2.36124	-4.45018e-10
56381073	chr3:56381073:G:T	3.86966e-57	-1.07932e-09	-1.4102	7.98832e-17	-1.07932e-09	-1.27542
56381143	chr3:56381143:G:A	3.44097e-58	-2.36392	-1.46627	8.44778e-18	-2.10501	-1.41707
56381632	chr3:56381632:A:G	3.97482e-58	-2.22548	-1.4605	8.94972e-18	-2.02435	-1.44001
56381699	chr3:56381699:A:G	8.46052e-58	-1.47361	-1.45693	4.6592e-18	-2.65266	-1.46449
56381811	chr3:56381811:G:C	1.01347e-57	-1.30052	-1.44947	3.51369e-16	1.55812	-1.35227
56382119	chr3:56382119:AC:A	8.4195e-57	-1.07932e-09	-0.632817	1.3273e-16	-1.07932e-09	-0.767669
56382551	chr3:56382551:T:G	4.17234e-58	-2.32277	-1.3147	2.22025e-16	0.945012	-1.19821
56382690	chr3:56382690:G:A	3.10084e-58	-2.49652	-1.43776	9.08247e-18	-2.0131	-1.43654
56382749	chr3:56382749:C:T	3.88921e-58	-2.24812	-1.45963	1.02701e-17	-1.95974	-1.36701
56382767	chr3:56382767:G:A	8.46141e-58	-1.46525	-1.46518	4.68737e-18	-2.64494	-1.46618
56383379	chr3:56383379:G:A	1.83611e-57	-0.837996	-1.31772	5.8769e-18	-2.55862	-1.32634
56383656	chr3:56383656:T:C	3.79761e-58	-2.26586	-1.46572	8.64832e-18	-2.10098	-1.39765
56383744	chr3:56383744:C:T	4.02084e-58	-2.28328	-1.39118	2.31707e-16	1.09437	-1.30488
56383892	chr3:56383892:G:C	1.2252e-57	-2.56026	-4.45018e-10	1.99441e-17	-2.66305	-4.45018e-10
56384128	chr3:56384128:T:A	1.04319e-57	-1.28257	-1.43852	3.71056e-16	1.63557	-1.3752
56384178	chr3:56384178:C:T	1.27028e-57	-1.09971	-1.42442	8.32795e-16	2.52979	-1.46099
56384327	chr3:56384327:A:G	7.46204e-58	-1.75482	-1.3013	1.56324e-16	0.752438	-1.35649
56384655	chr3:56384655:T:G	8.96795e-58	-1.40615	-1.46614	4.76024e-18	-2.63384	-1.46185
56384859	chr3:56384859:T:G	5.85926e-57	-1.07932e-09	-0.995344	9.63301e-17	-1.07932e-09	-1.08821
56384862	chr3:56384862:T:C	4.00127e-57	-1.07932e-09	-1.37676	6.62155e-17	-1.07932e-09	-1.46307
56384945	chr3:56384945:T:C	9.7095e-58	-1.39861	-1.39423	2.84886e-16	1.42316	-1.42706
56385157	chr3:56385157:C:G	9.33484e-57	-1.07932e-09	-0.529613	2.9415e-16	-1.07932e-09	0.0281011
56385838	chr3:56385838:T:C	7.12253e-58	-1.73086	-1.37183	2.74101e-16	1.31376	-1.35625
56385924	chr3:56385924:A:G	3.94854e-57	-1.07932e-09	-1.39002	7.64254e-17	-1.07932e-09	-1.31967
56386990	chr3:56386990:G:A	1.10018e-57	-1.20154	-1.46635	5.75703e-16	1.96079	-1.26118
56387462	chr3:56387462:T:G	4.39359e-58	-2.22203	-1.36378	3.43162e-16	1.44397	-1.26176
56387556	chr3:56387556:T:C	1.03868e-57	-1.31726	-1.40816	4.09429e-16	1.77564	-1.41686
56387563	chr3:56387563:C:T	4.3274e-58	-2.2352	-1.36578	3.27888e-16	1.40115	-1.26447
56387591	chr3:56387591:C:T	3.00184e-58	-2.50363	-1.4631	5.50389e-18	-2.66244	-1.28809
56388212	chr3:56388212:C:A	2.85941e-58	-2.66633	-1.349	1.09742e-17	-1.80858	-1.45187
56388434	chr3:56388434:C:T	3.20594e-58	-2.46074	-1.44021	9.93895e-18	-1.92054	-1.43899
56388589	chr3:56388589:C:A	7.1334e-57	-1.07932e-09	-0.798579	1.13964e-16	-1.07932e-09	-0.920102
56388743	chr3:56388743:C:T	3.3662e-58	-2.41635	-1.43582	6.29271e-17	-0.240557	-1.27345
56388878	chr3:56388878:C:G	4.19107e-58	-2.24834	-1.38465	3.01203e-16	1.34353	-1.29174
56388926	chr3:56388926:A:G	8.29248e-58	-1.48422	-1.46638	4.67307e-18	-2.64955	-1.46463
56389110	chr3:56389110:A:C	7.81186e-58	-1.54393	-1.46638	4.63192e-18	-2.65837	-1.46465
56389118	chr3:56389118:G:A	4.3639e-58	-2.23849	-1.3541	3.21544e-16	1.3644	-1.24725
56389631	chr3:56389631:C:T	3.20894e-58	-2.4601	-1.43991	9.95363e-18	-1.91934	-1.43871
56390174	chr3:56390174:A:C	1.37787e-56	-0.140241	-4.45018e-10	6.49523e-17	-1.48234	-4.45018e-10
56391231	chr3:56391231:G:A	2.26793e-57	-1.9445	-4.45018e-10	4.54298e-17	-1.83982	-4.45018e-10
56392065	chr3:56392065:A:G	4.87375e-57	-1.07932e-09	-1.1795	7.91565e-17	-1.07932e-09	-1.28456
56392724	chr3:56392724:T:C	3.6631e-57	-1.07932e-09	-1.46506	6.8177e-17	-1.07932e-09	-1.43388
56392897	chr3:56392897:A:G	5.87137e-57	-1.07932e-09	-0.993279	9.63768e-17	-1.07932e-09	-1.08772
56393806	chr3:56393806:C:T	3.22081e-56	0.708852	-4.45018e-10	3.32905e-16	0.151868	-4.45018e-10
56393910	chr3:56393910:T:C	7.90597e-58	-1.53212	-1.46622	4.65065e-18	-2.65685	-1.46213
56393938	chr3:56393938:T:C	5.46121e-57	-1.07932e-09	-1.0657	7.94242e-17	-1.07932e-09	-1.28118
56394255	chr3:56394255:A:G	1.34558e-57	-1.243	-1.22355	6.78056e-18	-2.60172	-1.14021
56394409	chr3:56394409:A:C	8.13575e-57	-1.07932e-09	-0.667099	1.27578e-16	-1.07932e-09	-0.807263
56394688	chr3:56394688:C:T	7.92309e-58	-2.39785	-0.598322	3.31673e-17	-2.32917	0.174745
56394852	chr3:56394852:C:T	6.45956e-58	-1.87059	-1.3298	1.65755e-16	0.765674	-1.31115
56395004	chr3:56395004:T:G	7.95861e-58	-1.52525	-1.46645	4.73505e-18	-2.68257	-1.41843
56395071	chr3:56395071:A:G	1.48121e-56	-0.0679203	-4.45018e-10	3.98792e-17	-1.97013	-4.45018e-10
56395230	chr3:56395230:A:G	7.89571e-58	-1.54548	-1.45415	5.03912e-18	-2.68414	-1.35461
56395391	chr3:56395391:T:C	1.15664e-57	-1.23099	-1.38686	3.88593e-16	1.73549	-1.42894
56395718	chr3:56395718:T:C	3.71353e-57	-1.07932e-09	-1.45138	7.30182e-17	-1.07932e-09	-1.36528
56395814	chr3:56395814:A:C	6.51844e-57	-1.07932e-09	-0.888732	1.02436e-16	-1.07932e-09	-1.02675
56395850	chr3:56395850:T:C	1.02162e-57	-1.33289	-1.40909	5.22696e-18	-2.61865	-1.38351
56395915	chr3:56395915:C:T	3.46087e-58	-2.36366	-1.46077	4.24462e-17	-0.502364	-1.40539
56395933	chr3:56395933:C:T	3.72838e-57	-1.07932e-09	-1.44739	7.15412e-17	-1.07932e-09	-1.38571
56395934	chr3:56395934:G:A	4.17937e-58	-2.27935	-1.35644	1.95101e-16	0.884698	-1.26717
56396049	chr3:56396049:C:T	1.35872e-56	-1.07932e-09	-0.154242	4.64868e-16	-1.07932e-09	0.485765
56396172	chr3:56396172:C:A	1.99268e-57	-2.07389	-4.45018e-10	2.4644e-17	-2.45145	-4.45018e-10
56397416	chr3:56397416:G:C	3.31228e-58	-2.43065	-1.43767	1.37365e-17	-1.59324	-1.4427
56397460	chr3:56397460:G:A	4.8787e-57	-1.07932e-09	-1.17849	7.38285e-17	-1.07932e-09	-1.35424
56397609	chr3:56397609:A:G	1.10915e-57	-1.31128	-1.3485	5.64466e-18	-2.61317	-1.31211
56397677	chr3:56397677:T:C	4.82203e-57	-1.07932e-09	-1.19017	7.57143e-17	-1.07932e-09	-1.32902
56397960	chr3:56397960:T:C	1.28104e-57	-1.06076	-1.45493	4.8983e-16	1.86635	-1.32828
56398132	chr3:56398132:T:G	7.87187e-58	-1.63239	-1.37027	1.3313e-15	2.97615	-1.43822
56398207	chr3:56398207:T:C	1.24562e-57	-1.2332	-1.31054	8.03198e-16	2.00991	-0.977293
56398247	chr3:56398247:T:A	9.4368e-58	-1.36082	-1.46051	4.85121e-18	-2.62542	-1.45134
56398490	chr3:56398490:C:G	6.09552e-57	-1.07932e-09	-0.955813	9.63317e-17	-1.07932e-09	-1.08819
56398768	chr3:56398768:A:G	3.61275e-58	-2.68435	-1.09714	5.08294e-18	-2.65007	-1.38003
56398769	chr3:56398769:T:C	1.00957e-57	-1.29331	-1.46053	4.92343e-18	-2.6106	-1.45138
56398859	chr3:56398859:T:C	3.67294e-57	-1.46237	-4.45018e-10	6.21478e-17	-1.52647	-4.45018e-10
56399421	chr3:56399421:A:C	4.40665e-58	-2.17981	-1.40303	1.57992e-17	-1.66495	-1.23108
56399849	chr3:56399849:T:G	5.45704e-57	-1.07932e-09	-1.06646	8.56252e-17	-1.07932e-09	-1.20601
56400187	chr3:56400187:A:G	3.42158e-57	-0.375794	-1.15747	1.13853e-17	-2.46332	-0.760344
56400417	chr3:56400417:A:C	3.35714e-57	-0.0920772	-1.4602	1.84812e-16	1.01464	-1.45129
56400584	chr3:56400584:G:T	5.57228e-57	0.357988	-1.40355	6.90776e-18	-2.26221	-1.46113
56400716	chr3:56400716:C:T	1.89143e-57	-0.741448	-1.38459	4.16027e-13	8.66561	-1.38309
56400947	chr3:56400947:C:T	6.30447e-58	-1.94201	-1.28268	3.24135e-16	0.425231	-0.300059
56401128	chr3:56401128:C:T	3.50026e-58	-2.40521	-1.40791	6.98292e-18	-2.67934	-1.03318
56401367	chr3:56401367:A:C	6.59823e-58	-1.92535	-1.2538	2.46736e-16	0.256899	-0.404568
56401414	chr3:56401414:G:C	5.29619e-58	-2.16723	-1.23173	4.55823e-16	0.817831	-0.351714
56401526	chr3:56401526:A:G	4.24768e-57	-1.07932e-09	-1.31699	6.83912e-17	-1.07932e-09	-1.43074
56401672	chr3:56401672:C:T	3.18421e-58	-2.50319	-1.40455	7.02626e-18	-2.68264	-1.0237
56402084	chr3:56402084:G:A	3.1247e-58	-2.53775	-1.38886	7.35296e-18	-2.6775	-0.983385
56402106	chr3:56402106:A:G	7.09044e-57	-1.07932e-09	-0.80462	2.27239e-16	-1.07932e-09	-0.229987
56402133	chr3:56402133:G:A	4.2145e-58	-2.19859	-1.42883	1.20436e-16	0.459469	-1.32434
56402376	chr3:56402376:A:T	4.46833e-58	-2.14113	-1.42781	2.09074e-16	0.676215	-0.989517
56403044	chr3:56403044:A:G	3.73622e-58	-2.35772	-1.39016	2.75763e-16	1.41111	-1.44755
56403366	chr3:56403366:AT:A	7.0493e-57	-1.07932e-09	-0.810439	2.24146e-16	-1.07932e-09	-0.243689
56403415	chr3:56403415:C:T	3.46466e-58	-2.53003	-1.29331	5.56255e-18	-2.67518	-1.26475
56403828	chr3:56403828:T:C	4.24352e-58	-2.18805	-1.43251	2.39775e-16	0.813338	-0.989624
56403987	chr3:56403987:G:A	3.86603e-58	-2.51958	-1.19414	6.17358e-18	-2.67712	-1.15859
56404589	chr3:56404589:C:T	3.84535e-58	-2.25265	-1.46644	1.28665e-16	0.62783	-1.42661
56404702	chr3:56404702:ACCC:A	3.5242e-58	-2.39609	-1.41021	6.94754e-18	-2.67888	-1.03872
56404768	chr3:56404768:T:G	8.42945e-56	-1.07932e-09	1.67095	2.27242e-15	-1.07932e-09	2.07261
56404831	chr3:56404831:G:A	3.66214e-58	-2.30262	-1.46528	1.5176e-16	0.767408	-1.4011
56405025	chr3:56405025:T:C	4.19213e-58	-2.1918	-1.44094	2.25377e-16	0.799608	-1.03782
56405209	chr3:56405209:T:C	1.01232e-56	-1.07932e-09	-0.448533	2.44481e-16	-1.07932e-09	-0.156849
56405290	chr3:56405290:A:G	3.8528e-57	-1.07932e-09	-1.41457	7.51391e-17	-1.07932e-09	-1.33665
56405368	chr3:56405368:G:A	1.71508e-55	3.82195	-1.44068	1.42245e-16	0.764068	-1.46251
56405490	chr3:56405490:T:C	3.23351e-58	-2.48693	-1.40545	6.9947e-18	-2.68407	-1.02676
56405575	chr3:56405575:T:C	5.98062e-57	-0.974843	-4.45018e-10	1.96636e-17	-2.67722	-4.45018e-10
56406058	chr3:56406058:A:C	1.19437e-57	-1.33717	-1.24858	3.39342e-16	1.19093	-1.01991
56406136	chr3:56406136:GC:G	3.54792e-58	-2.34024	-1.45935	2.26003e-16	1.22996	-1.4654
56406230	chr3:56406230:G:T	8.49088e-57	-0.624375	-4.45018e-10	1.15769e-16	-0.904388	-4.45018e-10
56406231	chr3:56406231:C:T	8.57504e-57	-0.614511	-4.45018e-10	1.16841e-16	-0.895175	-4.45018e-10
56406321	chr3:56406321:G:A	4.02366e-57	-1.07932e-09	-1.37117	7.86216e-17	-1.07932e-09	-1.29134
56406342	chr3:56406342:C:T	2.90222e-58	-2.57176	-1.42872	4.87379e-18	-2.63421	-1.4379
56406938	chr3:56406938:C:A	3.70048e-58	-2.29142	-1.46607	1.99191e-16	1.09264	-1.45437
56406949	chr3:56406949:A:T	4.44659e-58	-2.15421	-1.4196	2.29467e-16	0.723029	-0.943258
56407190	chr3:56407190:A:G	4.13249e-57	-1.07932e-09	-1.34449	9.80067e-17	-1.07932e-09	-1.07095
56407767	chr3:56407767:T:C	6.12768e-58	-1.79295	-1.46018	2.59882e-16	1.24663	-1.34239
56408197	chr3:56408197:A:T	5.87844e-58	-1.82852	-1.46614	3.83468e-16	1.72936	-1.43609
56408211	chr3:56408211:C:G	6.02186e-58	-1.80785	-1.46271	3.61918e-16	1.68468	-1.44925
56408675	chr3:56408675:G:A	4.13175e-57	-1.07932e-09	-1.34466	8.6942e-17	-1.07932e-09	-1.19075
56408864	chr3:56408864:CAA:C	3.53321e-58	-2.37061	-1.43314	6.51644e-18	-2.6731	-1.10856
56409118	chr3:56409118:C:T	4.07129e-57	-1.07932e-09	-1.35941	7.98363e-17	-1.07932e-09	-1.27601
56409167	chr3:56409167:G:C	7.31834e-58	-1.71218	-1.36339	7.64037e-16	1.64041	-0.657784
56409851	chr3:56409851:C:T	3.50362e-58	-2.37628	-1.43587	6.44098e-18	-2.67625	-1.11705
56409885	chr3:56409885:C:T	3.79061e-57	-1.07932e-09	-1.43084	6.7187e-17	-1.07932e-09	-1.44851
56410658	chr3:56410658:G:A	3.21993e-58	-2.58876	-1.30784	5.5179e-18	-2.61957	-1.32842
56410811	chr3:56410811:G:A	6.83801e-58	-1.69248	-1.45097	3.3301e-16	1.49359	-1.3414
56410912	chr3:56410912:C:T	5.1087e-57	-1.07932e-09	-1.13242	1.16267e-16	-1.07932e-09	-0.9001
56411974	chr3:56411974:C:A	2.45546e-57	-1.86505	-4.45018e-10	2.74765e-17	-2.34266	-4.45018e-10
56412540	chr3:56412540:T:C	1.06788e-55	3.36521	-1.45773	1.09396e-16	0.486891	-1.4479
56412568	chr3:56412568:C:T	5.54586e-58	-1.91865	-1.43425	7.04778e-18	-2.59444	-1.10884
56412660	chr3:56412660:C:T	3.12206e-58	-2.4913	-1.43616	6.38601e-18	-2.68369	-1.11819
56412939	chr3:56412939:C:G	5.59624e-58	-1.90349	-1.44037	6.92545e-18	-2.58971	-1.13107
56413149	chr3:56413149:G:A	5.75352e-58	-1.90016	-1.41598	7.60469e-18	-2.58419	-1.04303
56413172	chr3:56413172:C:T	5.99351e-58	-1.85751	-1.41777	7.67882e-18	-2.56881	-1.04871
56413205	chr3:56413205:C:T	1.48967e-56	-1.07932e-09	-0.0622261	4.11979e-16	-1.07932e-09	0.364984
56413475	chr3:56413475:A:G	3.74116e-57	-1.07932e-09	-1.44397	9.18654e-17	-1.07932e-09	-1.13566
56413653	chr3:56413653:C:T	3.34483e-58	-2.41384	-1.44469	6.13177e-18	-2.68332	-1.15919
56413841	chr3:56413841:C:T	1.90618e-55	3.82759	-1.34068	2.3459e-17	-1.98142	-0.519312
56414096	chr3:56414096:C:A	1.53096e-56	-1.07932e-09	-0.0348852	4.35757e-16	-1.07932e-09	0.421096
56414338	chr3:56414338:C:G	1.70127e-56	1.53082	-1.46023	1.20269e-16	0.560883	-1.42714
56414363	chr3:56414363:C:T	3.07967e-58	-2.48981	-1.45132	6.00803e-18	-2.68231	-1.18058
56414385	chr3:56414385:G:T	3.39521e-58	-2.38218	-1.4614	5.11514e-18	-2.68394	-1.33985
56414698	chr3:56414698:C:T	1.66292e-57	-0.834491	-1.4203	5.18835e-16	2.0573	-1.46171
56414738	chr3:56414738:AG:A	5.19222e-57	-1.07932e-09	-1.11621	9.08115e-17	-1.07932e-09	-1.1472
56414796	chr3:56414796:C:G	1.08431e-57	-2.68242	-4.45018e-10	2.03514e-17	-2.64284	-4.45018e-10
56414860	chr3:56414860:C:T	1.53911e-57	-0.871028	-1.46113	6.80343e-16	2.3095	-1.44289
56414978	chr3:56414978:G:A	2.31829e-56	1.84131	-1.46126	1.60236e-16	0.850595	-1.42994
56415083	chr3:56415083:C:T	1.3854e-54	4.47038	-4.45018e-10	1.4465e-15	1.62092	-4.45018e-10
56415175	chr3:56415175:A:G	2.94923e-58	-2.51796	-1.46645	5.52205e-18	-2.67312	-1.27412
56415476	chr3:56415476:G:A	4.47167e-58	-2.10447	-1.46372	4.15671e-16	1.72703	-1.35313
56415483	chr3:56415483:T:C	4.24215e-57	-1.07932e-09	-1.3183	6.87054e-17	-1.07932e-09	-1.42616
56415684	chr3:56415684:AT:A	1.8639e-57	-2.14069	-4.45018e-10	3.2244e-17	-2.18266	-4.45018e-10
56416694	chr3:56416694:C:T	3.14523e-58	-2.50026	-1.4198	6.84777e-18	-2.6841	-1.04797
56416779	chr3:56416779:T:C	3.9289e-57	-1.07932e-09	-1.39501	7.48887e-17	-1.07932e-09	-1.33999
56417136	chr3:56417136:A:G	8.636e-57	-0.607428	-4.45018e-10	1.12671e-16	-0.931512	-4.45018e-10
56417349	chr3:56417349:A:G	2.78103e-58	-2.57912	-1.46401	5.95113e-18	-2.64978	-1.22263
56417621	chr3:56417621:A:G	1.9223e-56	-1.07932e-09	0.192741	5.05855e-16	-1.07932e-09	0.570263
56417667	chr3:56417667:T:G	2.84253e-58	-2.55556	-1.4657	5.75282e-18	-2.66088	-1.24542
56419154	chr3:56419154:G:T	6.20286e-56	-1.07932e-09	1.36423	1.16988e-15	-1.07932e-09	1.40867
56419169	chr3:56419169:C:T	2.9923e-58	-2.58864	-1.38127	7.63568e-18	-2.67113	-0.952024
56419288	chr3:56419288:A:G	6.54227e-56	2.86066	-1.44316	1.07671e-17	-1.85577	-1.42373
56419546	chr3:56419546:T:C	2.74382e-58	-2.595	-1.4616	6.04793e-18	-2.65161	-1.20466
56420019	chr3:56420019:A:G	3.66924e-57	-1.07932e-09	-1.46338	8.21281e-17	-1.07932e-09	-1.24771
56420325	chr3:56420325:C:T	2.88901e-58	-2.61545	-1.38959	7.59489e-18	-2.65793	-0.970582
56420410	chr3:56420410:T:C	4.53944e-56	2.51408	-1.46206	2.22877e-16	1.20703	-1.4564
56420859	chr3:56420859:C:T	2.60229e-58	-2.64509	-1.46447	6.20662e-18	-2.59872	-1.23165
56420869	chr3:56420869:C:G	2.97375e-58	-2.51188	-1.46425	5.72138e-18	-2.68142	-1.23035
56420888	chr3:56420888:C:A	3.70241e-57	-1.07932e-09	-1.45438	6.61343e-17	-1.07932e-09	-1.4643
56421243	chr3:56421243:G:A	6.96451e-58	-2.07459	-1.05054	9.72111e-18	-2.34835	-1.03333
56421532	chr3:56421532:C:T	3.44956e-57	-1.52512	-4.45018e-10	5.72218e-17	-1.60905	-4.45018e-10
56421607	chr3:56421607:T:C	2.80925e-58	-2.63843	-1.39461	7.64867e-18	-2.63642	-0.985035
56421912	chr3:56421912:C:A	2.57979e-58	-2.65311	-1.46513	5.64442e-18	-2.64799	-1.27733
56422329	chr3:56422329:C:T	3.65928e-57	-1.07932e-09	-1.4661	6.65495e-17	-1.07932e-09	-1.45804
56422367	chr3:56422367:C:G	2.86872e-58	-2.61924	-1.39285	7.52873e-18	-2.65611	-0.981153
56422415	chr3:56422415:G:T	2.77494e-58	-2.60883	-1.43649	6.60028e-18	-2.66174	-1.10714
56422518	chr3:56422518:G:A	2.7687e-58	-2.60915	-1.43843	6.55801e-18	-2.66126	-1.11404
56422641	chr3:56422641:T:C	5.39803e-57	-1.07932e-09	-1.07733	9.13436e-17	-1.07932e-09	-1.14136
56422765	chr3:56422765:T:C	2.78573e-58	-2.60497	-1.43647	6.58819e-18	-2.66335	-1.10736
56423295	chr3:56423295:A:G	5.29588e-58	-2.51195	-0.887069	2.13017e-17	-2.26933	-0.327864
56423457	chr3:56423457:A:G	6.12013e-57	0.43154	-1.38332	2.32844e-16	0.929244	-1.13487
56423677	chr3:56423677:A:G	4.24492e-58	-2.17805	-1.44218	6.36717e-14	6.85502	-1.44951
56423722	chr3:56423722:G:A	4.08772e-57	-1.07932e-09	-1.35538	8.04595e-17	-1.07932e-09	-1.26823
56423725	chr3:56423725:TG:T	2.15809e-57	-1.99414	-4.45018e-10	2.15541e-17	-2.58542	-4.45018e-10
56424024	chr3:56424024:T:G	2.52237e-56	-1.07932e-09	0.464419	6.03638e-16	-1.07932e-09	0.746986
56424132	chr3:56424132:G:A	5.10237e-57	0.251263	-1.38493	2.76767e-16	1.10482	-1.13763
56424272	chr3:56424272:G:GA	3.66029e-57	-1.07932e-09	-1.46582	6.60559e-17	-1.07932e-09	-1.46549
56424274	chr3:56424274:T:A	3.10729e-56	2.12696	-1.45399	8.34017e-18	-2.18873	-1.34618
56425093	chr3:56425093:G:A	4.73147e-58	-2.26945	-1.24227	5.27511e-18	-2.6494	-1.34358
56425131	chr3:56425131:T:A	2.21233e-57	-1.96932	-4.45018e-10	2.17742e-17	-2.57526	-4.45018e-10
56425336	chr3:56425336:T:C	3.4637e-58	-2.49931	-1.3243	6.64794e-16	1.51436	-0.670873
56425541	chr3:56425541:C:T	2.53537e-58	-2.67189	-1.46372	6.29071e-18	-2.57873	-1.23818
56425651	chr3:56425651:G:A	3.68806e-57	-1.07932e-09	-1.45827	8.91435e-17	-1.07932e-09	-1.16574
56425681	chr3:56425681:A:G	3.03325e-58	-2.6321	-1.32422	9.07155e-18	-2.64027	-0.810578
56425720	chr3:56425720:T:C	3.31585e-58	-2.49222	-1.37502	9.2174e-18	-2.10954	-1.32536
56426626	chr3:56426626:G:A	2.86632e-58	-2.5465	-1.46643	5.31722e-18	-2.68428	-1.30076
56426724	chr3:56426724:C:T	3.33506e-56	2.16644	-1.42273	1.12071e-17	-1.8585	-1.38094
56426785	chr3:56426785:G:A	6.58817e-58	-2.50609	-0.674588	3.22264e-17	-2.25066	0.0674559
56427265	chr3:56427265:TTGG:T	2.87949e-58	-2.62945	-1.37889	7.47367e-18	-2.66666	-0.977938
56427318	chr3:56427318:G:A	2.85721e-58	-2.63317	-1.38294	7.41594e-18	-2.66464	-0.987715
56427642	chr3:56427642:A:C	4.14264e-57	-1.07932e-09	-1.34203	8.71129e-17	-1.07932e-09	-1.18878
56427865	chr3:56427865:T:C	5.13134e-57	0.260419	-1.38842	2.74156e-16	1.10266	-1.14495
56427928	chr3:56427928:G:T	2.02464e-56	-1.07932e-09	0.244611	5.56698e-16	-1.07932e-09	0.666036
56428057	chr3:56428057:G:GA	4.07739e-57	-1.07932e-09	-1.35791	8.97242e-17	-1.07932e-09	-1.15925
56428075	chr3:56428075:A:G	4.15531e-57	-1.07932e-09	-1.33898	8.75038e-17	-1.07932e-09	-1.18431
56428099	chr3:56428099:A:G	1.28028e-55	3.54424	-1.45536	2.749e-16	1.32887	-1.36845
56428358	chr3:56428358:T:C	8.54897e-58	-2.22277	-0.69737	1.72188e-15	1.60189	0.193289
56428377	chr3:56428377:C:T	5.63737e-58	-2.58842	-0.748115	2.0769e-17	-2.31523	-0.307301
56428606	chr3:56428606:A:AAC	3.82969e-57	-1.07932e-09	-1.42058	7.35315e-17	-1.07932e-09	-1.35827
56429044	chr3:56429044:G:A	3.66174e-57	-1.07932e-09	-1.46543	6.76254e-17	-1.07932e-09	-1.442
56429159	chr3:56429159:C:G	3.71766e-57	-1.07932e-09	-1.45027	6.63531e-17	-1.07932e-09	-1.461
56429304	chr3:56429304:A:G	3.65802e-57	-1.07932e-09	-1.46645	6.74717e-17	-1.07932e-09	-1.44428
56429753	chr3:56429753:T:G	6.63278e-56	-1.07932e-09	1.43124	1.25913e-15	-1.07932e-09	1.48219
56430581	chr3:56430581:A:G	7.7023e-57	-1.07932e-09	-0.721848	1.13547e-16	-1.07932e-09	-0.923774
56430768	chr3:56430768:G:A	5.57314e-57	-1.07932e-09	-1.04541	9.38256e-17	-1.07932e-09	-1.11455
56430885	chr3:56430885:T:A	3.73707e-58	-2.5552	-1.19245	1.03876e-17	-2.68326	-0.632122
56430943	chr3:56430943:C:A	3.72108e-57	-1.07932e-09	-1.44935	7.25382e-17	-1.07932e-09	-1.37187
56431208	chr3:56431208:T:C	1.09287e-57	-2.67456	-4.45018e-10	2.77658e-17	-2.33218	-4.45018e-10
56431686	chr3:56431686:G:A	3.42845e-56	2.07086	-1.29953	1.15296e-17	-1.94701	-1.26407
56431695	chr3:56431695:T:C	4.02059e-57	-1.07932e-09	-1.37194	1.08776e-16	-1.07932e-09	-0.966699
56431734	chr3:56431734:T:C	1.24938e-55	3.52131	-1.45686	1.83416e-17	-1.29117	-1.45565
56431882	chr3:56431882:C:T	1.03647e-57	-1.44146	-1.28608	7.4166e-17	-1.5531	0.203415
56432101	chr3:56432101:T:C	3.92615e-57	-1.07932e-09	-1.39571	7.61457e-17	-1.07932e-09	-1.32334
56432151	chr3:56432151:C:T	2.22846e-57	-1.96205	-4.45018e-10	2.77988e-17	-2.331	-4.45018e-10
56432299	chr3:56432299:T:C	4.12863e-58	-2.19261	-1.45539	2.69073e-16	1.24035	-1.30136
56432502	chr3:56432502:T:C	3.8619e-58	-2.5778	-1.137	1.13317e-17	-2.68436	-0.544024
56432547	chr3:56432547:G:A	1.60163e-56	-1.07932e-09	0.0102406	2.93982e-16	-1.07932e-09	0.0275306
56432710	chr3:56432710:C:T	1.2996e-57	-2.50131	-4.45018e-10	5.2806e-17	-1.68936	-4.45018e-10
56433296	chr3:56433296:G:T	4.53822e-58	-2.53931	-1.01411	1.51844e-17	-2.28032	-0.655395
56433360	chr3:56433360:G:A	2.71509e-58	-2.66022	-1.4069	7.25516e-18	-2.67458	-0.999691
56433663	chr3:56433663:A:G	3.2464e-58	-2.42196	-1.46644	4.08866e-16	1.72521	-1.36781
56433969	chr3:56433969:C:T	4.99126e-56	2.61305	-1.46615	1.45371e-17	-2.09201	-0.887272
56435051	chr3:56435051:A:G	7.13015e-56	-1.07932e-09	1.50355	2.53139e-15	-1.07932e-09	2.18054
56435382	chr3:56435382:T:C	4.30168e-57	-1.07932e-09	-1.30436	9.88432e-17	-1.07932e-09	-1.06245
56435733	chr3:56435733:C:A	2.84412e-57	-1.71811	-4.45018e-10	7.18574e-17	-1.3813	-4.45018e-10
56435740	chr3:56435740:T:C	3.45717e-56	-1.07932e-09	0.779667	8.15661e-16	-1.07932e-09	1.04801
56436000	chr3:56436000:C:T	5.30198e-56	2.66536	-1.45806	1.04103e-17	-1.92763	-1.38557
56436415	chr3:56436415:T:C	3.77637e-57	-1.07932e-09	-1.4346	9.22156e-17	-1.07932e-09	-1.13186
56436636	chr3:56436636:G:A	5.00481e-58	-2.22033	-1.23522	1.08036e-17	-2.61117	-0.664935
56436711	chr3:56436711:C:T	4.38411e-57	-1.07932e-09	-1.28538	1.01757e-16	-1.07932e-09	-1.0334
56436903	chr3:56436903:C:T	2.80254e-55	2.87233	-4.45018e-10	2.06095e-15	1.97493	-4.45018e-10
56437019	chr3:56437019:C:T	8.8744e-57	-0.580196	-4.45018e-10	1.76884e-16	-0.480493	-4.45018e-10
56437133	chr3:56437133:G:A	5.26692e-58	-2.20552	-1.19899	5.54416e-18	-2.63062	-1.31262
56437181	chr3:56437181:T:C	4.38648e-57	-1.07932e-09	-1.28484	1.01975e-16	-1.07932e-09	-1.03126
56437192	chr3:56437192:A:G	5.68064e-58	-2.5153	-0.813591	2.18792e-17	-2.24478	-0.325675
56438152	chr3:56438152:C:T	1.29955e-57	-2.50135	-4.45018e-10	2.00642e-17	-2.65705	-4.45018e-10
56438390	chr3:56438390:G:T	3.93429e-57	-1.07932e-09	-1.39364	7.71394e-17	-1.07932e-09	-1.31037
56438467	chr3:56438467:A:T	3.82924e-57	-1.07932e-09	-1.4207	7.35085e-17	-1.07932e-09	-1.35859
56438519	chr3:56438519:A:C	3.62459e-55	3.12954	-4.45018e-10	2.45934e-15	2.15166	-4.45018e-10
56439091	chr3:56439091:C:T	4.36577e-58	-2.48473	-1.10742	1.21131e-17	-2.66588	-0.495822
56439516	chr3:56439516:C:A	3.70953e-57	-1.07932e-09	-1.45246	6.79682e-17	-1.07932e-09	-1.43695
56439768	chr3:56439768:A:C	3.82264e-57	-1.07932e-09	-1.42243	6.59925e-17	-1.07932e-09	-1.46645
56440493	chr3:56440493:A:C	3.83345e-57	-1.07932e-09	-1.4196	9.63859e-17	-1.07932e-09	-1.08763
56440504	chr3:56440504:C:T	5.53006e-58	-2.49727	-0.858481	2.10084e-17	-2.22165	-0.389413
56440874	chr3:56440874:A:T	2.64594e-58	-2.68258	-1.41034	7.12261e-18	-2.68422	-1.00849
56440927	chr3:56440927:C:T	4.74466e-58	-2.27271	-1.23622	5.28718e-18	-2.64952	-1.34118
56440987	chr3:56440987:T:C	2.63549e-58	-2.68377	-1.41311	7.0319e-18	-2.68359	-1.02194
56441402	chr3:56441402:T:C	8.27033e-57	-0.650692	-4.45018e-10	1.43794e-16	-0.687609	-4.45018e-10
56441748	chr3:56441748:T:C	3.77654e-57	-1.07932e-09	-1.43456	7.193e-17	-1.07932e-09	-1.38029
56442165	chr3:56442165:A:C	4.05782e-57	-1.07932e-09	-1.36272	6.67773e-17	-1.07932e-09	-1.45463
56442827	chr3:56442827:C:T	1.41145e-57	-2.41875	-4.45018e-10	7.17709e-17	-1.38251	-4.45018e-10
56443272	chr3:56443272:A:C	4.27499e-57	-1.07932e-09	-1.31059	9.80093e-17	-1.07932e-09	-1.07093
56443468	chr3:56443468:T:C	6.36825e-55	5.15702	-1.46389	1.00976e-17	-1.9702	-1.37349
56444237	chr3:56444237:C:T	4.53319e-58	-2.32009	-1.23443	5.24384e-18	-2.66248	-1.33645
56444262	chr3:56444262:C:T	3.8477e-58	-2.25331	-1.46517	2.93821e-16	1.41566	-1.38867
56444405	chr3:56444405:C:T	3.64422e-56	2.02354	-1.19118	2.73426e-16	1.00326	-1.04822
56444513	chr3:56444513:A:G	4.23156e-57	0.132509	-1.4533	2.88667e-16	1.28512	-1.27584
56444615	chr3:56444615:A:G	4.45451e-58	-2.30872	-1.26332	5.12554e-18	-2.65981	-1.36194
56445335	chr3:56445335:C:T	7.67278e-55	5.34427	-1.46479	9.3461e-18	-2.0422	-1.37883
56445438	chr3:56445438:T:C	8.5494e-56	3.15136	-1.46628	1.36074e-17	-1.73227	-1.31311
56445542	chr3:56445542:C:T	3.28481e-58	-2.49873	-1.37791	9.10402e-18	-2.08658	-1.36069
56445921	chr3:56445921:T:C	4.18247e-58	-2.56554	-1.06951	1.3419e-17	-2.32611	-0.73321
56446023	chr3:56446023:T:C	4.33222e-57	-1.07932e-09	-1.29729	7.17292e-17	-1.07932e-09	-1.38309
56446133	chr3:56446133:G:A	5.49777e-58	-1.90994	-1.45167	5.88208e-17	-0.310204	-1.27129
56446516	chr3:56446516:A:T	1.27912e-57	-2.51719	-4.45018e-10	2.02959e-17	-2.64557	-4.45018e-10
56446594	chr3:56446594:A:G	3.30171e-58	-2.46863	-1.40288	7.12813e-18	-2.65303	-1.03891
56446679	chr3:56446679:GCACTGGCACAATCTCGGCT:G	8.59242e-57	-1.07932e-09	-0.612487	1.57033e-16	-1.07932e-09	-0.599533
56446759	chr3:56446759:G:T	7.5997e-55	5.33559	-1.46568	9.30484e-18	-2.03803	-1.38743
56447136	chr3:56447136:C:T	3.95281e-57	-1.07932e-09	-1.38894	6.63201e-17	-1.07932e-09	-1.46149
56447479	chr3:56447479:T:C	1.66769e-57	-2.25192	-4.45018e-10	3.55852e-17	-2.08406	-4.45018e-10
56448408	chr3:56448408:A:G	5.26787e-57	-1.07932e-09	-1.10174	7.85781e-17	-1.07932e-09	-1.29189
56448481	chr3:56448481:C:A	1.00889e-55	3.31705	-1.4664	1.43971e-17	-1.66209	-1.32688
56448670	chr3:56448670:C:T	2.5887e-58	-2.67993	-1.43487	6.59116e-18	-2.68437	-1.08589
56448722	chr3:56448722:G:A	2.82631e-58	-2.63969	-1.38729	7.62529e-18	-2.67241	-0.952112
56448814	chr3:56448814:A:G	2.70309e-58	-2.67839	-1.39316	7.4615e-18	-2.68428	-0.961954
56449571	chr3:56449571:G:A	3.29232e-56	-1.07932e-09	0.730812	5.981e-16	-1.07932e-09	0.73777
56449634	chr3:56449634:A:G	7.40243e-55	5.30761	-1.464	9.42751e-18	-2.03732	-1.37503
56450104	chr3:56450104:A:G	5.38338e-58	-1.91751	-1.46513	4.77889e-17	-0.325517	-1.46368
56450157	chr3:56450157:T:C	4.08205e-57	-1.07932e-09	-1.35677	7.1815e-17	-1.07932e-09	-1.38189
56450359	chr3:56450359:C:A	3.33495e-58	-2.4597	-1.40179	4.30194e-16	1.28358	-0.875334
56450534	chr3:56450534:A:T	3.9783e-58	-2.24573	-1.43937	2.58948e-16	1.34821	-1.44757
56450647	chr3:56450647:C:T	2.47829e-57	-1.8558	-4.45018e-10	2.31234e-17	-2.51514	-4.45018e-10
56450856	chr3:56450856:T:C	3.41052e-58	-2.58628	-1.2528	9.35286e-18	-2.68435	-0.735954
56451309	chr3:56451309:T:C	1.29411e-57	-2.50554	-4.45018e-10	2.45825e-17	-2.45395	-4.45018e-10
56451527	chr3:56451527:A:G	3.70208e-57	-1.07932e-09	-1.45447	6.99054e-17	-1.07932e-09	-1.40884
56451612	chr3:56451612:G:A	3.74965e-57	-1.07932e-09	-1.4417	7.10397e-17	-1.07932e-09	-1.39275
56452026	chr3:56452026:G:T	3.97625e-57	-1.07932e-09	-1.38303	6.61164e-17	-1.07932e-09	-1.46457
56452614	chr3:56452614:G:A	3.83483e-58	-2.25846	-1.46337	2.94576e-16	1.42943	-1.39988
56452938	chr3:56452938:G:T	1.5926e-57	-2.298	-4.45018e-10	3.74952e-17	-2.03178	-4.45018e-10
56453194	chr3:56453194:G:T	2.73301e-58	-2.68351	-1.37704	7.84428e-18	-2.67381	-0.922389
56453552	chr3:56453552:C:G	5.62172e-55	4.95032	-1.38188	1.70803e-17	-2.07274	-0.745324
56453839	chr3:56453839:T:A	9.22856e-55	5.52136	-1.45726	9.21625e-18	-2.09619	-1.33883
56454035	chr3:56454035:A:G	3.90161e-57	-1.07932e-09	-1.40198	7.09362e-17	-1.07932e-09	-1.39421
56454490	chr3:56454490:G:A	4.25121e-58	-2.3273	-1.29145	5.04687e-18	-2.66507	-1.37215
56454803	chr3:56454803:G:A	1.39638e-57	-2.42948	-4.45018e-10	1.97143e-17	-2.67464	-4.45018e-10
56455942	chr3:56455942:G:C	3.7959e-57	-1.07932e-09	-1.42945	7.83123e-17	-1.07932e-09	-1.29528
56456246	chr3:56456246:G:A	1.0874e-57	-2.67958	-4.45018e-10	2.10683e-17	-2.60822	-4.45018e-10
56456530	chr3:56456530:T:A	3.69409e-57	-1.07932e-09	-1.45663	6.62977e-17	-1.07932e-09	-1.46183
56456937	chr3:56456937:A:G	4.78251e-55	4.8441	-1.43733	1.17414e-17	-1.94418	-1.24869
56457124	chr3:56457124:G:A	4.31285e-58	-2.38838	-1.21598	5.22079e-18	-2.67684	-1.3265
56457136	chr3:56457136:A:G	1.23152e-56	-1.07932e-09	-0.252532	2.95712e-16	-1.07932e-09	0.0333989
56457266	chr3:56457266:A:G	3.0726e-58	-2.54938	-1.39405	4.85607e-16	1.41563	-0.88622
56457717	chr3:56457717:T:C	4.19551e-57	-1.07932e-09	-1.32935	9.53483e-17	-1.07932e-09	-1.09845
56457882	chr3:56457882:T:A	2.30805e-56	0.375621	-4.45018e-10	3.06061e-16	0.0677979	-4.45018e-10
56458692	chr3:56458692:C:G	2.59969e-56	1.90384	-1.40923	1.88395e-16	0.911376	-1.32882
56458956	chr3:56458956:C:A	3.85596e-57	-1.07932e-09	-1.41375	9.7897e-17	-1.07932e-09	-1.07207
56459506	chr3:56459506:A:G	4.65616e-58	-2.31301	-1.21475	5.30968e-18	-2.66022	-1.32623
56459622	chr3:56459622:G:C	4.06166e-58	-2.20995	-1.45441	2.88113e-16	1.26668	-1.25931
56460305	chr3:56460305:ATT:A	3.79452e-57	-1.07932e-09	-1.42981	7.25539e-17	-1.07932e-09	-1.37166
56460388	chr3:56460388:C:T	1.0834e-57	-2.68327	-4.45018e-10	2.01807e-17	-2.65126	-4.45018e-10
56460544	chr3:56460544:A:C	3.84547e-57	-1.07932e-09	-1.41647	6.81806e-17	-1.07932e-09	-1.43383
56460628	chr3:56460628:G:A	3.23414e-57	-1.5896	-4.45018e-10	3.31433e-17	-2.15515	-4.45018e-10
56460815	chr3:56460815:C:T	3.96906e-58	-2.38799	-1.29943	1.20155e-17	-1.89101	-1.27878
56460947	chr3:56460947:C:T	1.53322e-57	-2.336	-4.45018e-10	4.89371e-17	-1.76545	-4.45018e-10
56461063	chr3:56461063:G:A	7.56661e-56	3.01486	-1.45189	1.19445e-17	-1.77879	-1.39693
56461155	chr3:56461155:C:G	3.62754e-58	-2.31428	-1.46312	9.19439e-18	-2.04516	-1.39224
56461318	chr3:56461318:C:A	8.71498e-56	3.15515	-1.45089	1.2616e-17	-1.72114	-1.39989
56461767	chr3:56461767:G:T	3.53125e-58	-2.59088	-1.21342	9.99594e-18	-2.68431	-0.669494
56462211	chr3:56462211:A:G	3.61545e-58	-2.54478	-1.23596	9.6352e-18	-2.68084	-0.709727
56462336	chr3:56462336:C:T	3.97878e-57	-1.07932e-09	-1.38239	8.59023e-17	-1.07932e-09	-1.20278
56462594	chr3:56462594:G:A	2.46519e-56	-1.07932e-09	0.441486	7.1503e-16	-1.07932e-09	0.916337
56463367	chr3:56463367:G:A	3.74082e-57	-1.07932e-09	-1.44406	7.07743e-17	-1.07932e-09	-1.39649
56463455	chr3:56463455:T:A	3.30097e-58	-2.42303	-1.44871	4.70481e-16	1.73159	-1.23382
56463585	chr3:56463585:T:C	3.86796e-58	-2.45234	-1.26089	5.04732e-18	-2.68377	-1.35336
56463633	chr3:56463633:A:G	3.11095e-56	2.08718	-1.41304	2.2174e-16	1.08005	-1.33453
56463827	chr3:56463827:A:T	7.11595e-56	2.96534	-1.46378	1.59491e-17	-1.94724	-0.939351
56463869	chr3:56463869:G:A	8.46752e-56	3.1203	-1.44485	1.60445e-17	-1.71832	-1.1623
56463933	chr3:56463933:A:G	3.21292e-58	-2.44687	-1.4519	5.6313e-16	1.90369	-1.22617
56464235	chr3:56464235:G:A	6.28405e-56	2.8382	-1.46096	1.48045e-17	-1.98983	-0.971222
56464614	chr3:56464614:G:A	1.16243e-56	-1.07932e-09	-0.310265	2.74602e-16	-1.07932e-09	-0.0406666
56464686	chr3:56464686:T:G	4.07432e-57	-1.07932e-09	-1.35866	8.94072e-17	-1.07932e-09	-1.16279
56464719	chr3:56464719:T:A	5.40771e-58	-2.42452	-0.953603	1.85086e-15	1.98824	-0.120827
56465324	chr3:56465324:G:A	1.12227e-57	-2.64802	-4.45018e-10	2.5318e-17	-2.42447	-4.45018e-10
56465573	chr3:56465573:C:A	3.7755e-57	-1.07932e-09	-1.43483	7.19761e-17	-1.07932e-09	-1.37965
56467772	chr3:56467772:G:A	1.28695e-57	-2.51109	-4.45018e-10	2.4691e-17	-2.44955	-4.45018e-10
56468050	chr3:56468050:G:T	9.38183e-56	3.24358	-1.46559	1.46821e-17	-1.69362	-1.27574
56468104	chr3:56468104:CG:C	9.69847e-55	5.46824	-1.35447	1.22085e-17	-2.12505	-1.0288
56468360	chr3:56468360:G:A	4.13693e-57	-1.07932e-09	-1.34341	7.55709e-17	-1.07932e-09	-1.33092
56468590	chr3:56468590:C:T	4.05662e-58	-2.43909	-1.22651	1.1035e-17	-1.97514	-1.27977
56469161	chr3:56469161:C:G	3.84495e-57	-1.07932e-09	-1.41661	6.67998e-17	-1.07932e-09	-1.45429
56469491	chr3:56469491:A:C	6.80431e-56	2.91422	-1.45745	1.37314e-17	-1.82606	-1.21024
56469736	chr3:56469736:G:A	6.60153e-57	-1.07932e-09	-0.876066	1.10123e-16	-1.07932e-09	-0.954394
56469932	chr3:56469932:A:T	3.89781e-57	-1.07932e-09	-1.40295	6.60474e-17	-1.07932e-09	-1.46561
56470404	chr3:56470404:G:A	8.04271e-56	3.08938	-1.4654	1.29068e-17	-1.75608	-1.34215
56471023	chr3:56471023:C:A	1.76078e-57	-1.55146	-0.646148	1.05513e-16	-0.646197	-0.350953
56471242	chr3:56471242:T:C	3.05229e-58	-2.6423	-1.30776	7.63745e-18	-2.33021	-1.29271
56471448	chr3:56471448:C:G	8.52659e-58	-2.45229	-0.470472	3.12317e-16	0.0974257	-0.00939411
56472347	chr3:56472347:C:T	1.01949e-57	-2.47248	-0.27158	4.31201e-17	-2.18063	0.288632
56472632	chr3:56472632:A:G	4.59935e-57	-1.07932e-09	-1.23745	8.67085e-17	-1.07932e-09	-1.19344
56473351	chr3:56473351:G:T	2.78103e-56	-1.07932e-09	0.562038	4.8929e-16	-1.07932e-09	0.536967
56473521	chr3:56473521:A:G	1.80503e-57	-2.17279	-4.45018e-10	2.2241e-17	-2.55405	-4.45018e-10
56474198	chr3:56474198:G:A	5.36297e-58	-2.47084	-0.915591	3.10759e-16	0.597152	-0.514121
56474831	chr3:56474831:A:G	2.96858e-58	-2.68121	-1.29666	5.23762e-18	-2.61917	-1.38095
56475224	chr3:56475224:C:G	2.29819e-54	-1.07932e-09	4.97651	1.37278e-13	-1.07932e-09	6.17378
56475281	chr3:56475281:T:C	5.58264e-58	-2.4646	-0.881691	3.13467e-16	0.562812	-0.471106
56475385	chr3:56475385:C:T	6.1276e-56	2.54337	-1.19135	1.06629e-17	-1.91161	-1.37761
56476456	chr3:56476456:A:G	5.61698e-56	2.73073	-1.46571	9.95378e-18	-2.01451	-1.34353
56476535	chr3:56476535:A:G	3.88675e-56	2.36323	-1.46643	1.01597e-17	-1.95804	-1.37952
56476556	chr3:56476556:G:A	5.34022e-56	2.44107	-1.22659	1.01086e-17	-1.94613	-1.39647
56476722	chr3:56476722:GCAGTT:G	2.88482e-58	-2.55822	-1.44827	6.88591e-18	-2.26048	-1.46603
56477061	chr3:56477061:C:T	4.36721e-56	2.47147	-1.45813	1.04839e-17	-1.97865	-1.3275
56477787	chr3:56477787:C:T	5.86284e-58	-2.4988	-0.798522	4.04467e-16	0.707949	-0.361367
56477932	chr3:56477932:C:T	6.419e-56	2.5907	-1.19222	1.09162e-17	-1.88813	-1.37761
56478253	chr3:56478253:G:A	5.71245e-57	-1.07932e-09	-1.02072	7.1301e-17	-1.07932e-09	-1.38908
56478276	chr3:56478276:T:C	2.90326e-58	-2.68353	-1.31659	5.09508e-18	-2.63264	-1.39507
56478410	chr3:56478410:C:T	1.6764e-57	-2.24672	-4.45018e-10	3.52724e-17	-2.09289	-4.45018e-10
56478503	chr3:56478503:C:T	3.66526e-57	-1.07932e-09	-1.46447	6.67462e-17	-1.07932e-09	-1.45509
56478644	chr3:56478644:G:A	7.60255e-56	2.79546	-1.22776	1.13182e-17	-1.8319	-1.39767
56478828	chr3:56478828:T:C	8.72343e-56	2.93431	-1.22907	1.22415e-17	-1.75271	-1.39845
56478897	chr3:56478897:G:C	4.12515e-57	-1.07932e-09	-1.34627	1.00036e-16	-1.07932e-09	-1.05046
56478977	chr3:56478977:G:A	4.16731e-57	-1.07932e-09	-1.3361	1.0191e-16	-1.07932e-09	-1.0319
56479532	chr3:56479532:C:T	3.65802e-57	-1.07932e-09	-1.46644	6.74089e-17	-1.07932e-09	-1.44521
56479554	chr3:56479554:G:C	3.82512e-57	-1.07932e-09	-1.42178	7.34097e-17	-1.07932e-09	-1.35993
56479768	chr3:56479768:T:C	2.67071e-56	1.94415	-1.42258	1.95159e-16	0.968122	-1.3503
56479809	chr3:56479809:C:T	8.21496e-56	3.10219	-1.45701	9.11886e-18	-2.12164	-1.324
56480514	chr3:56480514:G:A	4.15799e-58	-2.33519	-1.30573	5.37437e-17	-0.530214	-1.14155
56481357	chr3:56481357:T:C	2.03996e-57	-2.05044	-4.45018e-10	4.50111e-17	-1.84908	-4.45018e-10
56481378	chr3:56481378:A:G	1.17324e-57	-2.24348	-0.360114	6.06045e-16	0.270215	0.480751
56481446	chr3:56481446:G:A	3.66305e-57	-1.07932e-09	-1.46507	6.81629e-17	-1.07932e-09	-1.43409
56481753	chr3:56481753:C:T	7.20023e-56	2.96822	-1.45489	9.60305e-18	-2.07856	-1.31534
56481818	chr3:56481818:T:C	1.05393e-55	3.1532	-1.25887	1.26305e-17	-1.70624	-1.41363
56482160	chr3:56482160:C:T	7.71895e-57	-1.07932e-09	-0.719688	1.11757e-16	-1.07932e-09	-0.939658
56482203	chr3:56482203:G:A	3.81212e-57	-1.07932e-09	-1.42518	8.61464e-17	-1.07932e-09	-1.19994
56482294	chr3:56482294:T:C	3.66458e-57	-1.07932e-09	-1.46465	7.35053e-17	-1.07932e-09	-1.35863
56482617	chr3:56482617:C:T	7.664e-56	3.0341	-1.45835	9.25764e-18	-2.10135	-1.32919
56483004	chr3:56483004:T:C	3.45957e-58	-2.51366	-1.31115	5.23385e-18	-2.66286	-1.33798
56483225	chr3:56483225:T:C	9.01293e-56	3.19314	-1.45526	8.91077e-18	-2.15121	-1.31752
56484156	chr3:56484156:T:C	1.03478e-55	3.10821	-1.23221	1.26449e-17	-1.71986	-1.39888
56484561	chr3:56484561:G:C	3.70628e-57	-1.07932e-09	-1.45334	7.05064e-17	-1.07932e-09	-1.40028
56485100	chr3:56485100:A:T	7.72786e-58	-2.02732	-0.993797	8.86411e-17	-0.334426	-0.836967
56485258	chr3:56485258:G:A	1.15006e-55	3.21949	-1.23787	1.27668e-17	-1.70353	-1.40561
56485426	chr3:56485426:T:C	5.00491e-58	-1.9908	-1.46474	3.33469e-16	0.391835	-0.238273
56485887	chr3:56485887:A:C	3.65757e-58	-2.47963	-1.28953	5.06058e-18	-2.66066	-1.37384
56486000	chr3:56486000:A:G	3.70628e-57	-1.07932e-09	-1.45334	7.05064e-17	-1.07932e-09	-1.40028
56486006	chr3:56486006:A:G	3.71141e-57	-1.07932e-09	-1.45195	7.07343e-17	-1.07932e-09	-1.39706
56486548	chr3:56486548:C:T	3.96626e-57	-1.07932e-09	-1.38554	6.63983e-17	-1.07932e-09	-1.46032
56486644	chr3:56486644:A:G	3.41048e-58	-2.52492	-1.31418	5.25884e-18	-2.65736	-1.33872
56486848	chr3:56486848:C:A	3.89517e-57	-1.07932e-09	-1.40363	6.84733e-17	-1.07932e-09	-1.42954
56487136	chr3:56487136:G:A	1.61411e-55	3.77181	-1.45122	8.3396e-18	-2.23246	-1.30251
56487296	chr3:56487296:G:A	3.66435e-57	-1.07932e-09	-1.46472	6.8345e-17	-1.07932e-09	-1.43142
56487540	chr3:56487540:G:A	3.79468e-57	-1.07932e-09	-1.42977	6.80958e-17	-1.07932e-09	-1.43507
56487944	chr3:56487944:T:C	2.26307e-55	4.05612	-1.3976	6.97594e-18	-2.37501	-1.33851
56488330	chr3:56488330:A:G	5.22524e-57	-1.07932e-09	-1.10987	1.04378e-16	-1.07932e-09	-1.00796
56488594	chr3:56488594:G:A	4.13921e-57	-1.07932e-09	-1.34286	6.75782e-17	-1.07932e-09	-1.4427
56488695	chr3:56488695:T:C	4.40601e-57	-1.07932e-09	-1.2804	9.37776e-17	-1.07932e-09	-1.11506
56489127	chr3:56489127:C:T	1.25271e-57	-2.53806	-4.45018e-10	1.96444e-17	-2.6782	-4.45018e-10
56489850	chr3:56489850:C:T	2.91255e-57	-1.69434	-4.45018e-10	2.28551e-17	-2.52681	-4.45018e-10
56489980	chr3:56489980:G:C	3.69653e-57	-1.07932e-09	-1.45597	6.75775e-17	-1.07932e-09	-1.44271
56490100	chr3:56490100:C:T	2.55994e-58	-2.67294	-1.45303	5.39381e-18	-2.50601	-1.46473
56490150	chr3:56490150:G:A	3.35046e-58	-2.63492	-1.22193	5.24053e-18	-2.68425	-1.31531
56490574	chr3:56490574:G:A	1.7396e-55	3.8042	-1.40874	7.13383e-18	-2.34405	-1.34709
56490810	chr3:56490810:A:G	3.86594e-57	-1.07932e-09	-1.41116	6.67902e-17	-1.07932e-09	-1.45443
56490824	chr3:56490824:G:A	6.96778e-58	-2.18244	-0.942211	1.01711e-16	-0.261837	-0.772011
56491081	chr3:56491081:C:T	3.86866e-57	-1.07932e-09	-1.41046	6.81848e-17	-1.07932e-09	-1.43377
56491249	chr3:56491249:T:C	1.06235e-57	-1.26984	-1.43305	1.96165e-17	-1.32756	-1.35205
56491327	chr3:56491327:A:G	5.25335e-58	-2.24454	-1.16255	8.63003e-17	-0.151039	-1.04712
56491355	chr3:56491355:A:G	4.01016e-57	-1.07932e-09	-1.37454	7.75749e-17	-1.07932e-09	-1.30474
56492816	chr3:56492816:G:A	1.0732e-57	-1.32389	-1.36884	1.47466e-12	8.57635	-0.0283989
56493230	chr3:56493230:C:T	7.12795e-58	-1.6689	-1.43303	6.61164e-17	-0.0596027	-1.40497
56493240	chr3:56493240:T:C	2.55716e-57	-0.360574	-1.4639	2.4285e-12	9.94487	-0.898072
56493241	chr3:56493241:G:A	5.11427e-58	-2.67754	-0.756379	4.87742e-17	-0.991426	-0.77736
56493260	chr3:56493260:T:C	4.08591e-56	0.242257	0.704507	6.6153e-17	-1.96311	0.499089
56493338	chr3:56493338:A:G	1.35443e-56	0.689509	-0.84691	7.24939e-14	6.46614	-0.930868
56493388	chr3:56493388:C:T	3.6627e-57	-1.07932e-09	-1.46517	6.838e-17	-1.07932e-09	-1.43091
56493518	chr3:56493518:C:T	7.48673e-58	-1.60232	-1.4505	7.00302e-17	0.0225595	-1.42962
56493872	chr3:56493872:C:T	4.0512e-57	-1.07932e-09	-1.36435	6.72845e-17	-1.07932e-09	-1.44706
56494121	chr3:56494121:C:A	1.20925e-56	0.936927	-1.20771	3.52724e-14	5.91916	-1.10429
56494158	chr3:56494158:T:A	3.73991e-57	-1.07932e-09	-1.4443	6.62124e-17	-1.07932e-09	-1.46312
56494576	chr3:56494576:C:T	3.74902e-57	-1.07932e-09	-1.44187	6.80276e-17	-1.07932e-09	-1.43607
56494969	chr3:56494969:T:C	1.28388e-57	-2.51348	-4.45018e-10	6.15998e-17	-1.53533	-4.45018e-10
56494985	chr3:56494985:A:T	1.34147e-56	1.01913	-1.18615	3.9405e-14	6.00406	-1.0784
56495104	chr3:56495104:T:C	5.2246e-57	-1.07932e-09	-1.10999	7.75917e-17	-1.07932e-09	-1.30453
56495862	chr3:56495862:C:A	1.16113e-56	1.15299	-1.46438	1.70878e-17	-1.35181	-1.46582
56496203	chr3:56496203:G:A	1.1498e-57	-2.62378	-4.45018e-10	2.18913e-17	-2.5699	-4.45018e-10
56496681	chr3:56496681:A:G	2.48777e-57	-0.850431	-1.00155	2.10336e-11	10.799	0.406594
56496998	chr3:56496998:T:C	9.12653e-57	-0.552181	-4.45018e-10	3.90095e-17	-1.99218	-4.45018e-10
56497018	chr3:56497018:T:A	1.8575e-57	-2.14413	-4.45018e-10	2.11677e-17	-2.60351	-4.45018e-10
56497080	chr3:56497080:G:A	1.29946e-57	-1.62555	-0.875865	2.60028e-17	-1.23	-1.16779
56497393	chr3:56497393:C:T	2.13384e-57	-2.00545	-4.45018e-10	2.17793e-17	-2.57503	-4.45018e-10
56497465	chr3:56497465:A:C	6.73439e-56	1.44645	-4.45018e-10	7.27891e-16	0.934164	-4.45018e-10
56497607	chr3:56497607:A:G	1.3281e-57	-2.47962	-4.45018e-10	3.52904e-17	-2.09238	-4.45018e-10
56498089	chr3:56498089:T:C	3.68815e-57	-1.07932e-09	-1.45824	6.63137e-17	-1.07932e-09	-1.46159
56498245	chr3:56498245:A:G	4.37732e-57	-1.07932e-09	-1.28693	8.66977e-17	-1.07932e-09	-1.19356
56498308	chr3:56498308:G:T	4.43276e-57	-1.07932e-09	-1.27434	8.80481e-17	-1.07932e-09	-1.1781
56498370	chr3:56498370:C:T	3.80179e-58	-2.47408	-1.2564	5.22729e-18	-2.68106	-1.32104
56498403	chr3:56498403:A:G	4.3213e-57	-1.07932e-09	-1.29981	1.03916e-16	-1.07932e-09	-1.01241
56498443	chr3:56498443:G:T	6.68472e-57	-1.07932e-09	-0.863543	1.09104e-16	-1.07932e-09	-0.963688
56498584	chr3:56498584:G:A	4.95866e-57	-1.07932e-09	-1.16223	1.00876e-16	-1.07932e-09	-1.04209
56498988	chr3:56498988:A:G	3.67143e-57	-1.07932e-09	-1.46279	2.27767e-16	-1.07932e-09	-0.227663
56499374	chr3:56499374:A:G	5.63405e-57	-1.07932e-09	-1.03454	5.09643e-16	-1.07932e-09	0.577723
56499519	chr3:56499519:A:G	4.23075e-57	-1.07932e-09	-1.32099	7.2234e-17	-1.07932e-09	-1.37608
56499675	chr3:56499675:T:C	5.59942e-57	-1.07932e-09	-1.0407	5.03067e-16	-1.07932e-09	0.564735
56499686	chr3:56499686:T:C	7.13583e-58	-1.65981	-1.44102	6.60712e-17	-0.0492684	-1.41599
56499779	chr3:56499779:CTT:C	5.10714e-57	-1.07932e-09	-1.13273	7.97734e-17	-1.07932e-09	-1.2768
56499792	chr3:56499792:C:G	5.34317e-57	0.283874	-1.37142	1.95023e-11	12.4927	-1.36266
56500385	chr3:56500385:A:G	2.45746e-57	-0.92839	-0.935849	3.06506e-11	11.0481	0.534081
56500406	chr3:56500406:A:G	2.48411e-57	-0.816701	-1.03675	1.93261e-11	10.7725	0.348446
56500523	chr3:56500523:A:G	4.00547e-57	-1.07932e-09	-1.37571	7.70334e-17	-1.07932e-09	-1.31175
56500617	chr3:56500617:G:A	7.8278e-57	-1.07932e-09	-0.705685	2.27111e-16	-1.07932e-09	-0.230549
56500654	chr3:56500654:T:G	4.0525e-57	-1.07932e-09	-1.36403	7.81903e-17	-1.07932e-09	-1.29684
56500879	chr3:56500879:T:C	3.34962e-58	-2.53107	-1.32604	4.94289e-18	-2.68423	-1.37381
56501209	chr3:56501209:T:C	3.40591e-58	-2.51463	-1.32581	4.94313e-18	-2.68432	-1.37367
56502025	chr3:56502025:C:T	3.92218e-57	-1.07932e-09	-1.39672	7.5023e-17	-1.07932e-09	-1.33819
56502225	chr3:56502225:T:C	3.93993e-57	-1.07932e-09	-1.3922	6.69315e-17	-1.07932e-09	-1.45232
56502484	chr3:56502484:G:A	3.54426e-58	-2.54694	-1.25368	5.20885e-18	-2.68228	-1.32334
56502502	chr3:56502502:A:G	3.85516e-57	-1.07932e-09	-1.41395	6.87425e-17	-1.07932e-09	-1.42562
56502555	chr3:56502555:G:A	4.54834e-57	-1.07932e-09	-1.2486	8.48933e-17	-1.07932e-09	-1.21459
56502559	chr3:56502559:A:G	2.19236e-56	1.61471	-1.29052	2.2908e-17	-1.22527	-1.29923
56502975	chr3:56502975:A:G	9.38213e-57	-1.07932e-09	-0.52456	2.8402e-16	-1.07932e-09	-0.00694274
56503150	chr3:56503150:T:A	3.76744e-57	-1.07932e-09	-1.43697	3.04285e-16	-1.07932e-09	0.0619772
56503477	chr3:56503477:G:A	3.39513e-58	-2.41999	-1.42362	5.17102e-18	-2.67925	-1.33366
56503652	chr3:56503652:T:G	3.98723e-57	-1.07932e-09	-1.38027	6.87738e-17	-1.07932e-09	-1.42517
56504172	chr3:56504172:A:G	4.22074e-57	-1.07932e-09	-1.32336	7.8297e-17	-1.07932e-09	-1.29548
56504317	chr3:56504317:G:A	3.73323e-57	-1.07932e-09	-1.44609	7.0037e-17	-1.07932e-09	-1.40696
56504373	chr3:56504373:G:A	2.78401e-57	-1.73947	-4.45018e-10	3.00639e-16	0.0499213	-4.45018e-10
56504407	chr3:56504407:G:A	1.48791e-55	-1.07932e-09	2.23917	2.57583e-15	-1.07932e-09	2.19794
56504506	chr3:56504506:C:T	3.6581e-57	-1.07932e-09	-1.46642	6.79312e-17	-1.07932e-09	-1.43749
56504682	chr3:56504682:A:G	6.49949e-57	-1.07932e-09	-0.891644	1.37094e-16	-1.07932e-09	-0.735322
56505049	chr3:56505049:G:T	8.1157e-57	0.71758	-1.38715	1.38788e-17	-1.60028	-1.42535
56505209	chr3:56505209:C:T	3.72042e-57	-1.07932e-09	-1.44953	6.94069e-17	-1.07932e-09	-1.416
56505678	chr3:56505678:C:T	7.40011e-57	-1.07932e-09	-0.761872	9.76609e-17	-1.07932e-09	-1.07449
56506462	chr3:56506462:T:C	3.84833e-57	-1.07932e-09	-1.41573	6.99112e-17	-1.07932e-09	-1.40876
56506611	chr3:56506611:G:A	3.71523e-57	-1.07932e-09	-1.45093	6.9202e-17	-1.07932e-09	-1.41896
56507135	chr3:56507135:C:A	4.72393e-57	-1.07932e-09	-1.21073	9.82124e-17	-1.07932e-09	-1.06886
56507266	chr3:56507266:T:C	3.87788e-57	-1.07932e-09	-1.40808	7.4133e-17	-1.07932e-09	-1.35013
56507412	chr3:56507412:G:A	6.34688e-57	0.47778	-1.39318	1.19112e-17	-1.74887	-1.42963
56507996	chr3:56507996:ACTAT:A	3.48609e-57	-1.51458	-4.45018e-10	9.72435e-15	3.5264	-4.45018e-10
56508305	chr3:56508305:G:A	3.66073e-57	-1.07932e-09	-1.46571	6.66295e-17	-1.07932e-09	-1.45684
56508347	chr3:56508347:T:C	8.67773e-57	-1.07813	0.475523	4.20641e-10	11.2928	2.90849
56508405	chr3:56508405:TC:T	3.72436e-57	-1.07932e-09	-1.44847	6.94788e-17	-1.07932e-09	-1.41497
56508439	chr3:56508439:C:T	3.72883e-57	-1.07932e-09	-1.44727	6.96215e-17	-1.07932e-09	-1.41291
56509507	chr3:56509507:G:A	3.74709e-57	-1.07932e-09	-1.44239	7.02368e-17	-1.07932e-09	-1.40412
56509858	chr3:56509858:C:T	3.73516e-57	-1.07932e-09	-1.44558	2.87239e-16	-1.07932e-09	0.00432529
56510034	chr3:56510034:G:A	3.10828e-58	-2.49831	-1.43357	5.18216e-18	-2.66507	-1.3457
56510321	chr3:56510321:G:A	3.67889e-57	-1.07932e-09	-1.46076	7.07183e-17	-1.07932e-09	-1.39728
56510355	chr3:56510355:C:T	3.24961e-58	-2.46333	-1.42409	5.2201e-18	-2.67153	-1.33194
56510521	chr3:56510521:C:T	6.51706e-57	0.493427	-1.38237	1.2154e-17	-1.73647	-1.42186
56510788	chr3:56510788:C:T	3.68126e-57	-1.07932e-09	-1.46011	6.60927e-17	-1.07932e-09	-1.46493
56511408	chr3:56511408:C:T	1.09816e-57	-2.66973	-4.45018e-10	2.32107e-17	-2.51138	-4.45018e-10
56511599	chr3:56511599:T:G	9.05607e-57	-1.07932e-09	-0.559931	2.72495e-16	-1.07932e-09	-0.0483669
56511811	chr3:56511811:A:G	3.69026e-57	-1.07932e-09	-1.45767	6.8336e-17	-1.07932e-09	-1.43155
56512232	chr3:56512232:G:A	4.35614e-57	-1.07932e-09	-1.29178	7.61109e-17	-1.07932e-09	-1.3238
56512736	chr3:56512736:G:A	5.9053e-58	-1.89133	-1.39877	2.40923e-17	-1.01484	-1.45926
56512953	chr3:56512953:AAAT:A	7.75442e-57	-1.07932e-09	-0.715103	9.40141e-17	-1.07932e-09	-1.11254
56513570	chr3:56513570:A:G	3.83059e-57	-1.07932e-09	-1.42035	6.65991e-17	-1.07932e-09	-1.4573
56513612	chr3:56513612:A:G	9.15779e-58	-2.50867	-0.342673	1.43805e-17	-2.67823	-0.311884
56513936	chr3:56513936:AT:A	5.608e-57	-1.07932e-09	-1.03917	1.02662e-16	-1.07932e-09	-1.02455
56513960	chr3:56513960:C:T	3.87007e-57	-1.07932e-09	-1.41009	6.6009e-17	-1.07932e-09	-1.4662
56515121	chr3:56515121:G:A	3.65849e-57	-1.07932e-09	-1.46632	6.7634e-17	-1.07932e-09	-1.44188
56515503	chr3:56515503:T:C	8.33203e-57	-0.64326	-4.45018e-10	4.88713e-17	-1.7668	-4.45018e-10
56515856	chr3:56515856:A:T	3.84628e-57	-1.07932e-09	-1.41626	7.33335e-17	-1.07932e-09	-1.36097
56515881	chr3:56515881:T:C	3.6636e-57	-1.07932e-09	-1.46492	6.63493e-17	-1.07932e-09	-1.46105
56516131	chr3:56516131:A:G	2.36926e-57	-1.90079	-4.45018e-10	2.10122e-17	-2.61088	-4.45018e-10
56516145	chr3:56516145:A:G	3.84259e-57	-1.07932e-09	-1.41722	7.32672e-17	-1.07932e-09	-1.36187
56516197	chr3:56516197:C:T	9.90941e-57	0.99643	-1.46631	1.58133e-17	-1.43516	-1.45997
56516213	chr3:56516213:G:C	2.64973e-57	-1.78891	-4.45018e-10	2.01034e-17	-2.6551	-4.45018e-10
56516620	chr3:56516620:T:G	4.35125e-57	-1.07932e-09	-1.2929	7.60332e-17	-1.07932e-09	-1.32482
56516726	chr3:56516726:A:G	3.32919e-58	-2.44631	-1.41691	5.21998e-18	-2.67568	-1.32781
56516937	chr3:56516937:T:C	9.04492e-57	-1.07932e-09	-0.561164	2.0096e-16	-1.07932e-09	-0.35288
56516973	chr3:56516973:C:T	8.69592e-56	3.05043	-1.34836	4.11968e-10	15.5106	-1.33008
56517797	chr3:56517797:G:C	3.81119e-57	-1.07932e-09	-1.42543	7.23503e-17	-1.07932e-09	-1.37447
56517817	chr3:56517817:A:G	1.15997e-56	-0.312389	-4.45018e-10	2.131e-17	-2.59681	-4.45018e-10
56517821	chr3:56517821:T:C	1.16033e-56	-0.312075	-4.45018e-10	7.65269e-16	0.98424	-4.45018e-10
56517994	chr3:56517994:G:A	5.60101e-58	-1.92476	-1.41824	2.22604e-17	-1.10126	-1.45191
56518230	chr3:56518230:T:A	7.82202e-57	0.756235	-1.46266	1.38228e-17	-1.58027	-1.4494
56518345	chr3:56518345:C:G	2.01306e-57	-0.969132	-1.09458	3.16417e-11	11.2754	0.338634
56518842	chr3:56518842:G:A	7.97639e-58	-2.63427	-0.3552	1.5672e-17	-2.52345	-0.380667
56518943	chr3:56518943:C:A	4.35163e-57	-1.07932e-09	-1.29282	7.60381e-17	-1.07932e-09	-1.32475
56519295	chr3:56519295:T:C	9.07354e-57	-0.306515	-0.251489	6.58467e-11	10.3617	1.98511
56519497	chr3:56519497:T:C	4.35627e-57	-1.07932e-09	-1.29175	7.61115e-17	-1.07932e-09	-1.32379
56519613	chr3:56519613:CAT:C	5.85993e-58	-1.90868	-1.38913	2.58194e-17	-0.942452	-1.46241
56519695	chr3:56519695:T:G	4.84085e-57	-1.07932e-09	-1.18628	1.01336e-16	-1.07932e-09	-1.03754
56520124	chr3:56520124:G:A	6.15042e-57	-1.07932e-09	-0.946846	8.10366e-17	-1.07932e-09	-1.26109
56520334	chr3:56520334:A:G	9.16779e-56	-1.07932e-09	1.75491	2.84494e-15	-1.07932e-09	2.29731
56520381	chr3:56520381:C:T	2.10989e-57	-0.580975	-1.43576	1.78364e-17	-1.36225	-1.4125
56521362	chr3:56521362:C:T	4.13141e-57	-1.07932e-09	-1.34475	6.37231e-16	-1.07932e-09	0.801144
56521486	chr3:56521486:T:C	5.65336e-58	-2.68431	-0.649392	5.50239e-16	-0.303826	0.958191
56521579	chr3:56521579:CAT:C	7.32287e-57	-1.07932e-09	-0.772365	1.42981e-16	-1.07932e-09	-0.693273
56522015	chr3:56522015:G:A	2.09008e-56	-1.07932e-09	0.276418	3.30086e-16	-1.07932e-09	0.143366
56522154	chr3:56522154:A:G	1.94041e-57	-2.10047	-4.45018e-10	2.04325e-16	-0.336278	-4.45018e-10
56522762	chr3:56522762:G:T	1.15179e-55	2.15535	-0.172228	7.79195e-17	-1.22262	-0.0776865
56524113	chr3:56524113:GT:G	4.40594e-57	-1.07932e-09	-1.28041	7.6868e-17	-1.07932e-09	-1.3139
56524131	chr3:56524131:T:C	3.73393e-57	-1.07932e-09	-1.4459	7.57971e-17	-1.07932e-09	-1.32793
56524175	chr3:56524175:A:G	4.1107e-57	-1.07932e-09	-1.34977	3.55417e-16	-1.07932e-09	0.217303
56524288	chr3:56524288:T:C	1.24855e-55	2.20294	-0.139162	8.40142e-17	-1.1928	-0.0322005
56524455	chr3:56524455:T:A	6.00036e-57	0.474821	-1.44637	1.11035e-12	8.81534	-0.551138
56525049	chr3:56525049:G:A	1.08935e-57	-2.67778	-4.45018e-10	2.03259e-17	-2.64409	-4.45018e-10
56525205	chr3:56525205:A:G	1.67051e-57	-2.49461	0.244372	2.65215e-17	-2.67877	0.300736
56525552	chr3:56525552:G:A	7.80335e-57	0.386039	-1.09485	1.5117e-17	-1.95148	-0.988687
56526017	chr3:56526017:CA:C	7.85109e-57	0.410294	-1.11301	1.50654e-17	-1.93839	-1.00519
56526263	chr3:56526263:A:G	3.96349e-57	0.0775282	-1.46377	1.78079e-12	9.49492	-0.758343
56526530	chr3:56526530:G:A	5.9215e-57	0.447066	-1.43184	1.25973e-12	8.8749	-0.48448
56526543	chr3:56526543:G:C	4.5223e-57	-1.07932e-09	-1.25435	7.87119e-17	-1.07932e-09	-1.29019
56526633	chr3:56526633:G:A	7.80986e-57	-1.07932e-09	-0.70798	9.43256e-17	-1.07932e-09	-1.10924
56527328	chr3:56527328:G:A	2.50101e-57	-0.84586	-1.00081	4.23042e-12	8.18108	1.42075
56527437	chr3:56527437:G:A	4.87026e-58	-2.01808	-1.46473	2.60551e-17	-1.03999	-1.35578
56527579	chr3:56527579:T:C	1.21076e-55	2.1395	-0.106444	8.51484e-17	-1.23041	0.0188226
56527694	chr3:56527694:T:A	4.52868e-57	-1.07932e-09	-1.25294	7.88099e-17	-1.07932e-09	-1.28895
56527855	chr3:56527855:C:A	4.26257e-57	-1.07932e-09	-1.31349	4.0436e-16	-1.07932e-09	0.346318
56527976	chr3:56527976:C:T	1.2645e-57	-1.51873	-1.00996	2.44387e-17	-0.994097	-1.46572
56528064	chr3:56528064:T:A	1.29205e-57	-2.52753	0.0203899	2.08307e-17	-2.68288	0.0633203
56528378	chr3:56528378:C:T	1.47921e-56	-0.0692757	-4.45018e-10	2.05056e-17	-2.63529	-4.45018e-10
56528799	chr3:56528799:T:C	9.03252e-56	1.95062	-0.210566	6.88204e-17	-1.33253	-0.0919598
56529131	chr3:56529131:A:G	3.3678e-57	-1.16117	-0.387936	2.43519e-17	-2.00772	-0.455658
56529294	chr3:56529294:C:T	4.5261e-57	-1.07932e-09	-1.25351	7.87706e-17	-1.07932e-09	-1.28945
56530129	chr3:56530129:A:G	1.71193e-55	-1.07932e-09	2.37942	7.22495e-15	-1.07932e-09	3.22931
56530543	chr3:56530543:T:C	4.10064e-57	-1.07932e-09	-1.35222	6.70285e-17	-1.07932e-09	-1.45087
56530724	chr3:56530724:G:A	1.57867e-57	-2.54203	0.23524	2.61392e-17	-2.68388	0.291329
56531495	chr3:56531495:G:A	1.14906e-57	-2.62442	-4.45018e-10	2.11795e-17	-2.60295	-4.45018e-10
56531596	chr3:56531596:G:A	1.08391e-57	-2.6828	-4.45018e-10	3.04038e-17	-2.24142	-4.45018e-10
56531833	chr3:56531833:A:G	5.80369e-57	0.454086	-1.45896	1.21742e-17	-1.69092	-1.46575
56531972	chr3:56531972:T:C	8.95078e-57	-1.07932e-09	-0.571626	7.70322e-17	-1.07932e-09	-1.31176
56532008	chr3:56532008:C:T	4.39819e-57	-0.0742746	-1.2079	4.6216e-12	9.59806	0.0922089
56532033	chr3:56532033:A:G	8.38059e-57	-0.637449	-4.45018e-10	2.32807e-16	-0.205779	-4.45018e-10
56532443	chr3:56532443:G:GT	7.738e-58	-2.43016	-0.589648	7.60677e-18	-2.68053	-0.946417
56532607	chr3:56532607:A:G	2.42281e-56	-1.07932e-09	0.424146	5.17157e-16	-1.07932e-09	0.592359
56532887	chr3:56532887:C:T	5.15493e-57	0.3429	-1.46631	3.76081e-17	-0.5773	-1.45147
56533147	chr3:56533147:G:A	9.88333e-57	0.857622	-1.33014	1.57102e-12	8.21998	0.391264
56533356	chr3:56533356:C:T	1.08493e-57	-2.68186	-4.45018e-10	2.51806e-17	-2.42991	-4.45018e-10
56533479	chr3:56533479:G:C	3.65808e-57	-1.07932e-09	-1.46643	6.96883e-17	-1.07932e-09	-1.41196
56533692	chr3:56533692:G:A	6.37974e-55	3.69493	-4.45018e-10	5.00419e-09	16.6776	-4.45018e-10
56533995	chr3:56533995:T:C	5.23345e-57	-1.07932e-09	-1.1083	1.34808e-16	-1.07932e-09	-0.752133
56534323	chr3:56534323:C:T	4.57289e-55	3.36195	-4.45018e-10	2.92553e-09	16.1408	-4.45018e-10
56534722	chr3:56534722:G:A	3.36622e-56	-1.07932e-09	0.753008	7.27973e-16	-1.07932e-09	0.934276
56534840	chr3:56534840:G:A	5.62061e-57	0.428502	-1.46543	1.07178e-12	9.08833	-0.859481
56535046	chr3:56535046:A:T	3.68987e-57	-1.07932e-09	-1.45778	6.59939e-17	-1.07932e-09	-1.46642
56535463	chr3:56535463:C:T	8.59599e-55	1.33031	2.66279	1.10184e-14	2.39606	1.25527
56535560	chr3:56535560:T:C	4.70442e-58	-2.4025	-1.11495	9.10376e-18	-2.67564	-0.771659
56535578	chr3:56535578:C:A	2.83638e-56	-0.615174	1.19692	1.18239e-16	-2.66101	1.77773
56536472	chr3:56536472:C:A	3.72274e-57	-1.07932e-09	-1.44891	7.52233e-17	-1.07932e-09	-1.33553
56536849	chr3:56536849:G:A	5.01538e-57	0.284095	-1.43495	3.92627e-17	-0.522151	-1.46356
56536879	chr3:56536879:C:T	4.96751e-57	-1.07932e-09	-1.16045	8.71692e-16	-1.07932e-09	1.11445
56536928	chr3:56536928:A:G	4.17056e-58	-2.56682	-1.07108	6.71039e-18	-2.6418	-1.11053
56537237	chr3:56537237:T:G	1.75745e-57	-2.1995	-4.45018e-10	1.9982e-17	-2.66116	-4.45018e-10
56537403	chr3:56537403:G:C	3.27651e-54	6.74138	-1.41021	2.20963e-15	3.49106	-1.44646
56537767	chr3:56537767:C:T	4.44062e-57	-1.07932e-09	-1.27257	6.6065e-17	-1.07932e-09	-1.46535
56538029	chr3:56538029:C:A	5.98398e-57	0.413496	-1.38778	3.87205e-17	-0.636602	-1.36302
56538674	chr3:56538674:A:G	3.14667e-57	-0.802637	-0.814384	1.27809e-17	-2.67409	-0.433946
56539010	chr3:56539010:T:C	8.07448e-55	1.31764	2.61287	1.11606e-14	2.43825	1.22591
56539241	chr3:56539241:C:T	4.44607e-57	-1.07932e-09	-1.27135	1.12076e-16	-1.07932e-09	-0.936808
56539419	chr3:56539419:T:A	4.43954e-57	-1.07932e-09	-1.27282	6.60866e-17	-1.07932e-09	-1.46502
56539450	chr3:56539450:A:G	3.12147e-57	-0.768684	-0.856379	1.21306e-17	-2.67173	-0.488527
56539702	chr3:56539702:T:A	9.84407e-58	-1.3398	-1.43928	4.88894e-18	-2.68436	-1.38465
56539841	chr3:56539841:A:G	4.41835e-57	-1.07932e-09	-1.2776	6.60623e-17	-1.07932e-09	-1.46539
56540049	chr3:56540049:T:A	2.88394e-58	-2.54091	-1.46588	4.80119e-18	-2.62068	-1.46644
56540292	chr3:56540292:T:C	3.7256e-57	-1.07932e-09	-1.44814	6.7997e-17	-1.07932e-09	-1.43652
56540403	chr3:56540403:T:C	3.96126e-57	0.0748721	-1.46168	3.08422e-17	-0.79264	-1.43447
56541021	chr3:56541021:G:A	3.84127e-57	-1.07932e-09	-1.41756	7.05485e-17	-1.07932e-09	-1.39969
56541406	chr3:56541406:C:G	4.70707e-57	0.235934	-1.45023	3.39542e-17	-0.714092	-1.41688
56541498	chr3:56541498:G:A	1.78344e-55	-1.07932e-09	2.42035	3.07254e-15	-1.07932e-09	2.37427
56541584	chr3:56541584:A:G	4.34703e-58	-2.45656	-1.13989	5.18207e-18	-2.67113	-1.33966
56541930	chr3:56541930:A:G	3.84072e-57	-1.07932e-09	-1.41771	7.05394e-17	-1.07932e-09	-1.39982
56542141	chr3:56542141:G:C	5.07409e-57	-1.13922	-4.45018e-10	1.41306e-16	-0.705059	-4.45018e-10
56542165	chr3:56542165:G:A	2.24763e-54	6.3918	-1.43754	2.08235e-15	3.2858	-1.30054
56542475	chr3:56542475:C:T	1.41712e-56	0.807863	-0.920017	4.66507e-12	8.23128	1.46834
56542550	chr3:56542550:T:C	6.03283e-57	-1.07932e-09	-0.966151	1.09535e-16	-1.07932e-09	-0.959744
56543187	chr3:56543187:T:C	1.95469e-57	-0.898162	-1.19497	2.5701e-12	8.3238	0.779671
56543219	chr3:56543219:G:A	3.99034e-58	-2.68409	-0.99799	2.92824e-08	18.0463	0.39797
56543825	chr3:56543825:T:C	2.19937e-54	6.38695	-1.45439	2.09463e-15	3.33532	-1.34418
56543895	chr3:56543895:A:C	3.66123e-57	-1.07932e-09	-1.46557	6.72863e-17	-1.07932e-09	-1.44703
56543913	chr3:56543913:A:C	6.02436e-57	-1.07932e-09	-0.967555	1.09377e-16	-1.07932e-09	-0.961184
56543945	chr3:56543945:A:G	4.45109e-58	-2.46323	-1.10957	5.29717e-18	-2.66905	-1.31976
56544082	chr3:56544082:C:A	4.69073e-58	-2.45003	-1.07034	5.41548e-18	-2.67231	-1.29441
56544288	chr3:56544288:G:A	4.94679e-57	-1.07932e-09	-1.16463	8.50511e-17	-1.07932e-09	-1.21274
56544344	chr3:56544344:G:A	1.16365e-57	-2.05215	-0.559658	8.59292e-10	12.9072	2.00848
56544883	chr3:56544883:A:T	2.44568e-54	6.30827	-1.26956	2.5658e-15	3.23642	-1.04238
56545246	chr3:56545246:T:C	2.83711e-57	-0.815337	-0.905242	1.12537e-17	-2.67556	-0.55973
56545346	chr3:56545346:C:A	3.75219e-57	-1.07932e-09	-1.44103	6.64341e-17	-1.07932e-09	-1.45978
56545387	chr3:56545387:T:C	2.12721e-54	6.20039	-1.30119	2.25653e-15	3.15537	-1.08978
56545510	chr3:56545510:C:T	4.94466e-58	-2.68435	-0.783297	5.04199e-08	18.217	0.77064
56545564	chr3:56545564:T:C	3.83211e-57	-1.07932e-09	-1.41995	6.59982e-17	-1.07932e-09	-1.46636
56545652	chr3:56545652:G:A	2.00741e-54	6.27346	-1.43222	1.90103e-15	3.18217	-1.288
56545682	chr3:56545682:C:T	4.92944e-57	-1.07932e-09	-1.16814	8.47766e-17	-1.07932e-09	-1.21597
56545809	chr3:56545809:C:T	1.55042e-57	-2.32484	-4.45018e-10	9.0895e-17	-1.14628	-4.45018e-10
56545987	chr3:56545987:A:G	1.67351e-57	-2.24845	-4.45018e-10	1.54489e-16	-0.615864	-4.45018e-10
56546245	chr3:56546245:T:C	8.37091e-57	-0.638604	-4.45018e-10	5.4178e-16	0.638872	-4.45018e-10
56546418	chr3:56546418:G:C	1.14222e-56	0.492309	-0.820116	2.25203e-12	8.01937	0.95199
56546935	chr3:56546935:T:G	1.20537e-55	-1.07932e-09	2.02859	1.96015e-15	-1.07932e-09	1.92479
56546956	chr3:56546956:T:TG	6.78727e-58	-1.98045	-1.17045	2.39033e-17	-1.05064	-1.43133
56547351	chr3:56547351:G:T	5.18494e-58	-1.95579	-1.4644	2.72073e-17	-0.987975	-1.36453
56547609	chr3:56547609:A:G	1.90916e-54	6.22762	-1.43657	1.8139e-15	3.14537	-1.29812
56547792	chr3:56547792:A:G	4.19688e-58	-2.46711	-1.1645	5.11282e-18	-2.66848	-1.35576
56548283	chr3:56548283:T:C	4.88406e-57	0.251529	-1.42892	2.55906e-12	9.64746	-0.548294
56548308	chr3:56548308:T:C	4.82308e-57	-1.07932e-09	-1.18995	8.31086e-17	-1.07932e-09	-1.23584
56549008	chr3:56549008:A:G	9.8333e-57	0.510497	-0.98809	1.59892e-12	7.98618	0.642668
56549044	chr3:56549044:C:T	3.81088e-57	0.0407415	-1.46625	2.2722e-12	9.95288	-0.972611
56549089	chr3:56549089:C:A	4.33068e-57	-1.07932e-09	-1.29764	7.93196e-17	-1.07932e-09	-1.2825
56549350	chr3:56549350:G:A	4.37817e-58	-2.46702	-1.1223	5.25762e-18	-2.66896	-1.32735
56549383	chr3:56549383:AAT:A	1.26725e-57	-2.52652	-4.45018e-10	1.95302e-17	-2.68403	-4.45018e-10
56549516	chr3:56549516:T:TA	2.83847e-57	-0.790374	-0.929727	1.1016e-17	-2.67354	-0.583099
56550145	chr3:56550145:C:T	3.6859e-57	-1.07932e-09	-1.45885	6.94838e-17	-1.07932e-09	-1.41489
56550153	chr3:56550153:C:G	5.83212e-57	-0.999986	-4.45018e-10	2.2499e-17	-2.54252	-4.45018e-10
56550313	chr3:56550313:T:C	7.83182e-57	0.339571	-1.04474	6.82638e-12	9.44193	0.638384
56550437	chr3:56550437:G:C	3.67388e-57	-1.46212	-4.45018e-10	1.19394e-16	-0.87356	-4.45018e-10
56550451	chr3:56550451:A:C	3.66225e-57	-1.07932e-09	-1.46529	6.75574e-17	-1.07932e-09	-1.44301
56550924	chr3:56550924:T:C	5.20898e-57	-1.07932e-09	-1.11298	9.44162e-17	-1.07932e-09	-1.10827
56551090	chr3:56551090:G:A	1.11339e-56	-1.07932e-09	-0.35337	1.97034e-16	-1.07932e-09	-0.372613
56551125	chr3:56551125:TCTCAGCAACAACC:T	2.43764e-57	-1.00901	-0.863329	1.18858e-17	-2.6839	-0.496745
56551230	chr3:56551230:T:C	2.57487e-57	-0.964176	-0.853391	1.19984e-17	-2.68299	-0.488225
56551923	chr3:56551923:C:T	5.36737e-57	-1.07932e-09	-1.08303	1.27009e-16	-1.07932e-09	-0.81173
56551947	chr3:56551947:T:C	8.72686e-58	-1.9028	-0.996743	7.19185e-07	20.9472	0.698191
56552343	chr3:56552343:A:T	2.98509e-56	1.7016	-1.06875	1.31713e-11	9.60529	1.13227
56552436	chr3:56552436:C:A	9.36662e-57	-1.07932e-09	-0.526215	1.61977e-16	-1.07932e-09	-0.568531
56552521	chr3:56552521:C:T	6.99386e-56	2.94779	-1.46354	3.814e-10	15.5438	-1.4404
56552893	chr3:56552893:C:T	3.96037e-57	-1.07932e-09	-1.38703	6.67657e-17	-1.07932e-09	-1.4548
56553181	chr3:56553181:T:C	2.79817e-57	-0.976797	-0.757606	1.36696e-17	-2.68313	-0.357679
56553399	chr3:56553399:G:C	6.02099e-56	-1.07932e-09	1.33447	1.12562e-15	-1.07932e-09	1.3701
56553787	chr3:56553787:CA:C	4.92151e-58	-2.01647	-1.45587	2.38044e-17	-1.08916	-1.39696
56554059	chr3:56554059:TTATC:T	4.11796e-57	-0.11944	-1.22857	1.39064e-16	0.354208	-1.07526
56554170	chr3:56554170:A:G	4.24713e-57	-0.0931324	-1.22399	1.44224e-16	0.382777	-1.06739
56554283	chr3:56554283:G:T	2.42717e-57	-0.748767	-1.12787	3.04405e-12	8.29751	0.975203
56554346	chr3:56554346:A:C	2.29492e-54	6.17855	-1.20347	2.54076e-15	3.12964	-0.94541
56554423	chr3:56554423:T:C	2.04979e-57	-0.838079	-1.20755	2.8738e-12	8.46366	0.751496
56554673	chr3:56554673:G:A	3.74161e-57	-1.07932e-09	-1.44385	6.67023e-17	-1.07932e-09	-1.45575
56554715	chr3:56554715:C:G	4.9256e-58	-2.01575	-1.45575	2.37982e-17	-1.0891	-1.39728
56554921	chr3:56554921:T:A	4.63728e-56	1.70821	-0.634865	1.408e-11	8.99743	1.80684
56555029	chr3:56555029:A:G	3.066e-57	-0.92465	-0.718343	1.43745e-17	-2.68153	-0.308998
56555426	chr3:56555426:C:T	4.47133e-57	-1.07932e-09	-1.26568	8.16683e-17	-1.07932e-09	-1.25332
56556041	chr3:56556041:A:G	4.09479e-57	-0.0616379	-1.29201	1.25419e-16	0.324057	-1.14838
56556272	chr3:56556272:T:C	3.08257e-57	-0.921376	-0.716226	1.4419e-17	-2.68131	-0.306127
56556560	chr3:56556560:G:T	1.45523e-56	-1.07932e-09	-0.0856172	2.92042e-16	-1.07932e-09	0.0209101
56557115	chr3:56557115:T:C	6.10277e-57	-1.07932e-09	-0.954624	1.07014e-16	-1.07932e-09	-0.983029
56557150	chr3:56557150:A:G	2.54553e-57	-0.624412	-1.20462	1.7055e-12	7.92702	0.766363
56557279	chr3:56557279:C:G	3.87294e-57	-1.07932e-09	-1.40935	6.77448e-17	-1.07932e-09	-1.44024
56557394	chr3:56557394:G:C	5.55231e-58	-1.9351	-1.41663	2.50319e-17	-0.982736	-1.4531
56557480	chr3:56557480:C:A	2.22241e-57	-0.788477	-1.1763	2.91633e-12	8.39129	0.838562
56557493	chr3:56557493:C:G	2.88496e-56	-1.07932e-09	0.598729	1.11282e-15	-1.07932e-09	1.35867
56557876	chr3:56557876:T:C	5.32609e-58	-1.97728	-1.41605	2.37485e-17	-1.03509	-1.45338
56558111	chr3:56558111:C:G	2.9313e-57	-0.955232	-0.732688	1.41053e-17	-2.68281	-0.326623
56558206	chr3:56558206:A:G	5.23017e-55	3.49625	-4.45018e-10	2.25149e-07	20.484	-4.45018e-10
56558239	chr3:56558239:T:C	3.6586e-57	-1.07932e-09	-1.46629	6.68994e-17	-1.07932e-09	-1.4528
56558281	chr3:56558281:G:C	4.97628e-57	-1.15868	-4.45018e-10	6.01884e-17	-1.55851	-4.45018e-10
56558753	chr3:56558753:T:C	6.34073e-57	-1.07932e-09	-0.916373	1.11061e-16	-1.07932e-09	-0.945912
56558898	chr3:56558898:T:C	4.42869e-57	-1.07932e-09	-1.27526	6.64268e-17	-1.07932e-09	-1.45989
56559077	chr3:56559077:G:C	7.57541e-57	0.29138	-1.02984	1.00495e-11	9.76156	0.705491
56559118	chr3:56559118:A:G	3.81319e-57	-1.07932e-09	-1.4249	6.6124e-17	-1.07932e-09	-1.46446
56559142	chr3:56559142:G:A	7.18242e-57	0.496267	-1.288	3.16221e-12	9.24103	0.0697633
56559360	chr3:56559360:A:G	4.67582e-56	2.09217	-1.01055	1.85003e-11	9.36653	1.71077
56559515	chr3:56559515:C:A	5.19854e-57	0.122829	-1.23782	1.78402e-16	0.605243	-1.07719
56559652	chr3:56559652:T:C	2.70055e-56	1.77252	-1.23984	3.55533e-16	1.26066	-1.04303
56559729	chr3:56559729:C:G	5.77391e-58	-1.91968	-1.39292	2.559e-17	-0.952064	-1.46172
56559865	chr3:56559865:T:C	2.53204e-56	1.68243	-1.21419	3.37971e-16	1.17521	-1.00824
56560058	chr3:56560058:A:G	4.3084e-56	1.99997	-1.00019	2.17624e-11	9.50087	1.73884
56560093	chr3:56560093:A:G	5.27264e-58	-2.01053	-1.39289	2.22693e-17	-1.09105	-1.46173
56560111	chr3:56560111:A:G	3.07269e-57	-0.948124	-0.692688	1.48277e-17	-2.68264	-0.276844
56560134	chr3:56560134:T:C	3.68291e-57	-1.07932e-09	-1.45966	6.61025e-17	-1.07932e-09	-1.46478
56560285	chr3:56560285:T:A	4.37967e-57	-1.07932e-09	-1.28639	1.1369e-16	-1.07932e-09	-0.92251
56560360	chr3:56560360:C:T	5.50191e-57	0.336443	-1.39472	4.0976e-17	-0.484566	-1.45844
56560361	chr3:56560361:A:G	5.31766e-58	-2.52156	-0.873361	5.93601e-18	-2.6354	-1.23955
56560610	chr3:56560610:C:T	5.6911e-58	-2.51149	-0.81556	6.12047e-18	-2.64093	-1.20342
56560707	chr3:56560707:G:A	5.17668e-58	-2.37936	-1.04243	9.70268e-18	-2.67925	-0.704336
56561024	chr3:56561024:C:G	1.31663e-56	-1.07932e-09	-0.185705	2.40771e-16	-1.07932e-09	-0.172142
56561106	chr3:56561106:C:CA	2.19356e-57	-1.97784	-4.45018e-10	3.7207e-17	-2.03949	-4.45018e-10
56561135	chr3:56561135:C:A	7.89265e-57	-0.697435	-4.45018e-10	2.43697e-16	-0.160063	-4.45018e-10
56561230	chr3:56561230:GTAA:G	5.85084e-56	-1.07932e-09	1.3058	1.09198e-15	-1.07932e-09	1.33976
56561578	chr3:56561578:A:G	5.7234e-58	-2.49414	-0.827245	6.019e-18	-2.64832	-1.21275
56561900	chr3:56561900:A:G	5.55829e-56	-1.07932e-09	1.25451	1.03602e-15	-1.07932e-09	1.28715
56562016	chr3:56562016:A:G	5.70166e-57	-1.07932e-09	-1.02261	7.69288e-17	-1.07932e-09	-1.31311
56562083	chr3:56562083:C:T	1.22157e-57	-2.56323	-4.45018e-10	2.20441e-17	-2.56294	-4.45018e-10
56562187	chr3:56562187:C:T	5.65361e-58	-1.94365	-1.39001	2.46328e-17	-0.989541	-1.46237
56562267	chr3:56562267:C:T	3.89195e-57	-1.07932e-09	-1.40446	7.06538e-17	-1.07932e-09	-1.3982
56562733	chr3:56562733:G:T	1.54142e-54	6.03505	-1.45796	2.54249e-15	3.42479	-1.23988
56562764	chr3:56562764:G:A	5.65841e-58	-2.50051	-0.832296	6.02359e-18	-2.64641	-1.21389
56563013	chr3:56563013:A:G	1.11519e-56	-1.07932e-09	-0.35176	2.02553e-16	-1.07932e-09	-0.344984
56563227	chr3:56563227:G:C	2.48392e-57	-0.729518	-1.12401	2.94517e-12	8.25475	0.984941
56563352	chr3:56563352:T:C	3.42623e-57	-1.53191	-4.45018e-10	1.96331e-17	-2.67877	-4.45018e-10
56563447	chr3:56563447:A:C	1.11511e-57	-2.65442	-4.45018e-10	2.41783e-17	-2.47053	-4.45018e-10
56563505	chr3:56563505:G:A	2.74338e-57	-1.03404	-0.720131	1.43035e-17	-2.68433	-0.311156
56563660	chr3:56563660:A:G	2.52509e-57	-0.679837	-1.15725	2.41986e-12	8.14759	0.895641
56563665	chr3:56563665:G:C	2.07178e-54	6.32725	-1.45445	1.97333e-15	3.27503	-1.34355
56563926	chr3:56563926:C:T	4.91577e-57	0.0590862	-1.23	1.69782e-16	0.544534	-1.06601
56564013	chr3:56564013:C:T	3.77524e-57	-1.07932e-09	-1.4349	6.59951e-17	-1.07932e-09	-1.46641
56564148	chr3:56564148:A:G	2.08651e-56	-1.07932e-09	0.274713	7.89532e-16	-1.07932e-09	1.01545
56564516	chr3:56564516:G:A	7.57664e-57	0.289378	-1.02767	1.01618e-11	9.76435	0.713806
56564803	chr3:56564803:T:C	3.02809e-58	-2.54629	-1.41173	5.89718e-18	-2.65632	-1.22519
56565131	chr3:56565131:T:C	4.32013e-56	2.02062	-1.01811	2.03413e-11	9.48061	1.69156
56565893	chr3:56565893:C:G	9.40055e-57	-1.07932e-09	-0.522599	1.62555e-16	-1.07932e-09	-0.564974
56566503	chr3:56566503:G:A	4.68434e-57	0.000567197	-1.21971	1.61619e-16	0.482806	-1.05355
56567087	chr3:56567087:T:C	4.64576e-57	0.222385	-1.4498	3.42987e-17	-0.701359	-1.41952
56567147	chr3:56567147:T:C	4.74886e-56	2.10687	-1.00975	1.79105e-11	9.33136	1.71355
56567167	chr3:56567167:G:A	5.66672e-58	-2.48872	-0.842626	5.9537e-18	-2.65126	-1.22071
56567315	chr3:56567315:G:A	2.70791e-57	-1.06002	-0.707165	1.45406e-17	-2.68435	-0.29469
56567714	chr3:56567714:A:G	5.60784e-57	0.325369	-1.36457	1.90764e-16	0.842702	-1.24765
56567731	chr3:56567731:T:C	5.32163e-57	-1.07932e-09	-1.09159	1.94354e-16	-1.07932e-09	-0.386304
56567759	chr3:56567759:C:T	5.7219e-56	1.62617	-0.342652	2.9477e-11	9.16274	2.38039
56567766	chr3:56567766:C:T	8.19734e-56	2.98415	-1.34113	4.85379e-10	15.7441	-1.39968
56567791	chr3:56567791:C:T	7.6138e-56	3.02418	-1.455	4.84644e-10	15.7649	-1.422
56567873	chr3:56567873:G:A	7.4067e-57	-1.07932e-09	-0.760981	1.48571e-16	-1.07932e-09	-0.654924
56567911	chr3:56567911:T:C	2.92436e-56	1.91401	-1.30172	2.50589e-16	1.18205	-1.31423
56567980	chr3:56567980:A:G	4.66102e-57	-0.00852009	-1.21561	1.61502e-16	0.476194	-1.04767
56568060	chr3:56568060:C:T	2.69143e-56	1.82524	-1.29595	2.35237e-16	1.10966	-1.30505
56568087	chr3:56568087:G:A	5.65449e-58	-1.95305	-1.38046	2.43045e-17	-1.00085	-1.46448
56568380	chr3:56568380:T:C	2.79881e-56	1.86076	-1.29235	2.40733e-16	1.13266	-1.30496
56568471	chr3:56568471:A:G	2.79357e-57	-1.01982	-0.716226	1.4377e-17	-2.68423	-0.306127
56568734	chr3:56568734:CATT:C	3.67194e-57	-1.07932e-09	-1.46265	6.61164e-17	-1.07932e-09	-1.46457
56568878	chr3:56568878:C:T	1.62253e-56	-1.07932e-09	0.0232064	3.26701e-16	-1.07932e-09	0.133056
56568933	chr3:56568933:G:A	2.57393e-57	-1.05097	-0.766958	1.36498e-17	-2.68436	-0.357899
56569176	chr3:56569176:T:C	4.86799e-57	0.284778	-1.46546	3.50644e-17	-0.647291	-1.45151
56569205	chr3:56569205:TAAG:T	5.22216e-57	0.105667	-1.21612	3.92068e-17	-0.561776	-1.42536
56569313	chr3:56569313:T:C	1.98477e-56	0.224723	-4.45018e-10	2.08385e-15	1.98598	-4.45018e-10
56569385	chr3:56569385:C:T	1.14289e-56	-1.07932e-09	-0.327222	2.07805e-16	-1.07932e-09	-0.319386
56569647	chr3:56569647:G:A	8.55691e-57	0.651597	-1.26822	2.4954e-12	8.94312	0.130852
56569691	chr3:56569691:C:T	4.62414e-56	2.11557	-1.04506	1.5973e-11	9.31169	1.61874
56569865	chr3:56569865:A:T	2.90048e-57	-0.923735	-0.774755	1.33929e-17	-2.68185	-0.379411
56570478	chr3:56570478:C:T	5.8756e-56	1.63824	-0.328211	2.9548e-11	9.13617	2.40937
56570566	chr3:56570566:A:G	1.6122e-56	-1.07932e-09	0.016818	3.24461e-16	-1.07932e-09	0.126179
56571283	chr3:56571283:A:G	3.81174e-57	-1.07932e-09	-1.42528	6.62129e-17	-1.07932e-09	-1.46311
56571403	chr3:56571403:C:T	3.98398e-57	-1.07932e-09	-1.38108	6.65301e-17	-1.07932e-09	-1.45833
56571496	chr3:56571496:C:T	2.14086e-56	-1.07932e-09	0.300426	8.15936e-16	-1.07932e-09	1.04835
56571521	chr3:56571521:A:G	8.70309e-56	3.07495	-1.37205	5.55746e-10	15.9017	-1.42191
56571859	chr3:56571859:C:T	8.39752e-56	3.11373	-1.44658	5.78142e-10	15.9253	-1.406
56571962	chr3:56571962:C:A	4.51023e-56	2.06515	-1.01959	1.81702e-11	9.37252	1.68678
56572530	chr3:56572530:G:A	1.62645e-55	-1.07932e-09	2.3282	2.79005e-15	-1.07932e-09	2.27783
56572873	chr3:56572873:T:C	4.03621e-57	-1.07932e-09	-1.36806	6.62032e-17	-1.07932e-09	-1.46326
56573124	chr3:56573124:G:T	7.48842e-56	2.99971	-1.44714	4.70315e-10	15.7199	-1.40702
56573992	chr3:56573992:C:T	4.91043e-58	-2.53472	-0.939871	5.65357e-18	-2.64029	-1.28341
56574005	chr3:56574005:A:G	2.12326e-54	6.35977	-1.46243	2.12965e-15	3.3845	-1.37678
56574212	chr3:56574212:A:G	3.93477e-57	-0.296111	-1.0974	5.69664e-16	1.5966	-0.907538
56574317	chr3:56574317:G:A	1.35421e-56	-1.07932e-09	-0.157567	4.22132e-15	-1.07932e-09	2.69192
56575190	chr3:56575190:G:A	3.73899e-57	-1.07932e-09	-1.44455	7.17649e-17	-1.07932e-09	-1.38259
56575441	chr3:56575441:G:T	4.28002e-57	-1.07932e-09	-1.30941	2.85678e-16	-1.07932e-09	-0.00112227
56575889	chr3:56575889:T:C	3.65858e-57	-1.07932e-09	-1.46629	6.75635e-17	-1.07932e-09	-1.44292
56576089	chr3:56576089:A:G	2.15649e-56	1.52713	-1.21943	1.20043e-15	2.67759	-1.24314
56576376	chr3:56576376:A:T	5.43221e-57	-1.15844	0.0874178	3.64204e-17	-2.68431	0.623452
56576871	chr3:56576871:C:T	1.00556e-57	-1.29769	-1.46013	4.51984e-18	-2.68428	-1.46323
56577312	chr3:56577312:C:T	1.27834e-57	-2.51781	-4.45018e-10	2.03213e-17	-2.64432	-4.45018e-10
56577580	chr3:56577580:T:C	4.09225e-57	-0.269417	-1.08485	5.9817e-16	1.63205	-0.894163
56577731	chr3:56577731:A:C	1.34113e-56	-1.07932e-09	-0.167271	4.14146e-15	-1.07932e-09	2.67282
56577944	chr3:56577944:A:G	2.48226e-56	-1.07932e-09	0.448388	4.44176e-16	-1.07932e-09	0.440232
56577961	chr3:56577961:C:G	1.28097e-55	3.47989	-1.39046	1.08941e-09	16.5873	-1.43435
56578041	chr3:56578041:C:T	2.04895e-56	-1.07932e-09	0.256548	4.19236e-16	-1.07932e-09	0.382446
56578155	chr3:56578155:G:A	5.18629e-57	-1.11735	-4.45018e-10	6.40018e-17	-1.49708	-4.45018e-10
56578210	chr3:56578210:C:T	1.95279e-56	-1.07932e-09	0.208479	3.98492e-16	-1.07932e-09	0.331699
56578405	chr3:56578405:C:T	4.44265e-57	-1.07932e-09	-1.27212	1.40537e-16	-1.07932e-09	-0.71052
56578459	chr3:56578459:G:A	2.12369e-56	-1.07932e-09	0.292374	8.04162e-16	-1.07932e-09	1.03381
56578556	chr3:56578556:A:G	1.31054e-56	-1.07932e-09	-0.190339	2.3965e-16	-1.07932e-09	-0.176806
56578571	chr3:56578571:G:T	3.9859e-58	-2.2341	-1.44909	4.68972e-18	-2.68435	-1.42627
56578723	chr3:56578723:C:T	1.39646e-56	-1.07932e-09	-0.126844	4.43502e-15	-1.07932e-09	2.7413
56578915	chr3:56578915:T:C	2.20909e-56	0.331797	-4.45018e-10	2.49922e-15	2.16775	-4.45018e-10
56579250	chr3:56579250:G:A	1.28214e-55	3.48067	-1.39034	1.09936e-09	16.5963	-1.43428
56579277	chr3:56579277:A:G	1.74627e-57	-0.982633	-1.22325	4.79577e-16	1.54669	-1.02977
56579878	chr3:56579878:T:A	1.28592e-56	-1.07932e-09	-0.209309	3.78502e-16	-1.07932e-09	0.280233
56580364	chr3:56580364:T:A	2.67402e-55	4.2455	-1.42011	4.41722e-09	17.9161	-1.36329
56580384	chr3:56580384:T:C	5.33985e-57	-1.07932e-09	-1.08817	1.29681e-15	-1.07932e-09	1.51168
56580548	chr3:56580548:C:T	5.72089e-57	-1.07932e-09	-1.01924	5.88742e-16	-1.07932e-09	0.722
56580621	chr3:56580621:T:C	1.52554e-55	3.70123	-1.43708	1.61357e-09	16.9355	-1.38979
56580664	chr3:56580664:T:G	3.72624e-57	-1.07932e-09	-1.44797	7.60792e-17	-1.07932e-09	-1.32421
56580675	chr3:56580675:G:A	5.65956e-57	-1.07932e-09	-1.03002	5.7532e-16	-1.07932e-09	0.698939
56580841	chr3:56580841:C:T	4.41336e-57	-1.07932e-09	-1.27873	7.12706e-17	-1.07932e-09	-1.3895
56580869	chr3:56580869:A:G	2.12243e-56	-1.07932e-09	0.291781	8.03742e-16	-1.07932e-09	1.03329
56581071	chr3:56581071:A:G	5.20482e-58	-2.55018	-0.866191	5.96709e-18	-2.63049	-1.23924
56581127	chr3:56581127:ACTTCT:A	4.29694e-57	-1.07932e-09	-1.30546	2.89302e-16	-1.07932e-09	0.0114844
56581179	chr3:56581179:T:A	6.44073e-57	-0.900725	-4.45018e-10	1.98401e-17	-2.66828	-4.45018e-10
56581485	chr3:56581485:G:A	3.71496e-57	-1.07932e-09	-1.451	6.60593e-17	-1.07932e-09	-1.46544
56581722	chr3:56581722:G:C	3.7421e-57	-1.07932e-09	-1.44372	7.18537e-17	-1.07932e-09	-1.38136
56581755	chr3:56581755:T:C	6.29416e-57	-0.446134	-0.477611	1.97243e-17	-2.63819	-0.0359417
56582236	chr3:56582236:A:G	1.93452e-56	1.43565	-1.23657	1.06205e-15	2.57225	-1.26028
56582356	chr3:56582356:A:G	1.61315e-56	1.22452	-1.20711	8.63489e-16	2.33736	-1.23237
56582396	chr3:56582396:G:T	4.40218e-57	-1.07932e-09	-1.28127	3.10481e-16	-1.07932e-09	0.0821339
56582488	chr3:56582488:A:C	2.18461e-56	-1.07932e-09	0.320654	4.4849e-16	-1.07932e-09	0.449898
56582532	chr3:56582532:C:A	7.90902e-57	-1.07932e-09	-0.695363	1.59206e-16	-1.07932e-09	-0.585791
56582568	chr3:56582568:CT:C	5.25572e-58	-2.56389	-0.842745	6.12653e-18	-2.621	-1.22236
56582592	chr3:56582592:G:A	5.45799e-57	-1.07932e-09	-1.06629	1.442e-16	-1.07932e-09	-0.684788
56582644	chr3:56582644:G:T	7.66854e-56	-1.07932e-09	1.57634	1.44286e-15	-1.07932e-09	1.61839
56582767	chr3:56582767:A:G	3.56359e-58	-2.56646	-1.22872	9.79877e-18	-2.60389	-0.769842
56582785	chr3:56582785:G:T	3.98938e-57	-0.300697	-1.07903	5.77745e-16	1.59035	-0.887208
56583142	chr3:56583142:T:C	1.67035e-56	1.30395	-1.2517	9.16383e-16	2.43528	-1.27083
56583162	chr3:56583162:T:C	7.76532e-57	-1.07932e-09	-0.713699	1.56926e-16	-1.07932e-09	-0.600211
56583201	chr3:56583201:G:A	5.16174e-58	-2.027	-1.39768	2.09171e-17	-1.15446	-1.46096
56583777	chr3:56583777:A:G	9.65235e-56	3.168	-1.36158	6.49757e-10	16.049	-1.41287
56584147	chr3:56584147:G:A	3.95216e-57	-1.07932e-09	-1.38911	6.82783e-17	-1.07932e-09	-1.4324
56584801	chr3:56584801:C:T	4.94655e-58	-2.55788	-0.909382	5.85605e-18	-2.62519	-1.26332
56584819	chr3:56584819:C:T	5.51825e-57	-1.07932e-09	-1.05531	1.42189e-15	-1.07932e-09	1.60376
56584974	chr3:56584974:C:T	9.26035e-57	-1.07932e-09	-0.537625	1.66181e-16	-1.07932e-09	-0.542912
56585056	chr3:56585056:C:T	3.58595e-56	0.816243	-4.45018e-10	1.0652e-15	1.31493	-4.45018e-10
56585163	chr3:56585163:AAG:A	4.90205e-58	-2.5557	-0.920595	5.80258e-18	-2.62769	-1.26999
56585673	chr3:56585673:T:C	1.10294e-56	-1.07932e-09	-0.362807	2.00404e-16	-1.07932e-09	-0.355652
56585785	chr3:56585785:A:G	1.08003e-55	3.35165	-1.43286	8.8044e-10	16.3229	-1.38299
56586017	chr3:56586017:T:C	5.45984e-57	-1.07932e-09	-1.06595	2.02104e-16	-1.07932e-09	-0.347204
56586144	chr3:56586144:G:T	5.60821e-57	-1.07932e-09	-1.03913	1.47656e-15	-1.07932e-09	1.64149
56586366	chr3:56586366:A:T	1.16239e-55	3.37283	-1.38055	9.62593e-10	16.4573	-1.42816
56586913	chr3:56586913:G:A	4.02166e-57	-1.07932e-09	-1.37167	6.65745e-17	-1.07932e-09	-1.45767
56587291	chr3:56587291:T:C	5.65024e-57	-1.07932e-09	-1.03167	1.51116e-15	-1.07932e-09	1.66465
56587602	chr3:56587602:G:A	5.32515e-58	-1.99434	-1.39917	2.28724e-17	-1.06563	-1.46043
56587699	chr3:56587699:C:T	9.24934e-57	0.526304	-1.06512	5.88755e-12	9.30098	0.631385
56587720	chr3:56587720:T:C	5.59679e-58	-2.47244	-0.871323	5.80429e-18	-2.6571	-1.24029
56587805	chr3:56587805:G:A	5.57229e-58	-2.48208	-0.866067	5.85053e-18	-2.65417	-1.23529
56587817	chr3:56587817:C:T	9.14966e-57	0.805723	-1.35537	1.38852e-12	8.62841	-0.140643
56588116	chr3:56588116:T:C	1.70669e-56	-1.07932e-09	0.0737764	3.44184e-16	-1.07932e-09	0.18519
56588253	chr3:56588253:G:T	3.22444e-58	-2.50081	-1.39439	6.06359e-18	-2.67218	-1.18151
56589501	chr3:56589501:A:G	8.91764e-57	-1.07932e-09	-0.575336	1.03202e-16	-1.07932e-09	-1.0193
56589502	chr3:56589502:G:A	8.51376e-57	0.686031	-1.30771	2.13217e-12	8.90819	0.00847304
56589589	chr3:56589589:A:T	4.04417e-56	1.99339	-1.0569	1.91497e-11	9.52163	1.59018
56589937	chr3:56589937:T:C	3.72814e-57	-1.07932e-09	-1.44746	6.60172e-17	-1.07932e-09	-1.46607
56590080	chr3:56590080:C:A	1.63863e-56	-1.07932e-09	0.0330805	5.86413e-16	-1.07932e-09	0.718037
56590131	chr3:56590131:T:C	4.93361e-56	2.1654	-1.03011	1.54843e-11	9.2375	1.66186
56590206	chr3:56590206:G:A	6.90441e-56	-1.07932e-09	1.47138	1.29063e-15	-1.07932e-09	1.5069
56591229	chr3:56591229:C:G	3.70102e-57	-1.07932e-09	-1.45476	6.73958e-17	-1.07932e-09	-1.44541
56591582	chr3:56591582:G:A	4.50039e-58	-2.56899	-0.9928	1.02216e-17	-2.50583	-0.825648
56591655	chr3:56591655:C:G	1.6582e-57	-2.25763	-4.45018e-10	1.42327e-16	-0.697863	-4.45018e-10
56592096	chr3:56592096:G:A	4.35115e-56	-1.07932e-09	1.00966	1.79164e-15	-1.07932e-09	1.8349
56592323	chr3:56592323:T:TGG	3.76581e-57	-1.07932e-09	-1.4374	6.61002e-17	-1.07932e-09	-1.46482
56592542	chr3:56592542:C:T	4.26725e-57	-0.263184	-1.04921	1.46562e-16	0.179196	-0.847733
56592690	chr3:56592690:T:C	2.12831e-57	-2.00804	-4.45018e-10	3.53685e-15	2.515	-4.45018e-10
56593020	chr3:56593020:A:G	2.48327e-56	1.71788	-1.26908	2.14392e-16	0.996091	-1.28427
56593330	chr3:56593330:G:T	4.41694e-58	-2.57589	-1.00462	1.0166e-17	-2.49622	-0.840718
56593515	chr3:56593515:A:G	3.72131e-57	-1.07932e-09	-1.44929	7.10637e-17	-1.07932e-09	-1.39241
56593570	chr3:56593570:A:G	4.16541e-57	-1.07932e-09	-1.33655	1.23696e-16	-1.07932e-09	-0.838161
56594003	chr3:56594003:G:A	4.23476e-56	1.95201	-0.969464	2.57981e-11	9.58497	1.82485
56594022	chr3:56594022:G:A	5.83824e-57	-1.07932e-09	-0.998938	9.48123e-17	-1.07932e-09	-1.10409
56594027	chr3:56594027:A:G	1.10631e-57	-2.66233	-4.45018e-10	5.31711e-17	-1.68247	-4.45018e-10
56594615	chr3:56594615:A:G	4.16965e-57	-1.07932e-09	-1.33554	1.23866e-16	-1.07932e-09	-0.836789
56594999	chr3:56594999:A:T	1.62311e-56	-1.07932e-09	0.0235602	5.75476e-16	-1.07932e-09	0.69921
56595222	chr3:56595222:G:C	8.14472e-57	0.625499	-1.2915	2.42321e-12	8.98211	0.0625036
56595241	chr3:56595241:G:T	8.71746e-57	0.41111	-1.00915	8.26551e-12	9.51177	0.759849
56595271	chr3:56595271:T:C	8.47779e-56	3.03618	-1.35951	5.26368e-10	15.8389	-1.4134
56595527	chr3:56595527:C:T	3.24346e-57	-1.58673	-4.45018e-10	2.18473e-17	-2.57191	-4.45018e-10
56595650	chr3:56595650:A:G	4.36267e-56	2.01515	-1.00284	2.12765e-11	9.47862	1.73851
56595732	chr3:56595732:G:A	7.36264e-56	2.9134	-1.37776	4.16992e-10	15.6189	-1.42633
56596138	chr3:56596138:C:T	4.11436e-56	1.97794	-1.02424	2.13771e-11	9.54325	1.67859
56596460	chr3:56596460:C:T	4.83875e-57	-1.07932e-09	-1.18671	8.17177e-17	-1.07932e-09	-1.25272
56596483	chr3:56596483:G:GATATTCAAACTACTGAATATGCAAGCTATTGA	1.02453e-55	3.16656	-1.30052	5.36708e-10	15.6571	-1.21217
56596587	chr3:56596587:C:T	9.95388e-57	-1.07932e-09	-0.465405	1.97736e-16	-1.07932e-09	-0.369056
56596625	chr3:56596625:A:C	2.18901e-56	1.62334	-1.30068	1.87916e-16	0.890824	-1.31082
56596834	chr3:56596834:C:T	5.15591e-58	-2.48251	-0.943303	5.5675e-18	-2.65314	-1.2859
56596949	chr3:56596949:G:A	2.89409e-56	-1.07932e-09	0.601889	1.55731e-16	-1.07932e-09	-0.607856
56597207	chr3:56597207:G:T	6.24552e-57	0.359218	-1.29072	4.52073e-12	9.58	0.0881913
56597245	chr3:56597245:T:C	4.01544e-57	-0.0958401	-1.27738	1.33492e-16	0.359851	-1.12179
56597587	chr3:56597587:C:A	1.11865e-55	3.37491	-1.42098	1.13801e-09	16.5248	-1.32823
56597669	chr3:56597669:G:A	5.63536e-58	-2.36866	-0.968234	5.37173e-18	-2.6679	-1.30694
56598044	chr3:56598044:G:A	4.17456e-56	2.01681	-1.04858	1.83564e-11	9.45972	1.60978
56598923	chr3:56598923:T:A	8.6809e-57	-1.07932e-09	-0.602242	1.71356e-16	-1.07932e-09	-0.512246
56599099	chr3:56599099:A:G	7.09433e-57	-1.07932e-09	-0.804071	1.40559e-16	-1.07932e-09	-0.710363
56599374	chr3:56599374:A:G	7.17011e-57	0.624758	-1.4182	1.53615e-12	8.9472	-0.358395
56599666	chr3:56599666:A:G	5.31369e-58	-2.02409	-1.37158	2.1765e-17	-1.11047	-1.46521
56599672	chr3:56599672:A:G	2.06667e-57	-2.03743	-4.45018e-10	1.50873e-16	-0.63955	-4.45018e-10
56599846	chr3:56599846:T:C	3.99544e-56	1.51619	-0.591822	2.19459e-11	9.29824	1.94986
56600188	chr3:56600188:C:T	4.80296e-58	-2.50566	-0.991054	5.52e-18	-2.62998	-1.31763
56600389	chr3:56600389:G:A	7.23166e-57	-1.07932e-09	-0.784898	1.43695e-16	-1.07932e-09	-0.688298
56600488	chr3:56600488:A:G	1.24397e-56	-1.07932e-09	-0.242475	3.63895e-16	-1.07932e-09	0.240879
56600516	chr3:56600516:G:A	4.23079e-58	-2.22106	-1.4025	5.92429e-18	-2.46843	-1.4085
56600609	chr3:56600609:C:T	6.68432e-57	-0.508906	-0.354697	2.2687e-17	-2.64485	0.110652
56600615	chr3:56600615:T:C	4.66921e-57	-1.07932e-09	-1.22238	6.65885e-17	-1.07932e-09	-1.45746
56601113	chr3:56601113:G:A	1.75278e-56	-1.07932e-09	0.100419	3.81191e-16	-1.07932e-09	0.287312
56601164	chr3:56601164:G:A	3.63984e-58	-2.57693	-1.19709	8.22194e-18	-2.49039	-1.05879
56601258	chr3:56601258:G:C	1.10508e-57	-2.21729	-0.44616	3.75336e-17	-0.927321	-1.10343
56601285	chr3:56601285:G:A	1.75296e-56	1.55057	-1.45005	1.62551e-16	0.892671	-1.45767
56601403	chr3:56601403:G:A	3.57387e-56	1.88726	-1.07439	2.11398e-11	9.67211	1.53858
56601445	chr3:56601445:TG:T	4.254e-57	-1.07932e-09	-1.31551	1.08268e-16	-1.07932e-09	-0.971374
56601591	chr3:56601591:C:A	3.65806e-57	-1.07932e-09	-1.46644	6.61094e-17	-1.07932e-09	-1.46468
56601876	chr3:56601876:C:T	2.22716e-56	-1.07932e-09	0.339947	4.16572e-16	-1.07932e-09	0.376071
56601877	chr3:56601877:A:G	2.23131e-56	-1.07932e-09	0.341805	4.17317e-16	-1.07932e-09	0.377859
56602218	chr3:56602218:T:A	3.70101e-58	-2.57392	-1.18343	8.31532e-18	-2.49468	-1.04321
56602523	chr3:56602523:A:G	3.79877e-57	-1.07932e-09	-1.42869	7.37021e-17	-1.07932e-09	-1.35596
56602610	chr3:56602610:C:T	7.32596e-57	-1.07932e-09	-0.771943	1.43007e-16	-1.07932e-09	-0.693094
56602754	chr3:56602754:T:G	5.71615e-57	-0.650295	-0.369776	2.18961e-17	-2.66174	0.0920587
56602896	chr3:56602896:A:G	9.00588e-56	3.12426	-1.38716	6.74415e-10	16.1049	-1.43155
56603201	chr3:56603201:GGTCT:G	1.02688e-55	3.2089	-1.34057	7.46458e-10	16.1742	-1.39929
56603480	chr3:56603480:G:A	3.65816e-57	-1.07932e-09	-1.46641	6.61414e-17	-1.07932e-09	-1.46419
56603549	chr3:56603549:T:TAGTC	2.45486e-56	-1.07932e-09	0.437289	4.6056e-16	-1.07932e-09	0.476455
56603599	chr3:56603599:A:G	2.47758e-56	-1.07932e-09	0.446501	9.73146e-16	-1.07932e-09	1.22455
56603708	chr3:56603708:G:C	3.59946e-58	-2.53778	-1.24739	7.40971e-18	-2.53467	-1.11852
56603744	chr3:56603744:C:T	5.99864e-57	0.302394	-1.27423	5.4632e-12	9.71734	0.140216
56604041	chr3:56604041:T:C	1.04449e-55	3.29588	-1.41055	8.51774e-10	16.2568	-1.34999
56604160	chr3:56604160:C:T	5.09682e-57	0.324903	-1.45965	2.19216e-12	9.56652	-0.622105
56604192	chr3:56604192:C:T	1.31783e-54	1.72479	2.69559	9.56043e-15	2.22102	1.28838
56604373	chr3:56604373:G:A	7.35465e-57	-1.07932e-09	-0.768035	1.29237e-16	-1.07932e-09	-0.794342
56604570	chr3:56604570:A:C	6.16591e-57	0.502129	-1.44646	1.60221e-12	9.14943	-0.518524
56604613	chr3:56604613:C:G	6.74598e-57	0.203658	-1.05808	4.48798e-17	-0.519508	-1.33249
56604620	chr3:56604620:C:T	3.72166e-57	-1.07932e-09	-1.4492	7.09542e-17	-1.07932e-09	-1.39395
56604650	chr3:56604650:G:A	4.54547e-56	1.63772	-0.584371	1.84446e-11	9.11139	1.96291
56604845	chr3:56604845:A:G	8.54078e-57	0.693875	-1.31239	2.12588e-16	1.16552	-1.46215
56604906	chr3:56604906:T:C	3.80565e-57	-0.122834	-1.30405	1.2497e-16	0.330842	-1.15876
56605095	chr3:56605095:C:T	5.79867e-57	-0.669263	-0.336476	2.27257e-17	-2.66359	0.131098
56605264	chr3:56605264:T:C	4.69166e-57	-1.07932e-09	-1.21758	1.06978e-16	-1.07932e-09	-0.983368
56605385	chr3:56605385:G:T	3.87544e-57	-1.07932e-09	-1.40871	8.01988e-17	-1.07932e-09	-1.27148
56605430	chr3:56605430:C:G	2.44685e-56	1.70983	-1.27581	2.1331e-16	0.990391	-1.28363
56605808	chr3:56605808:G:A	4.2327e-57	-1.07932e-09	-1.32053	1.191e-16	-1.07932e-09	-0.876023
56605900	chr3:56605900:C:T	2.791e-56	-1.07932e-09	0.565618	5.24769e-16	-1.07932e-09	0.60697
56605962	chr3:56605962:TCC:T	5.01967e-56	1.66424	-0.511657	2.03411e-11	9.07082	2.10134
56606023	chr3:56606023:C:T	4.56872e-58	-2.09202	-1.4547	2.09374e-17	-1.20734	-1.40711
56606055	chr3:56606055:C:T	7.26743e-56	-1.07932e-09	1.52262	1.27254e-15	-1.07932e-09	1.49278
56606316	chr3:56606316:T:A	9.65236e-56	3.22116	-1.41474	7.43841e-10	16.1275	-1.35615
56606349	chr3:56606349:C:T	8.05677e-56	3.0267	-1.40097	5.09648e-10	15.73	-1.33676
56606362	chr3:56606362:A:G	4.02894e-57	-1.07932e-09	-1.36986	6.66129e-17	-1.07932e-09	-1.45709
56606364	chr3:56606364:C:T	1.18306e-57	-2.59527	-4.45018e-10	2.2072e-17	-2.56168	-4.45018e-10
56606409	chr3:56606409:G:T	2.3881e-56	-1.07932e-09	0.409715	9.27655e-16	-1.07932e-09	1.17667
56606573	chr3:56606573:G:A	4.26411e-57	-1.31313	-4.45018e-10	1.95466e-17	-2.68318	-4.45018e-10
56606656	chr3:56606656:G:A	5.28237e-58	-2.45706	-0.944519	5.52468e-18	-2.66255	-1.28421
56606690	chr3:56606690:C:A	5.10274e-58	-2.0635	-1.37267	2.04136e-17	-1.17468	-1.46511
56607331	chr3:56607331:G:T	5.67913e-58	-2.51136	-0.817797	6.1121e-18	-2.64079	-1.20492
56607467	chr3:56607467:C:G	1.46861e-56	-1.07932e-09	-0.0764677	2.9597e-16	-1.07932e-09	0.0342698
56607676	chr3:56607676:T:C	2.53721e-56	-1.07932e-09	0.470284	1.94381e-16	-1.07932e-09	-0.386168
56607771	chr3:56607771:G:A	4.46856e-57	-1.2663	-4.45018e-10	1.96366e-17	-2.67859	-4.45018e-10
56608149	chr3:56608149:G:C	8.11729e-57	0.375442	-1.04481	8.22497e-12	9.59053	0.67617
56608823	chr3:56608823:C:T	7.71258e-57	0.298993	-1.01951	1.01245e-11	9.74102	0.733465
56609582	chr3:56609582:T:C	2.16259e-56	-1.07932e-09	0.310522	8.25187e-16	-1.07932e-09	1.05962
56609604	chr3:56609604:T:C	5.78229e-57	-0.527921	-0.480646	1.95549e-17	-2.64693	-0.0358266
56609990	chr3:56609990:C:T	2.2574e-56	-1.07932e-09	0.353432	8.68245e-16	-1.07932e-09	1.11049
56610259	chr3:56610259:T:A	6.80518e-57	-0.845683	-4.45018e-10	2.05622e-16	-0.329946	-4.45018e-10
56610260	chr3:56610260:T:C	8.53369e-57	-0.619346	-4.45018e-10	1.95853e-17	-2.68121	-4.45018e-10
56610577	chr3:56610577:G:A	2.39146e-57	-1.14476	-0.746697	1.4018e-17	-2.68321	-0.33243
56610846	chr3:56610846:G:A	3.74459e-57	-1.07932e-09	-1.44305	6.82609e-17	-1.07932e-09	-1.43265
56611083	chr3:56611083:G:A	5.48584e-58	-1.96405	-1.39973	2.39449e-17	-1.01997	-1.46026
56611156	chr3:56611156:C:T	1.89785e-56	-1.07932e-09	0.17994	7.05174e-16	-1.07932e-09	0.902457
56611678	chr3:56611678:G:C	9.67337e-57	0.670819	-1.16481	2.38266e-16	1.2703	-1.4529
56611838	chr3:56611838:G:A	7.51828e-57	0.292361	-1.03839	8.21291e-12	9.57756	0.68767
56612183	chr3:56612183:T:C	2.64542e-58	-2.62858	-1.46454	2.33808e-16	0.794284	-0.995773
56612390	chr3:56612390:C:T	4.49579e-57	-1.07932e-09	-1.26023	6.61878e-17	-1.07932e-09	-1.46349
56612593	chr3:56612593:CAGT:C	1.60759e-56	-1.07932e-09	0.0139528	5.73607e-16	-1.07932e-09	0.695956
56612792	chr3:56612792:A:G	5.30629e-58	-2.47766	-0.919398	5.64713e-18	-2.65527	-1.26957
56613338	chr3:56613338:A:G	2.06613e-56	-1.07932e-09	0.264897	7.80375e-16	-1.07932e-09	1.00379
56613492	chr3:56613492:A:G	3.70422e-57	-1.07932e-09	-1.45389	6.60107e-17	-1.07932e-09	-1.46617
56613634	chr3:56613634:C:T	5.99812e-57	-1.07932e-09	-0.97192	1.782e-16	-1.07932e-09	-0.473084
56613771	chr3:56613771:T:C	7.23043e-58	-1.62894	-1.45872	6.1758e-18	-2.42632	-1.40903
56613906	chr3:56613906:A:G	7.30164e-57	0.279417	-1.05469	9.53297e-12	9.75609	0.658188
56614084	chr3:56614084:A:G	3.79026e-57	-1.07932e-09	-1.43093	6.7317e-17	-1.07932e-09	-1.44657
56614264	chr3:56614264:G:A	8.01983e-57	0.327365	-1.00881	8.24962e-12	9.51917	0.750519
56614588	chr3:56614588:A:G	1.47473e-55	-1.07932e-09	2.23028	2.39652e-15	-1.07932e-09	2.12578
56615098	chr3:56615098:A:T	1.31035e-56	-1.07932e-09	-0.190484	2.68843e-16	-1.07932e-09	-0.0618611
56615228	chr3:56615228:C:T	2.92017e-57	-1.69172	-4.45018e-10	2.04065e-17	-2.64014	-4.45018e-10
56615254	chr3:56615254:C:T	1.54077e-55	2.58518	-0.311093	8.43485e-10	15.2433	-0.346234
56615281	chr3:56615281:C:T	1.29594e-56	-1.07932e-09	-0.201547	2.65715e-16	-1.07932e-09	-0.0735652
56615291	chr3:56615291:CTTTA:C	9.86549e-56	3.28656	-1.4583	7.319e-10	16.2216	-1.46644
56615566	chr3:56615566:C:T	4.15267e-56	1.93654	-0.973567	2.57647e-11	9.60288	1.80565
56615731	chr3:56615731:T:C	1.27869e-55	3.37615	-1.28851	1.1866e-16	0.481602	-1.36133
56616408	chr3:56616408:A:C	4.30139e-57	-1.07932e-09	-1.30443	9.45905e-17	-1.07932e-09	-1.10643
56616554	chr3:56616554:A:G	5.68726e-58	-2.50499	-0.822738	6.06508e-18	-2.64306	-1.21038
56617874	chr3:56617874:T:C	1.46854e-56	1.19541	-1.27192	1.45824e-14	5.3351	-1.40351
56618061	chr3:56618061:GTTA:G	4.45089e-57	-1.07932e-09	-1.27026	9.91303e-17	-1.07932e-09	-1.05955
56618451	chr3:56618451:T:C	2.50432e-56	1.92296	-1.46573	1.05003e-16	0.406825	-1.40882
56618452	chr3:56618452:T:A	2.52423e-56	1.93094	-1.46579	1.05745e-16	0.414493	-1.40945
56618490	chr3:56618490:A:T	1.37043e-56	-1.07932e-09	-0.145658	9.90401e-17	-1.07932e-09	-1.06046
56619042	chr3:56619042:A:AC	2.04018e-56	-1.07932e-09	0.252255	3.09335e-16	-1.07932e-09	0.0784366
56619150	chr3:56619150:C:T	3.91447e-57	-1.07932e-09	-1.39869	6.69343e-17	-1.07932e-09	-1.45228
56619194	chr3:56619194:A:G	3.6619e-57	-1.07932e-09	-1.46539	6.62428e-17	-1.07932e-09	-1.46266
56619309	chr3:56619309:C:T	8.38729e-56	-1.07932e-09	1.66594	1.59128e-15	-1.07932e-09	1.7163
56619547	chr3:56619547:T:TCTAA	1.86313e-57	-2.14111	-4.45018e-10	3.14479e-17	-2.20766	-4.45018e-10
56619853	chr3:56619853:T:C	4.33018e-57	-1.07932e-09	-1.29776	1.09037e-16	-1.07932e-09	-0.964297
56620059	chr3:56620059:G:GACTT	1.67941e-55	-1.07932e-09	2.36024	2.7123e-15	-1.07932e-09	2.24956
56620113	chr3:56620113:C:T	5.53569e-57	0.0531786	-1.10533	1.24038e-11	10.1477	0.529823
56620294	chr3:56620294:T:C	2.00807e-55	3.84938	-1.31041	1.60011e-16	0.799627	-1.38037
56620474	chr3:56620474:G:A	2.11711e-57	-2.01331	-4.45018e-10	2.32945e-17	-2.50777	-4.45018e-10
56620675	chr3:56620675:T:C	7.08426e-57	0.343719	-1.14921	4.81848e-17	-0.386203	-1.39474
56620744	chr3:56620744:A:AGAT	3.76553e-57	-1.07932e-09	-1.43748	6.60998e-17	-1.07932e-09	-1.46482
56620806	chr3:56620806:C:G	5.91895e-57	0.157813	-1.14302	6.89103e-12	9.65447	0.435275
56620859	chr3:56620859:A:AT	3.65802e-57	-1.07932e-09	-1.46645	7.07874e-17	-1.07932e-09	-1.39631
56621015	chr3:56621015:T:C	5.52852e-57	-1.07932e-09	-1.05345	9.11605e-17	-1.07932e-09	-1.14337
56621400	chr3:56621400:G:GA	3.93483e-57	-1.07932e-09	-1.3935	6.60183e-17	-1.07932e-09	-1.46606
56621413	chr3:56621413:A:C	5.6329e-58	-2.48186	-0.855472	5.88773e-18	-2.65126	-1.23186
56621914	chr3:56621914:G:A	8.70458e-57	-1.07932e-09	-0.599517	1.51144e-16	-1.07932e-09	-0.637755
56622112	chr3:56622112:T:C	1.35427e-56	-0.157523	-4.45018e-10	9.82925e-17	-1.06804	-4.45018e-10
56622218	chr3:56622218:G:A	5.46902e-58	-2.54073	-0.826127	6.18209e-18	-2.623	-1.21133
56622421	chr3:56622421:A:G	2.23585e-56	0.343837	-4.45018e-10	2.4183e-15	2.13483	-4.45018e-10
56623229	chr3:56623229:C:T	2.2611e-57	-1.20683	-0.740682	1.42274e-17	-2.6702	-0.330613
56624064	chr3:56624064:A:G	7.5024e-56	2.94541	-1.39097	4.86237e-10	15.7817	-1.43545
56624286	chr3:56624286:G:A	2.97042e-56	1.96088	-1.33296	2.59255e-16	1.2452	-1.34337
56625210	chr3:56625210:C:T	7.27479e-57	0.380349	-1.1593	5.09124e-17	-0.341042	-1.38484
56625531	chr3:56625531:G:C	4.09248e-56	1.98213	-1.03376	2.76669e-11	9.81468	1.66508
56625749	chr3:56625749:G:A	4.02249e-57	-1.07932e-09	-1.37147	6.60066e-17	-1.07932e-09	-1.46623
56625812	chr3:56625812:T:C	5.35986e-57	0.124503	-1.20893	1.13452e-11	10.2999	0.288452
56625904	chr3:56625904:A:G	4.11316e-56	2.0303	-1.07689	2.26858e-11	9.73124	1.55002
56625912	chr3:56625912:G:A	3.45113e-57	-1.52466	-4.45018e-10	1.96707e-17	-2.67686	-4.45018e-10
56626058	chr3:56626058:C:T	5.26853e-58	-2.50264	-0.901564	5.79262e-18	-2.64217	-1.25723
56626201	chr3:56626201:A:G	3.73517e-56	1.93469	-1.07767	2.66256e-11	9.89375	1.54764
56626894	chr3:56626894:T:G	1.44675e-56	-1.07932e-09	-0.0914634	2.9158e-16	-1.07932e-09	0.0193273
56627194	chr3:56627194:A:G	5.03265e-57	-1.07932e-09	-1.14742	9.84822e-17	-1.07932e-09	-1.06611
56627768	chr3:56627768:A:G	3.72903e-57	-1.07932e-09	-1.44722	7.73098e-17	-1.07932e-09	-1.30817
56627881	chr3:56627881:AAAT:A	5.24482e-57	0.284635	-1.39076	4.25508e-12	9.86856	-0.260926
56628042	chr3:56628042:G:A	2.23202e-57	-1.23793	-0.722534	1.45695e-17	-2.66702	-0.310044
56628160	chr3:56628160:G:A	1.9319e-57	-1.31553	-0.789331	1.36876e-17	-2.65838	-0.38111
56628183	chr3:56628183:T:C	9.82019e-57	-1.07932e-09	-0.478927	1.69661e-16	-1.07932e-09	-0.522187
56628187	chr3:56628187:T:C	4.79873e-57	-0.563655	-0.631361	4.38003e-12	8.60136	1.03522
56628345	chr3:56628345:T:C	3.84029e-57	-1.07932e-09	-1.41782	6.67937e-17	-1.07932e-09	-1.45438
56629352	chr3:56629352:C:T	4.76389e-56	-1.07932e-09	1.10028	8.94816e-16	-1.07932e-09	1.14063
56629429	chr3:56629429:G:A	3.8343e-57	-1.07932e-09	-1.41938	6.64437e-17	-1.07932e-09	-1.45963
56629919	chr3:56629919:C:G	6.1646e-55	3.66063	-4.45018e-10	3.09896e-07	20.8035	-4.45018e-10
56630020	chr3:56630020:C:T	3.43126e-56	2.10583	-1.33368	2.9497e-16	1.37522	-1.34434
56630156	chr3:56630156:G:A	7.84703e-56	2.41196	-0.812611	6.10368e-16	1.5024	-0.744322
56630294	chr3:56630294:C:A	5.51997e-57	0.30754	-1.36254	4.31353e-12	9.78057	-0.159295
56630562	chr3:56630562:G:A	3.68192e-57	-1.07932e-09	-1.45993	6.60442e-17	-1.07932e-09	-1.46566
56630739	chr3:56630739:G:T	1.3455e-56	-1.07932e-09	-0.164013	2.46001e-16	-1.07932e-09	-0.150652
56630824	chr3:56630824:A:G	5.10503e-56	2.43194	-1.2625	5.61852e-12	8.97835	0.907242
56630987	chr3:56630987:A:T	4.01857e-57	-0.293614	-1.07883	9.66331e-13	7.9755	0.149777
56631203	chr3:56631203:T:C	6.85291e-56	2.20417	-0.740274	4.86277e-16	1.25998	-0.729193
56631327	chr3:56631327:T:C	8.52414e-57	0.744717	-1.36518	2.30634e-16	1.25125	-1.46641
56631485	chr3:56631485:G:A	2.46699e-57	-1.22437	-0.635997	1.62933e-17	-2.66874	-0.196495
56631645	chr3:56631645:G:A	5.46584e-56	1.99354	-0.755799	4.05132e-16	1.08364	-0.735417
56631830	chr3:56631830:G:A	1.85191e-57	-2.14715	-4.45018e-10	2.37712e-17	-2.48751	-4.45018e-10
56631997	chr3:56631997:A:G	5.5914e-56	2.29786	-1.03741	1.53988e-11	9.23738	1.65643
56632120	chr3:56632120:G:C	4.61051e-57	-0.599508	-0.63552	4.73369e-12	8.68712	1.02711
56632199	chr3:56632199:G:A	3.65916e-57	-1.07932e-09	-1.46613	7.0287e-17	-1.07932e-09	-1.4034
56632290	chr3:56632290:G:A	7.07088e-57	-1.07932e-09	-0.807383	1.42161e-16	-1.07932e-09	-0.69903
56632698	chr3:56632698:T:C	1.58868e-56	-1.07932e-09	0.00212048	5.65368e-16	-1.07932e-09	0.681489
56632757	chr3:56632757:G:C	2.31139e-57	-1.27026	-0.65526	1.61056e-17	-2.66332	-0.213498
56632859	chr3:56632859:A:G	9.63327e-57	0.886059	-1.3842	2.67652e-16	1.39893	-1.46523
56632929	chr3:56632929:T:G	6.4077e-56	2.45353	-1.05681	1.13482e-11	8.98366	1.60492
56633185	chr3:56633185:T:C	7.37523e-57	-0.765239	-4.45018e-10	2.00718e-17	-2.65667	-4.45018e-10
56633452	chr3:56633452:C:T	1.11165e-57	-2.65752	-4.45018e-10	4.26158e-16	0.398822	-4.45018e-10
56633654	chr3:56633654:G:C	5.17364e-56	2.22062	-1.03782	1.70451e-11	9.3407	1.65469
56634030	chr3:56634030:C:T	2.29504e-57	-1.18058	-0.752035	1.41353e-17	-2.67288	-0.334437
56634272	chr3:56634272:A:T	8.23781e-56	3.00782	-1.35987	4.97659e-10	15.7832	-1.41373
56634494	chr3:56634494:C:T	7.23253e-57	0.599628	-1.38441	2.22822e-12	9.19405	-0.233324
56634982	chr3:56634982:T:C	5.82203e-56	2.06979	-0.768926	4.21207e-16	1.13993	-0.752795
56635120	chr3:56635120:C:T	6.29128e-57	-0.301573	-0.622629	2.41545e-12	7.98542	1.05599
56635331	chr3:56635331:T:C	8.27688e-57	0.70572	-1.35562	2.20446e-16	1.20601	-1.46634
56635438	chr3:56635438:T:C	1.16166e-57	-2.61351	-4.45018e-10	2.39184e-17	-2.48134	-4.45018e-10
56635489	chr3:56635489:C:CT	6.39381e-57	-0.294856	-0.613182	2.39929e-12	7.96505	1.06965
56635615	chr3:56635615:G:A	5.20982e-57	-1.07932e-09	-1.11282	1.02325e-16	-1.07932e-09	-1.02783
56635686	chr3:56635686:C:A	1.03763e-56	-1.07932e-09	-0.42384	1.99473e-16	-1.07932e-09	-0.360307
56636253	chr3:56636253:G:C	8.16719e-57	-0.0824262	-0.580815	1.724e-12	7.57068	1.13349
56636278	chr3:56636278:T:C	1.30381e-56	0.223682	-0.419175	4.8973e-12	7.99483	1.75338
56636410	chr3:56636410:T:G	3.76016e-57	-1.07932e-09	-1.4389	6.69411e-17	-1.07932e-09	-1.45217
56636527	chr3:56636527:C:T	1.23158e-56	-1.07932e-09	-0.252484	2.24848e-16	-1.07932e-09	-0.240562
56636623	chr3:56636623:G:A	6.89041e-56	2.21681	-0.747459	4.94196e-16	1.27854	-0.731595
56636896	chr3:56636896:G:A	8.09887e-57	0.697509	-1.36915	1.95969e-12	9.01363	-0.181325
56637010	chr3:56637010:A:G	6.99913e-57	-1.07932e-09	-0.817582	1.40619e-16	-1.07932e-09	-0.709934
56637309	chr3:56637309:G:C	4.63779e-56	-1.07932e-09	1.07346	8.6852e-16	-1.07932e-09	1.1108
56637331	chr3:56637331:G:A	3.69592e-57	-1.07932e-09	-1.45614	6.72218e-17	-1.07932e-09	-1.44799
56638275	chr3:56638275:G:A	2.31607e-57	-1.2279	-0.695596	1.50641e-17	-2.66769	-0.275983
56638642	chr3:56638642:G:A	4.34043e-57	-1.07932e-09	-1.29539	1.3486e-16	-1.07932e-09	-0.751749
56639111	chr3:56639111:A:G	2.13367e-56	-1.07932e-09	0.297063	8.13256e-16	-1.07932e-09	1.04506
56639322	chr3:56639322:T:TA	4.36816e-56	2.16628	-1.15272	1.33556e-11	9.43152	1.31994
56639385	chr3:56639385:T:C	8.62355e-56	3.14502	-1.45131	6.62742e-10	16.0695	-1.41359
56639423	chr3:56639423:A:T	4.95361e-56	2.16457	-1.02524	2.00964e-11	9.47094	1.68912
56639467	chr3:56639467:A:G	3.75779e-57	-1.07932e-09	-1.43954	6.68965e-17	-1.07932e-09	-1.45284
56639710	chr3:56639710:T:C	1.49955e-56	-1.07932e-09	-0.0556191	3.02647e-16	-1.07932e-09	0.0565786
56640162	chr3:56640162:A:C	1.76329e-57	-1.1231	-1.07309	1.60343e-17	-1.42174	-1.45952
56640275	chr3:56640275:T:C	6.16913e-57	0.329822	-1.27363	2.17491e-16	0.848113	-1.12194
56640496	chr3:56640496:C:T	4.97996e-56	1.62603	-0.48139	3.04177e-11	9.43719	2.13736
56640598	chr3:56640598:C:T	1.55034e-56	-1.07932e-09	-0.0223049	1.37349e-16	-1.07932e-09	-0.733466
56640964	chr3:56640964:C:T	1.31254e-56	-1.07932e-09	-0.188814	2.40027e-16	-1.07932e-09	-0.175237
56641112	chr3:56641112:C:CACA	5.2545e-56	2.26113	-1.06283	1.55138e-11	9.31535	1.58591
56641180	chr3:56641180:TTTGTAAC:T	6.04322e-56	2.06073	-0.722577	4.36867e-16	1.12878	-0.705142
56641237	chr3:56641237:G:A	8.01322e-56	2.92135	-1.30104	5.39802e-10	15.8238	-1.37307
56641476	chr3:56641476:G:C	2.05008e-57	-1.32541	-0.720071	1.47344e-17	-2.6572	-0.308607
56642717	chr3:56642717:A:G	5.88575e-57	-1.07932e-09	-0.990832	8.45397e-17	-1.07932e-09	-1.21877
56642735	chr3:56642735:C:G	3.94756e-56	1.91749	-1.00518	3.07342e-11	9.84587	1.73903
56642744	chr3:56642744:G:A	4.2261e-57	-1.07932e-09	-1.32209	1.0445e-16	-1.07932e-09	-1.00728
56642750	chr3:56642750:A:G	4.60551e-56	2.07881	-1.01234	2.33524e-11	9.58812	1.7221
56642764	chr3:56642764:G:A	7.36328e-57	0.612194	-1.37906	2.23506e-12	9.17683	-0.213043
56642913	chr3:56642913:T:C	1.66493e-56	-1.07932e-09	0.049002	6.01524e-16	-1.07932e-09	0.743478
56643154	chr3:56643154:C:T	2.71958e-56	1.89833	-1.35864	2.30735e-16	1.15442	-1.36914
56643157	chr3:56643157:G:A	5.61259e-58	-2.5013	-0.839636	6.01642e-18	-2.64069	-1.2208
56643179	chr3:56643179:G:A	9.23836e-56	3.20395	-1.44137	8.3017e-10	16.2772	-1.39602
56643610	chr3:56643610:C:A	5.74785e-56	2.34021	-1.05217	1.40427e-11	9.18461	1.61702
56643850	chr3:56643850:A:G	5.84242e-57	0.277617	-1.27584	2.04244e-16	0.788536	-1.12521
56644005	chr3:56644005:T:C	2.46363e-57	-1.13714	-0.724592	1.44124e-17	-2.67614	-0.31176
56644178	chr3:56644178:T:C	4.03812e-57	-1.07932e-09	-1.36759	6.62623e-17	-1.07932e-09	-1.46237
56644180	chr3:56644180:G:C	2.17311e-56	0.315377	-4.45018e-10	9.60101e-16	1.21105	-4.45018e-10
56644288	chr3:56644288:C:A	5.12363e-58	-2.51933	-0.912759	5.7904e-18	-2.63254	-1.26724
56644341	chr3:56644341:T:C	2.13041e-57	-2.00705	-4.45018e-10	2.85258e-17	-2.30518	-4.45018e-10
56644385	chr3:56644385:A:G	4.34935e-57	-1.07932e-09	-1.29334	1.13217e-16	-1.07932e-09	-0.926682
56644587	chr3:56644587:T:C	5.23615e-58	-2.52701	-0.883356	5.92354e-18	-2.62794	-1.24911
56644799	chr3:56644799:T:C	8.37036e-57	-1.07932e-09	-0.63867	1.51705e-16	-1.07932e-09	-0.63405
56645164	chr3:56645164:C:G	1.51974e-57	-1.03064	-1.31419	6.93809e-18	-2.68357	-1.0354
56645209	chr3:56645209:G:C	5.792e-57	-1.07932e-09	-1.00689	8.38654e-17	-1.07932e-09	-1.22678
56645264	chr3:56645264:ATT:A	4.23174e-57	-1.07932e-09	-1.32075	1.2394e-16	-1.07932e-09	-0.83619
56645302	chr3:56645302:G:A	2.85358e-57	-1.71479	-4.45018e-10	1.95397e-17	-2.68354	-4.45018e-10
56645527	chr3:56645527:T:C	8.4356e-56	3.11548	-1.4438	5.89076e-10	15.9393	-1.4012
56645577	chr3:56645577:T:C	5.25876e-58	-2.52109	-0.884971	5.89491e-18	-2.63176	-1.25014
56645755	chr3:56645755:T:C	3.68327e-57	-1.07932e-09	-1.45957	6.65035e-17	-1.07932e-09	-1.45873
56645938	chr3:56645938:G:T	6.0115e-57	-1.07932e-09	-0.969692	8.61696e-17	-1.07932e-09	-1.19967
56646020	chr3:56646020:C:T	6.87955e-57	0.524766	-1.35958	2.84269e-12	9.34646	-0.142188
56646224	chr3:56646224:T:G	5.18933e-58	-2.51055	-0.908799	5.77715e-18	-2.63713	-1.26494
56647378	chr3:56647378:G:A	7.13674e-56	2.27066	-0.766182	5.04113e-16	1.31715	-0.750333
56647403	chr3:56647403:A:AC	5.50889e-58	-2.4801	-0.879489	5.79671e-18	-2.65191	-1.24678
56647615	chr3:56647615:C:T	5.50596e-58	-2.4929	-0.867216	5.87434e-18	-2.64616	-1.23924
56647625	chr3:56647625:A:G	7.17747e-56	2.2717	-0.761539	5.07386e-16	1.31899	-0.745707
56647820	chr3:56647820:T:G	4.7452e-56	2.12885	-1.0325	2.07776e-11	9.52637	1.66702
56647903	chr3:56647903:A:G	8.63973e-56	3.06058	-1.36499	5.51135e-10	15.8887	-1.41719
56647921	chr3:56647921:G:A	7.71312e-57	0.386432	-1.10688	8.22081e-12	9.72414	0.542053
56648065	chr3:56648065:C:G	5.53868e-56	2.27922	-1.02825	1.65802e-11	9.29109	1.67664
56648226	chr3:56648226:C:T	2.51986e-57	-1.09362	-0.745544	1.41447e-17	-2.67948	-0.327161
56648386	chr3:56648386:G:A	6.74748e-56	2.21617	-0.767781	4.7912e-16	1.26784	-0.751876
56648425	chr3:56648425:C:T	1.4114e-56	-1.07932e-09	-0.116201	2.83786e-16	-1.07932e-09	-0.00776573
56648457	chr3:56648457:G:A	1.61324e-56	0.0174652	-4.45018e-10	7.87779e-16	1.01323	-4.45018e-10
56648813	chr3:56648813:A:C	8.07851e-56	2.99334	-1.36491	4.8765e-10	15.7663	-1.41713
56649146	chr3:56649146:GA:G	4.39813e-57	-1.07932e-09	-1.28219	1.38185e-16	-1.07932e-09	-0.727394
56649267	chr3:56649267:A:G	5.15573e-58	-2.51688	-0.908968	5.79478e-18	-2.63414	-1.26489
56649315	chr3:56649315:G:A	1.45041e-56	-1.07932e-09	-0.088934	2.92396e-16	-1.07932e-09	0.0221208
56649804	chr3:56649804:G:T	5.9912e-57	-0.973075	-4.45018e-10	2.47018e-16	-0.146525	-4.45018e-10
56649864	chr3:56649864:A:G	1.46123e-57	-2.38409	-4.45018e-10	7.95174e-17	-1.28001	-4.45018e-10
56650217	chr3:56650217:A:T	1.02049e-56	-0.440498	-4.45018e-10	2.92251e-16	0.0216262	-4.45018e-10
56650492	chr3:56650492:T:G	4.19858e-56	1.989	-1.01503	2.5127e-11	9.66883	1.71463
56650617	chr3:56650617:G:A	5.14014e-58	-2.51709	-0.911779	5.78569e-18	-2.63394	-1.26666
56650620	chr3:56650620:C:T	6.22813e-56	2.16283	-0.794533	4.43972e-16	1.21938	-0.779609
56650737	chr3:56650737:C:T	3.38782e-56	2.09864	-1.33923	2.82607e-16	1.33762	-1.34956
56650747	chr3:56650747:C:T	1.47247e-56	-0.0738404	-4.45018e-10	2.0502e-17	-2.63547	-4.45018e-10
56650849	chr3:56650849:C:T	2.97291e-57	-1.67383	-4.45018e-10	1.95247e-17	-2.68431	-4.45018e-10
56650950	chr3:56650950:G:A	3.12993e-56	2.00428	-1.32405	2.6249e-16	1.24953	-1.3353
56651466	chr3:56651466:G:C	5.78605e-57	-1.07932e-09	-1.00792	8.38022e-17	-1.07932e-09	-1.22753
56651584	chr3:56651584:T:C	3.66589e-57	-1.07932e-09	-1.4643	6.61897e-17	-1.07932e-09	-1.46346
56652301	chr3:56652301:T:C	4.84291e-57	-1.07932e-09	-1.18585	7.32631e-17	-1.07932e-09	-1.36193
56652424	chr3:56652424:C:T	4.33432e-57	-1.07932e-09	-1.2968	1.34289e-16	-1.07932e-09	-0.755991
56652431	chr3:56652431:G:A	1.02297e-56	-1.07932e-09	-0.438068	1.76625e-16	-1.07932e-09	-0.481957
56653060	chr3:56653060:T:A	3.88586e-57	-1.07932e-09	-1.40602	7.65351e-17	-1.07932e-09	-1.31824
56653609	chr3:56653609:C:T	6.89302e-57	0.51995	-1.35281	2.70886e-12	9.28035	-0.124296
56654045	chr3:56654045:T:C	3.96947e-57	-1.07932e-09	-1.38474	6.60708e-17	-1.07932e-09	-1.46526
56654177	chr3:56654177:G:A	1.40883e-57	-2.42061	-4.45018e-10	2.94244e-17	-2.27416	-4.45018e-10
56654386	chr3:56654386:G:A	1.09001e-55	3.30108	-1.37309	6.5276e-10	16.0623	-1.42161
56654733	chr3:56654733:T:C	1.3593e-56	-1.07932e-09	-0.153815	2.73207e-16	-1.07932e-09	-0.0457584
56654997	chr3:56654997:C:T	6.0544e-56	2.08672	-0.746721	4.37303e-16	1.15535	-0.730715
56655270	chr3:56655270:C:T	1.29455e-57	-2.5052	-4.45018e-10	6.65046e-17	-1.45872	-4.45018e-10
56655686	chr3:56655686:T:G	6.39143e-56	2.14173	-0.747553	4.56768e-16	1.19798	-0.729791
56655954	chr3:56655954:T:C	6.21716e-56	2.11189	-0.745359	4.45337e-16	1.17127	-0.728426
56656474	chr3:56656474:C:T	1.45157e-56	-1.07932e-09	-0.0881374	2.92546e-16	-1.07932e-09	0.0226332
56656518	chr3:56656518:G:C	1.68015e-55	-1.07932e-09	2.36069	2.71333e-15	-1.07932e-09	2.24994
56656971	chr3:56656971:T:C	6.89756e-56	2.15967	-0.689283	4.95499e-16	1.2218	-0.672224
56657760	chr3:56657760:C:T	6.22122e-56	2.12381	-0.756622	4.46738e-16	1.1862	-0.740215
56657767	chr3:56657767:C:A	5.35284e-57	-1.07932e-09	-1.08574	8.90238e-17	-1.07932e-09	-1.16708
56657897	chr3:56657897:C:T	2.39244e-57	-1.19199	-0.699064	1.49385e-17	-2.67165	-0.280396
56657903	chr3:56657903:T:C	6.55369e-56	2.17735	-0.758105	4.67286e-16	1.23294	-0.741989
56657936	chr3:56657936:G:C	5.02056e-57	-1.07932e-09	-1.14982	1.28233e-16	-1.07932e-09	-0.802139
56658058	chr3:56658058:CT:C	7.45847e-58	-2.49059	-0.566008	4.60859e-15	1.05271	1.72698
56658293	chr3:56658293:T:G	9.78966e-56	3.19418	-1.37363	1.09279e-11	10.0678	0.483076
56658614	chr3:56658614:A:G	5.96392e-56	2.09995	-0.775007	4.27456e-16	1.16067	-0.758807
56658630	chr3:56658630:G:A	8.97622e-56	3.09842	-1.36463	5.93034e-10	15.9617	-1.41694
56658879	chr3:56658879:G:A	6.6067e-57	0.271824	-1.14711	9.01864e-12	9.90955	0.449266
56659260	chr3:56659260:GT:G	4.35913e-57	-1.07932e-09	-1.29109	1.36048e-16	-1.07932e-09	-0.742983
56659811	chr3:56659811:C:A	4.31513e-57	-1.07932e-09	-1.30124	1.32144e-16	-1.07932e-09	-0.772097
56659928	chr3:56659928:G:A	3.20834e-56	2.04013	-1.33515	2.71046e-16	1.28894	-1.34263
56660172	chr3:56660172:A:G	4.08285e-57	-1.07932e-09	-1.35657	6.64154e-17	-1.07932e-09	-1.46006
56660263	chr3:56660263:G:A	5.24601e-58	-2.57447	-0.834014	6.31737e-18	-2.59434	-1.21835
56660636	chr3:56660636:C:A	6.08852e-58	-1.94269	-1.31686	4.28227e-06	23.4122	0.0172806
56660648	chr3:56660648:T:C	5.84857e-57	-1.07932e-09	-0.99717	9.49598e-17	-1.07932e-09	-1.10253
56660714	chr3:56660714:A:G	5.33321e-58	-2.53171	-0.86029	6.02799e-18	-2.62478	-1.23479
56660840	chr3:56660840:A:G	1.43627e-56	-1.07932e-09	-0.0987358	2.8939e-16	-1.07932e-09	0.0117883
56660849	chr3:56660849:A:G	6.86128e-58	-2.09716	-1.04289	2.71906e-05	24.5604	0.717467
56661032	chr3:56661032:T:A	5.18677e-56	2.16288	-0.977552	2.11299e-11	9.39878	1.81143
56661261	chr3:56661261:C:G	5.51963e-58	-2.52231	-0.835328	6.08262e-18	-2.631	-1.21955
56661272	chr3:56661272:G:A	5.24265e-58	-2.528	-0.881122	5.93754e-18	-2.62709	-1.2476
56661648	chr3:56661648:T:C	5.35404e-57	-1.07932e-09	-1.08552	8.90448e-17	-1.07932e-09	-1.16685
56661816	chr3:56661816:G:A	5.57946e-58	-2.54093	-0.80593	6.27489e-18	-2.61856	-1.20087
56661896	chr3:56661896:G:A	1.96588e-56	1.45003	-1.23487	2.24066e-16	0.971633	-1.21568
56662135	chr3:56662135:A:AG	3.24742e-56	2.05089	-1.33381	2.70916e-16	1.29028	-1.34445
56662564	chr3:56662564:A:C	6.74893e-57	-1.07932e-09	-0.853982	1.34875e-16	-1.07932e-09	-0.751639
56662749	chr3:56662749:G:A	3.7043e-57	-1.07932e-09	-1.45387	6.60673e-17	-1.07932e-09	-1.46531
56662772	chr3:56662772:G:A	4.22637e-57	-1.07932e-09	-1.32202	1.07419e-16	-1.07932e-09	-0.979254
56662875	chr3:56662875:A:G	2.27757e-57	-1.17494	-0.76532	1.37422e-17	-2.67262	-0.362892
56662879	chr3:56662879:T:C	2.01155e-57	-1.2823	-0.782164	1.37506e-17	-2.66237	-0.372536
56662932	chr3:56662932:A:G	3.9924e-57	-1.07932e-09	-1.37898	6.61061e-17	-1.07932e-09	-1.46473
56663161	chr3:56663161:C:T	3.71847e-57	-1.07932e-09	-1.45005	6.61042e-17	-1.07932e-09	-1.46476
56663229	chr3:56663229:C:T	5.35685e-57	-1.07932e-09	-1.08499	8.90835e-17	-1.07932e-09	-1.16641
56663330	chr3:56663330:A:G	3.74851e-57	-1.07932e-09	-1.44201	6.60429e-17	-1.07932e-09	-1.46568
56663606	chr3:56663606:C:T	4.00287e-57	-1.07932e-09	-1.37636	7.2639e-17	-1.07932e-09	-1.37049
56663649	chr3:56663649:G:C	1.34119e-56	-1.07932e-09	-0.167223	2.69858e-16	-1.07932e-09	-0.0580921
56663829	chr3:56663829:C:T	4.03632e-56	1.71178	-0.777228	3.10085e-16	0.841758	-0.7609
56664238	chr3:56664238:G:A	6.34555e-57	0.470358	-1.38597	1.76036e-16	0.979372	-1.46467
56664261	chr3:56664261:A:T	4.42709e-57	-1.07932e-09	-1.27562	7.45709e-17	-1.07932e-09	-1.34424
56664397	chr3:56664397:A:C	4.69807e-56	1.86802	-0.78165	3.54858e-16	0.981427	-0.765697
56664802	chr3:56664802:T:C	5.3462e-57	-1.07932e-09	-1.08698	8.89362e-17	-1.07932e-09	-1.16807
56664975	chr3:56664975:G:A	3.59073e-58	-2.5392	-1.2484	9.50308e-18	-2.60494	-0.799431
56664991	chr3:56664991:A:C	8.8115e-56	3.07968	-1.3644	5.72459e-10	15.9262	-1.41677
56665446	chr3:56665446:G:A	5.24483e-58	-2.51322	-0.89549	5.84571e-18	-2.63414	-1.25614
56665729	chr3:56665729:T:C	3.91145e-57	-1.07932e-09	-1.39946	8.17691e-17	-1.07932e-09	-1.25209
56665743	chr3:56665743:A:G	3.19366e-56	1.77124	-1.07085	2.98369e-11	9.99896	1.55631
56665823	chr3:56665823:T:C	6.53453e-55	3.7189	-4.45018e-10	3.43952e-07	20.9078	-4.45018e-10
56666401	chr3:56666401:G:C	5.73721e-58	-2.53459	-0.784389	6.33293e-18	-2.62307	-1.18715
56666589	chr3:56666589:G:T	6.16923e-57	-1.07932e-09	-0.943792	1.224e-16	-1.07932e-09	-0.848691
56666628	chr3:56666628:T:C	1.86837e-57	-2.1383	-4.45018e-10	3.56649e-16	0.220765	-4.45018e-10
56666741	chr3:56666741:A:G	7.30886e-57	0.569581	-1.34386	2.55636e-12	9.19333	-0.0952218
56666986	chr3:56666986:A:C	5.00439e-57	-1.15305	-4.45018e-10	2.23109e-17	-2.55091	-4.45018e-10
56667027	chr3:56667027:T:C	8.13862e-56	3.08577	-1.44993	4.9038e-10	15.7667	-1.41195
56667300	chr3:56667300:T:C	2.96437e-56	1.37799	-0.752103	2.63052e-11	9.83137	1.59792
56667781	chr3:56667781:G:A	4.97727e-56	1.89659	-0.752486	3.76521e-16	1.01094	-0.735957
56667914	chr3:56667914:A:T	5.35688e-58	-2.53851	-0.849066	6.0973e-18	-2.62033	-1.22781
56668064	chr3:56668064:T:C	5.32244e-58	-2.54362	-0.850401	6.11202e-18	-2.61706	-1.22867
56668208	chr3:56668208:C:T	4.99763e-56	1.90367	-0.755493	3.7665e-16	1.01375	-0.738422
56668700	chr3:56668700:G:A	5.07223e-58	-2.54142	-0.900753	5.92299e-18	-2.61764	-1.2595
56668701	chr3:56668701:C:T	3.94264e-57	-1.07932e-09	-1.39152	6.61516e-17	-1.07932e-09	-1.46404
56668749	chr3:56668749:G:A	1.01453e-56	-1.07932e-09	-0.446361	2.10625e-16	-1.07932e-09	-0.305909
56668850	chr3:56668850:T:C	1.30017e-56	-1.07932e-09	-0.198289	2.60859e-16	-1.07932e-09	-0.0920091
56668893	chr3:56668893:A:C	3.87954e-57	-1.07932e-09	-1.40765	7.63423e-17	-1.07932e-09	-1.32076
56668904	chr3:56668904:C:T	3.75353e-57	-1.07932e-09	-1.44067	6.84239e-17	-1.07932e-09	-1.43027
56668929	chr3:56668929:T:C	4.88761e-56	-1.07932e-09	1.12592	9.15198e-16	-1.07932e-09	1.16315
56669493	chr3:56669493:C:T	2.55877e-57	-1.0308	-0.793041	1.32692e-17	-2.68269	-0.387851
56669541	chr3:56669541:A:C	5.2648e-58	-2.53915	-0.865759	6.03058e-18	-2.62062	-1.23852
56669680	chr3:56669680:AGTGT:A	5.1905e-58	-2.52226	-0.896859	5.86324e-18	-2.63068	-1.25661
56669718	chr3:56669718:A:C	6.99848e-58	-1.85109	-1.26916	3.23452e-06	22.9847	0.164232
56670274	chr3:56670274:T:C	1.94418e-56	1.50514	-1.30108	1.79644e-16	0.842453	-1.30746
56670581	chr3:56670581:T:A	4.18646e-56	1.99968	-1.0286	2.33382e-11	9.6294	1.68022
56670795	chr3:56670795:G:A	5.0489e-56	-1.07932e-09	1.15839	9.48202e-16	-1.07932e-09	1.19858
56670891	chr3:56670891:C:A	4.05758e-56	1.86053	-0.920726	3.56847e-11	9.76429	1.96996
56670905	chr3:56670905:A:C	5.48885e-56	2.23847	-0.996532	1.71127e-11	9.24596	1.75339
56671303	chr3:56671303:C:T	7.96501e-57	0.667545	-1.35585	2.04339e-12	9.00904	-0.134904
56671366	chr3:56671366:A:G	9.45191e-56	3.22915	-1.44372	7.18823e-10	16.1382	-1.40107
56671478	chr3:56671478:T:A	8.36654e-56	3.10692	-1.44346	5.79318e-10	15.922	-1.40066
56672301	chr3:56672301:T:G	4.53477e-57	0.0206453	-1.27224	1.57688e-16	0.525398	-1.12076
56672811	chr3:56672811:T:A	2.17772e-57	-1.24201	-0.743075	1.42311e-17	-2.66594	-0.33462
56673205	chr3:56673205:T:G	1.37662e-56	-1.07932e-09	-0.141149	2.76885e-16	-1.07932e-09	-0.0323872
56673661	chr3:56673661:A:G	4.02183e-57	-1.07932e-09	-1.37163	6.61981e-17	-1.07932e-09	-1.46334
56673884	chr3:56673884:TG:T	7.91649e-56	1.60817	-4.45018e-10	5.79603e-08	19.127	-4.45018e-10
56674074	chr3:56674074:C:T	9.63087e-56	3.24856	-1.44437	7.44316e-10	16.1742	-1.40217
56674497	chr3:56674497:A:C	9.22534e-56	3.20557	-1.4444	6.9252e-10	16.1021	-1.4022
56674579	chr3:56674579:C:T	5.02048e-56	1.90148	-0.748742	3.79391e-16	1.01522	-0.732644
56674760	chr3:56674760:C:T	9.36867e-57	0.796048	-1.32204	2.92023e-14	5.90328	-1.27726
56674833	chr3:56674833:T:C	2.32421e-57	-1.2092	-0.710789	1.47545e-17	-2.66971	-0.294734
56674870	chr3:56674870:G:A	5.73512e-57	-1.07932e-09	-1.01676	1.14473e-16	-1.07932e-09	-0.915651
56674905	chr3:56674905:G:A	4.78866e-57	-1.07932e-09	-1.19712	9.29315e-17	-1.07932e-09	-1.12413
56675095	chr3:56675095:G:C	5.64447e-57	-1.03269	-4.45018e-10	1.97143e-17	-2.67464	-4.45018e-10
56675148	chr3:56675148:A:C	6.00778e-58	-2.49583	-0.777068	6.22515e-18	-2.64299	-1.1844
56675241	chr3:56675241:T:C	4.28157e-56	1.75802	-0.764476	3.27543e-16	0.884099	-0.748467
56675530	chr3:56675530:T:G	3.94217e-57	-1.07932e-09	-1.39164	6.60232e-17	-1.07932e-09	-1.46598
56675544	chr3:56675544:C:T	1.64912e-55	-1.07932e-09	2.34204	2.69151e-15	-1.07932e-09	2.24187
56675573	chr3:56675573:CTTTAA:C	4.8144e-56	1.6128	-0.501969	2.85054e-11	9.41364	2.09597
56675656	chr3:56675656:A:T	4.49947e-56	1.81988	-0.776706	3.41717e-16	0.938584	-0.760587
56675785	chr3:56675785:C:T	4.68604e-56	1.81708	-0.733275	3.56572e-16	0.937152	-0.716604
56675983	chr3:56675983:C:T	2.16196e-57	-1.29467	-0.697686	1.51331e-17	-2.66054	-0.278559
56676193	chr3:56676193:A:G	3.65885e-57	-1.07932e-09	-1.46622	6.63218e-17	-1.07932e-09	-1.46147
56676646	chr3:56676646:C:T	1.67677e-55	-1.07932e-09	2.35867	2.70758e-15	-1.07932e-09	2.24782
56676968	chr3:56676968:G:T	1.31663e-56	-1.07932e-09	-0.185705	2.40771e-16	-1.07932e-09	-0.172142
56676981	chr3:56676981:C:T	4.78284e-56	-1.07932e-09	1.10425	8.98455e-16	-1.07932e-09	1.14469
56677021	chr3:56677021:A:G	6.56918e-57	-0.880977	-4.45018e-10	1.97844e-16	-0.368508	-4.45018e-10
56677107	chr3:56677107:T:C	5.67314e-58	-2.52044	-0.809767	6.1808e-18	-2.63136	-1.20317
56677587	chr3:56677587:T:G	3.97374e-57	-1.07932e-09	-1.38366	6.60798e-17	-1.07932e-09	-1.46512
56678435	chr3:56678435:C:T	3.67747e-57	-1.07932e-09	-1.46114	6.66242e-17	-1.07932e-09	-1.45692
56678949	chr3:56678949:C:G	3.10837e-58	-2.55143	-1.38042	3.90158e-17	-1.47255	-0.519472
56679221	chr3:56679221:T:A	2.77802e-57	-1.43345	-0.308175	7.97914e-05	23.8511	2.50333
56679947	chr3:56679947:G:A	2.526e-56	1.79172	-1.32587	2.19031e-16	1.07047	-1.33724
56680298	chr3:56680298:T:C	3.69111e-57	-1.07932e-09	-1.45744	6.93236e-17	-1.07932e-09	-1.4172
56680395	chr3:56680395:A:C	5.06549e-56	1.92389	-0.762218	3.79624e-16	1.02923	-0.746041
56680437	chr3:56680437:T:A	4.98065e-56	1.90337	-0.758593	3.73926e-16	1.01084	-0.74277
56680672	chr3:56680672:CTTAT:C	5.77741e-58	-2.54526	-0.766733	6.46016e-18	-2.61464	-1.17569
56680930	chr3:56680930:T:C	1.52273e-57	-2.34286	-4.45018e-10	1.40724e-16	-0.709189	-4.45018e-10
56681076	chr3:56681076:C:G	4.09049e-56	-1.07932e-09	0.947883	7.73428e-16	-1.07932e-09	0.994844
56681410	chr3:56681410:G:A	1.90366e-56	-1.07932e-09	0.182996	1.57899e-16	-1.07932e-09	-0.594035
56681466	chr3:56681466:T:C	3.56868e-57	-1.49117	-4.45018e-10	9.42837e-17	-1.10968	-4.45018e-10
56681589	chr3:56681589:C:T	3.84502e-57	-1.07932e-09	-1.41659	6.61908e-17	-1.07932e-09	-1.46345
56682061	chr3:56682061:A:G	5.69617e-56	2.28169	-1.00268	1.7217e-11	9.25588	1.74954
56682067	chr3:56682067:T:C	3.71049e-57	-1.07932e-09	-1.4522	7.11854e-17	-1.07932e-09	-1.3907
56682557	chr3:56682557:G:A	4.06669e-57	-1.07932e-09	-1.36054	8.18576e-17	-1.07932e-09	-1.25101
56682837	chr3:56682837:C:G	9.47811e-57	-1.07932e-09	-0.514382	1.6415e-16	-1.07932e-09	-0.555206
56682904	chr3:56682904:C:T	6.17427e-57	-1.07932e-09	-0.942976	1.0836e-16	-1.07932e-09	-0.970527
56683178	chr3:56683178:C:T	4.79102e-57	-1.07932e-09	-1.19662	1.5926e-16	-1.07932e-09	-0.585448
56683496	chr3:56683496:C:G	1.13186e-57	-2.6395	-4.45018e-10	9.80847e-17	-1.07016	-4.45018e-10
56684202	chr3:56684202:G:A	3.1743e-57	-0.175544	-1.43274	9.50884e-17	0.253007	-1.35419
56684776	chr3:56684776:A:T	3.81096e-56	1.63172	-0.754622	3.0284e-16	0.794987	-0.737769
56684839	chr3:56684839:A:AT	1.83779e-57	-1.38996	-0.764846	2.74454e-05	23.6404	1.64681
56685182	chr3:56685182:A:G	5.53043e-58	-2.52495	-0.830736	6.13109e-18	-2.62628	-1.21633
56685328	chr3:56685328:C:G	4.48541e-56	-1.07932e-09	1.04005	8.41357e-16	-1.07932e-09	1.07903
56685474	chr3:56685474:AAAAC:A	3.29188e-56	1.5149	-0.784227	2.61923e-16	0.680531	-0.768467
56685803	chr3:56685803:G:A	3.6318e-58	-2.53667	-1.23956	9.6674e-18	-2.60445	-0.782782
56685838	chr3:56685838:G:A	9.30134e-57	-1.07932e-09	-0.533208	1.59271e-16	-1.07932e-09	-0.585378
56685855	chr3:56685855:AT:A	1.63547e-56	-1.07932e-09	0.0311502	1.42604e-16	-1.07932e-09	-0.695919
56685961	chr3:56685961:T:C	2.4879e-57	-1.85193	-4.45018e-10	2.11605e-17	-2.60385	-4.45018e-10
56686055	chr3:56686055:A:T	9.03968e-57	-1.07932e-09	-0.561744	1.55595e-16	-1.07932e-09	-0.608733
56686367	chr3:56686367:G:C	3.25425e-56	1.5163	-0.797124	2.60499e-16	0.687204	-0.780594
56686410	chr3:56686410:CT:C	5.44242e-58	-2.52071	-0.851016	6.03702e-18	-2.62912	-1.22896
56686563	chr3:56686563:T:C	4.57685e-56	2.04148	-0.981252	2.51602e-11	9.58053	1.80425
56686609	chr3:56686609:G:A	5.69103e-58	-2.54998	-0.777083	6.44999e-18	-2.60958	-1.18233
56687062	chr3:56687062:A:T	9.06566e-57	-1.07932e-09	-0.558874	1.56029e-16	-1.07932e-09	-0.605948
56687130	chr3:56687130:G:A	1.65582e-55	-1.07932e-09	2.3461	2.67449e-15	-1.07932e-09	2.23552
56687189	chr3:56687189:A:G	2.96676e-56	1.41049	-0.7838	2.41982e-16	0.59919	-0.766313
56687468	chr3:56687468:G:A	9.00601e-57	-1.07932e-09	-0.565475	1.55062e-16	-1.07932e-09	-0.612161
56687675	chr3:56687675:A:T	9.43784e-57	-1.07932e-09	-0.51864	1.63255e-16	-1.07932e-09	-0.560672
56688491	chr3:56688491:T:C	6.32656e-58	-1.92705	-1.29414	4.7274e-06	23.4323	0.0961138
56688752	chr3:56688752:A:G	1.33718e-56	-1.07932e-09	-0.170218	2.68426e-16	-1.07932e-09	-0.0634109
56688966	chr3:56688966:TG:T	2.05133e-56	-1.07932e-09	0.257708	7.78597e-16	-1.07932e-09	1.00151
56689097	chr3:56689097:G:A	2.13225e-56	1.61649	-1.32009	1.88739e-16	0.912919	-1.32854
56689200	chr3:56689200:G:A	5.7412e-57	-1.07932e-09	-1.0157	9.46806e-17	-1.07932e-09	-1.10548
56689572	chr3:56689572:G:A	1.48445e-56	-1.07932e-09	-0.0657389	2.99148e-16	-1.07932e-09	0.044952
56689632	chr3:56689632:C:T	6.83981e-56	2.45159	-0.989614	1.27346e-11	8.92187	1.78198
56689734	chr3:56689734:A:G	5.33181e-57	-1.07932e-09	-1.08968	9.00591e-17	-1.07932e-09	-1.15552
56690001	chr3:56690001:T:G	3.84681e-57	-1.07932e-09	-1.41612	6.59967e-17	-1.07932e-09	-1.46638
56690243	chr3:56690243:A:T	6.6607e-57	-0.867143	-4.45018e-10	1.98792e-17	-2.66632	-4.45018e-10
56690472	chr3:56690472:A:AT	3.90927e-57	-1.07932e-09	-1.40002	7.72423e-17	-1.07932e-09	-1.30904
56690701	chr3:56690701:T:A	6.13387e-57	-1.07932e-09	-0.949542	1.09116e-16	-1.07932e-09	-0.963575
56690804	chr3:56690804:C:T	3.66539e-56	1.87134	-1.03319	3.11266e-11	9.93397	1.66361
56690886	chr3:56690886:T:C	8.10876e-57	-1.07932e-09	-0.670422	1.38564e-16	-1.07932e-09	-0.724659
56690947	chr3:56690947:A:G	1.92775e-57	-1.35676	-0.750253	2.40528e-05	23.4793	1.67603
56691189	chr3:56691189:G:A	2.97764e-56	-1.07932e-09	0.63035	1.03245e-15	-1.07932e-09	1.2837
56691279	chr3:56691279:C:T	1.62966e-57	-1.51983	-0.755171	4.60783e-05	24.142	1.66337
56691930	chr3:56691930:T:G	3.0028e-57	-1.66382	-4.45018e-10	4.939e-17	-1.75624	-4.45018e-10
56692077	chr3:56692077:A:C	4.08908e-56	1.96037	-1.01283	2.57568e-11	9.68186	1.72636
56692129	chr3:56692129:A:G	5.2106e-56	2.13421	-0.944292	2.35815e-11	9.41826	1.90172
56692277	chr3:56692277:G:A	1.50921e-56	1.2669	-1.3161	1.40864e-16	0.616731	-1.32492
56692346	chr3:56692346:A:G	4.34406e-57	-1.07932e-09	-1.29456	1.26362e-16	-1.07932e-09	-0.816838
56692600	chr3:56692600:T:C	5.31254e-57	-1.07932e-09	-1.0933	8.83577e-17	-1.07932e-09	-1.17459
56692607	chr3:56692607:G:A	5.31674e-57	-1.07932e-09	-1.09251	8.84146e-17	-1.07932e-09	-1.17395
56692618	chr3:56692618:C:T	4.72889e-57	-1.85434	0.644661	2.23484e-05	21.5685	3.51328
56692666	chr3:56692666:G:C	4.44603e-57	-1.07932e-09	-1.27136	1.37983e-16	-1.07932e-09	-0.728861
56692947	chr3:56692947:A:C	4.26936e-56	1.93744	-0.946758	2.9995e-11	9.67042	1.89013
56693047	chr3:56693047:T:A	3.76191e-57	-1.07932e-09	-1.43844	6.59986e-17	-1.07932e-09	-1.46635
56693092	chr3:56693092:GACTGGAAGAAAA:G	4.84424e-57	-1.80932	0.623745	1.76203e-05	21.361	3.48305
56693474	chr3:56693474:C:T	1.48617e-56	-1.07932e-09	-0.0645796	2.70971e-16	-1.07932e-09	-0.0539747
56693538	chr3:56693538:G:A	5.17654e-57	-1.07932e-09	-1.11923	8.63543e-17	-1.07932e-09	-1.19753
56693712	chr3:56693712:TAAAC:T	9.25679e-57	0.299417	-0.837427	3.35848e-16	0.348214	-0.187542
56693752	chr3:56693752:A:G	6.18666e-57	0.324378	-1.26535	1.31008e-16	0.644964	-1.42569
56693857	chr3:56693857:T:G	6.86799e-56	2.36737	-0.901282	2.4845e-11	9.19683	2.17535
56694077	chr3:56694077:C:T	5.48059e-58	-2.53451	-0.830232	6.16151e-18	-2.62091	-1.21675
56694140	chr3:56694140:C:T	1.66978e-55	-1.07932e-09	2.3545	2.69676e-15	-1.07932e-09	2.24382
56694360	chr3:56694360:C:T	5.69899e-57	0.166689	-1.18977	1.73743e-16	0.203619	-0.702027
56694444	chr3:56694444:G:C	4.50571e-57	-1.07932e-09	-1.25802	1.41886e-16	-1.07932e-09	-0.700967
56694719	chr3:56694719:A:C	3.6995e-57	-1.07932e-09	-1.45517	6.60399e-17	-1.07932e-09	-1.46573
56694783	chr3:56694783:C:T	2.56686e-56	0.0291161	0.452784	1.37809e-15	0.177792	1.39467
56694871	chr3:56694871:C:A	4.23554e-56	2.0007	-1.01797	2.49496e-11	9.65818	1.7182
56694926	chr3:56694926:C:T	1.21228e-57	-1.29058	-1.28028	3.35093e-06	22.8274	0.35684
56695348	chr3:56695348:C:T	5.32298e-57	-1.07932e-09	-1.09133	8.85035e-17	-1.07932e-09	-1.17295
56695463	chr3:56695463:A:T	5.11438e-57	-1.07932e-09	-1.13131	1.31749e-16	-1.07932e-09	-0.775091
56695731	chr3:56695731:A:C	2.19074e-57	-1.97913	-4.45018e-10	2.19021e-17	-2.56941	-4.45018e-10
56695743	chr3:56695743:T:C	1.12403e-55	-1.07932e-09	1.95872	1.94845e-15	-1.07932e-09	1.9188
56696556	chr3:56696556:A:C	1.78674e-56	0.881791	-0.762181	1.6301e-16	0.248587	-0.810762
56696759	chr3:56696759:C:A	3.66627e-56	2.2831	-1.44471	2.30166e-11	11.0762	0.219573
56696819	chr3:56696819:G:A	5.24601e-56	2.63431	-1.43762	1.3981e-11	10.5179	0.279294
56696919	chr3:56696919:C:A	5.31641e-57	-1.07932e-09	-1.09257	8.84068e-17	-1.07932e-09	-1.17404
56697082	chr3:56697082:G:A	4.89509e-57	-0.845176	-0.329958	7.8675e-05	22.6841	3.65626
56697381	chr3:56697381:A:G	5.07812e-57	-1.07932e-09	-1.13843	1.30629e-16	-1.07932e-09	-0.783629
56697442	chr3:56697442:G:A	9.73586e-57	-1.07932e-09	-0.487551	1.67493e-16	-1.07932e-09	-0.535044
56697642	chr3:56697642:T:C	4.45424e-57	-1.07932e-09	-1.26951	1.38783e-16	-1.07932e-09	-0.723074
56697682	chr3:56697682:AT:A	5.18527e-57	-1.07932e-09	-1.11755	8.62596e-17	-1.07932e-09	-1.19863
56698019	chr3:56698019:G:A	1.69306e-56	-1.07932e-09	0.0657555	1.47904e-16	-1.07932e-09	-0.659424
56698238	chr3:56698238:T:C	5.24244e-56	2.62488	-1.42887	1.26252e-11	10.3639	0.331282
56699042	chr3:56699042:T:C	3.91096e-57	-0.955664	-0.443919	6.58366e-05	22.763	3.39923
56699066	chr3:56699066:T:C	3.46645e-56	2.20907	-1.42672	2.07482e-11	10.8551	0.336919
56699320	chr3:56699320:A:G	1.51701e-57	-2.34663	-4.45018e-10	1.00093e-16	-1.04989	-4.45018e-10
56699638	chr3:56699638:G:A	3.69533e-57	-1.07932e-09	-1.4563	6.61894e-17	-1.07932e-09	-1.46347
56699769	chr3:56699769:C:T	5.59092e-58	-2.01887	-1.32594	5.75847e-06	23.7716	-0.0459123
56699907	chr3:56699907:C:T	1.1037e-57	-2.6647	-4.45018e-10	1.95383e-17	-2.68361	-4.45018e-10
56700407	chr3:56700407:G:A	8.84299e-58	-1.50146	-1.38487	6.25132e-18	-2.67793	-1.14526
56700602	chr3:56700602:C:T	8.87239e-56	2.25979	-0.537626	5.04156e-11	9.14258	2.93724
56701034	chr3:56701034:C:G	3.38218e-56	2.19643	-1.43869	2.14869e-11	10.9666	0.260375
56701485	chr3:56701485:C:T	3.72432e-57	-1.07932e-09	-1.44848	7.11681e-17	-1.07932e-09	-1.39094
56701618	chr3:56701618:A:G	4.30007e-57	-1.07932e-09	-1.30474	7.31191e-17	-1.07932e-09	-1.3639
56701886	chr3:56701886:A:G	3.66827e-57	-1.07932e-09	-1.46365	6.64951e-17	-1.07932e-09	-1.45886
56702202	chr3:56702202:T:G	1.4785e-57	-2.37234	-4.45018e-10	1.95664e-17	-2.68217	-4.45018e-10
56702660	chr3:56702660:C:T	4.46988e-57	-1.07932e-09	-1.26601	8.50981e-17	-1.07932e-09	-1.21218
56702681	chr3:56702681:A:C	6.65161e-57	-0.868508	-4.45018e-10	2.05112e-16	-0.332434	-4.45018e-10
56702775	chr3:56702775:A:G	7.60181e-57	-1.07932e-09	-0.734981	1.4434e-16	-1.07932e-09	-0.683813
56702914	chr3:56702914:G:T	2.18746e-57	-0.845508	-1.13512	0.0117005	29.8822	1.46022
56702920	chr3:56702920:C:T	4.38777e-57	-1.07932e-09	-1.28455	6.66561e-17	-1.07932e-09	-1.45644
56703362	chr3:56703362:C:T	1.141e-56	0.839886	-1.16876	4.0298e-12	10.6709	-1.11763
56703618	chr3:56703618:G:A	1.18539e-56	0.856213	-1.14692	3.77537e-12	10.6293	-1.14133
56703748	chr3:56703748:C:T	1.49565e-55	-1.07932e-09	2.24437	2.64861e-15	-1.07932e-09	2.2258
56703894	chr3:56703894:A:C	3.66805e-57	-1.07932e-09	-1.46371	6.65143e-17	-1.07932e-09	-1.45857
56704312	chr3:56704312:C:T	4.50178e-58	-2.44237	-1.11911	7.38813e-18	-2.64358	-1.01253
56704608	chr3:56704608:C:T	1.68088e-56	1.24325	-1.18472	1.95405e-12	9.93298	-1.10356
56704816	chr3:56704816:G:A	1.4543e-57	-2.38884	-4.45018e-10	1.95423e-17	-2.68341	-4.45018e-10
56705052	chr3:56705052:CAT:C	8.73547e-58	-1.97669	-0.921868	3.54842e-14	5.02906	-0.208208
56705152	chr3:56705152:C:T	4.42343e-57	-1.07932e-09	-1.27645	6.85283e-17	-1.07932e-09	-1.42874
56705534	chr3:56705534:G:A	7.06932e-57	-1.07932e-09	-0.807603	1.34116e-16	-1.07932e-09	-0.757279
56705551	chr3:56705551:T:A	8.96663e-57	0.645478	-1.21533	5.89368e-12	10.9983	-1.06486
56705673	chr3:56705673:G:A	3.77264e-57	-1.07932e-09	-1.43559	6.60055e-17	-1.07932e-09	-1.46625
56705704	chr3:56705704:A:G	1.15771e-57	-2.61692	-4.45018e-10	3.90526e-17	-1.99108	-4.45018e-10
56705895	chr3:56705895:T:C	9.84153e-57	0.720818	-1.19757	4.93269e-12	10.8418	-1.08637
56705906	chr3:56705906:G:A	4.25497e-57	-1.07932e-09	-1.31528	9.4228e-17	-1.07932e-09	-1.11027
56706249	chr3:56706249:G:A	5.33504e-56	1.21351	-4.45018e-10	5.46913e-16	0.648302	-4.45018e-10
56706262	chr3:56706262:G:A	1.12868e-57	-2.64232	-4.45018e-10	4.28061e-17	-1.89931	-4.45018e-10
56706478	chr3:56706478:AATG:A	1.04785e-56	0.841487	-1.25552	4.76867e-12	10.7276	-1.006
56707245	chr3:56707245:C:T	1.65402e-57	-2.26016	-4.45018e-10	1.98021e-17	-2.6702	-4.45018e-10
56707322	chr3:56707322:A:G	5.1556e-57	-1.07932e-09	-1.12328	1.00707e-16	-1.07932e-09	-1.04377
56707370	chr3:56707370:G:C	1.70482e-57	-2.22991	-4.45018e-10	2.82326e-17	-2.31551	-4.45018e-10
56707557	chr3:56707557:A:G	1.04928e-54	5.15343	-0.960935	3.83837e-16	1.59288	-1.29865
56707937	chr3:56707937:C:T	1.16558e-57	-2.61015	-4.45018e-10	1.95256e-17	-2.68426	-4.45018e-10
56707955	chr3:56707955:C:T	1.26715e-56	-1.07932e-09	-0.224009	4.66468e-16	-1.07932e-09	0.489202
56708224	chr3:56708224:C:T	4.10254e-58	-2.54582	-1.10852	2.8058e-16	1.44436	-1.46348
56708230	chr3:56708230:C:T	8.4806e-57	-1.07932e-09	-0.625586	2.66187e-16	-1.07932e-09	-0.0717887
56708272	chr3:56708272:A:G	1.26498e-54	5.34556	-0.966117	3.25271e-16	1.42322	-1.29455
56708380	chr3:56708380:G:T	1.46941e-57	-1.56363	-0.814876	4.75788e-14	5.5846	-0.470447
56708446	chr3:56708446:G:A	3.97147e-56	2.19117	-1.27282	1.36989e-09	14.3702	1.0118
56708554	chr3:56708554:T:C	1.04768e-54	4.82145	-0.630477	4.01833e-16	1.76553	-1.42548
56708904	chr3:56708904:A:G	3.65801e-57	-1.07932e-09	-1.46645	6.60613e-17	-1.07932e-09	-1.4654
56709219	chr3:56709219:G:A	5.88889e-57	-1.07932e-09	-0.990299	9.57001e-17	-1.07932e-09	-1.09477
56709295	chr3:56709295:G:A	1.13635e-57	-2.63555	-4.45018e-10	4.13863e-17	-1.93304	-4.45018e-10
56709811	chr3:56709811:T:C	5.97379e-57	-1.07932e-09	-0.975985	1.29461e-16	-1.07932e-09	-0.792608
56709998	chr3:56709998:G:A	2.05603e-57	-1.47014	-0.572446	8.33978e-14	5.84689	-0.171504
56711312	chr3:56711312:A:AT	1.04863e-56	-1.07932e-09	-0.413296	1.63703e-16	-1.07932e-09	-0.557936
56711402	chr3:56711402:G:T	1.00264e-56	-1.07932e-09	-0.458148	1.57506e-16	-1.07932e-09	-0.596524
56711873	chr3:56711873:AC:A	1.64262e-57	-2.64061	0.373533	2.37674e-17	-2.39906	-0.0886142
56712148	chr3:56712148:C:T	1.24433e-57	-2.54477	-4.45018e-10	6.87751e-17	-1.42515	-4.45018e-10
56712450	chr3:56712450:T:C	9.60442e-58	-2.6622	-0.141534	1.71753e-17	-2.16153	-0.650985
56712680	chr3:56712680:C:T	1.5237e-57	-2.34223	-4.45018e-10	1.04829e-16	-1.00366	-4.45018e-10
56713637	chr3:56713637:C:A	7.59515e-57	-1.07932e-09	-0.735857	1.21475e-16	-1.07932e-09	-0.856275
56713979	chr3:56713979:G:A	3.66816e-57	-1.07932e-09	-1.46368	6.76694e-17	-1.07932e-09	-1.44135
56714017	chr3:56714017:T:TTC	7.59198e-57	-1.07932e-09	-0.736275	1.21321e-16	-1.07932e-09	-0.85755
56714212	chr3:56714212:C:T	3.89138e-57	-1.07932e-09	-1.4046	6.69395e-17	-1.07932e-09	-1.4522
56714820	chr3:56714820:A:G	9.49892e-58	-2.10859	-0.706184	5.20875e-14	4.83193	0.372767
56714878	chr3:56714878:C:A	6.20174e-57	-1.07932e-09	-0.938537	1.8028e-16	-1.07932e-09	-0.461475
56715017	chr3:56715017:G:T	2.62092e-58	-2.65283	-1.4496	5.43551e-18	-2.56119	-1.40184
56715058	chr3:56715058:A:G	6.52333e-58	-1.77031	-1.42025	4.45636e-14	6.50097	-1.45229
56715252	chr3:56715252:G:A	1.03599e-57	-2.64927	-0.0787374	1.40167e-17	-2.60311	-0.412627
56715339	chr3:56715339:C:T	1.5106e-56	-1.07932e-09	-0.0482748	3.73764e-16	-1.07932e-09	0.267638
56715344	chr3:56715344:A:G	8.93037e-58	-2.18707	-0.689429	3.98527e-14	4.54168	0.395275
56715359	chr3:56715359:C:T	9.69809e-58	-2.08411	-0.70991	5.29406e-14	4.86417	0.356771
56715529	chr3:56715529:G:C	6.36583e-57	-0.912422	-4.45018e-10	8.56552e-17	-1.20566	-4.45018e-10
56715822	chr3:56715822:G:A	9.47645e-58	-2.13802	-0.679127	4.80624e-14	4.71308	0.411188
56715874	chr3:56715874:T:C	9.9279e-58	-2.08653	-0.684072	5.74743e-14	4.89926	0.40385
56716263	chr3:56716263:TA:T	3.67482e-57	-1.07932e-09	-1.46186	6.62969e-17	-1.07932e-09	-1.46184
56716743	chr3:56716743:T:C	3.90983e-57	-1.07932e-09	-1.39987	7.57958e-17	-1.07932e-09	-1.32795
56717179	chr3:56717179:C:G	9.47695e-58	-2.15337	-0.663723	4.63587e-14	4.65149	0.436689
56717417	chr3:56717417:C:T	1.18691e-57	-2.59202	-4.45018e-10	4.07825e-17	-1.94773	-4.45018e-10
56717763	chr3:56717763:T:C	3.83696e-57	-1.07932e-09	-1.41869	7.16074e-17	-1.07932e-09	-1.38479
56717810	chr3:56717810:C:T	3.90013e-57	-1.07932e-09	-1.40236	6.69891e-17	-1.07932e-09	-1.45146
56718055	chr3:56718055:C:T	3.68634e-57	-1.07932e-09	-1.45873	6.85343e-17	-1.07932e-09	-1.42865
56718331	chr3:56718331:T:C	9.35614e-58	-2.10345	-0.726469	5.04486e-14	4.83574	0.336981
56718371	chr3:56718371:C:T	9.66565e-58	-2.1158	-0.681575	5.17717e-14	4.79337	0.40524
56718675	chr3:56718675:G:A	5.35749e-57	-0.400023	-0.684849	6.05902e-11	13.625	-1.36138
56718726	chr3:56718726:TG:T	7.16025e-58	-1.69238	-1.40503	5.63661e-14	6.74277	-1.45913
56718904	chr3:56718904:G:A	9.63899e-58	-2.12739	-0.67275	5.03609e-14	4.75067	0.420315
56718918	chr3:56718918:G:A	8.09462e-58	-2.16432	-0.810435	4.97735e-14	4.9994	0.159853
56718947	chr3:56718947:C:T	9.52282e-58	-2.16724	-0.645024	5.32709e-14	4.76112	0.466037
56718975	chr3:56718975:T:C	3.1333e-57	-0.346331	-1.27495	1.22558e-10	10.767	2.20107
56718992	chr3:56718992:C:T	3.96832e-57	-1.07932e-09	-1.38502	7.7429e-17	-1.07932e-09	-1.30663
56719045	chr3:56719045:C:T	9.7546e-58	-2.09723	-0.690979	5.39271e-14	4.8484	0.391003
56719153	chr3:56719153:T:C	9.85963e-58	-2.11741	-0.660094	5.34631e-14	4.79091	0.439851
56719377	chr3:56719377:A:T	5.27043e-58	-2.43195	-0.971893	1.78682e-17	-2.61821	-0.154755
56719495	chr3:56719495:A:G	1.19506e-56	-1.07932e-09	-0.28259	1.27151e-16	-1.07932e-09	-0.810609
56719634	chr3:56719634:C:T	6.63841e-58	-1.71886	-1.45422	0.117124	33.1154	0.530591
56719786	chr3:56719786:G:T	9.61282e-58	-2.07899	-0.723863	5.52044e-14	4.92264	0.340166
56719842	chr3:56719842:T:A	3.99061e-57	-1.07932e-09	-1.37942	7.80422e-17	-1.07932e-09	-1.29874
56719951	chr3:56719951:C:CCAGCGAGA	3.94078e-57	-1.07932e-09	-1.39199	7.7882e-17	-1.07932e-09	-1.30079
56720197	chr3:56720197:G:C	9.78251e-58	-2.10112	-0.684238	5.43384e-14	4.84562	0.401381
56720514	chr3:56720514:G:A	3.97242e-57	-1.07932e-09	-1.38399	7.75338e-17	-1.07932e-09	-1.30527
56720687	chr3:56720687:T:C	3.66268e-57	-1.07932e-09	-1.46517	7.2657e-17	-1.07932e-09	-1.37024
56720786	chr3:56720786:G:A	8.36025e-58	-2.12332	-0.819141	5.75651e-14	5.1582	0.146481
56720811	chr3:56720811:C:G	9.93536e-58	-2.07449	-0.695365	5.8962e-14	4.94366	0.385001
56721173	chr3:56721173:G:T	4.07485e-57	-1.07932e-09	-1.35853	8.02648e-17	-1.07932e-09	-1.27066
56721229	chr3:56721229:G:A	8.31673e-57	-1.07932e-09	-0.645098	1.32031e-16	-1.07932e-09	-0.772949
56721309	chr3:56721309:C:T	7.85833e-58	-2.15616	-0.848217	4.84842e-14	5.03292	0.100084
56721668	chr3:56721668:T:C	8.1178e-58	-2.11854	-0.853356	5.52901e-14	5.17261	0.0917555
56721813	chr3:56721813:C:T	3.90272e-57	-1.07932e-09	-1.40169	7.18361e-17	-1.07932e-09	-1.3816
56721886	chr3:56721886:C:T	1.05123e-57	-2.06199	-0.651419	6.58217e-14	4.98662	0.452096
56722066	chr3:56722066:C:T	1.87913e-56	-1.07932e-09	0.170027	8.36734e-16	-1.07932e-09	1.07352
56722110	chr3:56722110:C:T	9.9977e-58	-2.06669	-0.696907	6.03245e-14	4.97184	0.379662
56722449	chr3:56722449:T:C	4.75621e-57	-1.07932e-09	-1.20392	1.72979e-16	-1.07932e-09	-0.502815
56722475	chr3:56722475:A:G	5.2583e-58	-2.45001	-0.956136	1.84856e-17	-2.6082	-0.130801
56722481	chr3:56722481:A:G	4.03723e-57	-1.07932e-09	-1.36781	7.9308e-17	-1.07932e-09	-1.28265
56722536	chr3:56722536:C:T	3.71394e-57	-1.07932e-09	-1.45127	6.95237e-17	-1.07932e-09	-1.41432
56722835	chr3:56722835:T:A	3.84218e-57	-0.614667	-0.802661	9.66395e-11	14.0435	-1.31304
56723042	chr3:56723042:G:C	5.70866e-58	-2.4843	-0.839667	2.11131e-17	-2.59366	-0.012434
56723173	chr3:56723173:TACTCTAA:T	4.06718e-57	-1.07932e-09	-1.36042	8.00926e-17	-1.07932e-09	-1.2728
56723213	chr3:56723213:C:G	4.06316e-57	-1.07932e-09	-1.36141	7.99888e-17	-1.07932e-09	-1.2741
56723260	chr3:56723260:G:C	5.4496e-58	-2.55457	-0.815842	2.54039e-17	-2.56437	0.143287
56723298	chr3:56723298:G:A	3.98683e-57	-1.07932e-09	-1.38037	7.80352e-17	-1.07932e-09	-1.29883
56723457	chr3:56723457:A:G	5.4479e-58	-2.54316	-0.82756	2.47082e-17	-2.57155	0.1227
56723500	chr3:56723500:C:T	6.06726e-58	-2.4978	-0.765247	2.6219e-17	-2.61	0.220493
56723689	chr3:56723689:T:C	5.2454e-58	-2.57607	-0.832528	2.61353e-17	-2.52032	0.127618
56723997	chr3:56723997:C:A	5.05276e-58	-2.59741	-0.848609	2.62783e-17	-2.49086	0.103615
56724152	chr3:56724152:T:C	7.42682e-57	-1.07932e-09	-0.758269	1.25232e-16	-1.07932e-09	-0.825816
56724175	chr3:56724175:G:A	4.47648e-58	-2.55868	-1.00843	1.92015e-17	-2.49551	-0.205489
56724353	chr3:56724353:C:T	5.72478e-57	-1.01856	-4.45018e-10	1.95238e-17	-2.68435	-4.45018e-10
56724413	chr3:56724413:A:G	5.16835e-58	-2.58933	-0.834072	2.65885e-17	-2.50239	0.12688
56724420	chr3:56724420:C:T	4.44693e-58	-2.5621	-1.01164	1.92045e-17	-2.49178	-0.209061
56724680	chr3:56724680:T:C	4.06153e-57	-1.07932e-09	-1.36181	7.9908e-17	-1.07932e-09	-1.27511
56725193	chr3:56725193:C:T	4.04594e-57	-1.07932e-09	-1.36565	7.94926e-17	-1.07932e-09	-1.28032
56725450	chr3:56725450:G:C	4.6155e-55	3.37122	-4.45018e-10	1.18654e-09	15.2383	-4.45018e-10
56725766	chr3:56725766:C:T	1.54737e-56	-1.07932e-09	-0.024223	3.82779e-16	-1.07932e-09	0.291469
56725772	chr3:56725772:A:G	5.46196e-58	-2.61125	-0.756898	2.89722e-17	-2.47808	0.188423
56725903	chr3:56725903:G:A	3.94514e-57	-1.07932e-09	-1.39088	6.73406e-17	-1.07932e-09	-1.44622
56726052	chr3:56726052:G:A	4.85658e-57	-1.07932e-09	-1.18303	9.61987e-17	-1.07932e-09	-1.08957
56726228	chr3:56726228:A:G	4.58317e-57	0.225013	-1.46599	4.39287e-08	18.3759	0.473913
56726249	chr3:56726249:G:A	1.22089e-56	-0.261204	-4.45018e-10	1.83801e-16	-0.442134	-4.45018e-10
56726329	chr3:56726329:C:T	4.07401e-57	-1.07932e-09	-1.35874	9.4727e-17	-1.07932e-09	-1.10499
56726638	chr3:56726638:C:T	9.78632e-58	-1.42469	-1.36028	1.35751e-13	7.62882	-1.46623
56726645	chr3:56726645:T:A	4.08835e-57	-1.07932e-09	-1.35523	8.04059e-17	-1.07932e-09	-1.2689
56726669	chr3:56726669:A:T	5.07561e-57	-0.378777	-0.760144	1.51239e-11	11.9674	-1.09161
56726679	chr3:56726679:G:C	3.73077e-57	-1.07932e-09	-1.44675	6.70158e-17	-1.07932e-09	-1.45106
56726713	chr3:56726713:C:G	6.75171e-57	-1.07932e-09	-0.853571	1.9801e-16	-1.07932e-09	-0.367671
56726716	chr3:56726716:G:A	5.07803e-58	-2.59426	-0.846773	2.63524e-17	-2.49284	0.108409
56726875	chr3:56726875:G:A	5.04757e-58	-2.60594	-0.8411	2.70712e-17	-2.47509	0.117575
56726887	chr3:56726887:A:G	4.95062e-58	-2.60645	-0.859993	2.63081e-17	-2.47353	0.08742
56726963	chr3:56726963:G:A	3.70306e-57	-1.07932e-09	-1.45421	6.7561e-17	-1.07932e-09	-1.44296
56727263	chr3:56727263:G:A	3.93703e-57	-1.07932e-09	-1.39294	6.83547e-17	-1.07932e-09	-1.43128
56727622	chr3:56727622:A:G	5.64384e-57	0.430317	-1.46312	1.0734e-13	7.27392	-1.34615
56727687	chr3:56727687:G:A	4.28305e-58	-2.56496	-1.04633	1.82911e-17	-2.48385	-0.265723
56728013	chr3:56728013:A:G	4.96596e-57	-1.07932e-09	-1.16076	9.8665e-17	-1.07932e-09	-1.06426
56728221	chr3:56728221:C:T	1.24732e-57	-2.54237	-4.45018e-10	3.21978e-17	-2.18409	-4.45018e-10
56728449	chr3:56728449:C:T	3.90273e-57	-1.07932e-09	-1.40169	6.79677e-17	-1.07932e-09	-1.43695
56728736	chr3:56728736:T:C	4.14939e-57	-1.07932e-09	-1.34041	8.21798e-17	-1.07932e-09	-1.24708
56728737	chr3:56728737:G:A	2.04128e-56	-1.07932e-09	0.252797	4.42879e-16	-1.07932e-09	0.437309
56728905	chr3:56728905:A:G	3.66267e-57	-1.07932e-09	-1.46518	7.11775e-17	-1.07932e-09	-1.39081
56728939	chr3:56728939:A:G	5.25073e-58	-2.6027	-0.804889	2.85309e-17	-2.47892	0.173921
56728940	chr3:56728940:A:G	5.36938e-58	-2.60008	-0.785159	2.93185e-17	-2.48293	0.205156
56729200	chr3:56729200:T:C	4.21597e-58	-2.57822	-1.04885	1.85774e-17	-2.46635	-0.267689
56729288	chr3:56729288:G:A	5.5559e-57	-0.525733	-0.522774	1.01853e-10	14.0077	-1.22467
56729497	chr3:56729497:A:G	4.95414e-58	-2.60271	-0.863019	2.60456e-17	-2.4779	0.0817589
56729591	chr3:56729591:A:G	4.8863e-58	-2.61231	-0.867205	2.62721e-17	-2.46375	0.0762705
56729746	chr3:56729746:T:A	3.66131e-57	-1.07932e-09	-1.46555	6.69095e-17	-1.07932e-09	-1.45265
56729853	chr3:56729853:CAGG:C	5.26245e-58	-2.61798	-0.787373	3.0149e-17	-2.45379	0.203953
56729942	chr3:56729942:CT:C	3.93622e-57	-1.07932e-09	-1.39315	6.97872e-17	-1.07932e-09	-1.41054
56729974	chr3:56729974:C:T	4.85352e-58	-2.61971	-0.866539	2.6604e-17	-2.45139	0.0764627
56730102	chr3:56730102:G:A	4.2558e-58	-2.59299	-1.02468	1.97093e-17	-2.44437	-0.230526
56730365	chr3:56730365:A:G	3.6583e-57	-1.07932e-09	-1.46637	7.02324e-17	-1.07932e-09	-1.40418
56730413	chr3:56730413:A:G	5.17059e-58	-2.58569	-0.837277	2.62923e-17	-2.50583	0.119119
56730825	chr3:56730825:G:A	3.32861e-57	-1.56081	-4.45018e-10	1.98003e-17	-2.67029	-4.45018e-10
56730984	chr3:56730984:T:C	4.1438e-57	-1.07932e-09	-1.34175	8.20151e-17	-1.07932e-09	-1.24908
56731156	chr3:56731156:G:A	2.88399e-58	-2.66885	-1.33793	7.96167e-18	-2.17418	-1.40717
56731219	chr3:56731219:A:T	3.96305e-58	-2.59218	-1.09676	1.74628e-17	-2.44662	-0.34929
56731411	chr3:56731411:C:T	5.1993e-58	-2.53148	-0.885948	2.36179e-17	-2.5589	0.0649194
56731517	chr3:56731517:G:T	2.99838e-58	-2.65526	-1.31261	8.35228e-18	-2.11096	-1.4225
56731594	chr3:56731594:G:A	1.04423e-56	-2.64252	2.22502	7.03225e-17	-1.93419	0.531297
56731977	chr3:56731977:T:C	5.03795e-57	-1.07932e-09	-1.14637	1.0044e-16	-1.07932e-09	-1.04643
56732110	chr3:56732110:G:A	3.80373e-57	-2.67295	1.24557	2.99806e-17	-2.11217	-0.143269
56732325	chr3:56732325:C:T	7.53251e-57	-1.07932e-09	-0.744139	1.2057e-16	-1.07932e-09	-0.863757
56732951	chr3:56732951:T:C	1.55205e-57	-1.84257	-0.481221	2.67811e-13	5.9694	0.872644
56733140	chr3:56733140:G:A	1.99765e-56	-2.5465	2.77769	3.88691e-15	1.3372	1.27219
56733152	chr3:56733152:G:A	1.18747e-57	-2.59154	-4.45018e-10	1.73383e-15	1.8021	-4.45018e-10
56733425	chr3:56733425:C:A	1.3514e-56	1.28772	-1.44736	3.41754e-17	-1.22346	-0.901018
56733521	chr3:56733521:A:G	3.65927e-57	-1.07932e-09	-1.4661	6.98793e-17	-1.07932e-09	-1.40922
56733606	chr3:56733606:G:A	3.85022e-57	-1.07932e-09	-1.41524	6.60785e-17	-1.07932e-09	-1.46514
56733661	chr3:56733661:G:A	3.6934e-58	-2.63014	-1.12926	6.94078e-18	-2.42533	-1.29324
56733845	chr3:56733845:G:A	7.683e-57	-1.07932e-09	-0.724357	1.27359e-16	-1.07932e-09	-0.808981
56733846	chr3:56733846:C:T	3.71021e-57	-1.07932e-09	-1.45228	7.09169e-17	-1.07932e-09	-1.39448
56734044	chr3:56734044:C:G	3.77375e-57	-2.64704	1.21174	3.24045e-17	-1.90489	-0.272801
56734214	chr3:56734214:C:T	1.91285e-57	-1.6477	-0.467075	6.7206e-13	6.92427	0.837842
56734972	chr3:56734972:T:C	7.49038e-58	-1.5867	-1.46563	0.469315	33.8104	1.22363
56735418	chr3:56735418:C:T	1.51909e-57	-1.55992	-0.78533	4.54095e-13	7.13045	0.239627
56735534	chr3:56735534:C:T	1.65517e-56	-1.07932e-09	0.0431237	4.13887e-16	-1.07932e-09	0.369606
56735688	chr3:56735688:T:C	1.37189e-57	-1.69718	-0.75	2.89865e-13	6.64271	0.278478
56735820	chr3:56735820:C:T	3.43108e-57	-1.53049	-4.45018e-10	3.38287e-17	-2.13468	-4.45018e-10
56735850	chr3:56735850:T:C	1.31438e-57	-1.77558	-0.71442	2.40392e-13	6.40334	0.330699
56736035	chr3:56736035:A:C	3.67308e-57	-1.07932e-09	-1.46234	6.63888e-17	-1.07932e-09	-1.46046
56736454	chr3:56736454:A:T	1.51543e-56	-1.07932e-09	-0.0450815	3.6313e-16	-1.07932e-09	0.238774
56736774	chr3:56736774:T:C	5.23619e-57	-1.07932e-09	-1.10777	1.30854e-16	-1.07932e-09	-0.781906
56737414	chr3:56737414:G:T	1.41315e-56	-1.07932e-09	-0.114964	5.37549e-16	-1.07932e-09	0.631032
56737803	chr3:56737803:C:G	3.80822e-57	-1.07932e-09	-1.42621	6.92205e-17	-1.07932e-09	-1.41869
56737938	chr3:56737938:A:G	1.81664e-57	-1.48571	-0.680669	1.92219e-13	6.6159	-0.105497
56737971	chr3:56737971:C:T	1.48493e-57	-1.76943	-0.598571	5.82341e-13	6.86137	0.757454
56738087	chr3:56738087:A:G	1.44829e-57	-2.39299	-4.45018e-10	2.06369e-17	-2.62891	-4.45018e-10
56738097	chr3:56738097:G:A	1.8145e-56	-0.69054	0.82557	1.05723e-10	12.3796	0.44079
56738232	chr3:56738232:GT:G	3.8743e-57	-1.07932e-09	-1.409	6.67542e-17	-1.07932e-09	-1.45497
56738287	chr3:56738287:C:A	5.23116e-57	-1.07932e-09	-1.10873	1.05357e-16	-1.07932e-09	-0.998636
56738685	chr3:56738685:G:A	3.65892e-57	-1.07932e-09	-1.4662	6.99218e-17	-1.07932e-09	-1.40861
56738806	chr3:56738806:C:T	1.35359e-57	-2.46061	-4.45018e-10	2.11739e-17	-2.60322	-4.45018e-10
56738882	chr3:56738882:G:C	3.66828e-57	-1.07932e-09	-1.46364	6.88648e-17	-1.07932e-09	-1.42384
56739232	chr3:56739232:G:A	5.113e-57	-1.13158	-4.45018e-10	2.00602e-17	-2.65725	-4.45018e-10
56739659	chr3:56739659:C:T	1.47536e-56	-1.07932e-09	-0.071879	3.63452e-16	-1.07932e-09	0.239661
56739675	chr3:56739675:C:T	5.5118e-57	-1.07932e-09	-1.05648	1.4047e-16	-1.07932e-09	-0.710997
56739679	chr3:56739679:T:C	1.53658e-56	-1.07932e-09	-0.031222	3.80244e-16	-1.07932e-09	0.284824
56739848	chr3:56739848:T:C	1.5478e-56	-1.07932e-09	-0.0239472	3.83253e-16	-1.07932e-09	0.292709
56739851	chr3:56739851:T:C	1.59023e-56	-1.07932e-09	0.00309451	3.9475e-16	-1.07932e-09	0.322264
56739872	chr3:56739872:T:C	1.56182e-56	-1.07932e-09	-0.0149288	3.87113e-16	-1.07932e-09	0.302728
56739891	chr3:56739891:A:G	3.70139e-57	-1.07932e-09	-1.45466	6.60874e-17	-1.07932e-09	-1.46501
56739911	chr3:56739911:T:C	1.53752e-56	-1.07932e-09	-0.0306104	3.80342e-16	-1.07932e-09	0.285083
56739994	chr3:56739994:G:A	8.26156e-57	-1.07932e-09	-0.651754	1.31236e-16	-1.07932e-09	-0.778993
56740620	chr3:56740620:C:T	7.58073e-57	-1.07932e-09	-0.737757	1.21275e-16	-1.07932e-09	-0.857926
56740621	chr3:56740621:T:C	6.0913e-57	-1.07932e-09	-0.956505	1.50478e-16	-1.07932e-09	-0.642168
56741427	chr3:56741427:G:A	7.27464e-57	-1.07932e-09	-0.778973	1.17396e-16	-1.07932e-09	-0.890439
56742391	chr3:56742391:T:C	4.79416e-57	-1.07932e-09	-1.19597	9.45756e-17	-1.07932e-09	-1.10659
56742818	chr3:56742818:C:T	1.51588e-56	-1.07932e-09	-0.0447852	3.73248e-16	-1.07932e-09	0.266256
56742880	chr3:56742880:T:C	6.41118e-58	-1.86404	-1.34386	0.319481	34.9075	-0.258026
56742916	chr3:56742916:A:AT	1.42547e-56	-1.07932e-09	-0.106278	3.49348e-16	-1.07932e-09	0.20008
56743086	chr3:56743086:A:G	2.27956e-56	-1.07932e-09	0.3632	5.81411e-16	-1.07932e-09	0.709471
56743189	chr3:56743189:G:T	5.90822e-57	-1.07932e-09	-0.987023	1.14819e-16	-1.07932e-09	-0.912631
56743232	chr3:56743232:C:T	5.58119e-57	-1.07932e-09	-1.04396	1.16783e-16	-1.07932e-09	-0.895669
56743265	chr3:56743265:T:C	1.18399e-56	-1.07932e-09	-0.291891	2.75822e-16	-1.07932e-09	-0.0362307
56743390	chr3:56743390:T:C	9.63932e-57	-1.07932e-09	-0.497517	1.64221e-16	-1.07932e-09	-0.554774
56743581	chr3:56743581:T:C	4.50176e-57	-1.07932e-09	-1.2589	1.0476e-16	-1.07932e-09	-1.00431
56743758	chr3:56743758:TGTCCCAG:T	4.07562e-57	-1.07932e-09	-1.35835	8.31966e-17	-1.07932e-09	-1.23478
56743854	chr3:56743854:A:C	1.35469e-57	-1.24708	-1.21272	3.20718e-13	7.62531	-0.602981
56743965	chr3:56743965:A:G	6.77369e-55	-1.07932e-09	3.75485	1.06314e-14	-1.07932e-09	3.61558
56744555	chr3:56744555:C:T	5.0992e-57	-1.07932e-09	-1.13428	7.65497e-17	-1.07932e-09	-1.31805
56744889	chr3:56744889:T:C	5.86883e-57	-1.07932e-09	-0.993712	1.10344e-16	-1.07932e-09	-0.952384
56744945	chr3:56744945:T:C	5.50884e-56	-1.07932e-09	1.24557	1.16909e-15	-1.07932e-09	1.40799
56744983	chr3:56744983:G:A	5.24156e-57	0.298527	-1.40528	1.48406e-09	15.765	-0.302947
56745142	chr3:56745142:C:A	3.68522e-57	-1.45904	-4.45018e-10	6.57896e-17	-1.46953	-4.45018e-10
56745975	chr3:56745975:C:T	4.8204e-58	-2.26636	-1.22673	0.027133	33.2605	-1.07692
56746547	chr3:56746547:T:C	4.54084e-57	-1.07932e-09	-1.25025	8.89898e-17	-1.07932e-09	-1.16747
56747216	chr3:56747216:A:G	4.61524e-57	-1.07932e-09	-1.234	9.13738e-17	-1.07932e-09	-1.14103
56747568	chr3:56747568:T:C	4.57525e-57	-1.07932e-09	-1.24271	8.97868e-17	-1.07932e-09	-1.15855
56748060	chr3:56748060:G:C	4.85708e-57	-1.07932e-09	-1.18293	7.42596e-17	-1.07932e-09	-1.34842
56748785	chr3:56748785:G:A	7.0362e-57	0.546077	-1.35838	4.84544e-10	14.8776	-0.534843
56749020	chr3:56749020:G:A	6.74613e-57	-1.07932e-09	-0.854399	1.13563e-16	-1.07932e-09	-0.923632
56749563	chr3:56749563:C:T	3.70103e-57	-1.07932e-09	-1.45475	6.6057e-17	-1.07932e-09	-1.46547
56749604	chr3:56749604:C:T	1.25579e-56	-1.07932e-09	-0.23302	2.79699e-16	-1.07932e-09	-0.022275
56749778	chr3:56749778:T:C	1.0272e-56	-0.121891	-0.312051	2.18172e-12	10.3769	-1.43729
56749867	chr3:56749867:CAGTCATTG:C	4.90573e-57	-1.07932e-09	-1.17296	6.97662e-17	-1.07932e-09	-1.41084
56751023	chr3:56751023:T:G	4.41728e-57	-1.07932e-09	-1.27784	8.32519e-17	-1.07932e-09	-1.23412
56751528	chr3:56751528:C:T	1.16551e-57	-2.67961	0.0694013	4.35974e-17	-0.444421	-1.43657
56752062	chr3:56752062:T:TGTTTAAA	4.69494e-57	-1.07932e-09	-1.21688	1.12683e-16	-1.07932e-09	-0.931413
56752117	chr3:56752117:T:C	4.32139e-57	-1.07932e-09	-1.29979	6.61093e-17	-1.07932e-09	-1.46468
56752192	chr3:56752192:A:G	1.05353e-56	-1.45332	1.04469	1.22871e-12	8.27064	0.0948425
56752227	chr3:56752227:T:C	4.43736e-56	-1.66387	2.69315	2.71387e-14	4.81065	-0.257925
56752325	chr3:56752325:C:T	1.13939e-57	-2.68091	0.0480328	4.53501e-17	-0.402202	-1.43937
56752602	chr3:56752602:G:A	7.76816e-57	-1.07932e-09	-0.713334	1.77514e-16	-1.07932e-09	-0.476937
56753005	chr3:56753005:G:C	6.89151e-57	-1.07932e-09	-0.833077	1.70796e-16	-1.07932e-09	-0.51552
56753423	chr3:56753423:C:T	1.76535e-57	-0.744666	-1.45035	2.05692e-12	9.55791	-0.67718
56753664	chr3:56753664:A:G	3.33942e-57	-1.43824	-0.119328	2.09138e-14	5.72384	-1.43166
56754368	chr3:56754368:T:C	1.80515e-57	-0.711841	-1.46088	1.69964e-12	9.28006	-0.590125
56754417	chr3:56754417:G:A	6.34975e-57	-1.07932e-09	-0.914951	1.53984e-16	-1.07932e-09	-0.619137
56754677	chr3:56754677:G:A	3.71473e-57	-1.07932e-09	-1.45106	7.71415e-17	-1.07932e-09	-1.31035
56755706	chr3:56755706:T:TA	1.28445e-57	-2.51304	-4.45018e-10	3.04707e-17	-2.23922	-4.45018e-10
56755708	chr3:56755708:C:T	3.77273e-56	-1.77387	2.64089	1.15321e-15	-0.237506	1.63182
56755848	chr3:56755848:G:A	9.64341e-57	-1.07932e-09	-0.497092	2.00518e-16	-1.07932e-09	-0.355082
56756603	chr3:56756603:A:G	8.71122e-57	-1.07932e-09	-0.598755	1.61438e-16	-1.07932e-09	-0.571864
56756966	chr3:56756966:T:G	5.95117e-57	-1.07932e-09	-0.979779	9.03429e-17	-1.07932e-09	-1.15238
56757097	chr3:56757097:T:C	3.67954e-57	-1.07932e-09	-1.46058	6.62399e-17	-1.07932e-09	-1.4627
56757128	chr3:56757128:A:G	5.33163e-57	-1.07932e-09	-1.08971	7.1756e-17	-1.07932e-09	-1.38272
56757213	chr3:56757213:C:T	9.1169e-57	-0.951963	0.398726	4.62682e-14	6.12371	-1.03748
56758158	chr3:56758158:G:T	8.15299e-57	-1.07932e-09	-0.664983	1.87775e-16	-1.07932e-09	-0.420743
56758955	chr3:56758955:C:G	3.92515e-57	-1.07932e-09	-1.39596	7.67863e-17	-1.07932e-09	-1.31496
56759326	chr3:56759326:C:T	4.57068e-57	-1.07932e-09	-1.2437	6.67584e-17	-1.07932e-09	-1.45491
56759694	chr3:56759694:A:G	1.33177e-57	-2.68312	0.206259	4.63366e-17	-0.406392	-1.41366
56759773	chr3:56759773:T:C	1.3066e-57	-2.49594	-4.45018e-10	2.9639e-17	-2.2669	-4.45018e-10
56759969	chr3:56759969:A:G	4.38744e-57	-1.60189	0.317269	8.05139e-14	6.94589	-1.30569
56760047	chr3:56760047:A:T	5.94871e-57	-1.07932e-09	-0.980193	1.4208e-16	-1.07932e-09	-0.699599
56760301	chr3:56760301:AGG:A	5.23536e-57	-1.07932e-09	-1.10793	1.22836e-16	-1.07932e-09	-0.845141
56760305	chr3:56760305:T:TATAATAATATAATATAAAATAATA	5.23536e-57	-1.07932e-09	-1.10793	1.22836e-16	-1.07932e-09	-0.845141
56761159	chr3:56761159:G:A	3.08748e-57	-2.37271	0.7367	4.78382e-12	11.01	-1.28524
56761192	chr3:56761192:A:C	1.48353e-57	-0.919455	-1.44949	2.78706e-12	9.87203	-0.687523
56762271	chr3:56762271:G:A	4.18996e-57	-1.07932e-09	-1.33068	6.61545e-17	-1.07932e-09	-1.46399
56762378	chr3:56762378:G:C	1.51116e-56	-0.0479059	-4.45018e-10	2.44514e-16	-0.156714	-4.45018e-10
56762710	chr3:56762710:T:C	3.41333e-58	-2.37555	-1.46272	1.33877e-17	-1.69386	-1.36779
56762973	chr3:56762973:G:A	1.44031e-56	-1.07932e-09	-0.0959253	2.74408e-16	-1.07932e-09	-0.0413721
56763049	chr3:56763049:A:T	8.67552e-55	-1.07932e-09	4.00231	1.36695e-14	-1.07932e-09	3.86694
56763078	chr3:56763078:A:G	1.31137e-57	-2.4923	-4.45018e-10	3.04877e-17	-2.23866	-4.45018e-10
56763092	chr3:56763092:A:G	3.94024e-57	-1.07932e-09	-1.39212	6.62973e-17	-1.07932e-09	-1.46184
56763102	chr3:56763102:T:C	1.42682e-55	-1.07932e-09	2.19725	2.02875e-15	-1.07932e-09	1.95919
56763148	chr3:56763148:GT:G	7.73649e-57	-1.07932e-09	-0.717419	1.99904e-16	-1.07932e-09	-0.358148
56763159	chr3:56763159:C:G	4.46392e-58	-2.11572	-1.45421	8.9791e-18	-1.99474	-1.46635
56763661	chr3:56763661:T:G	3.89237e-57	-1.07932e-09	-1.40435	6.66063e-17	-1.07932e-09	-1.45719
56763686	chr3:56763686:C:T	1.40376e-57	-2.42421	-4.45018e-10	2.76223e-17	-2.33736	-4.45018e-10
56763740	chr3:56763740:T:G	8.62226e-58	-2.68182	-0.229786	4.49575e-16	1.2719	-0.819589
56763760	chr3:56763760:G:A	5.42051e-58	-2.48989	-0.885876	3.27455e-16	1.52074	-1.38538
56763802	chr3:56763802:T:C	1.00686e-57	-2.14133	-0.615198	2.8043e-16	1.39435	-1.41402
56763991	chr3:56763991:G:A	3.72246e-57	-1.07932e-09	-1.44898	6.82582e-17	-1.07932e-09	-1.43269
56764067	chr3:56764067:T:TAA	3.80776e-58	-2.35977	-1.36914	9.3685e-13	9.41387	-1.31958
56764101	chr3:56764101:T:C	3.85904e-58	-2.34704	-1.3685	1.01091e-12	9.49064	-1.32026
56764278	chr3:56764278:C:T	3.55448e-58	-2.43007	-1.36767	5.85277e-13	8.94517	-1.32132
56764676	chr3:56764676:C:G	1.00161e-57	-2.15507	-0.606689	2.40931e-16	1.22011	-1.39158
56764721	chr3:56764721:A:G	1.87061e-57	-2.45273	0.315623	1.55181e-16	0.565031	-1.17643
56764919	chr3:56764919:G:A	1.33587e-57	-2.47378	-4.45018e-10	2.93496e-17	-2.27671	-4.45018e-10
56765091	chr3:56765091:A:G	3.75708e-58	-2.37363	-1.36868	8.59235e-13	9.32783	-1.32002
56766536	chr3:56766536:A:G	4.97334e-57	-1.07932e-09	-1.15927	9.13464e-17	-1.07932e-09	-1.14133
56766626	chr3:56766626:G:A	3.74257e-57	-1.07932e-09	-1.44359	6.60127e-17	-1.07932e-09	-1.46614
56767280	chr3:56767280:T:C	3.75412e-57	-1.07932e-09	-1.44051	7.16305e-17	-1.07932e-09	-1.38447
56767441	chr3:56767441:G:A	3.73682e-58	-2.67236	-1.07536	2.81045e-16	0.531702	-0.549175
56768331	chr3:56768331:T:TTAC	3.29102e-56	-1.07932e-09	0.730415	6.44518e-16	-1.07932e-09	0.812515
56768941	chr3:56768941:A:G	3.68166e-57	-1.07932e-09	-1.46	7.06438e-17	-1.07932e-09	-1.39834
56769038	chr3:56769038:G:A	6.92453e-57	-1.07932e-09	-0.828297	1.37371e-16	-1.07932e-09	-0.733299
56769147	chr3:56769147:A:G	5.10685e-58	-2.62647	-0.808898	8.28445e-15	4.83259	-1.46644
56769271	chr3:56769271:G:A	3.33493e-58	-2.64945	-1.21205	5.86752e-18	-2.53841	-1.34815
56770025	chr3:56770025:T:G	4.19413e-57	-1.07932e-09	-1.32968	6.60295e-17	-1.07932e-09	-1.46589
56770096	chr3:56770096:C:G	6.11276e-57	-1.07932e-09	-0.952988	1.75628e-16	-1.07932e-09	-0.487621
56770229	chr3:56770229:T:A	3.71681e-58	-2.42604	-1.32705	5.68899e-13	8.95753	-1.36206
56770239	chr3:56770239:G:A	5.34062e-56	-1.07932e-09	1.21456	9.20145e-16	-1.07932e-09	1.16854
56770982	chr3:56770982:G:A	1.03269e-57	-2.66454	-0.0666618	5.34728e-16	1.43761	-0.811835
56771110	chr3:56771110:T:C	4.18956e-57	-1.07932e-09	-1.33077	6.6916e-17	-1.07932e-09	-1.45255
56771204	chr3:56771204:C:T	2.78648e-57	-1.73859	-4.45018e-10	2.6557e-17	-2.37669	-4.45018e-10
56771613	chr3:56771613:C:T	3.67586e-57	-1.07932e-09	-1.46158	7.0962e-17	-1.07932e-09	-1.39384
56771615	chr3:56771615:C:T	9.7679e-57	-1.07932e-09	-0.484266	1.81553e-16	-1.07932e-09	-0.454442
56771817	chr3:56771817:A:T	6.08505e-57	-1.07932e-09	-0.957531	1.20692e-16	-1.07932e-09	-0.862744
56772117	chr3:56772117:A:G	1.83011e-57	-2.66742	0.508424	4.29018e-17	-0.638034	-1.25904
56772144	chr3:56772144:G:C	4.14513e-58	-2.57056	-1.07346	6.05065e-18	-2.67823	-1.17759
56772159	chr3:56772159:G:A	5.01894e-57	-1.15015	-4.45018e-10	3.98949e-17	-1.96974	-4.45018e-10
56773302	chr3:56773302:A:G	4.60302e-56	-1.07932e-09	1.06593	3.06312e-16	-1.07932e-09	0.0686153
56773662	chr3:56773662:G:A	4.06998e-57	-1.07932e-09	-1.35973	6.84854e-17	-1.07932e-09	-1.42937
56774127	chr3:56774127:C:A	1.30152e-57	-2.49984	-4.45018e-10	3.18786e-17	-2.19405	-4.45018e-10
56774450	chr3:56774450:C:T	3.84341e-57	-1.07932e-09	-1.41701	6.65171e-17	-1.07932e-09	-1.45853
56774714	chr3:56774714:A:G	5.09211e-58	-2.52697	-0.911287	1.50107e-14	5.42697	-1.46644
56774742	chr3:56774742:T:C	3.92428e-58	-2.32521	-1.37356	1.18536e-12	9.64405	-1.31448
56774947	chr3:56774947:G:A	5.28319e-57	-1.07932e-09	-1.09884	8.16931e-17	-1.07932e-09	-1.25302
56775262	chr3:56775262:T:C	2.0074e-56	0.236058	-4.45018e-10	2.98711e-16	0.0434892	-4.45018e-10
56775600	chr3:56775600:A:G	9.60591e-58	-2.36939	-0.434181	4.49869e-15	3.76034	-1.00479
56776451	chr3:56776451:C:A	5.32877e-57	-1.07932e-09	-1.09025	6.95177e-17	-1.07932e-09	-1.41441
56776481	chr3:56776481:T:C	5.54708e-57	-1.07932e-09	-1.0501	8.47428e-17	-1.07932e-09	-1.21637
56776841	chr3:56776841:C:T	3.05077e-55	-1.07932e-09	2.9572	4.97107e-15	-1.07932e-09	2.8554
56777617	chr3:56777617:T:G	1.50778e-55	-1.07932e-09	2.25244	2.47755e-15	-1.07932e-09	2.15904
56778131	chr3:56778131:T:C	6.73814e-57	-0.855583	-4.45018e-10	2.06232e-16	-0.326985	-4.45018e-10
56778389	chr3:56778389:C:CA	9.94393e-57	-1.07932e-09	-0.466405	2.01315e-16	-1.07932e-09	-0.351119
56778422	chr3:56778422:T:C	7.15166e-58	-1.71404	-1.38457	1.45807e-11	12.2469	-1.40763
56778581	chr3:56778581:G:A	1.94416e-56	-1.07932e-09	0.204046	3.77124e-16	-1.07932e-09	0.276585
56778710	chr3:56778710:A:T	7.02389e-58	-1.71454	-1.40209	1.48846e-11	12.2503	-1.39046
56778983	chr3:56778983:T:C	3.73276e-57	-1.07932e-09	-1.44622	7.09333e-17	-1.07932e-09	-1.39425
56779115	chr3:56779115:C:G	1.23181e-57	-2.55488	-4.45018e-10	2.01014e-17	-2.6552	-4.45018e-10
56779142	chr3:56779142:C:T	3.66077e-57	-1.07932e-09	-1.46569	7.10887e-17	-1.07932e-09	-1.39206
56779203	chr3:56779203:T:G	8.06303e-58	-1.66916	-1.3095	1.50994e-11	12.3318	-1.4576
56779544	chr3:56779544:G:A	4.21262e-57	-1.07932e-09	-1.32528	1.63549e-16	-1.07932e-09	-0.558877
56779555	chr3:56779555:C:T	3.67188e-57	-1.07932e-09	-1.46266	7.49988e-17	-1.07932e-09	-1.33852
56779727	chr3:56779727:G:T	5.17068e-57	-1.07932e-09	-1.12036	8.05554e-17	-1.07932e-09	-1.26704
56780130	chr3:56780130:A:G	4.07094e-58	-2.24325	-1.41883	2.07738e-10	14.8129	-1.31713
56781486	chr3:56781486:T:G	3.99437e-57	-1.07932e-09	-1.37848	8.53515e-17	-1.07932e-09	-1.20921
56781592	chr3:56781592:C:A	1.83518e-57	-2.08249	-0.073731	2.40047e-15	2.74469	-0.617259
56781823	chr3:56781823:A:G	2.82453e-58	-2.6794	-1.3482	6.71035e-17	-0.0133099	-1.43644
56781966	chr3:56781966:C:T	9.97571e-58	-2.22163	-0.544169	6.08355e-16	1.97959	-1.22482
56782217	chr3:56782217:C:G	3.98264e-58	-2.24145	-1.44256	2.16655e-10	14.8005	-1.2627
56782548	chr3:56782548:G:A	1.29341e-57	-2.67813	0.172044	2.06078e-14	5.48258	-1.20514
56782709	chr3:56782709:C:T	4.0328e-57	-1.07932e-09	-1.36891	6.60585e-17	-1.07932e-09	-1.46545
56782814	chr3:56782814:C:A	3.58762e-58	-2.41433	-1.37413	7.5086e-13	9.18794	-1.31495
56783400	chr3:56783400:G:A	6.96737e-58	-1.77865	-1.34607	1.33927e-17	-1.65274	-1.40854
56784216	chr3:56784216:G:A	9.05487e-57	-1.07932e-09	-0.560064	1.83244e-16	-1.07932e-09	-0.445172
56784321	chr3:56784321:G:A	3.89838e-55	-1.07932e-09	3.20236	6.37639e-15	-1.07932e-09	3.10437
56785349	chr3:56785349:T:C	8.53811e-55	-1.07932e-09	3.98634	1.37623e-14	-1.07932e-09	3.8737
56785668	chr3:56785668:T:G	4.8763e-58	-2.33498	-1.14659	1.24252e-12	9.83936	-1.46269
56785715	chr3:56785715:G:A	4.05462e-57	-1.07932e-09	-1.36351	6.60251e-17	-1.07932e-09	-1.46595
56785794	chr3:56785794:T:C	1.10339e-57	-2.66498	-4.45018e-10	6.26574e-17	-1.51831	-4.45018e-10
56786290	chr3:56786290:C:G	8.96505e-58	-2.67454	-0.198076	1.51312e-14	5.3225	-1.35397
56786328	chr3:56786328:A:T	9.59401e-58	-2.66895	-0.135866	5.34028e-15	4.3484	-1.42135
56787290	chr3:56787290:T:C	3.7947e-58	-2.4698	-1.26255	4.70667e-13	8.81891	-1.413
56787372	chr3:56787372:C:T	4.79699e-57	-1.07932e-09	-1.19538	7.71988e-17	-1.07932e-09	-1.3096
56787374	chr3:56787374:T:C	7.23027e-58	-2.21059	-0.877085	2.6761e-16	1.39883	-1.46529
56787497	chr3:56787497:T:C	5.76136e-57	-1.85213	0.839938	1.58662e-15	2.75971	-1.04634
56787498	chr3:56787498:G:A	6.12895e-58	-2.22937	-1.02356	5.10349e-16	2.0148	-1.43569
56787516	chr3:56787516:A:C	5.84342e-58	-2.28221	-1.01843	4.29478e-16	1.84167	-1.43508
56788154	chr3:56788154:T:C	3.4642e-58	-2.50854	-1.31493	2.78568e-13	8.3445	-1.46307
56788289	chr3:56788289:A:G	1.3981e-57	-2.42826	-4.45018e-10	3.27851e-17	-2.16601	-4.45018e-10
56788597	chr3:56788597:A:G	2.61975e-56	-1.07932e-09	0.502296	4.97482e-16	-1.07932e-09	0.553572
56788964	chr3:56788964:C:T	4.74068e-57	-1.07932e-09	-1.20719	7.66826e-17	-1.07932e-09	-1.31631
56789338	chr3:56789338:A:G	5.08947e-58	-2.23993	-1.19884	4.70963e-16	1.96498	-1.46619
56789395	chr3:56789395:C:T	4.69939e-57	-1.07932e-09	-1.21593	1.06701e-16	-1.07932e-09	-0.985956
56789754	chr3:56789754:G:A	6.30456e-57	-0.922094	-4.45018e-10	6.46053e-17	-1.48769	-4.45018e-10
56790317	chr3:56790317:T:A	4.71236e-57	-1.07932e-09	-1.21318	7.63151e-17	-1.07932e-09	-1.32112
56790798	chr3:56790798:T:C	1.90779e-56	-1.07932e-09	0.185161	1.53942e-16	-1.07932e-09	-0.619414
56791062	chr3:56791062:C:T	4.80792e-57	-1.07932e-09	-1.1931	8.07233e-17	-1.07932e-09	-1.26496
56791142	chr3:56791142:C:T	1.52133e-57	-1.00377	-1.34001	2.89271e-17	-0.890708	-1.4005
56791518	chr3:56791518:C:T	4.78842e-57	-1.07932e-09	-1.19717	8.04495e-17	-1.07932e-09	-1.26836
56791927	chr3:56791927:G:T	3.67793e-57	-1.07932e-09	-1.46102	7.17534e-17	-1.07932e-09	-1.38275
56792296	chr3:56792296:A:C	1.47409e-57	-1.36879	-1.00654	1.13989e-10	14.3506	-1.45498
56792665	chr3:56792665:G:A	1.20206e-57	-1.97908	-0.600245	4.31699e-16	1.85773	-1.44599
56793424	chr3:56793424:T:C	5.336e-57	-1.36517	0.276276	3.40877e-15	3.52971	-1.05159
56793510	chr3:56793510:C:T	4.37861e-57	-1.07932e-09	-1.28664	7.51435e-17	-1.07932e-09	-1.33659
56793566	chr3:56793566:G:A	2.6783e-57	-1.77818	-4.45018e-10	2.28958e-17	-2.52504	-4.45018e-10
56793633	chr3:56793633:A:G	5.47906e-58	-2.46982	-0.8952	1.29559e-17	-2.41562	-0.678816
56794396	chr3:56794396:G:A	5.64912e-58	-2.62544	-0.709011	3.30366e-15	3.91291	-1.46612
56794475	chr3:56794475:C:T	1.09614e-57	-2.67158	-4.45018e-10	1.91852e-15	1.90332	-4.45018e-10
56794782	chr3:56794782:G:A	3.53144e-58	-2.52176	-1.28248	2.24049e-13	8.0108	-1.34717
56794909	chr3:56794909:G:C	7.46008e-58	-1.77742	-1.27896	5.35382e-11	13.4805	-1.34056
56795095	chr3:56795095:G:A	5.58285e-58	-2.66458	-0.681673	2.31901e-16	1.17092	-1.3806
56795401	chr3:56795401:C:T	3.66381e-57	-1.07932e-09	-1.46486	6.62511e-17	-1.07932e-09	-1.46254
56795633	chr3:56795633:A:G	4.72743e-58	-2.36273	-1.14984	7.81768e-18	-2.13349	-1.46611
56795864	chr3:56795864:C:T	6.32249e-58	-1.81741	-1.40443	4.84504e-16	1.99285	-1.46572
56796068	chr3:56796068:G:A	6.74826e-55	3.75109	-4.45018e-10	2.49197e-17	-2.44033	-4.45018e-10
56796375	chr3:56796375:T:C	2.46147e-54	5.04515	-4.45018e-10	3.47853e-17	-2.10679	-4.45018e-10
56796431	chr3:56796431:C:T	8.10412e-58	-2.21909	-0.754491	5.20233e-17	-0.67538	-1.02892
56797094	chr3:56797094:C:A	7.97717e-58	-2.17632	-0.813047	4.78265e-17	-0.715418	-1.07299
56797239	chr3:56797239:T:C	2.04318e-56	0.849574	-0.595846	2.75658e-14	6.01191	-1.44356
56797479	chr3:56797479:G:A	5.07755e-57	-1.07932e-09	-1.13854	1.16718e-16	-1.07932e-09	-0.896228
56797520	chr3:56797520:G:A	3.29999e-54	2.84263	2.49568	5.70497e-13	7.18552	0.412751
56798564	chr3:56798564:T:C	3.09942e-54	5.2756	-4.45018e-10	3.27688e-17	-2.16651	-4.45018e-10
56799686	chr3:56799686:G:A	2.16511e-55	4.05956	-1.44528	1.0483e-15	2.76475	-1.46581
56799734	chr3:56799734:C:A	2.365e-55	2.70258	-4.45018e-10	2.04344e-17	-2.63877	-4.45018e-10
56799738	chr3:56799738:T:C	3.17287e-52	4.6349	5.26929	1.89666e-16	-2.15486	1.74414
56799951	chr3:56799951:T:C	3.87169e-57	-0.886167	-0.52351	2.06994e-15	3.40196	-1.42268
56800170	chr3:56800170:G:A	4.0309e-57	-0.844841	-0.524537	2.24879e-15	3.48504	-1.42288
56800204	chr3:56800204:T:G	3.71599e-57	-1.07932e-09	-1.45072	6.7395e-17	-1.07932e-09	-1.44542
56800261	chr3:56800261:A:G	2.93448e-52	4.22167	5.60442	2.11318e-16	-2.27774	1.97512
56800398	chr3:56800398:T:C	3.24783e-58	-2.46215	-1.42581	5.35296e-18	-2.65821	-1.32013
56800496	chr3:56800496:C:T	4.79354e-57	-0.747776	-0.448323	2.71405e-15	3.65529	-1.40508
56800899	chr3:56800899:T:C	3.59364e-57	-1.4842	-4.45018e-10	6.01246e-17	-1.55957	-4.45018e-10
56800950	chr3:56800950:T:A	6.76019e-58	-2.24301	-0.911894	5.17022e-17	-0.562479	-1.14801
56800955	chr3:56800955:C:T	3.83643e-57	-1.07932e-09	-1.41883	7.01476e-17	-1.07932e-09	-1.40539
56801051	chr3:56801051:T:C	3.72756e-57	-1.07932e-09	-1.44761	6.74923e-17	-1.07932e-09	-1.44397
56801064	chr3:56801064:C:T	6.66444e-57	-0.866581	-4.45018e-10	2.86229e-17	-2.30178	-4.45018e-10
56801607	chr3:56801607:A:G	3.83646e-56	-1.07932e-09	0.883768	1.36569e-15	-1.07932e-09	1.56343
56801933	chr3:56801933:C:T	3.81882e-57	-1.07932e-09	-1.42343	6.92306e-17	-1.07932e-09	-1.41854
56802078	chr3:56802078:G:A	3.32938e-56	-1.07932e-09	0.742005	1.1557e-15	-1.07932e-09	1.39647
56802173	chr3:56802173:C:G	3.9682e-57	-1.07932e-09	-1.38505	6.59937e-17	-1.07932e-09	-1.46643
56802407	chr3:56802407:T:G	2.01014e-52	3.87147	5.57629	1.92068e-16	-2.35053	1.95239
56802515	chr3:56802515:C:G	4.14759e-57	-1.07932e-09	-1.34084	6.6327e-17	-1.07932e-09	-1.46139
56802688	chr3:56802688:G:A	2.60949e-55	4.02207	-1.22111	1.06651e-15	2.65154	-1.33537
56802694	chr3:56802694:A:C	8.50098e-57	-1.04096	0.417774	4.34659e-17	-1.12053	-0.763485
56802712	chr3:56802712:T:C	9.09002e-58	-1.68013	-1.17864	9.96846e-16	2.3648	-1.1162
56802786	chr3:56802786:T:A	1.36514e-56	-2.6839	2.53438	1.86467e-13	4.99945	1.48057
56802847	chr3:56802847:T:C	1.76141e-56	0.105335	-4.45018e-10	8.62849e-17	-1.19833	-4.45018e-10
56802899	chr3:56802899:A:G	4.30254e-57	-1.07932e-09	-1.30416	6.7003e-17	-1.07932e-09	-1.45125
56803611	chr3:56803611:A:G	3.71829e-57	-1.07932e-09	-1.4501	6.76419e-17	-1.07932e-09	-1.44176
56803702	chr3:56803702:T:C	2.42192e-57	-1.87881	-4.45018e-10	6.48706e-17	-1.48359	-4.45018e-10
56803754	chr3:56803754:G:A	6.76902e-55	0.195593	3.55857	5.38842e-14	3.97184	1.26676
56803988	chr3:56803988:G:A	2.07785e-55	3.82077	-1.24764	1.05427e-15	2.65518	-1.35057
56804005	chr3:56804005:C:T	7.71282e-57	-0.628687	-0.0917965	3.71249e-15	3.86586	-1.30239
56805097	chr3:56805097:C:T	5.30429e-57	-1.07932e-09	-1.09485	1.20591e-16	-1.07932e-09	-0.86358
56805347	chr3:56805347:G:A	4.53248e-57	-2.1615	0.909397	1.28083e-16	-0.66393	-0.139376
56805349	chr3:56805349:C:T	2.30199e-55	3.89276	-1.21718	9.54812e-16	2.53626	-1.33073
56805404	chr3:56805404:T:C	2.41037e-57	-2.49701	0.613428	1.3533e-17	-2.38711	-0.663752
56805621	chr3:56805621:C:T	4.17302e-57	-1.88686	0.552136	8.84202e-18	-2.63885	-0.837626
56805874	chr3:56805874:T:G	1.39942e-54	-1.16934	5.64979	1.93215e-16	-2.6134	2.22121
56805914	chr3:56805914:G:A	4.716e-56	-1.07932e-09	1.09018	1.75267e-15	-1.07932e-09	1.81291
56806277	chr3:56806277:C:T	2.64131e-57	-2.00799	0.215899	9.0527e-17	-0.893215	-0.257125
56806615	chr3:56806615:T:G	3.72889e-57	-1.07932e-09	-1.44726	6.6058e-17	-1.07932e-09	-1.46545
56806846	chr3:56806846:T:TTG	3.51549e-55	0.872649	2.22633	3.92164e-14	5.63699	-0.716128
56807059	chr3:56807059:G:A	1.53858e-57	-2.35361	0.0211032	2.15519e-15	2.85005	-0.830403
56807177	chr3:56807177:C:T	1.55531e-55	-1.07932e-09	2.28348	4.32435e-15	-1.07932e-09	2.71603
56807409	chr3:56807409:C:T	3.66186e-57	-1.07932e-09	-1.4654	7.11006e-17	-1.07932e-09	-1.39189
56807691	chr3:56807691:G:A	6.01631e-57	-2.63547	1.66658	1.0174e-16	-2.64499	1.61142
56807810	chr3:56807810:C:T	3.18047e-58	-2.44262	-1.4663	9.44794e-18	-2.21407	-1.19613
56807940	chr3:56807940:A:G	1.09203e-57	-2.19241	-0.482925	7.27273e-17	-0.550704	-0.818566
56807970	chr3:56807970:G:A	8.2497e-57	-1.07932e-09	-0.65319	2.57541e-16	-1.07932e-09	-0.104808
56807985	chr3:56807985:A:T	3.77616e-58	-2.6805	-1.05674	3.83489e-16	1.62863	-1.3353
56808016	chr3:56808016:C:T	3.9138e-54	5.5089	-4.45018e-10	3.76908e-17	-2.02657	-4.45018e-10
56808316	chr3:56808316:T:C	3.67026e-57	-1.07932e-09	-1.4631	6.61052e-17	-1.07932e-09	-1.46474
56808435	chr3:56808435:C:T	3.31028e-54	5.34142	-4.45018e-10	3.59767e-17	-2.07312	-4.45018e-10
56809000	chr3:56809000:T:G	3.44131e-58	-2.55958	-1.27052	1.79308e-17	-1.9872	-0.782267
56809210	chr3:56809210:G:A	3.44251e-54	5.38059	-4.45018e-10	3.67779e-17	-2.05109	-4.45018e-10
56809384	chr3:56809384:G:A	1.06159e-57	-2.26694	-0.436662	8.72334e-17	-0.414873	-0.772528
56809403	chr3:56809403:G:A	2.69781e-58	-2.66739	-1.40612	6.20449e-16	2.24065	-1.46619
56809440	chr3:56809440:C:T	1.39149e-56	-1.07932e-09	-0.130405	1.17461e-16	-1.07932e-09	-0.88988
56809491	chr3:56809491:A:G	6.79786e-57	-1.07932e-09	-0.846759	2.49521e-16	-1.07932e-09	-0.136443
56809592	chr3:56809592:C:G	5.39651e-56	-1.07932e-09	1.22497	2.00978e-15	-1.07932e-09	1.94979
56809814	chr3:56809814:C:T	6.14135e-57	-1.07932e-09	-0.948322	1.15087e-16	-1.07932e-09	-0.910303
56810007	chr3:56810007:C:T	3.78683e-55	4.53778	-1.36445	3.05525e-15	3.67514	-1.30651
56810497	chr3:56810497:G:A	3.7682e-57	-1.07932e-09	-1.43677	7.50922e-17	-1.07932e-09	-1.33727
56810663	chr3:56810663:T:C	9.1702e-58	-2.35133	-0.49866	1.03887e-16	-0.191316	-0.821368
56810810	chr3:56810810:A:G	3.78791e-57	-1.07932e-09	-1.43155	7.2872e-17	-1.07932e-09	-1.36728
56810828	chr3:56810828:C:G	6.82774e-57	-1.07932e-09	-0.842373	1.07583e-16	-1.07932e-09	-0.977727
56811375	chr3:56811375:G:A	5.61781e-56	-1.07932e-09	1.26516	2.12681e-15	-1.07932e-09	2.00639
56811872	chr3:56811872:G:T	3.85289e-57	-1.07932e-09	-1.41454	7.00769e-17	-1.07932e-09	-1.40639
56812041	chr3:56812041:T:G	1.67017e-57	-1.31289	-0.937553	1.09633e-15	2.80844	-1.46471
56812144	chr3:56812144:G:A	3.70401e-57	-1.07932e-09	-1.45395	6.71036e-17	-1.07932e-09	-1.44975
56812625	chr3:56812625:T:C	7.35696e-55	5.26238	-1.42493	4.23533e-15	4.07299	-1.37776
56812748	chr3:56812748:T:A	4.73725e-57	-1.07932e-09	-1.20791	1.14535e-16	-1.07932e-09	-0.915109
56812863	chr3:56812863:A:G	3.81905e-55	4.61065	-1.42885	2.63474e-15	3.59671	-1.37616
56813917	chr3:56813917:C:G	3.6576e-51	13.5686	-1.2196	6.80332e-16	0.53246	0.334134
56814678	chr3:56814678:T:C	6.2076e-53	6.72557	1.54718	3.8311e-16	-1.75683	2.04916
56814746	chr3:56814746:C:A	1.02543e-44	26.4404	0.754946	5.48232e-17	-0.746836	-0.905038
56814925	chr3:56814925:C:T	3.88474e-38	41.3763	0.966486	1.46621e-17	-2.08893	-0.881792
56814971	chr3:56814971:T:C	1	120.478	8.00593	7.74531e-18	-2.14261	-1.46629
56815027	chr3:56815027:A:C	7.80696e-38	42.2963	0.744464	2.94906e-17	-1.75398	-0.517937
56815057	chr3:56815057:T:G	1.69612e-56	-1.07932e-09	0.0675639	3.01738e-16	-1.07932e-09	0.0535713
56815151	chr3:56815151:A:AT	3.69926e-57	-1.07932e-09	-1.45523	6.62063e-17	-1.07932e-09	-1.46321
56815592	chr3:56815592:A:G	3.66119e-57	-1.07932e-09	-1.46558	6.5993e-17	-1.07932e-09	-1.46644
56815677	chr3:56815677:C:T	1.83337e-53	6.92409	0.129042	0.0317704	31.5973	0.744042
56815885	chr3:56815885:G:C	1.47632e-55	-1.07932e-09	2.23136	2.96876e-15	-1.07932e-09	2.33991
56816128	chr3:56816128:T:C	8.91068e-57	-0.576117	-4.45018e-10	1.82743e-14	4.15726	-4.45018e-10
56816160	chr3:56816160:A:G	3.69375e-31	58.6016	-0.191083	6.0762e-13	8.66541	-1.0041
56816788	chr3:56816788:C:T	2.15826e-47	21.3743	-0.342481	4.7885e-17	-1.31762	-0.469569
56816815	chr3:56816815:C:T	1.71062e-56	-1.07932e-09	0.0760722	3.04176e-16	-1.07932e-09	0.0616173
56816984	chr3:56816984:G:C	1.06776e-52	8.81512	-4.45018e-10	7.77672e-17	-1.30227	-4.45018e-10
56817359	chr3:56817359:G:A	6.016e-30	62.1828	-0.981903	1.90706e-12	10.2197	-1.41461
56817482	chr3:56817482:A:T	1.43394e-56	-1.07932e-09	-0.100355	1.59968e-16	-1.07932e-09	-0.581012
56818227	chr3:56818227:ACT:A	1.39641e-55	2.17571	-4.45018e-10	2.00393e-17	-2.65829	-4.45018e-10
56818493	chr3:56818493:T:A	1.01059e-56	-1.07932e-09	-0.450247	8.81032e-17	-1.07932e-09	-1.17748
56818929	chr3:56818929:A:G	3.68055e-57	-1.07932e-09	-1.4603	6.659e-17	-1.07932e-09	-1.45743
56819117	chr3:56819117:G:A	4.66686e-57	-1.07932e-09	-1.22288	1.03098e-16	-1.07932e-09	-1.0203
56819324	chr3:56819324:T:A	3.74452e-57	-1.07932e-09	-1.44307	6.59961e-17	-1.07932e-09	-1.46639
56819537	chr3:56819537:A:G	1.66262e-56	-1.07932e-09	0.0476131	2.95095e-16	-1.07932e-09	0.0313085
56819757	chr3:56819757:A:G	4.37991e-57	-1.07932e-09	-1.28634	7.68965e-17	-1.07932e-09	-1.31353
56819874	chr3:56819874:G:A	3.11244e-47	22.3541	-0.956242	4.26671e-17	-1.3168	-0.585761
56819894	chr3:56819894:G:T	1.10844e-47	21.5548	-1.18938	2.48192e-17	-1.54082	-0.903547
56819929	chr3:56819929:C:T	3.69452e-57	-1.07932e-09	-1.45652	6.63167e-17	-1.07932e-09	-1.46155
56819954	chr3:56819954:C:T	3.59895e-56	-1.07932e-09	0.819861	1.2175e-16	-1.07932e-09	-0.854019
56820143	chr3:56820143:C:G	1.1375e-55	-1.07932e-09	1.97064	2.28928e-15	-1.07932e-09	2.08001
56820265	chr3:56820265:T:C	4.37681e-57	-1.07932e-09	-1.28705	7.69779e-17	-1.07932e-09	-1.31247
56820476	chr3:56820476:G:A	4.4263e-56	1.55325	-0.526469	3.8573e-15	2.17535	0.426381
56821180	chr3:56821180:A:T	4.66875e-57	-1.07932e-09	-1.22248	1.02373e-16	-1.07932e-09	-1.02736
56821373	chr3:56821373:A:C	3.82266e-57	-1.07932e-09	-1.42242	6.60524e-17	-1.07932e-09	-1.46554
56821597	chr3:56821597:G:A	4.42189e-55	3.32837	-4.45018e-10	1.21491e-16	-0.85615	-4.45018e-10
56821652	chr3:56821652:T:C	8.46407e-49	18.5539	-0.760741	3.0158e-17	-2.28349	0.0339474
56821856	chr3:56821856:C:T	4.28441e-57	-1.07932e-09	-1.30838	9.12886e-17	-1.07932e-09	-1.14196
56822281	chr3:56822281:A:G	9.94412e-56	2.38431	-0.548116	6.11549e-14	4.82836	0.536813
56822322	chr3:56822322:T:C	3.66963e-57	-1.07932e-09	-1.46328	7.02097e-17	-1.07932e-09	-1.4045
56822499	chr3:56822499:C:T	8.46728e-57	-1.07932e-09	-0.627158	1.08275e-16	-1.07932e-09	-0.971309
56822511	chr3:56822511:T:C	4.53504e-54	7.05784	-1.40162	2.54567e-16	1.27225	-1.38867
56822528	chr3:56822528:C:T	3.09376e-55	3.59205	-0.620864	9.37815e-15	3.06609	0.424063
56822572	chr3:56822572:C:T	2.97213e-47	22.413	-1.06124	3.78478e-17	-1.27901	-0.743404
56822720	chr3:56822720:G:T	2.86223e-56	0.59082	-4.45018e-10	3.56742e-17	-2.08156	-4.45018e-10
56822802	chr3:56822802:C:T	7.87397e-56	1.60278	-4.45018e-10	4.01669e-17	-1.96295	-4.45018e-10
56822870	chr3:56822870:C:T	3.67988e-57	-1.07932e-09	-1.46049	7.09412e-17	-1.07932e-09	-1.39414
56823363	chr3:56823363:C:G	9.38428e-56	1.77825	-4.45018e-10	2.14098e-17	-2.59214	-4.45018e-10
56823369	chr3:56823369:C:T	1.32562e-55	2.61335	-0.489666	6.56999e-14	4.7904	0.646468
56823371	chr3:56823371:C:T	3.232e-55	3.0149	-4.45018e-10	1.02034e-16	-1.03068	-4.45018e-10
56823405	chr3:56823405:T:C	7.31089e-13	101.327	-0.787278	1.40406e-17	-1.57542	-1.43861
56823632	chr3:56823632:C:CT	4.98058e-57	-1.07932e-09	-1.15782	8.67959e-17	-1.07932e-09	-1.19243
56823755	chr3:56823755:G:A	2.34833e-56	-1.07932e-09	0.392923	1.52574e-16	-1.07932e-09	-0.628337
56824001	chr3:56824001:A:C	6.12597e-53	8.25951	-4.45018e-10	5.5651e-16	0.665698	-4.45018e-10
56824302	chr3:56824302:T:C	4.91152e-41	34.7161	0.953441	9.62828e-16	1.01135	0.202537
56824461	chr3:56824461:G:A	4.49798e-57	-1.07932e-09	-1.25974	9.74885e-17	-1.07932e-09	-1.07625
56824466	chr3:56824466:A:G	1.43661e-55	2.53078	-0.326696	9.73436e-14	4.94236	0.88765
56824637	chr3:56824637:C:G	9.40286e-56	-1.07932e-09	1.78023	1.82793e-15	-1.07932e-09	1.85495
56824658	chr3:56824658:A:G	1.50095e-11	104.343	-0.781659	1.91077e-17	-1.26647	-1.43943
56825269	chr3:56825269:T:C	4.69145e-13	100.723	-0.62692	1.27491e-17	-1.65589	-1.45464
56825307	chr3:56825307:A:C	7.25731e-47	23.5108	-1.26632	3.70813e-15	4.01923	-1.45694
56825396	chr3:56825396:T:C	6.18241e-21	79.6325	2.31888	1.6072e-12	8.51664	0.117377
56825533	chr3:56825533:AG:A	1.53306e-47	21.1213	-0.431556	4.30801e-17	-1.34049	-0.552435
56825608	chr3:56825608:A:T	1.90232e-51	12.7779	-1.08269	1.17582e-16	0.448985	-1.33784
56825691	chr3:56825691:C:T	9.26915e-47	23.6304	-1.14119	4.1802e-15	4.09775	-1.41562
56825721	chr3:56825721:C:T	1.59992e-56	-1.07932e-09	0.00917297	2.87204e-16	-1.07932e-09	0.00420643
56825801	chr3:56825801:T:G	3.76497e-21	79.3615	2.09392	1.26226e-12	8.41287	-0.0204431
56826553	chr3:56826553:A:C	5.63873e-56	-1.07932e-09	1.26888	1.09167e-15	-1.07932e-09	1.33947
56826684	chr3:56826684:T:C	5.65909e-54	7.07386	-1.19621	0.005553	31.5184	-0.921298
56826740	chr3:56826740:C:T	2.43744e-55	2.73275	-4.45018e-10	8.7986e-17	-1.17881	-4.45018e-10
56826763	chr3:56826763:G:A	2.11992e-53	7.19835	-4.45018e-10	1.40015e-15	1.58835	-4.45018e-10
56826788	chr3:56826788:C:G	1.74885e-32	55.1634	0.196819	8.08413e-18	-2.29231	-1.27377
56826855	chr3:56826855:A:T	5.54123e-12	95.8246	6.74054	9.23266e-18	-2.11931	-1.31393
56826999	chr3:56826999:A:G	3.98453e-57	-1.07932e-09	-1.38095	6.66261e-17	-1.07932e-09	-1.45689
56827063	chr3:56827063:T:C	5.67234e-19	87.4065	-0.93601	7.04097e-18	-2.26986	-1.43438
56827194	chr3:56827194:A:G	5.04814e-15	96.5811	-1.01684	4.35719e-17	-0.470497	-1.41108
56827220	chr3:56827220:G:A	6.34815e-57	-1.07932e-09	-0.915203	8.7115e-17	-1.07932e-09	-1.18876
56827561	chr3:56827561:C:T	1.48151e-55	2.23487	-4.45018e-10	3.51427e-17	-2.09657	-4.45018e-10
56828163	chr3:56828163:G:A	4.0154e-57	-1.07932e-09	-1.37323	6.74672e-17	-1.07932e-09	-1.44435
56828263	chr3:56828263:C:T	4.51829e-56	-1.07932e-09	1.04735	8.76117e-16	-1.07932e-09	1.11951
56828313	chr3:56828313:A:C	1.76907e-15	95.4579	-0.942248	3.81972e-17	-0.576542	-1.43668
56828362	chr3:56828362:T:C	1.05163e-19	82.2321	2.55307	7.93596e-12	9.92515	0.305773
56828478	chr3:56828478:G:A	1.52674e-56	-1.07932e-09	-0.0376468	2.69064e-16	-1.07932e-09	-0.0610384
56828564	chr3:56828564:A:C	1.22346e-56	-0.2591	-4.45018e-10	2.09033e-17	-2.61608	-4.45018e-10
56828976	chr3:56828976:G:A	3.77843e-52	10.7632	-0.6843	1.70149e-17	-2.49216	-0.32974
56828988	chr3:56828988:G:A	4.01316e-57	-1.07932e-09	-1.37379	6.74494e-17	-1.07932e-09	-1.44461
56829272	chr3:56829272:C:T	1.16114e-55	1.54573	0.445474	1.73425e-14	2.52525	1.57968
56829375	chr3:56829375:C:T	6.36557e-46	25.2359	-0.819917	9.23606e-15	4.80177	-1.32689
56829426	chr3:56829426:C:A	2.18815e-56	1.03111	-0.708834	4.07498e-15	2.58132	0.0753146
56829676	chr3:56829676:T:C	4.36243e-57	-1.07932e-09	-1.29034	6.74295e-17	-1.07932e-09	-1.4449
56829943	chr3:56829943:C:T	9.54921e-55	5.02516	-0.926895	7.25299e-05	26.7444	-0.485344
56829973	chr3:56829973:C:T	3.96406e-57	-1.07932e-09	-1.3861	6.70276e-17	-1.07932e-09	-1.45088
56830088	chr3:56830088:G:T	4.11308e-51	12.7043	-0.237988	0.00214809	29.096	0.551328
56830287	chr3:56830287:A:C	5.54786e-57	-1.07932e-09	-1.04995	1.2753e-16	-1.07932e-09	-0.807633
56830319	chr3:56830319:T:C	4.42582e-57	-1.07932e-09	-1.27591	6.60836e-17	-1.07932e-09	-1.46507
56830392	chr3:56830392:A:T	8.55886e-57	-1.07932e-09	-0.6164	8.08607e-17	-1.07932e-09	-1.26326
56830455	chr3:56830455:TGGA:T	2.07848e-47	21.516	-0.521924	4.42547e-17	-1.22901	-0.637012
56830782	chr3:56830782:C:T	2.37035e-56	-1.07932e-09	0.402257	4.4336e-16	-1.07932e-09	0.438394
56830967	chr3:56830967:C:T	4.47855e-57	-1.07932e-09	-1.26407	8.53784e-17	-1.07932e-09	-1.2089
56831053	chr3:56831053:T:A	1.97082e-40	35.985	1.07401	1.54665e-15	1.3917	0.296166
56831417	chr3:56831417:T:C	7.81119e-09	110.728	-0.911902	2.07574e-16	1.08198	-1.40248
56831546	chr3:56831546:T:C	3.70256e-55	1.00938	2.14144	1.08193e-14	-0.983784	4.61689
56831594	chr3:56831594:G:A	3.7882e-47	21.9696	-0.375254	5.85671e-17	-1.08718	-0.498634
56831673	chr3:56831673:C:T	6.85936e-47	22.8353	-0.647171	5.67077e-17	-0.865456	-0.752621
56831724	chr3:56831724:C:T	4.14746e-44	28.1764	0.416362	2.64881e-16	0.120957	-0.197663
56831748	chr3:56831748:A:G	1.37215e-12	102.353	-1.18322	2.70227e-13	7.67287	-0.821844
56831769	chr3:56831769:C:A	3.66095e-55	2.51796	0.621565	2.15474e-17	-1.53951	-1.04623
56831852	chr3:56831852:TA:T	1.07777e-56	-1.07932e-09	-0.38589	1.69683e-16	-1.07932e-09	-0.522057
56831965	chr3:56831965:G:A	3.66313e-57	-1.07932e-09	-1.46505	6.72289e-17	-1.07932e-09	-1.44788
56832058	chr3:56832058:G:C	1.59748e-54	-0.244538	4.85735	5.78991e-16	-1.76287	2.46817
56832097	chr3:56832097:T:TAG	4.9198e-58	-2.22658	-1.24611	8.48779e-13	7.9263	0.0692708
56832177	chr3:56832177:G:C	1.10321e-56	-0.362562	-4.45018e-10	2.08557e-17	-2.61836	-4.45018e-10
56832375	chr3:56832375:T:C	5.66836e-57	0.267768	-1.29624	2.35067e-17	-2.06379	-0.434909
56832474	chr3:56832474:A:G	1.16318e-56	-1.07932e-09	-0.309622	1.59968e-16	-1.07932e-09	-0.581013
56832478	chr3:56832478:C:T	1.82499e-55	2.05543	0.387951	1.6245e-16	0.83529	-1.40091
56832518	chr3:56832518:AC:A	4.43106e-47	22.9477	-1.19659	2.13168e-17	-1.23182	-1.36468
56832977	chr3:56832977:A:C	2.80798e-47	22.5272	-1.23227	1.90714e-17	-1.32094	-1.38685
56833026	chr3:56833026:T:C	1.24238e-56	-1.07932e-09	-0.243756	1.10338e-16	-1.07932e-09	-0.952438
56833313	chr3:56833313:T:C	4.54539e-55	3.35592	-4.45018e-10	6.47427e-16	0.817018	-4.45018e-10
56833418	chr3:56833418:T:C	8.61034e-30	59.9763	1.58308	1.82229e-06	22.6458	-0.0706683
56833737	chr3:56833737:G:T	7.4227e-51	13.3776	-0.320918	1.71301e-17	-2.48183	-0.333324
56834366	chr3:56834366:CA:C	6.5258e-56	-1.07932e-09	1.41498	5.5765e-16	-1.07932e-09	0.667744
56834598	chr3:56834598:A:G	3.99047e-57	-1.07932e-09	-1.37946	6.76899e-17	-1.07932e-09	-1.44105
56834678	chr3:56834678:C:T	1.20012e-47	21.87	-1.42511	1.44477e-17	-1.52036	-1.4651
56834743	chr3:56834743:T:C	1.60225e-57	-1.96179	-0.330164	2.07948e-11	10.8333	0.360941
56835419	chr3:56835419:A:G	1.65503e-47	21.9378	-1.17146	1.84957e-17	-1.39217	-1.34627
56835571	chr3:56835571:C:T	1.48235e-47	21.8274	-1.17133	1.80842e-17	-1.41449	-1.34646
56835731	chr3:56835731:T:C	8.56489e-57	-1.07932e-09	-0.615695	2.21007e-16	-1.07932e-09	-0.257793
56835760	chr3:56835760:T:G	1.94e-56	0.201908	-4.45018e-10	3.2613e-17	-2.17128	-4.45018e-10
56835818	chr3:56835818:C:T	7.22596e-57	-1.07932e-09	-0.785687	1.57463e-16	-1.07932e-09	-0.5968
56836506	chr3:56836506:A:G	2.6482e-44	29.3995	-1.25533	1.51943e-17	-1.48886	-1.44621
56836509	chr3:56836509:T:C	7.76488e-57	-1.07932e-09	-0.713755	1.28015e-16	-1.07932e-09	-0.80384
56836546	chr3:56836546:T:C	4.03785e-57	-1.07932e-09	-1.36766	6.81552e-17	-1.07932e-09	-1.4342
56836618	chr3:56836618:C:CA	2.14974e-47	22.4698	-1.44192	1.71829e-17	-1.35224	-1.45983
56837002	chr3:56837002:T:C	6.06208e-51	13.1116	-0.257447	1.44265e-17	-2.50148	-0.485446
56837038	chr3:56837038:C:T	4.0651e-34	53.0623	-1.46373	3.34109e-17	-1.25681	-0.890296
56837149	chr3:56837149:C:T	4.4281e-56	-1.07932e-09	1.02719	1.30797e-15	-1.07932e-09	1.52025
56837206	chr3:56837206:C:A	1.48702e-52	9.14633	-4.45018e-10	1.03363e-16	-1.01774	-4.45018e-10
56837259	chr3:56837259:G:A	6.54582e-57	-1.07932e-09	-0.884541	1.40602e-16	-1.07932e-09	-0.710052
56837276	chr3:56837276:G:A	4.04282e-57	-1.07932e-09	-1.36642	6.82034e-17	-1.07932e-09	-1.43349
56837283	chr3:56837283:C:T	4.10871e-57	-1.07932e-09	-1.35026	6.88513e-17	-1.07932e-09	-1.42404
56837284	chr3:56837284:G:A	8.25785e-51	13.5575	-0.394185	1.68855e-17	-2.44055	-0.388985
56837404	chr3:56837404:A:G	1.49537e-34	52.0628	-1.46432	2.68048e-17	-1.46862	-0.898791
56837601	chr3:56837601:T:C	2.49457e-30	59.0473	1.27324	1.49266e-06	22.5728	-0.197251
56837822	chr3:56837822:G:T	4.04404e-57	-1.07932e-09	-1.36612	6.82169e-17	-1.07932e-09	-1.4333
56838361	chr3:56838361:C:A	5.40529e-57	-1.07932e-09	-1.07599	1.03245e-16	-1.07932e-09	-1.01888
56838715	chr3:56838715:G:T	3.71155e-57	-1.07932e-09	-1.45192	6.61342e-17	-1.07932e-09	-1.4643
56838928	chr3:56838928:A:G	4.27449e-57	-1.07932e-09	-1.3107	6.64699e-17	-1.07932e-09	-1.45924
56839131	chr3:56839131:C:T	4.1781e-57	-1.07932e-09	-1.33351	6.79476e-17	-1.07932e-09	-1.43725
56839349	chr3:56839349:A:G	3.72402e-57	-1.07932e-09	-1.44856	6.60629e-17	-1.07932e-09	-1.46538
56840005	chr3:56840005:G:A	2.10542e-39	40.8861	-1.45843	1.12016e-17	-2.14639	-1.09354
56840092	chr3:56840092:A:G	4.04545e-57	-1.07932e-09	-1.36577	6.82296e-17	-1.07932e-09	-1.43311
56840180	chr3:56840180:T:G	4.79565e-48	20.7441	-1.21647	1.34421e-17	-1.68129	-1.37631
56840290	chr3:56840290:A:G	4.09551e-57	-1.07932e-09	-1.35348	6.87179e-17	-1.07932e-09	-1.42598
56840348	chr3:56840348:C:T	7.43976e-51	14.3194	-1.26043	6.61279e-18	-2.38306	-1.38392
56840353	chr3:56840353:T:C	6.32981e-57	-1.07932e-09	-0.918097	1.35315e-16	-1.07932e-09	-0.748379
56840701	chr3:56840701:T:C	2.15073e-57	-1.10453	-0.893029	2.93406e-14	5.71858	-1.08784
56841382	chr3:56841382:A:G	3.90929e-57	-1.07932e-09	-1.40001	7.90488e-17	-1.07932e-09	-1.28592
56841416	chr3:56841416:G:A	5.41293e-57	-1.07932e-09	-1.07458	1.03614e-16	-1.07932e-09	-1.01532
56841480	chr3:56841480:C:T	5.46464e-57	-1.07932e-09	-1.06507	2.79757e-16	-1.07932e-09	-0.0220674
56841543	chr3:56841543:G:A	6.25516e-51	13.4917	-0.606182	1.3539e-17	-2.44074	-0.609667
56842140	chr3:56842140:C:G	6.5347e-51	13.4096	-0.480302	1.51621e-17	-2.45068	-0.486514
56842154	chr3:56842154:C:A	5.69521e-57	-1.07932e-09	-1.02374	2.78655e-16	-1.07932e-09	-0.0260141
56842608	chr3:56842608:T:C	3.04292e-38	43.5595	-1.46097	2.05821e-17	-1.75747	-0.874093
56842837	chr3:56842837:G:A	1.16745e-56	-1.07932e-09	-0.305956	3.1764e-16	-1.07932e-09	0.104931
56843083	chr3:56843083:C:A	1.64684e-55	2.01783	0.322836	5.96014e-10	13.7071	0.842653
56843098	chr3:56843098:G:A	1.12682e-46	23.5914	-0.906921	2.28195e-17	-1.21145	-1.31692
56843760	chr3:56843760:C:T	1.43004e-53	7.32872	-0.524039	1.24315e-16	0.557791	-1.39096
56843787	chr3:56843787:A:T	3.67133e-57	-1.07932e-09	-1.46281	6.60581e-17	-1.07932e-09	-1.46545
56843892	chr3:56843892:T:C	2.14342e-24	71.4484	2.5359	4.95156e-06	23.4255	0.149278
56843982	chr3:56843982:C:A	4.03712e-57	-1.07932e-09	-1.36784	6.80736e-17	-1.07932e-09	-1.4354
56844425	chr3:56844425:T:C	1.26412e-56	-1.07932e-09	-0.226405	3.43351e-16	-1.07932e-09	0.182765
56844426	chr3:56844426:T:C	1.26412e-56	-1.07932e-09	-0.226405	3.43351e-16	-1.07932e-09	0.182765
56844427	chr3:56844427:G:C	1.26111e-56	-1.07932e-09	-0.228787	3.42383e-16	-1.07932e-09	0.179942
56844480	chr3:56844480:G:C	2.41494e-48	19.129	-0.287407	8.97595e-18	-2.2353	-1.22614
56844498	chr3:56844498:G:T	8.65018e-57	-0.605787	-4.45018e-10	1.34164e-14	3.84824	-4.45018e-10
56844587	chr3:56844587:A:G	1.55545e-56	-1.07932e-09	-0.019014	4.63212e-16	-1.07932e-09	0.482196
56844777	chr3:56844777:C:T	5.01415e-50	16.1598	-1.19276	2.20537e-17	-1.29636	-1.26614
56844877	chr3:56844877:T:C	1.32307e-56	-1.07932e-09	-0.180829	3.61497e-16	-1.07932e-09	0.234265
56844919	chr3:56844919:T:C	5.47645e-25	70.8968	1.72298	5.61883e-06	23.6529	0.0482703
56844941	chr3:56844941:T:C	3.92984e-57	-1.07932e-09	-1.39477	6.71206e-17	-1.07932e-09	-1.4495
56844961	chr3:56844961:TTA:T	4.27954e-50	16.0608	-1.25218	1.94175e-17	-1.34823	-1.34158
56845057	chr3:56845057:G:A	5.99729e-57	-1.07932e-09	-0.97206	6.91425e-17	-1.07932e-09	-1.41982
56845074	chr3:56845074:G:A	4.18399e-56	0.970484	-4.45018e-10	5.06133e-17	-1.73177	-4.45018e-10
56845834	chr3:56845834:T:C	4.41434e-57	-1.07932e-09	-1.27851	7.2714e-17	-1.07932e-09	-1.36945
56846322	chr3:56846322:G:C	8.78126e-57	-1.07932e-09	-0.590747	9.03574e-17	-1.07932e-09	-1.15222
56846343	chr3:56846343:T:C	8.68487e-57	-1.07932e-09	-0.601785	2.23727e-16	-1.07932e-09	-0.245559
56846664	chr3:56846664:A:G	3.8017e-57	-1.07932e-09	-1.42792	6.60421e-17	-1.07932e-09	-1.46569
56846774	chr3:56846774:G:C	8.26392e-57	-1.07932e-09	-0.651468	2.11694e-16	-1.07932e-09	-0.300847
56847128	chr3:56847128:G:A	3.74977e-57	-1.07932e-09	-1.44167	6.59997e-17	-1.07932e-09	-1.46634
56848035	chr3:56848035:T:C	1.45568e-48	19.5974	-1.26198	1.04263e-17	-1.90136	-1.4103
56848264	chr3:56848264:G:A	6.11854e-57	-1.07932e-09	-0.952043	1.28987e-16	-1.07932e-09	-0.796279
56848595	chr3:56848595:G:A	1.16703e-56	-1.07932e-09	-0.306319	3.17502e-16	-1.07932e-09	0.104496
56848707	chr3:56848707:T:C	7.58977e-57	-1.07932e-09	-0.736566	7.62967e-17	-1.07932e-09	-1.32136
56848949	chr3:56848949:G:A	4.69432e-56	1.73715	-0.651577	1.05212e-17	-2.04244	-1.26015
56848958	chr3:56848958:C:T	3.84824e-50	14.4403	0.262067	6.89424e-15	2.74912	0.433332
56849310	chr3:56849310:T:C	3.79697e-57	-1.07932e-09	-1.42916	6.61823e-17	-1.07932e-09	-1.46357
56849462	chr3:56849462:T:C	6.56787e-56	1.91205	-0.490646	1.27684e-17	-1.95914	-1.14987
56849590	chr3:56849590:T:C	4.23282e-57	-1.07932e-09	-1.3205	6.65872e-17	-1.07932e-09	-1.45748
56849730	chr3:56849730:C:G	3.37019e-56	-1.07932e-09	0.754188	9.60866e-16	-1.07932e-09	1.21185
56849765	chr3:56849765:T:C	5.51429e-57	-1.07932e-09	-1.05602	8.56659e-17	-1.07932e-09	-1.20553
56850028	chr3:56850028:C:G	3.79301e-57	-1.07932e-09	-1.43021	7.20298e-17	-1.07932e-09	-1.37891
56850056	chr3:56850056:A:G	8.06374e-46	25.2666	-0.614191	2.24994e-15	2.43483	-0.372155
56850068	chr3:56850068:C:T	1.69901e-57	-2.23332	-4.45018e-10	2.04513e-17	-2.63794	-4.45018e-10
56851048	chr3:56851048:T:C	6.64686e-57	-1.07932e-09	-0.869222	7.2479e-17	-1.07932e-09	-1.37269
56851600	chr3:56851600:T:C	4.11706e-57	-1.34823	-4.45018e-10	7.00574e-17	-1.40667	-4.45018e-10
56852068	chr3:56852068:T:A	3.00403e-56	0.957963	-0.318792	1.03133e-17	-2.32096	-1.00159
56852187	chr3:56852187:G:A	9.44523e-57	-1.07932e-09	-0.517857	2.43671e-16	-1.07932e-09	-0.160168
56852613	chr3:56852613:C:T	4.83506e-57	-1.07932e-09	-1.18747	9.99577e-17	-1.07932e-09	-1.05124
56852703	chr3:56852703:TA:T	6.02974e-57	-1.07932e-09	-0.966662	6.99215e-17	-1.07932e-09	-1.40861
56852716	chr3:56852716:T:C	1.4215e-55	-1.07932e-09	2.19352	5.3784e-15	-1.07932e-09	2.93416
56852744	chr3:56852744:A:G	1.91132e-57	-2.11557	-4.45018e-10	2.10394e-17	-2.60959	-4.45018e-10
56852789	chr3:56852789:T:A	7.62112e-57	-1.07932e-09	-0.732443	1.5965e-16	-1.07932e-09	-0.583005
56852883	chr3:56852883:CA:C	6.35856e-57	-1.07932e-09	-0.913565	9.24907e-17	-1.07932e-09	-1.12888
56853661	chr3:56853661:C:T	1.28583e-56	-1.07932e-09	-0.20938	7.26855e-17	-1.07932e-09	-1.36985
56854069	chr3:56854069:C:T	3.92833e-57	-1.07932e-09	-1.39515	6.68038e-17	-1.07932e-09	-1.45423
56854140	chr3:56854140:A:G	1.85762e-39	35.683	3.6195	4.64943e-11	11.1178	0.881035
56854358	chr3:56854358:A:G	2.02566e-56	-1.11461	1.35972	1.14484e-16	-1.85852	0.942969
56854451	chr3:56854451:A:G	3.7438e-57	-1.07932e-09	-1.44327	6.60103e-17	-1.07932e-09	-1.46618
56854935	chr3:56854935:T:C	3.83031e-57	-1.07932e-09	-1.42042	6.6212e-17	-1.07932e-09	-1.46313
56855021	chr3:56855021:A:C	3.66693e-57	-1.07932e-09	-1.46401	6.82764e-17	-1.07932e-09	-1.43242
56855033	chr3:56855033:C:T	3.5807e-47	22.8808	-1.34276	2.62625e-17	-0.921529	-1.46632
56855164	chr3:56855164:G:A	6.71828e-57	-1.07932e-09	-0.858535	1.41468e-16	-1.07932e-09	-0.703917
56855397	chr3:56855397:G:C	3.32808e-39	40.3641	-0.478514	2.04023e-10	14.2798	-0.80202
56855410	chr3:56855410:G:A	4.92461e-57	-1.07932e-09	-1.16912	7.76275e-17	-1.07932e-09	-1.30407
56855514	chr3:56855514:C:G	5.63093e-51	13.2522	-0.471822	1.56209e-17	-2.45229	-0.455088
56855970	chr3:56855970:G:A	7.899e-57	-1.07932e-09	-0.696631	7.37864e-17	-1.07932e-09	-1.35481
56856861	chr3:56856861:A:G	4.48561e-57	-1.07932e-09	-1.26249	7.91673e-17	-1.07932e-09	-1.28442
56856883	chr3:56856883:A:T	3.69804e-57	-1.07932e-09	-1.45556	7.50158e-17	-1.07932e-09	-1.33829
56857088	chr3:56857088:GA:G	3.58919e-56	1.03036	-0.213215	1.13531e-17	-2.27166	-0.954837
56857115	chr3:56857115:A:C	3.45934e-56	-1.07932e-09	0.780296	9.92171e-16	-1.07932e-09	1.24391
56857417	chr3:56857417:T:C	4.12046e-57	-1.07932e-09	-1.3474	6.69913e-17	-1.07932e-09	-1.45142
56857418	chr3:56857418:T:C	1.06557e-50	12.8455	0.572768	1.94591e-10	12.9415	0.488954
56857442	chr3:56857442:A:C	5.76323e-57	-1.07932e-09	-1.01187	6.90923e-17	-1.07932e-09	-1.42055
56858102	chr3:56858102:G:T	4.90431e-57	-1.07932e-09	-1.17325	1.10694e-16	-1.07932e-09	-0.949218
56858464	chr3:56858464:A:G	9.70377e-57	-1.07932e-09	-0.490852	8.62354e-17	-1.07932e-09	-1.19891
56858509	chr3:56858509:C:T	9.30564e-57	-1.07932e-09	-0.532747	8.44738e-17	-1.07932e-09	-1.21955
56858512	chr3:56858512:T:G	3.68154e-57	-1.07932e-09	-1.46004	7.25656e-17	-1.07932e-09	-1.3715
56858683	chr3:56858683:C:T	3.97751e-57	-1.07932e-09	-1.38271	6.60183e-17	-1.07932e-09	-1.46606
56858898	chr3:56858898:G:T	2.26477e-38	39.6462	2.15704	9.98626e-11	12.8006	-0.037295
56859034	chr3:56859034:G:A	8.95207e-57	-1.07932e-09	-0.571482	2.75955e-16	-1.07932e-09	-0.0357501
56859097	chr3:56859097:A:G	2.5752e-39	39.6534	-0.0242879	4.67025e-10	14.5183	-0.212394
56859230	chr3:56859230:C:T	2.66566e-57	-1.78292	-4.45018e-10	2.80489e-17	-2.32204	-4.45018e-10
56859298	chr3:56859298:C:T	3.81455e-50	13.0156	1.67797	3.84853e-10	13.0599	1.05251
56859491	chr3:56859491:G:A	4.91872e-57	-1.07932e-09	-1.17032	9.34377e-17	-1.07932e-09	-1.11869
56859702	chr3:56859702:T:G	3.18764e-56	0.784889	-0.0863894	1.11576e-17	-2.35534	-0.888525
56859790	chr3:56859790:G:A	3.73128e-57	-1.07932e-09	-1.44662	6.6319e-17	-1.07932e-09	-1.46151
56859806	chr3:56859806:G:A	3.67193e-56	-1.07932e-09	0.839935	1.06061e-15	-1.07932e-09	1.31061
56860354	chr3:56860354:T:C	1.08351e-39	39.0942	-0.330858	2.19793e-10	14.0756	-0.523353
56860486	chr3:56860486:G:C	1.56145e-55	-1.07932e-09	2.28742	5.99927e-15	-1.07932e-09	3.04341
56860557	chr3:56860557:C:T	5.18194e-54	5.78957	-4.45018e-10	3.0403e-16	0.06114	-4.45018e-10
56860719	chr3:56860719:G:A	4.95358e-57	-1.07932e-09	-1.16326	9.42225e-17	-1.07932e-09	-1.11033
56860747	chr3:56860747:A:G	4.74483e-57	-1.07932e-09	-1.20631	8.12611e-17	-1.07932e-09	-1.25832
56860855	chr3:56860855:G:A	9.95065e-58	-1.80821	-0.960103	1.16822e-14	4.88017	-1.17034
56860894	chr3:56860894:G:A	3.66681e-57	-1.07932e-09	-1.46404	1.03314e-16	-1.07932e-09	-1.01822
56861096	chr3:56861096:T:C	3.93582e-57	-1.07932e-09	-1.39325	6.59925e-17	-1.07932e-09	-1.46645
56861204	chr3:56861204:G:C	5.87571e-56	2.76	-1.44996	5.70383e-17	-0.211684	-1.40058
56861672	chr3:56861672:G:A	4.87467e-38	39.4987	3.0711	1.23457e-10	12.53	0.445431
56861693	chr3:56861693:GC:G	4.91464e-57	-1.07932e-09	-1.17115	1.10827e-16	-1.07932e-09	-0.948013
56862324	chr3:56862324:C:T	6.0277e-57	-1.07932e-09	-0.967001	2.99164e-16	-1.07932e-09	0.0450048
56862359	chr3:56862359:G:A	4.6101e-57	-1.07932e-09	-1.23512	6.60082e-17	-1.07932e-09	-1.46621
56862407	chr3:56862407:C:G	4.02308e-57	-1.07932e-09	-1.37132	6.77343e-17	-1.07932e-09	-1.4404
56862732	chr3:56862732:T:C	1.1561e-55	3.43715	-1.4503	9.96576e-17	0.346757	-1.401
56862901	chr3:56862901:A:G	2.45378e-57	-1.25537	-0.610368	1.21888e-17	-2.13962	-1.01585
56862980	chr3:56862980:G:A	3.74464e-57	-1.07932e-09	-1.44304	6.59929e-17	-1.07932e-09	-1.46644
56863335	chr3:56863335:T:C	5.18743e-40	38.4198	-0.392948	1.29228e-10	13.615	-0.593902
56863343	chr3:56863343:AG:A	3.868e-54	5.49713	-4.45018e-10	8.13036e-17	-1.2578	-4.45018e-10
56863547	chr3:56863547:G:A	4.59474e-51	13.1743	-0.597277	1.39459e-17	-2.44479	-0.576011
56863551	chr3:56863551:T:G	3.80976e-57	-1.07932e-09	-1.4258	6.6133e-17	-1.07932e-09	-1.46432
56864378	chr3:56864378:T:G	5.08016e-57	-1.07932e-09	-1.13802	8.86684e-17	-1.07932e-09	-1.17108
56864706	chr3:56864706:A:G	5.76722e-57	-1.07932e-09	-1.01118	1.17852e-16	-1.07932e-09	-0.886555
56865438	chr3:56865438:A:G	3.8434e-57	-1.07932e-09	-1.41701	6.627e-17	-1.07932e-09	-1.46225
56865914	chr3:56865914:A:T	1.51738e-40	36.9047	-0.107164	7.74641e-11	13.4293	-0.919939
56866029	chr3:56866029:G:A	1.17151e-56	-1.07932e-09	-0.302486	1.04377e-16	-1.07932e-09	-1.00798
56866125	chr3:56866125:A:G	1.10224e-56	-1.07932e-09	-0.363433	9.84908e-17	-1.07932e-09	-1.06602
56866620	chr3:56866620:G:C	9.30889e-57	-1.07932e-09	-0.532397	8.31167e-17	-1.07932e-09	-1.23574
56867022	chr3:56867022:T:C	4.26014e-38	38.7654	3.66967	9.07715e-09	14.7836	2.48939
56867049	chr3:56867049:T:C	2.5105e-56	-1.07932e-09	0.459698	6.94681e-16	-1.07932e-09	0.887465
56867133	chr3:56867133:G:A	8.23406e-46	22.1647	2.50864	7.31174e-16	-1.28222	2.22089
56867209	chr3:56867209:T:C	4.66856e-57	-1.07932e-09	-1.22252	9.46136e-17	-1.07932e-09	-1.10619
56867300	chr3:56867300:T:C	1.13941e-56	0.364788	-0.695059	7.54543e-14	6.02931	-0.454019
56867575	chr3:56867575:C:G	2.47655e-57	-1.16978	-0.686715	4.61192e-16	1.75569	-1.27786
56867659	chr3:56867659:C:G	3.0907e-53	8.86284	-1.28747	2.67181e-17	-1.14501	-1.22564
56867667	chr3:56867667:C:T	4.69855e-57	-1.07932e-09	-1.21611	7.24311e-17	-1.07932e-09	-1.37335
56867970	chr3:56867970:C:G	1.33678e-56	-1.07932e-09	-0.170519	1.05945e-16	-1.07932e-09	-0.993066
56868024	chr3:56868024:G:T	3.20316e-52	10.3313	-0.41758	5.46376e-18	-2.55907	-1.39878
56868177	chr3:56868177:A:G	3.88279e-57	-1.07932e-09	-1.40681	6.75087e-17	-1.07932e-09	-1.44373
56868655	chr3:56868655:G:A	2.276e-52	10.1876	-0.61564	1.73147e-15	2.19779	-0.397052
56868720	chr3:56868720:T:G	2.13449e-52	10.8295	-1.32171	3.48755e-15	3.89291	-1.39194
56868746	chr3:56868746:G:A	1.02159e-57	-1.28894	-1.45306	5.70455e-18	-2.44915	-1.46557
56869115	chr3:56869115:A:G	4.07745e-57	-1.07932e-09	-1.35789	6.84728e-17	-1.07932e-09	-1.42955
56869163	chr3:56869163:A:AG	1.21377e-56	-0.267051	-4.45018e-10	2.03181e-17	-2.64448	-4.45018e-10
56870914	chr3:56870914:A:C	2.464e-53	8.25766	-0.908897	1.50227e-15	2.76112	-1.10237
56870930	chr3:56870930:T:C	1.20154e-55	3.41206	-1.38665	1.49724e-13	7.58252	-1.32196
56871185	chr3:56871185:A:T	4.36782e-57	-1.07932e-09	-1.2891	9.08378e-17	-1.07932e-09	-1.14691
56871895	chr3:56871895:G:A	6.67113e-57	-1.07932e-09	-0.865578	7.34755e-17	-1.07932e-09	-1.35904
56872028	chr3:56872028:C:G	5.7231e-55	4.26709	-0.680778	3.01292e-13	7.8001	-0.840256
56872162	chr3:56872162:G:A	5.63854e-57	-1.07932e-09	-1.03374	1.25993e-16	-1.07932e-09	-0.819764
56872368	chr3:56872368:T:C	5.20025e-55	4.81563	-1.32512	3.41421e-13	8.50956	-1.42468
56872434	chr3:56872434:G:A	3.87316e-57	-1.07932e-09	-1.4093	6.66698e-17	-1.07932e-09	-1.45624
56872473	chr3:56872473:A:G	3.3406e-57	-0.0917988	-1.46542	2.24335e-17	-1.08968	-1.45575
56872608	chr3:56872608:C:T	1.04456e-54	5.55631	-1.36833	3.85693e-13	8.62466	-1.41785
56872989	chr3:56872989:T:A	2.36307e-55	4.1271	-1.42533	1.91394e-13	7.97052	-1.46442
56873068	chr3:56873068:A:C	4.0339e-57	-1.07932e-09	-1.36863	7.55951e-17	-1.07932e-09	-1.3306
56873142	chr3:56873142:G:A	3.71336e-57	-1.07932e-09	-1.45143	7.18979e-17	-1.07932e-09	-1.38074
56873340	chr3:56873340:C:T	4.51716e-57	0.091955	-1.34744	2.54147e-17	-0.954326	-1.46633
56873685	chr3:56873685:C:T	3.80418e-57	-1.07932e-09	-1.42727	7.94433e-17	-1.07932e-09	-1.28094
56873732	chr3:56873732:T:A	4.0548e-57	-1.07932e-09	-1.36347	6.85856e-17	-1.07932e-09	-1.42791
56873857	chr3:56873857:G:T	3.62664e-57	-0.0594244	-1.41564	2.15796e-17	-1.18538	-1.39886
56874985	chr3:56874985:A:G	2.92703e-58	-2.53199	-1.45997	1.19807e-14	5.14038	-1.40532
56875165	chr3:56875165:A:G	2.9959e-55	3.23377	-0.294726	1.44838e-13	6.78608	-0.558693
56876063	chr3:56876063:G:A	4.43913e-55	4.6548	-1.32254	1.35069e-13	7.55653	-1.39898
56876095	chr3:56876095:T:C	3.76617e-58	-2.68409	-1.05581	1.0705e-14	5.0838	-1.46132
56876106	chr3:56876106:T:C	1.64321e-56	-1.07932e-09	0.0358684	1.37542e-16	-1.07932e-09	-0.73206
56876313	chr3:56876313:T:A	4.80263e-57	-1.07932e-09	-1.1942	1.02497e-16	-1.07932e-09	-1.02615
56876710	chr3:56876710:T:C	7.91123e-55	3.85661	0.0534779	1.24472e-12	7.89803	0.480406
56876947	chr3:56876947:C:G	3.66487e-57	-1.07932e-09	-1.46457	6.84007e-17	-1.07932e-09	-1.4306
56877059	chr3:56877059:G:A	4.60796e-57	-1.07932e-09	-1.23558	7.15577e-17	-1.07932e-09	-1.38548
56877083	chr3:56877083:A:G	7.93663e-58	-2.03714	-0.95732	4.96165e-15	4.08296	-1.22945
56877368	chr3:56877368:C:T	2.85413e-56	-1.07932e-09	0.587986	1.75496e-16	-1.07932e-09	-0.488373
56877432	chr3:56877432:C:G	1.57539e-57	-1.02502	-1.28384	1.07642e-17	-1.98373	-1.29603
56877677	chr3:56877677:T:A	4.36753e-57	-1.07932e-09	-1.28917	8.28274e-17	-1.07932e-09	-1.23923
56877995	chr3:56877995:G:A	4.24799e-57	-1.07932e-09	-1.31692	8.76733e-17	-1.07932e-09	-1.18237
56878430	chr3:56878430:T:C	6.36588e-57	-1.07932e-09	-0.912414	6.90586e-17	-1.07932e-09	-1.42103
56878692	chr3:56878692:T:C	6.55078e-57	-0.883782	-4.45018e-10	2.01165e-17	-2.65445	-4.45018e-10
56878756	chr3:56878756:G:A	6.06319e-57	-1.07932e-09	-0.961131	1.20046e-16	-1.07932e-09	-0.868113
56878838	chr3:56878838:G:A	1.56015e-56	-1.07932e-09	-0.0159984	1.67551e-16	-1.07932e-09	-0.5347
56878847	chr3:56878847:C:T	1.59962e-56	-1.07932e-09	0.00898623	1.23378e-16	-1.07932e-09	-0.840738
56879046	chr3:56879046:T:C	6.78619e-57	-1.07932e-09	-0.848477	7.86167e-17	-1.07932e-09	-1.2914
56879296	chr3:56879296:G:A	9.81842e-53	10.1965	-1.46529	1.15068e-17	-1.75228	-1.46077
56879314	chr3:56879314:A:G	3.90866e-57	-1.07932e-09	-1.40017	6.60268e-17	-1.07932e-09	-1.46593
56879337	chr3:56879337:A:C	2.39866e-52	10.9386	-1.31412	1.97302e-17	-1.48657	-1.18727
56879490	chr3:56879490:G:A	1.61148e-56	-1.07932e-09	0.0163725	1.35873e-16	-1.07932e-09	-0.744267
56880026	chr3:56880026:G:C	2.49461e-46	23.7956	-0.316365	7.82409e-06	23.6798	0.352476
56880126	chr3:56880126:T:C	8.17874e-57	0.802411	-1.46424	4.19731e-09	17.0654	-0.563663
56881358	chr3:56881358:A:T	3.96594e-57	-1.07932e-09	-1.38562	6.95805e-17	-1.07932e-09	-1.4135
56881568	chr3:56881568:G:A	1.14894e-56	-0.321942	-4.45018e-10	3.47781e-17	-2.107	-4.45018e-10
56881691	chr3:56881691:T:C	1.67937e-53	7.28763	-0.322237	3.72848e-14	5.61689	-0.746539
56881843	chr3:56881843:A:C	9.24526e-57	-0.539257	-4.45018e-10	3.38659e-17	-2.13358	-4.45018e-10
56882275	chr3:56882275:G:A	1.87821e-56	-1.07932e-09	0.169537	2.54301e-16	-1.07932e-09	-0.117469
56882428	chr3:56882428:C:A	3.7254e-57	-1.07932e-09	-1.44819	7.685e-17	-1.07932e-09	-1.31413
56882456	chr3:56882456:A:G	4.54217e-57	-1.07932e-09	-1.24996	8.80918e-17	-1.07932e-09	-1.17761
56883295	chr3:56883295:T:C	3.66076e-57	-1.07932e-09	-1.4657	8.58435e-17	-1.07932e-09	-1.20346
56883694	chr3:56883694:A:C	6.20047e-57	-1.07932e-09	-0.938741	9.40069e-17	-1.07932e-09	-1.11262
56883929	chr3:56883929:G:A	7.33172e-58	-1.74775	-1.32599	3.36474e-15	3.22964	-0.764526
56884374	chr3:56884374:C:A	7.58868e-57	-1.07932e-09	-0.73671	8.3691e-17	-1.07932e-09	-1.22886
56884409	chr3:56884409:C:G	9.77239e-57	-1.07932e-09	-0.483806	1.35471e-16	-1.07932e-09	-0.747233
56884493	chr3:56884493:G:A	4.14711e-57	-1.07932e-09	-1.34096	7.24648e-17	-1.07932e-09	-1.37289
56884732	chr3:56884732:C:T	1.18653e-57	-1.1288	-1.46353	6.08364e-18	-2.61941	-1.23097
56884761	chr3:56884761:T:G	9.48805e-57	-0.513334	-4.45018e-10	2.34068e-17	-2.50296	-4.45018e-10
56884937	chr3:56884937:G:A	2.98983e-42	33.8883	-1.01763	2.06619e-09	17.0845	-1.29148
56885407	chr3:56885407:C:T	3.46269e-47	22.9704	-1.46589	4.80547e-06	24.4354	-0.890638
56885482	chr3:56885482:C:A	3.15202e-51	13.3542	-1.15398	1.04321e-14	4.67352	-1.07686
56885784	chr3:56885784:C:T	4.05366e-52	11.5486	-1.3994	8.77481e-15	4.71897	-1.29532
56885875	chr3:56885875:C:T	1.2773e-56	-1.07932e-09	-0.216033	1.59793e-16	-1.07932e-09	-0.582106
56885910	chr3:56885910:T:C	1.2456e-56	-1.07932e-09	-0.241162	1.59335e-16	-1.07932e-09	-0.584981
56885955	chr3:56885955:T:G	6.08481e-57	-1.07932e-09	-0.957571	9.28504e-17	-1.07932e-09	-1.125
56886005	chr3:56886005:C:T	1.3449e-57	-1.00298	-1.46407	7.01967e-18	-2.2586	-1.44867
56886373	chr3:56886373:A:G	4.7859e-57	-1.07932e-09	-1.19769	7.03072e-17	-1.07932e-09	-1.40311
56886606	chr3:56886606:C:T	1.14822e-49	16.5401	-0.744603	3.88605e-17	-1.18584	-0.81017
56886607	chr3:56886607:G:A	6.58847e-57	-1.07932e-09	-0.878046	9.46037e-17	-1.07932e-09	-1.10629
56886881	chr3:56886881:G:A	4.42764e-41	35.3392	0.226653	2.92857e-09	16.9157	-0.773941
56887167	chr3:56887167:C:T	1.28126e-56	-1.07932e-09	-0.21294	1.60207e-16	-1.07932e-09	-0.579521
56887943	chr3:56887943:C:T	6.35982e-57	0.488268	-1.40163	5.96811e-14	6.44769	-1.1069
56889935	chr3:56889935:G:A	1.54488e-56	-1.07932e-09	-0.0258359	1.85412e-16	-1.07932e-09	-0.433408
56889970	chr3:56889970:G:A	9.84285e-57	-1.07932e-09	-0.476621	7.86682e-17	-1.07932e-09	-1.29075
56889990	chr3:56889990:A:AGCT	1.28069e-57	-1.05619	-1.45978	6.91225e-18	-2.28559	-1.4371
56890109	chr3:56890109:G:C	9.92225e-57	-1.07932e-09	-0.468587	1.38585e-16	-1.07932e-09	-0.724507
56890333	chr3:56890333:C:A	9.37341e-50	16.8496	-1.25698	2.56134e-17	-1.09656	-1.31631
56890458	chr3:56890458:G:A	4.05085e-57	-1.07932e-09	-1.36444	8.41032e-17	-1.07932e-09	-1.22394
56890600	chr3:56890600:C:T	5.93422e-50	16.4665	-1.33101	2.182e-17	-1.19603	-1.37713
56890683	chr3:56890683:G:A	3.75586e-51	13.6637	-1.28828	1.12542e-14	4.88398	-1.21147
56890771	chr3:56890771:C:G	9.16215e-58	-1.5293	-1.32158	9.08741e-18	-2.61044	-0.838656
56890809	chr3:56890809:C:T	1.66501e-56	-1.07932e-09	0.0490484	2.19508e-16	-1.07932e-09	-0.264598
56890832	chr3:56890832:G:A	7.22361e-50	16.3555	-1.02344	2.74248e-17	-1.23024	-1.1143
56891024	chr3:56891024:G:C	4.84869e-57	-1.07932e-09	-1.18466	9.51062e-17	-1.07932e-09	-1.10099
56891207	chr3:56891207:G:A	3.44341e-42	33.5093	-0.497435	3.19095e-10	15.1889	-1.26385
56891368	chr3:56891368:T:C	4.82478e-57	-1.07932e-09	-1.1896	9.65311e-17	-1.07932e-09	-1.08612
56891674	chr3:56891674:G:A	8.10844e-58	-2.68283	-0.290212	1.16189e-17	-2.29793	-0.905427
56891856	chr3:56891856:G:A	8.28134e-52	10.9844	-0.120885	4.07226e-17	-1.58156	-0.367644
56891897	chr3:56891897:C:T	6.29462e-55	3.45685	0.224644	2.40661e-15	2.1004	0.0295869
56892055	chr3:56892055:G:C	4.01677e-57	-2.6843	1.31141	1.00443e-16	-0.852882	-0.193519
56892138	chr3:56892138:A:G	4.12232e-58	-2.68425	-0.965283	4.51696e-17	-0.524936	-1.32063
56892240	chr3:56892240:C:A	3.91577e-57	-1.07932e-09	-1.39835	7.05847e-17	-1.07932e-09	-1.39917
56892405	chr3:56892405:TA:T	1.77164e-56	-1.07932e-09	0.111125	2.40934e-16	-1.07932e-09	-0.171466
56892584	chr3:56892584:T:C	2.46487e-56	-1.07932e-09	0.441357	1.5581e-16	-1.07932e-09	-0.607353
56892995	chr3:56892995:G:A	3.35159e-58	-2.60396	-1.25256	1.088e-15	2.53005	-1.19395
56893139	chr3:56893139:C:T	4.36514e-57	-1.07932e-09	-1.28972	6.65587e-17	-1.07932e-09	-1.4579
56893536	chr3:56893536:T:G	5.39555e-41	36.1317	-0.368146	3.00256e-09	17.3293	-1.16253
56893581	chr3:56893581:G:A	3.64336e-41	35.7432	-0.372264	2.20322e-09	17.0207	-1.16345
56894171	chr3:56894171:C:T	4.36972e-57	-1.07932e-09	-1.28867	7.13083e-17	-1.07932e-09	-1.38898
56894438	chr3:56894438:C:A	2.00847e-41	34.7488	0.0265306	3.78826e-09	17.265	-0.865848
56894631	chr3:56894631:C:T	1.38325e-56	-1.07932e-09	-0.136343	8.17022e-17	-1.07932e-09	-1.25291
56894991	chr3:56894991:C:T	4.89015e-57	-1.07932e-09	-1.17614	9.58007e-17	-1.07932e-09	-1.09372
56895038	chr3:56895038:C:T	6.95013e-45	27.1823	-0.375865	1.0803e-12	9.67921	-1.44245
56895263	chr3:56895263:G:C	1.38157e-57	-2.44015	-4.45018e-10	2.10587e-17	-2.60868	-4.45018e-10
56895343	chr3:56895343:A:G	7.98298e-57	-0.686056	-4.45018e-10	4.12429e-17	-1.93651	-4.45018e-10
56895470	chr3:56895470:TTA:T	1.25063e-57	-2.53972	-4.45018e-10	2.38778e-16	-0.180455	-4.45018e-10
56895471	chr3:56895471:TA:T	3.04402e-45	25.9808	-4.45018e-10	1.39647e-06	22.309	-4.45018e-10
56895933	chr3:56895933:T:C	1.81693e-56	0.973023	-0.836656	1.78572e-16	0.120355	-0.591349
56896018	chr3:56896018:C:T	4.86245e-57	-1.07932e-09	-1.18182	9.52745e-17	-1.07932e-09	-1.09923
56896040	chr3:56896040:C:T	9.03786e-58	-2.26007	-0.604462	1.02362e-15	1.33104	-0.0559306
56896076	chr3:56896076:C:T	9.09956e-50	16.7601	-1.1971	2.64622e-17	-1.11135	-1.26892
56896296	chr3:56896296:G:A	9.61385e-58	-2.22436	-0.578388	9.53069e-16	1.2258	-0.0220996
56896564	chr3:56896564:T:C	3.73728e-57	-1.07932e-09	-1.44501	6.60149e-17	-1.07932e-09	-1.46611
56897113	chr3:56897113:C:T	2.02813e-48	20.097	-1.42999	6.32039e-18	-2.66868	-1.14353
56897594	chr3:56897594:C:T	3.66154e-57	-1.07932e-09	-1.46548	8.2808e-17	-1.07932e-09	-1.23946
56897691	chr3:56897691:C:T	5.18773e-57	-1.11707	-4.45018e-10	4.5462e-17	-1.83911	-4.45018e-10
56897952	chr3:56897952:C:T	4.43131e-57	-1.07932e-09	-1.27467	6.64744e-17	-1.07932e-09	-1.45917
56898339	chr3:56898339:A:T	6.44516e-52	10.6129	-4.45018e-10	0.0152322	31.6062	-4.45018e-10
56898389	chr3:56898389:A:G	4.23422e-57	-1.07932e-09	-1.32017	7.54647e-17	-1.07932e-09	-1.33232
56898434	chr3:56898434:C:T	1.75575e-56	-1.07932e-09	0.102112	2.08638e-16	-1.07932e-09	-0.315386
56898680	chr3:56898680:G:A	9.05344e-58	-1.90067	-0.962137	3.36414e-15	2.77281	-0.307869
56898724	chr3:56898724:C:T	2.15873e-56	-2.63142	2.94015	7.12284e-16	-2.33617	3.24866
56898767	chr3:56898767:C:T	8.96834e-57	-1.07932e-09	-0.569666	1.41276e-16	-1.07932e-09	-0.705273
56898792	chr3:56898792:T:C	9.54595e-57	-1.07932e-09	-0.50725	1.49022e-16	-1.07932e-09	-0.651891
56899063	chr3:56899063:A:C	7.04995e-58	-1.86176	-1.25117	5.75394e-15	3.98042	-0.978763
56899854	chr3:56899854:A:G	3.38039e-56	-1.07932e-09	0.757208	1.80527e-16	-1.07932e-09	-0.460107
56900017	chr3:56900017:T:C	3.82309e-57	-1.07932e-09	-1.42231	6.61501e-17	-1.07932e-09	-1.46406
56900203	chr3:56900203:T:G	7.71963e-57	-1.07932e-09	-0.719601	1.24161e-16	-1.07932e-09	-0.83441
56900701	chr3:56900701:G:A	9.37006e-55	5.19975	-1.12043	2.69577e-10	13.8672	-0.110809
56900766	chr3:56900766:T:C	3.12869e-56	-1.07932e-09	0.679833	1.82634e-16	-1.07932e-09	-0.448504
56900800	chr3:56900800:A:C	4.94476e-58	-2.17651	-1.29112	7.79637e-16	2.04469	-1.04185
56900890	chr3:56900890:C:T	8.53535e-57	-1.07932e-09	-0.61915	1.33411e-16	-1.07932e-09	-0.762553
56900933	chr3:56900933:C:G	1.45177e-56	-1.07932e-09	-0.088001	1.2354e-16	-1.07932e-09	-0.839422
56901196	chr3:56901196:G:A	1.69364e-49	16.1909	-0.00667856	2.6722e-17	-1.57363	-0.796866
56901353	chr3:56901353:C:A	1.45547e-43	29.7902	0.0579458	6.808e-11	13.2722	-0.891979
56901709	chr3:56901709:G:A	3.73139e-57	-1.07932e-09	-1.44659	7.72411e-17	-1.07932e-09	-1.30906
56901825	chr3:56901825:T:C	1.53594e-57	-2.33423	-4.45018e-10	2.4051e-17	-2.47581	-4.45018e-10
56902041	chr3:56902041:C:T	4.96032e-57	-1.07932e-09	-1.1619	1.15407e-16	-1.07932e-09	-0.907527
56902310	chr3:56902310:T:C	3.90061e-57	-1.07932e-09	-1.40223	6.81584e-17	-1.07932e-09	-1.43415
56902525	chr3:56902525:C:T	2.71209e-57	-1.76565	-4.45018e-10	3.41221e-16	0.176543	-4.45018e-10
56902653	chr3:56902653:A:G	5.68673e-57	-1.07932e-09	-1.02523	1.19299e-16	-1.07932e-09	-0.874351
56902783	chr3:56902783:T:C	4.34013e-57	-1.07932e-09	-1.29546	7.64176e-17	-1.07932e-09	-1.31977
56903093	chr3:56903093:G:C	3.76447e-57	-1.07932e-09	-1.43776	6.63896e-17	-1.07932e-09	-1.46045
56903217	chr3:56903217:A:G	4.0222e-57	-1.07932e-09	-1.37154	9.99164e-17	-1.07932e-09	-1.05165
56904310	chr3:56904310:C:A	1.64369e-56	-1.07932e-09	0.0361617	1.95774e-16	-1.07932e-09	-0.379029
56904371	chr3:56904371:G:A	3.61038e-58	-2.59408	-1.18806	9.61323e-16	2.45818	-1.24585
56904465	chr3:56904465:A:C	8.01401e-58	-1.51934	-1.46542	5.39275e-18	-2.50869	-1.46224
56905657	chr3:56905657:A:G	2.10256e-56	-1.07932e-09	0.282371	2.78578e-16	-1.07932e-09	-0.0262889
56906301	chr3:56906301:T:C	3.99807e-57	-1.07932e-09	-1.37756	8.11205e-17	-1.07932e-09	-1.26005
56906469	chr3:56906469:A:G	5.70886e-56	-1.07932e-09	1.28124	2.83177e-16	-1.07932e-09	-0.00991581
56906574	chr3:56906574:G:A	4.77367e-57	-1.07932e-09	-1.20025	7.73445e-17	-1.07932e-09	-1.30772
56906697	chr3:56906697:G:A	4.01279e-57	-1.07932e-09	-1.37388	8.21528e-17	-1.07932e-09	-1.24741
56906791	chr3:56906791:C:T	2.36947e-52	11.0258	-1.4136	5.78623e-15	4.34083	-1.33358
56907084	chr3:56907084:T:C	3.07625e-56	1.82624	-1.16331	2.79111e-09	17.5387	-1.44499
56907475	chr3:56907475:T:G	4.05411e-51	11.8692	0.582681	5.63892e-17	-1.38516	-0.238546
56907558	chr3:56907558:A:C	2.14347e-52	10.9736	-1.46165	5.52677e-15	4.37776	-1.41639
56907631	chr3:56907631:C:T	4.70752e-57	-1.07932e-09	-1.21421	7.60656e-17	-1.07932e-09	-1.32439
56907734	chr3:56907734:G:A	5.47716e-58	-2.15853	-1.20683	1.07466e-14	4.58144	-0.955085
56907947	chr3:56907947:C:T	1.55159e-40	37.1597	-0.33981	3.90628e-09	17.5456	-1.11574
56908042	chr3:56908042:T:G	2.12174e-38	40.2833	1.45473	1.90464e-15	2.00153	-0.105466
56908120	chr3:56908120:A:G	4.90387e-57	-1.07932e-09	-1.17334	7.87756e-17	-1.07932e-09	-1.28938
56908383	chr3:56908383:A:G	1.12871e-52	10.1902	-1.31953	3.05256e-15	3.63206	-1.26431
56908882	chr3:56908882:T:C	6.25207e-57	-1.07932e-09	-0.930455	7.06274e-17	-1.07932e-09	-1.39857
56909080	chr3:56909080:G:A	3.93902e-57	-1.07932e-09	-1.39244	7.10074e-17	-1.07932e-09	-1.3932
56909180	chr3:56909180:A:G	9.33069e-57	-1.07932e-09	-0.530058	8.45928e-17	-1.07932e-09	-1.21814
56909188	chr3:56909188:G:A	4.59116e-57	-1.07932e-09	-1.23923	7.51405e-17	-1.07932e-09	-1.33663
56909221	chr3:56909221:A:C	4.36425e-58	-2.14174	-1.45077	4.49027e-13	7.78822	-0.429373
56909677	chr3:56909677:A:G	4.55334e-57	-1.07932e-09	-1.24751	7.46735e-17	-1.07932e-09	-1.34286
56909869	chr3:56909869:C:T	4.436e-57	-1.07932e-09	-1.27361	7.4878e-17	-1.07932e-09	-1.34013
56909991	chr3:56909991:T:C	3.90035e-57	-1.07932e-09	-1.4023	7.01886e-17	-1.07932e-09	-1.4048
56910154	chr3:56910154:C:G	6.1071e-57	-1.07932e-09	-0.953914	6.89115e-17	-1.07932e-09	-1.42316
56910270	chr3:56910270:A:G	5.79018e-57	-1.07932e-09	-1.0072	6.83689e-17	-1.07932e-09	-1.43107
56910464	chr3:56910464:A:G	1.05848e-52	10.2002	-1.39382	3.09759e-15	3.73583	-1.35344
56910492	chr3:56910492:A:C	5.19963e-57	-1.07932e-09	-1.11478	6.90504e-17	-1.07932e-09	-1.42115
56910515	chr3:56910515:C:T	5.91896e-57	-0.985207	-4.45018e-10	2.06142e-15	1.97516	-4.45018e-10
56910529	chr3:56910529:T:C	4.91969e-57	-1.07932e-09	-1.17012	6.6195e-17	-1.07932e-09	-1.46338
56910970	chr3:56910970:G:A	1.72222e-52	10.4334	-1.14019	4.73377e-15	3.88864	-1.08215
56911437	chr3:56911437:C:T	9.97281e-57	-1.07932e-09	-0.463504	1.34917e-16	-1.07932e-09	-0.751325
56911712	chr3:56911712:T:C	9.81474e-57	-1.07932e-09	-0.479482	1.3311e-16	-1.07932e-09	-0.764814
56911714	chr3:56911714:T:C	6.99095e-57	-1.07932e-09	-0.81875	1.01214e-16	-1.07932e-09	-1.03875
56911888	chr3:56911888:A:G	7.26305e-57	-1.07932e-09	-0.780567	1.02612e-16	-1.07932e-09	-1.02503
56911898	chr3:56911898:A:G	3.93984e-57	-1.07932e-09	-1.39223	1.2012e-16	-1.07932e-09	-0.867494
56912354	chr3:56912354:T:C	5.12243e-57	-1.07932e-09	-1.12974	6.65447e-17	-1.07932e-09	-1.45811
56912667	chr3:56912667:C:T	9.60346e-50	16.3989	-0.782034	3.8499e-17	-1.0694	-0.935958
56913687	chr3:56913687:C:T	3.21061e-58	-2.67521	-1.22429	8.44094e-18	-2.08018	-1.44271
56913861	chr3:56913861:G:A	4.6166e-57	-1.07932e-09	-1.23371	7.73419e-17	-1.07932e-09	-1.30775
56913884	chr3:56913884:C:T	4.55231e-41	35.2991	0.294495	3.83368e-09	17.0792	-0.668138
56913893	chr3:56913893:G:A	2.53915e-58	-2.67607	-1.45806	7.83416e-18	-2.16931	-1.42818
56914180	chr3:56914180:G:A	2.54003e-58	-2.6794	-1.45437	8.07827e-18	-2.13228	-1.43453
56914423	chr3:56914423:A:G	7.18232e-57	-0.791744	-4.45018e-10	3.64355e-17	-2.06045	-4.45018e-10
56914461	chr3:56914461:A:G	7.92013e-57	-1.07932e-09	-0.693959	1.09902e-16	-1.07932e-09	-0.956399
56914629	chr3:56914629:C:T	2.58495e-58	-2.67073	-1.44551	7.42585e-18	-2.20527	-1.44575
56914716	chr3:56914716:C:T	2.85574e-57	-0.387367	-1.32667	1.26367e-17	-1.75996	-1.35942
56915073	chr3:56915073:A:C	2.73986e-40	38.09	-0.701498	4.07143e-09	17.7529	-1.28162
56915080	chr3:56915080:AT:A	8.47791e-57	-1.07932e-09	-0.625903	1.16048e-16	-1.07932e-09	-0.901981
56915256	chr3:56915256:G:A	4.43082e-57	-1.07932e-09	-1.27478	7.24214e-17	-1.07932e-09	-1.37349
56915679	chr3:56915679:A:C	7.509e-57	-1.07932e-09	-0.747264	7.36425e-17	-1.07932e-09	-1.35677
56915788	chr3:56915788:A:G	7.89502e-53	9.6316	-1.1184	2.62848e-15	3.47973	-1.26155
56915890	chr3:56915890:A:G	4.55874e-57	-1.07932e-09	-1.24632	6.60101e-17	-1.07932e-09	-1.46618
56916027	chr3:56916027:G:A	1.72033e-50	15.36	-1.46271	3.08701e-05	26.8669	-1.46211
56916580	chr3:56916580:G:C	8.49895e-57	-1.07932e-09	-0.623424	1.1606e-16	-1.07932e-09	-0.901882
56916824	chr3:56916824:G:A	4.1935e-48	20.8071	-1.4137	8.71012e-13	9.48558	-1.46416
56916849	chr3:56916849:C:A	3.58686e-58	-2.59975	-1.18893	6.34212e-18	-2.37845	-1.43033
56916932	chr3:56916932:T:C	6.96023e-57	-1.07932e-09	-0.823154	1.38437e-16	-1.07932e-09	-0.725574
56917073	chr3:56917073:T:G	1.21236e-57	-2.5708	-4.45018e-10	2.57669e-16	-0.104311	-4.45018e-10
56917511	chr3:56917511:G:A	1.41181e-55	2.18667	-4.45018e-10	2.10066e-17	-2.61115	-4.45018e-10
56918002	chr3:56918002:G:C	7.97941e-57	-0.686502	-4.45018e-10	2.86084e-17	-2.30229	-4.45018e-10
56918092	chr3:56918092:C:T	3.69037e-57	-1.07932e-09	-1.45764	7.10197e-17	-1.07932e-09	-1.39303
56918573	chr3:56918573:CA:C	5.9976e-57	-1.07932e-09	-0.972008	6.89231e-17	-1.07932e-09	-1.423
56918672	chr3:56918672:A:G	3.96801e-57	-1.07932e-09	-1.3851	6.7839e-17	-1.07932e-09	-1.43885
56919146	chr3:56919146:A:C	7.84204e-42	34.7115	-0.876606	1.44916e-08	18.4792	-0.738325
56919157	chr3:56919157:G:A	2.2295e-57	-0.568566	-1.39302	1.08232e-17	-1.85687	-1.41743
56919235	chr3:56919235:A:T	1.28588e-56	-1.07932e-09	-0.20934	1.89298e-16	-1.07932e-09	-0.412668
56919596	chr3:56919596:C:T	2.42633e-41	35.6515	-0.68709	2.08281e-09	17.0726	-1.27163
56919693	chr3:56919693:A:T	2.4177e-53	8.73436	-1.40457	3.70276e-15	3.89389	-1.33304
56919710	chr3:56919710:T:C	1.88268e-40	37.664	-0.650676	8.58048e-09	18.4682	-1.25148
56919763	chr3:56919763:G:A	1.01614e-56	-1.07932e-09	-0.444772	1.29377e-16	-1.07932e-09	-0.793258
56920425	chr3:56920425:G:A	6.63898e-56	0.919565	0.512611	2.57693e-17	-2.05694	-0.34986
56920493	chr3:56920493:G:A	1.72744e-55	3.43428	-1.04584	3.76557e-14	5.83223	-0.951981
56920735	chr3:56920735:AT:A	9.8005e-57	-1.07932e-09	-0.480934	1.17914e-16	-1.07932e-09	-0.886036
56920743	chr3:56920743:A:G	1.87796e-56	-1.07932e-09	0.169403	1.88818e-16	-1.07932e-09	-0.415206
56920828	chr3:56920828:A:G	4.63173e-57	-1.07932e-09	-1.23044	7.66551e-17	-1.07932e-09	-1.31667
56920867	chr3:56920867:G:A	4.52656e-54	6.06423	-0.409875	1.88901e-14	3.90452	0.285881
56920912	chr3:56920912:A:G	5.3875e-57	-1.07932e-09	-1.07929	8.22505e-17	-1.07932e-09	-1.24622
56921226	chr3:56921226:A:AC	5.78014e-57	-1.07932e-09	-1.00894	1.38205e-16	-1.07932e-09	-0.727247
56921500	chr3:56921500:T:C	6.69202e-57	-1.07932e-09	-0.862451	7.45745e-17	-1.07932e-09	-1.34419
56921960	chr3:56921960:A:G	4.62318e-57	-1.07932e-09	-1.23228	1.18057e-16	-1.07932e-09	-0.884823
56922206	chr3:56922206:C:T	5.27997e-57	-1.07932e-09	-1.09945	9.06654e-17	-1.07932e-09	-1.14881
56922208	chr3:56922208:C:T	1.64181e-57	-2.00695	-0.260615	2.57741e-17	-1.60274	-0.80388
56922765	chr3:56922765:G:C	6.06521e-58	-2.00588	-1.2575	2.29729e-17	-1.19682	-1.32485
56922924	chr3:56922924:G:A	1.15883e-57	-1.15051	-1.46544	1.73464e-17	-1.60615	-1.19645
56923517	chr3:56923517:A:T	9.93656e-57	-0.297753	-0.169394	2.52375e-17	-2.0954	-0.332258
56923618	chr3:56923618:T:C	1.11415e-57	-2.65528	-4.45018e-10	1.97328e-17	-2.67371	-4.45018e-10
56924330	chr3:56924330:G:A	1.20201e-56	-0.51605	0.239259	3.28841e-17	-2.21125	0.0482493
56924619	chr3:56924619:T:C	4.42461e-57	-1.07932e-09	-1.27618	7.70638e-17	-1.07932e-09	-1.31135
56924649	chr3:56924649:G:A	4.59764e-57	-1.62944	0.391614	3.98253e-17	-2.18887	0.217386
56924960	chr3:56924960:C:A	3.76113e-57	-1.07932e-09	-1.43865	6.76195e-17	-1.07932e-09	-1.44209
56925652	chr3:56925652:A:G	1.01198e-57	-2.15583	-0.595633	2.10665e-17	-1.46768	-1.14063
56926093	chr3:56926093:C:T	1.69123e-56	-1.07932e-09	0.0646736	1.22104e-16	-1.07932e-09	-0.851116
56926420	chr3:56926420:G:A	1.11161e-57	-2.65756	-4.45018e-10	2.66971e-17	-2.37143	-4.45018e-10
56926429	chr3:56926429:AGTG:A	3.76113e-57	-1.07932e-09	-1.43865	6.76195e-17	-1.07932e-09	-1.44209
56926466	chr3:56926466:C:T	4.72265e-57	-1.07932e-09	-1.211	8.68125e-17	-1.07932e-09	-1.19224
56926490	chr3:56926490:C:T	1.64463e-57	-1.10747	-1.15838	8.32422e-17	-1.36601	0.131777
56926622	chr3:56926622:C:T	7.57866e-57	-1.07932e-09	-0.738031	1.33082e-16	-1.07932e-09	-0.765019
56926860	chr3:56926860:A:AC	2.98757e-58	-2.67782	-1.29368	2.41509e-17	-1.01285	-1.45881
56927073	chr3:56927073:T:C	5.16674e-57	-1.07932e-09	-1.12113	9.2244e-17	-1.07932e-09	-1.13155
56927241	chr3:56927241:T:C	6.71036e-57	-1.07932e-09	-0.859714	9.04565e-17	-1.07932e-09	-1.15112
56927271	chr3:56927271:A:G	3.64759e-56	-1.07932e-09	0.833284	4.85422e-16	-1.07932e-09	0.529031
56927603	chr3:56927603:C:T	3.5501e-57	-0.0340321	-1.46236	5.69869e-18	-2.66927	-1.24648
56927843	chr3:56927843:G:C	1.00679e-56	-1.07932e-09	-0.454018	1.40823e-16	-1.07932e-09	-0.708484
56928349	chr3:56928349:TCA:T	1.3715e-57	-1.19665	-1.25081	6.44009e-17	-1.43423	-0.0566284
56928365	chr3:56928365:T:C	1.85819e-56	1.08868	-0.929855	2.50364e-16	1.06816	-1.20123
56928530	chr3:56928530:G:A	6.95366e-57	-1.07932e-09	-0.824099	1.22359e-16	-1.07932e-09	-0.849029
56929162	chr3:56929162:G:C	2.0027e-56	-1.07932e-09	0.233714	1.31745e-16	-1.07932e-09	-0.775116
56929215	chr3:56929215:T:G	7.79626e-57	-1.07932e-09	-0.709723	1.13377e-16	-1.07932e-09	-0.92527
56929316	chr3:56929316:C:T	1.04479e-57	-2.13638	-0.583164	2.60118e-17	-1.38936	-1.00808
56929702	chr3:56929702:C:T	1.51921e-56	-1.07932e-09	-0.0425905	2.03504e-16	-1.07932e-09	-0.340302
56929971	chr3:56929971:G:A	8.07551e-58	-2.51426	-0.462853	4.96332e-17	-0.72706	-1.02427
56930327	chr3:56930327:A:C	1.58822e-57	-2.30075	-4.45018e-10	2.16205e-17	-2.58234	-4.45018e-10
56930581	chr3:56930581:A:G	1.68783e-56	-1.07932e-09	0.0626624	2.18814e-16	-1.07932e-09	-0.267768
56930646	chr3:56930646:T:C	3.35262e-58	-2.45988	-1.39633	3.39479e-17	-0.695866	-1.4353
56930731	chr3:56930731:C:T	1.07269e-56	-1.07932e-09	-0.390616	1.5272e-16	-1.07932e-09	-0.62738
56931039	chr3:56931039:A:G	3.9007e-58	-2.40547	-1.29932	3.07153e-17	-0.863452	-1.36777
56932089	chr3:56932089:T:C	3.69153e-57	-1.07932e-09	-1.45733	6.65815e-17	-1.07932e-09	-1.45756
56932702	chr3:56932702:A:C	7.93236e-57	0.652472	-1.34489	8.21098e-18	-2.66923	-0.88128
56932938	chr3:56932938:G:A	3.75694e-58	-2.41216	-1.33018	3.02364e-17	-0.855445	-1.3915
56933821	chr3:56933821:T:C	4.06007e-57	-1.36217	-4.45018e-10	2.79957e-16	-0.0213524	-4.45018e-10
56934480	chr3:56934480:G:A	2.96272e-57	-1.47203	-0.205232	6.08866e-16	0.695348	0.0602625
56934513	chr3:56934513:A:G	3.40125e-57	-0.698074	-0.84115	7.72559e-18	-2.14533	-1.46612
56934614	chr3:56934614:C:T	1.30191e-56	-1.07932e-09	-0.196947	1.01416e-16	-1.07932e-09	-1.03675
56934677	chr3:56934677:T:C	5.81501e-57	-1.07932e-09	-1.00293	1.03459e-16	-1.07932e-09	-1.01681
56934792	chr3:56934792:G:A	4.97593e-58	-2.6828	-0.778537	2.30496e-17	-1.80977	-0.708566
56934857	chr3:56934857:G:A	1.44198e-56	0.562336	-0.657101	9.83234e-16	0.345069	0.88979
56934898	chr3:56934898:G:A	4.13235e-58	-2.3741	-1.273	2.60091e-17	-1.0147	-1.38284
56934912	chr3:56934912:G:A	5.8135e-57	-1.07932e-09	-1.00318	1.03436e-16	-1.07932e-09	-1.01704
56935032	chr3:56935032:G:A	3.8929e-58	-2.38801	-1.31879	2.86498e-17	-0.917593	-1.38325
56935065	chr3:56935065:T:A	5.7975e-58	-2.36323	-0.945295	3.53613e-17	-1.00058	-1.08979
56935154	chr3:56935154:A:G	2.92189e-57	-0.73289	-0.958245	7.92473e-18	-2.12877	-1.45723
56935204	chr3:56935204:C:T	5.10982e-57	-1.07932e-09	-1.1322	8.05028e-17	-1.07932e-09	-1.2677
56935268	chr3:56935268:G:A	1.33388e-56	-1.07932e-09	-0.172686	1.0246e-16	-1.07932e-09	-1.02652
56935538	chr3:56935538:G:A	4.84464e-57	-1.07932e-09	-1.18549	9.29559e-17	-1.07932e-09	-1.12386
56936167	chr3:56936167:C:T	5.79635e-57	-1.07932e-09	-1.00614	1.03135e-16	-1.07932e-09	-1.01995
56936270	chr3:56936270:C:T	2.41402e-57	-1.88208	-4.45018e-10	4.26403e-17	-1.90319	-4.45018e-10
56936511	chr3:56936511:T:C	3.7589e-58	-2.37572	-1.36611	2.69482e-17	-0.944653	-1.41742
56936645	chr3:56936645:T:C	7.0461e-57	-1.07932e-09	-0.810892	1.1355e-16	-1.07932e-09	-0.923743
56937256	chr3:56937256:G:A	1.83998e-56	-1.07932e-09	0.148974	2.34841e-16	-1.07932e-09	-0.19708
56937684	chr3:56937684:C:A	5.58995e-57	-1.07932e-09	-1.0424	8.31763e-17	-1.07932e-09	-1.23503
56938123	chr3:56938123:T:A	5.11526e-57	-1.07932e-09	-1.13114	9.19448e-17	-1.07932e-09	-1.1348
56938136	chr3:56938136:C:T	1.3191e-56	-1.07932e-09	-0.183831	1.3593e-16	-1.07932e-09	-0.74385
56938365	chr3:56938365:C:A	2.04577e-56	0.203969	0.0510244	1.88056e-15	0.0163914	1.86694
56938368	chr3:56938368:C:T	4.1217e-57	-1.3471	-4.45018e-10	6.08269e-17	-1.54796	-4.45018e-10
56938651	chr3:56938651:A:G	1.45218e-57	-2.3903	-4.45018e-10	6.07769e-17	-1.54878	-4.45018e-10
56938720	chr3:56938720:G:A	1.30212e-56	-1.07932e-09	-0.196786	1.44546e-16	-1.07932e-09	-0.682387
56938860	chr3:56938860:C:T	3.69647e-58	-2.40834	-1.35023	2.59932e-17	-0.972139	-1.42601
56938882	chr3:56938882:T:G	5.63624e-57	-1.07932e-09	-1.03415	9.53348e-17	-1.07932e-09	-1.09859
56939174	chr3:56939174:C:T	6.77707e-57	-1.07932e-09	-0.849822	1.58202e-16	-1.07932e-09	-0.592115
56939336	chr3:56939336:T:C	3.70494e-57	-1.07932e-09	-1.4537	8.38391e-17	-1.07932e-09	-1.22709
56939471	chr3:56939471:C:T	3.46217e-58	-2.49149	-1.33257	3.39348e-17	-0.718697	-1.41285
56939705	chr3:56939705:T:C	6.96408e-57	-1.07932e-09	-0.822601	9.16352e-17	-1.07932e-09	-1.13817
56940096	chr3:56940096:G:A	6.02233e-57	-0.37681	-0.591082	6.37094e-18	-2.35981	-1.44443
56940711	chr3:56940711:T:C	4.22808e-58	-2.48045	-1.14376	3.61592e-17	-0.782481	-1.28558
56940918	chr3:56940918:T:C	5.35217e-57	-1.07932e-09	-1.08587	9.03278e-17	-1.07932e-09	-1.15254
56941053	chr3:56941053:G:A	4.28398e-58	-2.46334	-1.14773	3.41668e-17	-0.836398	-1.28834
56941264	chr3:56941264:C:G	1.70404e-56	1.53026	-1.45805	2.96565e-17	-0.838982	-1.42732
56941408	chr3:56941408:A:G	4.20648e-58	-2.48962	-1.13971	3.80767e-17	-0.733158	-1.28323
56941506	chr3:56941506:C:T	3.20883e-58	-2.68288	-1.21717	1.6834e-17	-1.40748	-1.4251
56942207	chr3:56942207:T:C	4.27136e-58	-2.47094	-1.14308	3.5138e-17	-0.811733	-1.28497
56942322	chr3:56942322:T:C	4.19806e-58	-2.46287	-1.16846	3.374e-17	-0.832704	-1.3046
56942830	chr3:56942830:G:A	4.1722e-58	-2.48799	-1.14952	3.68661e-17	-0.75783	-1.29087
56942985	chr3:56942985:T:C	1.80113e-56	-1.07932e-09	0.127632	2.20517e-16	-1.07932e-09	-0.260013
56943155	chr3:56943155:TG:T	3.92524e-57	-0.548077	-0.847861	7.08544e-18	-2.23183	-1.46612
56943213	chr3:56943213:A:G	4.35893e-58	-2.46428	-1.12944	3.48517e-17	-0.830225	-1.27466
56943580	chr3:56943580:C:T	9.76184e-58	-1.32102	-1.46645	1.69388e-17	-1.51728	-1.3091
56943971	chr3:56943971:G:A	2.81083e-57	-1.72989	-4.45018e-10	1.99399e-17	-2.66326	-4.45018e-10
56944049	chr3:56944049:G:A	3.49519e-58	-2.52072	-1.29384	3.68098e-17	-0.659378	-1.39085
56944058	chr3:56944058:C:T	3.62416e-58	-2.49657	-1.28176	3.45914e-17	-0.729488	-1.38289
56944269	chr3:56944269:T:C	6.47654e-57	-1.07932e-09	-0.89518	1.14025e-16	-1.07932e-09	-0.919568
56944327	chr3:56944327:A:G	3.56708e-58	-2.492	-1.3022	3.36252e-17	-0.743411	-1.3973
56944869	chr3:56944869:G:A	2.57647e-56	0.946946	-0.461307	2.07071e-15	0.761318	1.21834
56944934	chr3:56944934:T:C	3.19677e-57	-0.758216	-0.843011	7.83448e-18	-2.13122	-1.46624
56945000	chr3:56945000:G:A	4.01593e-57	-1.07932e-09	-1.3731	7.21692e-17	-1.07932e-09	-1.37697
56945056	chr3:56945056:A:G	3.57362e-58	-2.49114	-1.30124	3.35615e-17	-0.745878	-1.39673
56945063	chr3:56945063:A:C	4.01941e-57	-1.07932e-09	-1.37223	7.22313e-17	-1.07932e-09	-1.37611
56945217	chr3:56945217:G:A	8.54472e-57	-1.07932e-09	-0.618054	1.95889e-16	-1.07932e-09	-0.37844
56945511	chr3:56945511:C:T	2.20281e-56	0.813455	-0.484503	1.73084e-15	0.624414	1.17596
56945907	chr3:56945907:C:G	5.35863e-57	-1.07932e-09	-1.08466	1.62892e-16	-1.07932e-09	-0.562898
56945908	chr3:56945908:C:T	4.05561e-57	-1.07932e-09	-1.36327	7.29039e-17	-1.07932e-09	-1.36685
56945943	chr3:56945943:G:A	3.50355e-58	-2.51639	-1.29578	3.67602e-17	-0.658576	-1.393
56946595	chr3:56946595:C:T	3.65413e-58	-2.47885	-1.29124	3.26104e-17	-0.7807	-1.39066
56946989	chr3:56946989:A:G	4.47688e-57	-0.549138	-0.715303	7.18255e-18	-2.22177	-1.46256
56946997	chr3:56946997:C:T	4.0833e-57	-1.07932e-09	-1.35646	7.36097e-17	-1.07932e-09	-1.35721
56947135	chr3:56947135:T:C	3.53849e-58	-2.50934	-1.29292	3.60332e-17	-0.680802	-1.39074
56947152	chr3:56947152:A:G	4.46073e-57	-0.552299	-0.715756	7.19197e-18	-2.22039	-1.46263
56947782	chr3:56947782:C:T	3.65859e-58	-2.49058	-1.27829	3.42003e-17	-0.743217	-1.38054
56947904	chr3:56947904:A:G	3.66289e-58	-2.46714	-1.30056	3.13943e-17	-0.813176	-1.39618
56948111	chr3:56948111:T:C	8.26245e-57	-1.07932e-09	-0.651645	1.19159e-16	-1.07932e-09	-0.875526
56948328	chr3:56948328:G:A	1.32516e-57	-1.11283	-1.36901	8.9374e-16	2.5531	-1.41367
56948433	chr3:56948433:A:T	5.05351e-57	-1.07932e-09	-1.14328	1.49494e-16	-1.07932e-09	-0.648732
56948456	chr3:56948456:G:A	4.79477e-58	-2.64883	-0.849598	1.30848e-17	-1.94815	-1.13638
56948638	chr3:56948638:T:C	3.70409e-58	-2.47738	-1.27914	3.25324e-17	-0.792663	-1.38109
56948835	chr3:56948835:A:AT	3.65405e-58	-2.66627	-1.10384	5.32619e-18	-2.61561	-1.36774
56949309	chr3:56949309:C:G	6.80973e-58	-1.81075	-1.33685	3.73946e-17	-0.621379	-1.41308
56949356	chr3:56949356:G:C	3.93554e-58	-2.34968	-1.34622	2.32607e-17	-1.08742	-1.4218
56949385	chr3:56949385:C:T	1.4256e-56	-1.07932e-09	-0.106188	1.77677e-16	-1.07932e-09	-0.476018
56950027	chr3:56950027:G:A	3.4593e-58	-2.4598	-1.36509	3.02493e-17	-0.813772	-1.43274
56950206	chr3:56950206:G:A	1.84202e-57	-2.15251	-4.45018e-10	2.00867e-17	-2.65593	-4.45018e-10
56950253	chr3:56950253:G:T	3.18988e-58	-2.62339	-1.28258	2.09878e-17	-1.15931	-1.45274
56950765	chr3:56950765:C:A	3.60461e-58	-2.45722	-1.32652	3.07408e-17	-0.820659	-1.40974
56950933	chr3:56950933:G:A	3.42712e-58	-2.47541	-1.35882	3.18625e-17	-0.765129	-1.42943
56951657	chr3:56951657:G:A	3.21993e-58	-2.49194	-1.40465	3.24326e-17	-0.723244	-1.45358
56951985	chr3:56951985:T:C	5.41024e-57	-1.07932e-09	-1.07507	8.11106e-17	-1.07932e-09	-1.26017
56952475	chr3:56952475:TCC:T	1.00336e-56	-1.07932e-09	-0.457424	1.40588e-16	-1.07932e-09	-0.710157
56952800	chr3:56952800:T:C	1.77082e-56	-1.07932e-09	0.11066	2.16632e-16	-1.07932e-09	-0.277785
56952821	chr3:56952821:G:A	3.52758e-58	-2.49247	-1.31287	3.37761e-17	-0.732031	-1.4042
56953032	chr3:56953032:T:A	3.6422e-58	-2.47169	-1.30168	3.18503e-17	-0.797935	-1.39701
56953248	chr3:56953248:A:C	5.00825e-57	-1.07932e-09	-1.15228	7.90686e-17	-1.07932e-09	-1.28567
56953637	chr3:56953637:C:T	5.44584e-57	-1.07932e-09	-1.06852	1.67243e-16	-1.07932e-09	-0.53654
56954027	chr3:56954027:A:G	1.43319e-57	-1.10762	-1.29584	8.80114e-16	2.57265	-1.44859
56954198	chr3:56954198:T:TGC	3.57404e-58	-2.48388	-1.30837	3.29532e-17	-0.759487	-1.40141
56954302	chr3:56954302:C:T	5.45986e-57	-1.07932e-09	-1.06594	9.18876e-17	-1.07932e-09	-1.13542
56954836	chr3:56954836:C:A	1.40439e-56	0.491662	-0.612838	1.13867e-15	0.400119	0.981513
56955359	chr3:56955359:C:CT	2.84851e-58	-2.68304	-1.33611	2.08729e-17	-1.15287	-1.46467
56955439	chr3:56955439:A:G	1.31984e-57	-1.08395	-1.40191	9.72967e-16	2.60726	-1.3829
56955889	chr3:56955889:C:T	3.25054e-57	-0.841956	-0.742592	7.96481e-18	-2.11787	-1.46308
56955917	chr3:56955917:G:C	1.73883e-56	0.493141	-0.40071	1.62305e-15	0.395756	1.34032
56956476	chr3:56956476:T:C	1.9346e-56	0.643777	-0.444659	1.8491e-15	0.55891	1.30756
56956522	chr3:56956522:C:T	8.98753e-58	-1.40453	-1.46558	1.5664e-17	-1.60918	-1.29544
56957406	chr3:56957406:G:A	4.52009e-57	-1.07932e-09	-1.25483	8.64606e-17	-1.07932e-09	-1.1963
56958494	chr3:56958494:A:G	3.56938e-58	-2.47014	-1.32342	3.14851e-17	-0.796492	-1.40998
56958620	chr3:56958620:T:C	3.62461e-58	-2.47775	-1.30046	3.26179e-17	-0.775413	-1.39571
56958710	chr3:56958710:C:T	3.59476e-58	-2.50165	-1.28483	3.55349e-17	-0.700009	-1.38546
56959003	chr3:56959003:C:T	3.57232e-58	-2.48481	-1.30793	3.31788e-17	-0.754124	-1.39995
56959175	chr3:56959175:A:G	3.5521e-58	-2.48247	-1.31594	3.27847e-17	-0.760946	-1.40508
56959706	chr3:56959706:G:A	3.51137e-58	-2.47444	-1.33551	3.18727e-17	-0.776696	-1.41754
56959846	chr3:56959846:T:C	3.44569e-58	-2.48757	-1.34126	3.32143e-17	-0.732914	-1.42009
56959857	chr3:56959857:G:A	3.44468e-58	-2.48474	-1.34438	3.27698e-17	-0.744471	-1.42201
56960035	chr3:56960035:C:G	5.62899e-57	-1.07932e-09	-1.03544	9.47064e-17	-1.07932e-09	-1.10521
56960539	chr3:56960539:C:G	1.30162e-56	-1.07932e-09	-0.197175	1.77471e-16	-1.07932e-09	-0.47718
56960543	chr3:56960543:G:A	4.22762e-57	-1.07932e-09	-1.32173	7.12014e-17	-1.07932e-09	-1.39047
56961007	chr3:56961007:C:T	3.30032e-58	-2.50284	-1.36909	3.444e-17	-0.680614	-1.43616
56961130	chr3:56961130:AG:A	3.22694e-58	-2.52817	-1.36624	3.76535e-17	-0.592865	-1.4347
56961149	chr3:56961149:AATGTAAATAC:A	3.25575e-58	-2.52332	-1.36221	3.70863e-17	-0.610313	-1.43243
56961474	chr3:56961474:AAAGCAT:A	1.86604e-57	-2.13955	-4.45018e-10	2.03852e-17	-2.64118	-4.45018e-10
56961600	chr3:56961600:T:C	3.01346e-58	-2.49833	-1.46453	3.35507e-17	-0.680893	-1.46204
56961624	chr3:56961624:C:CTG	3.0613e-58	-2.48305	-1.46406	3.18923e-17	-0.730925	-1.4627
56961823	chr3:56961823:A:G	8.25127e-57	-1.07932e-09	-0.652999	8.62887e-17	-1.07932e-09	-1.19829
56961849	chr3:56961849:C:T	2.96926e-58	-2.5554	-1.42224	3.87994e-17	-0.536515	-1.46107
56961877	chr3:56961877:C:T	3.00252e-58	-2.53698	-1.42952	3.68084e-17	-0.586942	-1.46332
56961966	chr3:56961966:G:A	2.78278e-58	-2.63473	-1.40777	1.18394e-17	-1.72714	-1.45741
56962031	chr3:56962031:G:T	2.94768e-58	-2.63529	-1.34965	5.57441e-17	-0.216277	-1.41894
56962045	chr3:56962045:T:TA	1.16065e-57	-2.61439	-4.45018e-10	1.9798e-17	-2.67041	-4.45018e-10
56962387	chr3:56962387:G:C	3.45032e-58	-2.56107	-1.26642	3.81915e-17	-0.642074	-1.3713
56962767	chr3:56962767:G:A	1.22421e-57	-1.28028	-1.2808	3.71372e-15	2.36493	0.198873
56962947	chr3:56962947:C:G	3.71228e-57	-1.07932e-09	-1.45172	6.73975e-17	-1.07932e-09	-1.44538
56963610	chr3:56963610:G:A	4.49876e-57	-1.07932e-09	-1.25956	7.49157e-17	-1.07932e-09	-1.33962
56963621	chr3:56963621:C:T	4.31852e-58	-2.63226	-0.970776	6.65265e-17	-0.300373	-1.15801
56964118	chr3:56964118:G:A	4.24367e-57	-1.07932e-09	-1.31794	8.90318e-17	-1.07932e-09	-1.16699
56964301	chr3:56964301:C:T	3.66986e-57	-1.07932e-09	-1.46321	6.88344e-17	-1.07932e-09	-1.42428
56964527	chr3:56964527:G:A	1.45018e-56	-1.07932e-09	-0.0890927	1.00798e-16	-1.07932e-09	-1.04287
56964933	chr3:56964933:C:T	4.15343e-58	-2.62175	-1.02027	5.8988e-17	-0.379644	-1.19901
56965021	chr3:56965021:G:A	4.26414e-58	-2.62809	-0.987619	6.2937e-17	-0.340102	-1.17375
56965270	chr3:56965270:G:A	4.11558e-58	-2.62049	-1.03068	5.70283e-17	-0.405248	-1.20719
56965347	chr3:56965347:A:T	2.76961e-58	-2.68092	-1.36632	1.21399e-17	-1.69367	-1.46583
56965613	chr3:56965613:T:C	4.78854e-58	-2.2064	-1.29333	1.71911e-15	1.38556	0.408018
56965808	chr3:56965808:T:C	8.77368e-58	-1.72884	-1.16536	1.05389e-16	0.466846	-1.46518
56965940	chr3:56965940:G:A	1.29177e-55	2.36642	-0.268596	2.00027e-15	1.66434	0.280707
56965976	chr3:56965976:A:G	1.11609e-56	-1.07932e-09	-0.350946	1.54302e-16	-1.07932e-09	-0.617073
56966113	chr3:56966113:T:C	1.90735e-57	-0.766292	-1.35136	1.1693e-17	-2.00986	-1.18714
56966239	chr3:56966239:A:G	4.63633e-58	-2.61633	-0.915695	6.76534e-17	-0.354285	-1.0873
56966302	chr3:56966302:T:C	4.64075e-58	-2.62328	-0.907793	7.09578e-17	-0.31328	-1.08062
56966692	chr3:56966692:A:G	3.67314e-57	-1.07932e-09	-1.46232	6.93687e-17	-1.07932e-09	-1.41655
56966871	chr3:56966871:A:T	1.36165e-56	-1.07932e-09	-0.152085	1.87815e-16	-1.07932e-09	-0.420528
56966905	chr3:56966905:C:A	4.24897e-58	-2.61842	-1.00085	5.97204e-17	-0.382308	-1.18401
56966922	chr3:56966922:A:G	8.55804e-58	-1.79716	-1.12192	9.34629e-17	0.342284	-1.46071
56967083	chr3:56967083:G:A	3.75276e-57	-1.07932e-09	-1.44087	6.91104e-17	-1.07932e-09	-1.42028
56967135	chr3:56967135:T:C	1.65241e-57	-2.26113	-4.45018e-10	9.71793e-17	-1.07943	-4.45018e-10
56967192	chr3:56967192:T:C	5.1924e-58	-2.15337	-1.26539	1.67308e-16	0.923332	-1.45948
56968532	chr3:56968532:T:A	4.28001e-58	-2.60377	-1.00822	5.56565e-17	-0.444558	-1.19223
56968977	chr3:56968977:T:A	1.11884e-56	-1.07932e-09	-0.348486	1.54623e-16	-1.07932e-09	-0.614999
56968983	chr3:56968983:A:G	5.2698e-57	-1.07932e-09	-1.10137	8.00065e-17	-1.07932e-09	-1.27388
56969016	chr3:56969016:C:G	4.24377e-58	-2.62176	-0.998736	6.08619e-17	-0.36513	-1.18225
56969053	chr3:56969053:C:T	1.00442e-57	-1.70176	-1.0572	1.05044e-16	0.447958	-1.44957
56969147	chr3:56969147:ACTT:A	4.69767e-58	-2.60971	-0.909178	6.59481e-17	-0.386503	-1.08062
56969339	chr3:56969339:T:C	4.09612e-57	-1.07932e-09	-1.35333	7.54126e-17	-1.07932e-09	-1.33301
56970285	chr3:56970285:G:A	8.04796e-57	-1.07932e-09	-0.677949	3.11164e-16	-1.07932e-09	0.0843336
56970376	chr3:56970376:T:A	5.55564e-57	-1.07932e-09	-1.04855	1.18313e-16	-1.07932e-09	-0.882655
56970379	chr3:56970379:A:G	7.06888e-57	-0.783944	-0.0237216	6.70636e-18	-2.50752	-1.24541
56970798	chr3:56970798:G:A	6.31749e-57	-1.07932e-09	-0.920045	1.19128e-16	-1.07932e-09	-0.875789
56970934	chr3:56970934:C:A	3.90845e-58	-2.61624	-1.08657	5.49068e-17	-0.399264	-1.25109
56971080	chr3:56971080:C:T	9.12651e-57	-1.07932e-09	-0.552184	3.7075e-16	-1.07932e-09	0.259541
56971687	chr3:56971687:T:C	4.32606e-58	-2.15761	-1.44368	6.70405e-16	1.43775	-0.585854
56971722	chr3:56971722:C:T	5.15839e-57	-1.12274	-4.45018e-10	2.02277e-17	-2.64894	-4.45018e-10
56971962	chr3:56971962:GC:G	4.30171e-58	-2.21517	-1.39177	7.09281e-16	1.2704	-0.362134
56972112	chr3:56972112:T:C	3.6996e-58	-2.67443	-1.08329	1.00214e-16	0.193948	-1.24263
56972350	chr3:56972350:C:T	1.67133e-57	-2.24975	-4.45018e-10	2.10868e-17	-2.60734	-4.45018e-10
56973612	chr3:56973612:A:G	3.90917e-57	-1.07932e-09	-1.40004	6.79539e-17	-1.07932e-09	-1.43716
56973836	chr3:56973836:G:A	4.13242e-57	-1.07932e-09	-1.3445	7.08199e-17	-1.07932e-09	-1.39585
56974071	chr3:56974071:T:G	2.36386e-57	-1.83428	-0.0687898	1.04542e-17	-2.68436	-0.624626
56974088	chr3:56974088:A:G	1.09747e-57	-1.72864	-0.941719	2.76652e-17	-1.14809	-1.18772
56974366	chr3:56974366:G:A	2.96305e-56	-1.07932e-09	0.625439	1.84034e-16	-1.07932e-09	-0.44087
56974460	chr3:56974460:C:T	1.2521e-57	-2.53854	-4.45018e-10	3.04539e-17	-2.23977	-4.45018e-10
56974687	chr3:56974687:T:C	2.05388e-56	1.41242	-1.15347	8.13416e-18	-2.15563	-1.40428
56974987	chr3:56974987:C:T	1.17648e-56	-1.07932e-09	-0.298251	1.61575e-16	-1.07932e-09	-0.571016
56975069	chr3:56975069:G:A	1.96314e-57	-1.63047	-0.458354	3.57434e-17	-1.26499	-0.814635
56975192	chr3:56975192:C:T	5.38179e-57	-1.07932e-09	-1.08035	1.17344e-16	-1.07932e-09	-0.89088
56975246	chr3:56975246:C:T	1.02243e-56	-1.07932e-09	-0.438595	1.42853e-16	-1.07932e-09	-0.694171
56975279	chr3:56975279:G:A	1.62991e-56	1.08159	-1.05385	1.41812e-16	-0.229847	-0.471641
56975424	chr3:56975424:T:A	1.15338e-56	-1.07932e-09	-0.318084	5.06033e-16	-1.07932e-09	0.570615
56975617	chr3:56975617:C:T	5.68384e-57	-1.07932e-09	-1.02574	8.50584e-17	-1.07932e-09	-1.21265
56975881	chr3:56975881:T:C	6.54202e-57	-1.07932e-09	-0.88512	1.00605e-16	-1.07932e-09	-1.04478
56976000	chr3:56976000:T:C	1.18931e-56	-1.07932e-09	-0.287409	5.26288e-16	-1.07932e-09	0.609861
56976916	chr3:56976916:G:A	4.73555e-57	-1.07932e-09	-1.20827	1.02308e-16	-1.07932e-09	-1.028
56977047	chr3:56977047:A:G	2.3674e-57	-1.82598	-0.0755976	1.02643e-17	-2.68437	-0.642949
56977206	chr3:56977206:T:C	3.56243e-57	-1.68104	0.188117	1.20309e-17	-2.68154	-0.486974
56977218	chr3:56977218:A:G	3.99059e-57	-1.07932e-09	-1.37943	6.79711e-17	-1.07932e-09	-1.43691
56978095	chr3:56978095:G:A	2.03079e-57	-0.772497	-1.28244	1.01782e-17	-2.05297	-1.28277
56978161	chr3:56978161:C:CT	2.80631e-58	-2.68041	-1.35367	9.79588e-17	0.347393	-1.41883
56978333	chr3:56978333:T:C	1.08326e-57	-2.68339	-4.45018e-10	2.39617e-17	-2.47953	-4.45018e-10
56978467	chr3:56978467:C:T	4.51482e-57	-1.85684	0.600842	1.64621e-17	-2.68376	-0.171168
56978483	chr3:56978483:C:A	3.46348e-58	-2.61859	-1.20509	4.95049e-18	-2.6239	-1.4326
56978493	chr3:56978493:CAATA:C	5.94274e-57	-1.07932e-09	-0.981197	1.29971e-16	-1.07932e-09	-0.78868
56978950	chr3:56978950:G:C	1.25346e-57	-2.61574	0.0782804	2.30681e-17	-2.51737	-0.000170564
56979106	chr3:56979106:A:G	6.26556e-57	-0.166752	-0.761547	6.22753e-18	-2.41878	-1.40823
56979479	chr3:56979479:C:T	1.21859e-56	-1.07932e-09	-0.263087	5.42441e-16	-1.07932e-09	0.640091
56979555	chr3:56979555:C:T	4.10908e-57	-0.236398	-1.11377	6.12921e-18	-2.381	-1.46193
56979562	chr3:56979562:T:C	3.13935e-57	-0.202243	-1.41711	6.35463e-18	-2.4202	-1.3866
56979788	chr3:56979788:A:G	1.32506e-57	-1.58007	-0.901834	1.37926e-16	0.663053	-1.39233
56979925	chr3:56979925:G:A	2.84219e-58	-2.64115	-1.38023	1.69332e-17	-1.36033	-1.46638
56980241	chr3:56980241:A:G	1.11476e-57	-2.65472	-4.45018e-10	7.01063e-17	-1.40598	-4.45018e-10
56980256	chr3:56980256:G:A	2.72412e-58	-2.68115	-1.38266	8.63155e-17	0.239842	-1.43782
56980317	chr3:56980317:A:T	7.64759e-58	-1.82439	-1.20717	8.42521e-17	0.239508	-1.46168
56980404	chr3:56980404:C:T	5.12993e-58	-2.65957	-0.771292	6.19924e-18	-2.61472	-1.21684
56980640	chr3:56980640:T:C	3.72748e-56	-0.157518	1.01247	8.72939e-17	-1.46289	0.276182
56981103	chr3:56981103:C:T	6.17122e-58	-2.44695	-0.799107	4.44364e-17	-0.740658	-1.12127
56981293	chr3:56981293:G:A	3.14938e-58	-2.55712	-1.36163	3.1541e-17	-0.738644	-1.46605
56981442	chr3:56981442:G:A	1.76303e-56	0.65674	-0.550489	2.44857e-16	-0.835737	0.680424
56982194	chr3:56982194:G:A	6.23423e-57	0.529424	-1.46274	1.8804e-17	-1.26611	-1.45581
56982222	chr3:56982222:A:T	7.64759e-57	0.68095	-1.40993	1.89897e-17	-1.36073	-1.35136
56982299	chr3:56982299:C:T	5.79517e-57	-1.07932e-09	-1.00634	9.41008e-17	-1.07932e-09	-1.11162
56982664	chr3:56982664:A:G	1.14393e-54	1.64625	2.63261	1.2072e-15	1.05496	0.385117
56982795	chr3:56982795:T:G	1.28959e-56	-1.07932e-09	-0.206455	1.6921e-16	-1.07932e-09	-0.524848
56982847	chr3:56982847:C:T	4.76087e-58	-2.61124	-0.894278	5.19205e-17	-0.609564	-1.09671
56982989	chr3:56982989:A:C	2.51294e-55	2.76325	-4.45018e-10	5.55131e-16	0.663217	-4.45018e-10
56983246	chr3:56983246:A:T	2.48665e-57	-0.630806	-1.22162	9.18638e-18	-2.11102	-1.32725
56983566	chr3:56983566:C:T	5.78468e-57	-1.07932e-09	-1.00815	9.39574e-17	-1.07932e-09	-1.11315
56983610	chr3:56983610:T:A	6.31971e-57	-1.07932e-09	-0.919694	1.6079e-16	-1.07932e-09	-0.575889
56983752	chr3:56983752:A:G	2.47229e-55	3.08445	-0.337498	4.53096e-15	2.59796	0.164743
56983802	chr3:56983802:G:A	6.2846e-57	0.473687	-1.39895	1.86397e-17	-1.40264	-1.32805
56983898	chr3:56983898:C:T	7.92354e-58	-2.27512	-0.720991	9.26153e-17	-0.0957223	-1.03181
56984150	chr3:56984150:A:C	4.18675e-57	-1.03807	-0.293374	4.03472e-16	1.36652	-1.0224
56984219	chr3:56984219:C:T	3.26605e-57	-0.361564	-1.21822	8.03872e-18	-2.24016	-1.33156
56984430	chr3:56984430:C:T	1.1532e-57	-2.62083	-4.45018e-10	1.99404e-17	-2.66324	-4.45018e-10
56984446	chr3:56984446:A:C	2.02914e-57	-1.04892	-1.00684	2.56594e-16	1.28192	-1.39042
56984964	chr3:56984964:T:C	4.15444e-58	-2.51429	-1.12749	2.98886e-17	-0.921844	-1.33667
56985078	chr3:56985078:G:C	2.03961e-57	-1.23969	-0.810917	2.06854e-16	0.979485	-1.30346
56985380	chr3:56985380:C:T	4.02763e-57	-1.07932e-09	-1.37019	8.24055e-17	-1.07932e-09	-1.24434
56985553	chr3:56985553:A:C	8.48325e-58	-1.48981	-1.43805	2.1174e-16	0.847035	-1.14767
56985869	chr3:56985869:G:GC	1.08321e-56	-1.07932e-09	-0.380851	1.46697e-16	-1.07932e-09	-0.66762
56985945	chr3:56985945:G:A	2.06884e-57	-0.872713	-1.16367	1.05637e-17	-1.94141	-1.35715
56985972	chr3:56985972:T:A	3.34971e-57	-0.341873	-1.21262	7.25258e-18	-2.21101	-1.46362
56986032	chr3:56986032:A:G	4.82717e-57	-1.07932e-09	-1.18911	8.62079e-17	-1.07932e-09	-1.19923
56986436	chr3:56986436:A:G	2.41349e-57	-0.454031	-1.42826	6.05506e-18	-2.39022	-1.46488
56986453	chr3:56986453:A:G	8.20622e-56	1.32158	0.322531	1.96215e-15	2.03368	-0.107876
56986506	chr3:56986506:C:G	1.52996e-56	1.19334	-1.22887	1.27083e-17	-1.9344	-1.17933
56986604	chr3:56986604:C:T	1.23096e-56	1.13447	-1.38746	1.33126e-17	-1.76425	-1.30303
56986641	chr3:56986641:G:A	5.44736e-57	-1.07932e-09	-1.06824	8.16814e-17	-1.07932e-09	-1.25316
56986883	chr3:56986883:AT:A	3.1465e-58	-2.45469	-1.46497	5.26208e-18	-2.54021	-1.45525
56987054	chr3:56987054:T:C	1.61617e-57	-1.15107	-1.13224	1.31067e-17	-1.70525	-1.37762
56987176	chr3:56987176:T:C	5.54704e-57	-1.07932e-09	-1.0501	7.1954e-17	-1.07932e-09	-1.37996
56987728	chr3:56987728:C:A	1.52738e-57	-1.23395	-1.10586	1.36527e-17	-1.65681	-1.38524
56987765	chr3:56987765:C:T	1.34938e-57	-1.30101	-1.1627	1.49793e-17	-1.59282	-1.3565
56988419	chr3:56988419:T:C	1.51815e-57	-1.23441	-1.11146	1.38522e-17	-1.64093	-1.38661
56988774	chr3:56988774:G:A	4.40799e-57	-1.07932e-09	-1.27995	7.80201e-17	-1.07932e-09	-1.29902
56988811	chr3:56988811:C:T	4.04933e-57	-1.07932e-09	-1.36482	6.61112e-17	-1.07932e-09	-1.46465
56988823	chr3:56988823:T:C	6.99559e-57	-1.07932e-09	-0.818087	1.01368e-16	-1.07932e-09	-1.03723
56989055	chr3:56989055:G:A	1.35991e-57	-1.07154	-1.3844	1.44811e-17	-1.8043	-1.17885
56989125	chr3:56989125:T:C	4.05808e-57	-1.07932e-09	-1.36266	8.0999e-17	-1.07932e-09	-1.26155
56989148	chr3:56989148:C:T	4.39247e-57	-1.07932e-09	-1.28347	6.74508e-17	-1.07932e-09	-1.44459
56989874	chr3:56989874:C:T	1.18233e-56	-1.07932e-09	-0.293299	1.25885e-16	-1.07932e-09	-0.82062
56990059	chr3:56990059:G:A	6.28894e-57	-1.07932e-09	-0.924575	1.0996e-16	-1.07932e-09	-0.955874
56990187	chr3:56990187:A:C	5.98759e-58	-1.86896	-1.4073	1.52755e-15	3.13539	-1.45995
56990220	chr3:56990220:A:G	4.34572e-58	-2.59723	-0.999526	1.10814e-16	0.40591	-1.35405
56990321	chr3:56990321:C:T	2.50694e-57	-0.696945	-1.14736	6.33939e-18	-2.56442	-1.24478
56990715	chr3:56990715:A:G	4.74001e-58	-2.60794	-0.901974	1.19324e-17	-2.27894	-0.897795
56990746	chr3:56990746:T:TA	2.71386e-56	-1.07932e-09	0.537591	5.18197e-16	-1.07932e-09	0.594368
56991108	chr3:56991108:G:A	6.43799e-57	-1.07932e-09	-0.901151	1.02809e-16	-1.07932e-09	-1.02312
56991654	chr3:56991654:G:A	2.93888e-58	-2.52159	-1.46633	4.35028e-17	-0.869367	-1.0138
56992034	chr3:56992034:G:C	4.22463e-57	-1.07932e-09	-1.32244	6.7814e-17	-1.07932e-09	-1.43922
56992215	chr3:56992215:T:C	5.39348e-57	-1.07932e-09	-1.07818	9.05592e-17	-1.07932e-09	-1.14998
56992594	chr3:56992594:G:A	9.15703e-57	-1.07932e-09	-0.548846	1.66227e-16	-1.07932e-09	-0.542635
56992665	chr3:56992665:T:C	6.79443e-58	-2.67465	-0.475204	3.44404e-17	-2.17566	0.0588977
56993049	chr3:56993049:G:A	5.95732e-57	-1.07932e-09	-0.978746	8.94663e-17	-1.07932e-09	-1.16213
56993117	chr3:56993117:G:A	4.5981e-57	-1.07932e-09	-1.23772	7.6456e-17	-1.07932e-09	-1.31927
56993376	chr3:56993376:C:T	3.75633e-57	-1.07932e-09	-1.43992	7.04611e-17	-1.07932e-09	-1.40093
56993528	chr3:56993528:C:T	4.25554e-57	-1.07932e-09	-1.31515	7.09258e-17	-1.07932e-09	-1.39435
56993796	chr3:56993796:G:A	3.77594e-57	-1.07932e-09	-1.43472	6.60167e-17	-1.07932e-09	-1.46608
56994273	chr3:56994273:C:T	3.75377e-57	-1.07932e-09	-1.44061	6.60279e-17	-1.07932e-09	-1.46591
56994331	chr3:56994331:A:G	1.55411e-57	-0.953419	-1.36905	3.76818e-16	1.74041	-1.46463
56994535	chr3:56994535:A:T	2.01768e-57	-0.595195	-1.46622	4.01238e-16	1.78348	-1.44491
56994667	chr3:56994667:T:G	1.18368e-56	-0.292154	-4.45018e-10	1.02332e-16	-1.02776	-4.45018e-10
56994772	chr3:56994772:ATGAC:A	3.70826e-57	-1.07932e-09	-1.4528	6.89322e-17	-1.07932e-09	-1.42286
56996793	chr3:56996793:G:C	3.909e-57	-1.07932e-09	-1.40009	8.05618e-17	-1.07932e-09	-1.26696
56996807	chr3:56996807:G:A	3.95307e-57	-0.759694	-0.62918	8.32635e-18	-2.12245	-1.41411
56997122	chr3:56997122:G:C	7.23838e-57	-1.07932e-09	-0.78397	1.28519e-16	-1.07932e-09	-0.799909
56997265	chr3:56997265:G:A	1.20427e-56	-1.07932e-09	-0.274906	1.8037e-16	-1.07932e-09	-0.460978
56997305	chr3:56997305:T:C	2.76262e-58	-2.59961	-1.45017	9.82845e-18	-1.91693	-1.45378
56997329	chr3:56997329:G:A	7.51546e-57	-1.07932e-09	-0.746405	1.0586e-16	-1.07932e-09	-0.993874
56997365	chr3:56997365:T:C	6.83494e-57	-1.07932e-09	-0.84132	1.218e-16	-1.07932e-09	-0.853608
56997441	chr3:56997441:G:A	3.46181e-57	-0.182286	-1.33929	3.0407e-16	0.64555	-0.58428
56997633	chr3:56997633:G:T	9.30382e-58	-1.38533	-1.4502	9.50948e-17	0.364689	-1.4658
56997815	chr3:56997815:T:C	2.20029e-56	0.327807	-4.45018e-10	2.62338e-17	-2.38894	-4.45018e-10
56997949	chr3:56997949:T:C	3.04227e-57	-1.37122	-0.279544	1.66661e-17	-1.76361	-1.079
56998372	chr3:56998372:G:A	6.07061e-57	-1.07932e-09	-0.959909	8.91704e-17	-1.07932e-09	-1.16544
56998472	chr3:56998472:T:C	2.968e-57	-1.42738	-0.248103	1.79728e-17	-1.70541	-1.06173
56998521	chr3:56998521:A:G	7.85943e-57	-1.07932e-09	-0.701653	9.45059e-17	-1.07932e-09	-1.10733
56998662	chr3:56998662:T:C	3.39118e-57	-1.35771	-0.184479	1.7458e-17	-1.7725	-1.02369
56998776	chr3:56998776:G:A	5.24898e-57	-1.07932e-09	-1.10533	1.21897e-16	-1.07932e-09	-0.852812
56999186	chr3:56999186:G:A	7.01342e-57	-1.07932e-09	-0.815542	1.24908e-16	-1.07932e-09	-0.828411
57000439	chr3:57000439:A:G	3.29701e-55	-1.07932e-09	3.03482	3.66771e-15	-1.07932e-09	2.55133
57000523	chr3:57000523:CTAT:C	9.01667e-58	-1.406	-1.46088	9.38455e-17	0.351489	-1.46583
57000601	chr3:57000601:C:T	2.00023e-57	-1.1779	-0.892201	1.10055e-17	-1.79253	-1.46506
57000782	chr3:57000782:C:T	3.20154e-57	-1.38457	-0.215162	1.71437e-17	-1.74273	-1.07163
57001086	chr3:57001086:T:C	3.02732e-57	-1.44533	-0.210353	1.81433e-17	-1.68884	-1.06885
57001455	chr3:57001455:A:G	3.31378e-57	-1.42743	-0.137851	1.86495e-17	-1.70239	-1.02778
57001516	chr3:57001516:C:G	4.94721e-57	-1.07932e-09	-1.16454	8.08504e-17	-1.07932e-09	-1.26339
57001885	chr3:57001885:G:A	2.29909e-57	-1.08572	-0.845133	1.04311e-17	-1.84745	-1.46374
57001936	chr3:57001936:TG:T	3.68578e-57	-1.07932e-09	-1.45889	6.59939e-17	-1.07932e-09	-1.46643
57002043	chr3:57002043:C:A	1.10553e-56	-1.07932e-09	-0.360455	3.72344e-16	-1.07932e-09	0.263829
57002110	chr3:57002110:A:G	7.37353e-57	-1.07932e-09	-0.765471	1.31409e-16	-1.07932e-09	-0.777674
57002219	chr3:57002219:A:T	4.40341e-57	-1.14824	-0.13275	1.51255e-17	-1.91304	-1.02657
57002224	chr3:57002224:T:A	4.3937e-58	-2.40446	-1.18132	1.79933e-17	-1.35845	-1.40754
57002644	chr3:57002644:T:C	1.56737e-57	-1.22903	-1.08493	2.79525e-16	0.836274	-0.859168
57002835	chr3:57002835:G:A	2.29342e-57	-1.15046	-0.782863	1.11326e-17	-1.79068	-1.45543
57002891	chr3:57002891:A:G	1.98501e-57	-1.15027	-0.92747	1.10844e-17	-1.78409	-1.46636
57003021	chr3:57003021:C:T	2.93419e-58	-2.54917	-1.44035	8.23076e-18	-2.23558	-1.31253
57003055	chr3:57003055:C:T	4.27943e-57	-1.07932e-09	-1.30955	8.65891e-17	-1.07932e-09	-1.19481
57003259	chr3:57003259:T:C	2.05621e-57	-2.0425	-4.45018e-10	2.59729e-17	-2.39893	-4.45018e-10
57003747	chr3:57003747:G:A	5.8996e-57	-1.07932e-09	-0.988482	9.79404e-17	-1.07932e-09	-1.07163
57003803	chr3:57003803:A:G	6.98348e-57	-1.07932e-09	-0.819819	1.24955e-16	-1.07932e-09	-0.828034
57004004	chr3:57004004:C:T	1.94132e-57	-1.22683	-0.873165	1.14389e-17	-1.75502	-1.46394
57004187	chr3:57004187:C:T	1.03673e-56	-1.07932e-09	-0.424708	1.26494e-16	-1.07932e-09	-0.815794
57004339	chr3:57004339:T:C	2.15494e-57	-1.15267	-0.842933	1.08399e-17	-1.81132	-1.46144
57004360	chr3:57004360:A:C	1.08319e-56	-1.07932e-09	-0.380868	1.30985e-16	-1.07932e-09	-0.780906
57004453	chr3:57004453:C:T	3.66571e-57	-1.07932e-09	-1.46435	6.75316e-17	-1.07932e-09	-1.44339
57005052	chr3:57005052:C:T	4.10514e-58	-2.24651	-1.4072	2.06403e-15	3.34795	-1.37152
57006020	chr3:57006020:G:A	1.12317e-57	-2.64721	-4.45018e-10	1.18502e-16	-0.88106	-4.45018e-10
57006041	chr3:57006041:G:C	1.12125e-56	-1.07932e-09	-0.346341	3.79179e-16	-1.07932e-09	0.282021
57006641	chr3:57006641:A:T	4.7355e-57	0.242754	-1.45103	1.59946e-16	0.749811	-1.33097
57006921	chr3:57006921:A:T	7.47827e-57	-1.07932e-09	-0.751366	9.11938e-17	-1.07932e-09	-1.143
57006975	chr3:57006975:C:T	1.03802e-56	-1.07932e-09	-0.423463	2.1696e-16	-1.07932e-09	-0.276274
57007374	chr3:57007374:C:T	4.02405e-57	-1.07932e-09	-1.37108	6.73077e-17	-1.07932e-09	-1.44671
57007588	chr3:57007588:G:A	1.10568e-56	-1.07932e-09	-0.36032	2.70962e-16	-1.07932e-09	-0.0540078
57008147	chr3:57008147:A:G	5.16082e-57	-1.07932e-09	-1.12227	6.88818e-17	-1.07932e-09	-1.4236
57008286	chr3:57008286:T:C	1.35822e-56	0.0247132	-0.179319	8.40674e-17	-0.634704	-0.589665
57008755	chr3:57008755:A:G	4.18389e-57	-1.07932e-09	-1.33213	6.84149e-17	-1.07932e-09	-1.4304
57008928	chr3:57008928:T:A	3.69908e-57	-1.07932e-09	-1.45528	7.3138e-17	-1.07932e-09	-1.36364
57009126	chr3:57009126:G:A	2.42389e-56	1.10626	-0.681665	8.10239e-17	-1.22724	-0.0340041
57009253	chr3:57009253:T:C	3.7347e-57	-1.07932e-09	-1.4457	6.60234e-17	-1.07932e-09	-1.46598
57009557	chr3:57009557:G:GCCAGGAT	7.46461e-57	-1.07932e-09	-0.753193	1.35366e-16	-1.07932e-09	-0.748004
57009698	chr3:57009698:T:C	5.71586e-57	-1.07932e-09	-1.02012	1.13889e-16	-1.07932e-09	-0.920767
57009879	chr3:57009879:A:G	3.71085e-57	-1.07932e-09	-1.4521	7.38023e-17	-1.07932e-09	-1.3546
57010056	chr3:57010056:G:A	4.42495e-57	-1.07932e-09	-1.27611	7.08776e-17	-1.07932e-09	-1.39503
57010226	chr3:57010226:G:A	3.82216e-57	-1.07932e-09	-1.42255	7.21368e-17	-1.07932e-09	-1.37742
57010479	chr3:57010479:C:T	3.80362e-57	-1.07932e-09	-1.42741	6.62937e-17	-1.07932e-09	-1.46189
57010480	chr3:57010480:A:G	3.78501e-57	-1.07932e-09	-1.43232	6.61784e-17	-1.07932e-09	-1.46363
57010482	chr3:57010482:T:C	5.54665e-57	-1.07932e-09	-1.05017	1.10931e-16	-1.07932e-09	-0.947082
57010765	chr3:57010765:C:T	8.8827e-57	-1.07932e-09	-0.579261	1.59754e-16	-1.07932e-09	-0.582355
57010773	chr3:57010773:TG:T	4.29476e-57	-1.07932e-09	-1.30597	8.40708e-17	-1.07932e-09	-1.22433
57010850	chr3:57010850:C:G	6.37419e-57	-1.07932e-09	-0.911109	1.28815e-16	-1.07932e-09	-0.797607
57011112	chr3:57011112:A:G	4.35477e-58	-2.19818	-1.3965	5.31136e-16	2.05418	-1.43515
57011162	chr3:57011162:C:T	5.26811e-57	-1.07932e-09	-1.1017	8.86249e-17	-1.07932e-09	-1.17158
57011282	chr3:57011282:C:T	1.47872e-56	-1.07932e-09	-0.0696054	1.66767e-16	-1.07932e-09	-0.539392
57011622	chr3:57011622:T:C	3.70733e-57	-1.07932e-09	-1.45306	6.60088e-17	-1.07932e-09	-1.4662
57012064	chr3:57012064:G:A	2.82652e-58	-2.61595	-1.41096	4.82584e-18	-2.61558	-1.46643
57012394	chr3:57012394:G:A	1.75852e-56	-1.07932e-09	0.103689	1.91875e-16	-1.07932e-09	-0.399143
57012754	chr3:57012754:C:T	2.06111e-57	-2.04012	-4.45018e-10	3.50585e-17	-2.09897	-4.45018e-10
57012806	chr3:57012806:A:G	2.64732e-58	-2.6472	-1.44521	5.68952e-18	-2.4598	-1.45756
57012882	chr3:57012882:G:A	3.75573e-57	-1.07932e-09	-1.44009	7.50988e-17	-1.07932e-09	-1.33718
57012916	chr3:57012916:G:A	3.75615e-57	-1.07932e-09	-1.43997	6.6136e-17	-1.07932e-09	-1.46427
57012932	chr3:57012932:G:A	3.77139e-57	-1.07932e-09	-1.43592	6.62106e-17	-1.07932e-09	-1.46315
57013053	chr3:57013053:G:A	3.84378e-57	-1.07932e-09	-1.41691	8.09619e-17	-1.07932e-09	-1.26201
57013161	chr3:57013161:G:C	5.35623e-57	-1.07932e-09	-1.08511	1.05995e-16	-1.07932e-09	-0.992594
57013257	chr3:57013257:C:T	1.73061e-57	-1.17456	-1.04033	5.39207e-16	1.35145	-0.717333
57013288	chr3:57013288:G:A	1.0826e-57	-2.684	-4.45018e-10	2.0712e-17	-2.62527	-4.45018e-10
57013300	chr3:57013300:G:A	3.81415e-57	-1.07932e-09	-1.42465	7.45331e-17	-1.07932e-09	-1.34474
57013552	chr3:57013552:C:A	1.49941e-56	-1.07932e-09	-0.0557128	1.68852e-16	-1.07932e-09	-0.526967
57013564	chr3:57013564:G:T	4.12094e-58	-2.27406	-1.37581	4.01522e-16	1.78746	-1.44819
57013701	chr3:57013701:G:A	1.43798e-56	-1.07932e-09	-0.0975398	1.63006e-16	-1.07932e-09	-0.562202
57013756	chr3:57013756:T:C	2.65621e-58	-2.62634	-1.46271	5.91355e-18	-2.43251	-1.44624
57013911	chr3:57013911:G:A	1.84498e-56	-1.07932e-09	0.151686	1.87599e-16	-1.07932e-09	-0.42168
57013997	chr3:57013997:C:T	3.66769e-57	-1.07932e-09	-1.4638	7.18768e-17	-1.07932e-09	-1.38103
57014242	chr3:57014242:G:A	3.88422e-57	-1.07932e-09	-1.40644	7.89144e-17	-1.07932e-09	-1.28762
57014448	chr3:57014448:A:C	2.64487e-58	-2.68352	-1.40981	4.53216e-18	-2.67922	-1.46557
57014545	chr3:57014545:C:T	9.69495e-57	-1.07932e-09	-0.491762	1.71438e-16	-1.07932e-09	-0.511766
57014582	chr3:57014582:T:G	6.06223e-55	2.0696	1.57428	2.26014e-15	2.28516	-0.21797
57014741	chr3:57014741:C:T	7.86213e-57	-1.07932e-09	-0.70131	1.62712e-16	-1.07932e-09	-0.564006
57014921	chr3:57014921:G:A	3.65803e-57	-1.07932e-09	-1.46644	6.7661e-17	-1.07932e-09	-1.44148
57014974	chr3:57014974:T:C	1.7482e-56	-1.07932e-09	0.0978063	1.91232e-16	-1.07932e-09	-0.4025
57015173	chr3:57015173:A:G	2.05733e-55	2.56321	-4.45018e-10	5.72837e-17	-1.60797	-4.45018e-10
57015270	chr3:57015270:C:T	3.74187e-57	-1.07932e-09	-1.44378	7.21334e-17	-1.07932e-09	-1.37747
57015496	chr3:57015496:G:T	2.60276e-58	-2.6546	-1.45478	5.62531e-18	-2.47885	-1.44986
57015543	chr3:57015543:C:T	3.65869e-57	-1.07932e-09	-1.46626	6.65932e-17	-1.07932e-09	-1.45739
57015555	chr3:57015555:TC:T	4.99892e-58	-2.68256	-0.774172	6.49829e-18	-2.68431	-1.10014
57015766	chr3:57015766:T:C	2.58976e-58	-2.65304	-1.46135	5.69606e-18	-2.477	-1.43921
57015983	chr3:57015983:A:G	3.99094e-57	-1.07932e-09	-1.37934	8.47022e-17	-1.07932e-09	-1.21685
57016014	chr3:57016014:G:C	2.5812e-58	-2.66538	-1.45231	5.04646e-18	-2.57086	-1.46644
57016197	chr3:57016197:A:G	5.13049e-58	-2.68336	-0.747388	6.68487e-18	-2.67721	-1.07893
57016480	chr3:57016480:G:A	5.00045e-57	-1.07932e-09	-1.15384	8.10578e-17	-1.07932e-09	-1.26082
57016656	chr3:57016656:AC:A	3.71191e-57	-1.07932e-09	-1.45182	7.30837e-17	-1.07932e-09	-1.36438
57016937	chr3:57016937:C:T	5.16643e-57	-1.07932e-09	-1.12118	8.03052e-17	-1.07932e-09	-1.27015
57017463	chr3:57017463:T:C	4.12726e-58	-2.68426	-0.964075	5.80071e-18	-2.68281	-1.2152
57017502	chr3:57017502:G:A	3.75337e-57	-1.07932e-09	-1.44071	6.61154e-17	-1.07932e-09	-1.46459
57017617	chr3:57017617:C:T	4.45616e-57	-1.07932e-09	-1.26908	7.50466e-17	-1.07932e-09	-1.33788
57017692	chr3:57017692:C:T	5.70414e-58	-1.88034	-1.44442	5.42342e-18	-2.51339	-1.45188
57017850	chr3:57017850:A:G	2.5935e-58	-2.65372	-1.45922	5.64653e-18	-2.48128	-1.44366
57017872	chr3:57017872:G:T	3.66442e-57	-1.07932e-09	-1.4647	6.6065e-17	-1.07932e-09	-1.46535
57018060	chr3:57018060:G:C	2.13867e-56	1.10976	-0.810365	5.29818e-17	-1.21315	-0.472887
57018070	chr3:57018070:GGAGTTT:G	3.78823e-57	-1.07932e-09	-1.43147	6.63068e-17	-1.07932e-09	-1.46169
57018165	chr3:57018165:G:A	2.79082e-58	-2.68184	-1.35777	4.53321e-18	-2.68155	-1.46301
57018476	chr3:57018476:G:A	4.18204e-57	-1.07932e-09	-1.33257	6.84646e-17	-1.07932e-09	-1.42967
57018632	chr3:57018632:T:C	4.08501e-57	-1.07932e-09	-1.35604	8.11573e-17	-1.07932e-09	-1.2596
57018667	chr3:57018667:C:T	3.74002e-57	-1.07932e-09	-1.44428	7.4429e-17	-1.07932e-09	-1.34614
57018679	chr3:57018679:G:A	1.42031e-56	-1.07932e-09	-0.109908	1.615e-16	-1.07932e-09	-0.571485
57018936	chr3:57018936:A:G	7.6433e-57	0.396177	-1.12571	3.04681e-15	3.33782	-0.971959
57019208	chr3:57019208:A:G	3.65921e-57	-1.07932e-09	-1.46612	6.65943e-17	-1.07932e-09	-1.45737
57019310	chr3:57019310:C:T	1.62728e-57	-2.27646	-4.45018e-10	2.38384e-17	-2.48469	-4.45018e-10
57019325	chr3:57019325:A:G	2.62542e-58	-2.64297	-1.45774	5.35498e-18	-2.51791	-1.46005
57019400	chr3:57019400:T:C	2.76362e-58	-2.64922	-1.40019	5.12358e-18	-2.56336	-1.45878
57019489	chr3:57019489:C:T	1.21721e-57	-2.56681	-4.45018e-10	2.05039e-17	-2.63537	-4.45018e-10
57019582	chr3:57019582:C:T	4.08771e-57	-1.07932e-09	-1.35538	6.79922e-17	-1.07932e-09	-1.4366
57019724	chr3:57019724:T:C	3.91497e-58	-2.67625	-1.02489	6.13351e-18	-2.68237	-1.15985
57019767	chr3:57019767:G:A	4.25288e-57	-1.07932e-09	-1.31577	6.94135e-17	-1.07932e-09	-1.41591
57019786	chr3:57019786:T:C	5.77709e-57	-1.07932e-09	-1.00947	9.79193e-17	-1.07932e-09	-1.07184
57019800	chr3:57019800:T:C	5.00705e-57	-1.07932e-09	-1.15252	1.0705e-16	-1.07932e-09	-0.982695
57019827	chr3:57019827:C:T	8.1223e-57	-1.07932e-09	-0.668753	1.68268e-16	-1.07932e-09	-0.53043
57019858	chr3:57019858:C:T	4.89884e-57	-1.07932e-09	-1.17437	1.04158e-16	-1.07932e-09	-1.01008
57019893	chr3:57019893:T:C	2.62819e-58	-2.64743	-1.45223	7.04716e-18	-2.41925	-1.28411
57019895	chr3:57019895:A:ATGAT	4.9749e-57	-1.07932e-09	-1.15896	1.06231e-16	-1.07932e-09	-0.990376
57020220	chr3:57020220:A:G	3.98341e-58	-2.67848	-1.00534	6.21764e-18	-2.68325	-1.14535
57020243	chr3:57020243:G:T	2.61378e-58	-2.65483	-1.45033	6.95343e-18	-2.43863	-1.27812
57020530	chr3:57020530:G:A	3.703e-57	-1.07932e-09	-1.45422	7.09858e-17	-1.07932e-09	-1.39351
57020578	chr3:57020578:G:C	9.58757e-57	-1.07932e-09	-0.5029	1.15863e-16	-1.07932e-09	-0.903578
57020733	chr3:57020733:C:T	4.96668e-57	-1.07932e-09	-1.16062	1.05854e-16	-1.07932e-09	-0.993927
57020921	chr3:57020921:A:C	2.61841e-58	-2.64941	-1.45397	6.95843e-18	-2.42294	-1.29309
57021243	chr3:57021243:A:G	9.20143e-57	-1.07932e-09	-0.544008	1.12025e-16	-1.07932e-09	-0.937266
57021273	chr3:57021273:G:A	4.06822e-57	-1.07932e-09	-1.36016	6.77258e-17	-1.07932e-09	-1.44052
57021282	chr3:57021282:CA:C	3.69332e-57	-1.07932e-09	-1.45684	6.86563e-17	-1.07932e-09	-1.42687
57021315	chr3:57021315:TAACAA:T	2.69896e-58	-2.64989	-1.4232	5.24378e-18	-2.53255	-1.46639
57021620	chr3:57021620:G:A	3.77854e-58	-2.66623	-1.07038	5.87894e-18	-2.67652	-1.20809
57021768	chr3:57021768:T:A	3.26433e-57	-1.58031	-4.45018e-10	2.05541e-17	-2.63293	-4.45018e-10
57021842	chr3:57021842:A:G	4.89879e-57	-1.07932e-09	-1.17438	1.0411e-16	-1.07932e-09	-1.01054
57021895	chr3:57021895:T:C	1.08544e-57	-2.68138	-4.45018e-10	1.41666e-16	-0.702518	-4.45018e-10
57022090	chr3:57022090:A:G	2.64352e-56	0.855304	-0.343974	1.57072e-16	-0.693791	0.0945081
57022131	chr3:57022131:G:A	1.62409e-57	-0.923047	-1.35537	1.21258e-15	2.70609	-1.26157
57022598	chr3:57022598:C:T	3.71207e-57	-1.07932e-09	-1.45178	7.1391e-17	-1.07932e-09	-1.38782
57022819	chr3:57022819:G:A	1.96156e-57	-0.726055	-1.36357	1.12425e-15	2.64545	-1.27657
57022837	chr3:57022837:C:T	4.20778e-57	-1.07932e-09	-1.32643	7.23138e-17	-1.07932e-09	-1.37497
57023136	chr3:57023136:G:A	1.42836e-56	-1.07932e-09	-0.104252	3.55326e-16	-1.07932e-09	0.217048
57023159	chr3:57023159:A:T	3.84803e-58	-2.6841	-1.03429	6.27936e-18	-2.68415	-1.13457
57023294	chr3:57023294:C:T	4.15459e-57	-1.07932e-09	-1.33915	8.03938e-17	-1.07932e-09	-1.26905
57023732	chr3:57023732:C:G	3.85722e-57	-1.07932e-09	-1.41342	6.77799e-17	-1.07932e-09	-1.43972
57024110	chr3:57024110:G:A	3.8638e-57	-1.07932e-09	-1.41172	6.81581e-17	-1.07932e-09	-1.43416
57024160	chr3:57024160:G:A	3.94133e-58	-2.68437	-1.01007	5.80869e-18	-2.68089	-1.21574
57024199	chr3:57024199:C:G	2.52342e-58	-2.68376	-1.45657	5.45491e-18	-2.59753	-1.36194
57024464	chr3:57024464:A:T	3.66775e-57	-1.07932e-09	-1.46379	6.61357e-17	-1.07932e-09	-1.46428
57024510	chr3:57024510:C:T	3.66272e-57	-1.07932e-09	-1.46516	6.62486e-17	-1.07932e-09	-1.46257
57024516	chr3:57024516:C:G	4.00832e-58	-2.68437	-0.993213	5.82666e-18	-2.68097	-1.21257
57024518	chr3:57024518:C:T	1.97529e-57	-0.719101	-1.36355	1.35826e-15	2.87902	-1.32105
57024601	chr3:57024601:C:T	6.06848e-57	-1.07932e-09	-0.96026	8.98593e-17	-1.07932e-09	-1.15774
57024636	chr3:57024636:C:T	3.9007e-58	-2.67074	-1.03406	6.02521e-18	-2.68015	-1.17989
57024677	chr3:57024677:C:T	1.13391e-57	-2.63769	-4.45018e-10	3.33131e-17	-2.15004	-4.45018e-10
57024716	chr3:57024716:T:C	4.00532e-58	-2.6843	-0.99403	5.87158e-18	-2.68196	-1.20391
57024733	chr3:57024733:C:T	3.87633e-58	-2.67149	-1.03957	5.99873e-18	-2.68032	-1.18412
57025006	chr3:57025006:G:T	5.28266e-57	-1.07932e-09	-1.09894	9.4888e-17	-1.07932e-09	-1.10329
57025298	chr3:57025298:T:C	3.78594e-57	-1.07932e-09	-1.43207	6.60321e-17	-1.07932e-09	-1.46585
57025314	chr3:57025314:C:G	4.42209e-57	-1.07932e-09	-1.27675	8.68533e-17	-1.07932e-09	-1.19177
57025342	chr3:57025342:A:C	4.77173e-58	-2.05108	-1.45216	5.64161e-18	-2.49168	-1.43413
57025400	chr3:57025400:G:A	3.76277e-57	-1.07932e-09	-1.43821	6.6243e-17	-1.07932e-09	-1.46266
57025635	chr3:57025635:G:A	2.67178e-56	1.08426	-0.562295	2.43256e-16	-0.27022	0.108348
57025692	chr3:57025692:C:T	1.31275e-57	-2.49125	-4.45018e-10	2.27109e-17	-2.53314	-4.45018e-10
57025785	chr3:57025785:C:A	1.10575e-57	-2.66284	-4.45018e-10	2.21891e-17	-2.55639	-4.45018e-10
57026561	chr3:57026561:G:A	8.75391e-58	-1.96286	-0.933589	8.42397e-18	-2.27095	-1.25395
57026624	chr3:57026624:GCCA:G	1.7858e-57	-0.826404	-1.3571	1.16557e-15	2.71898	-1.314
57026653	chr3:57026653:G:A	5.45645e-57	-1.07932e-09	-1.06657	1.08485e-16	-1.07932e-09	-0.969379
57026866	chr3:57026866:G:A	6.09296e-57	-1.07932e-09	-0.956232	1.07303e-16	-1.07932e-09	-0.980333
57026929	chr3:57026929:G:A	3.43555e-58	-2.63377	-1.19801	6.55568e-18	-2.60973	-1.16593
57026972	chr3:57026972:C:T	4.12348e-57	-1.07932e-09	-1.34667	6.77473e-17	-1.07932e-09	-1.4402
57026980	chr3:57026980:AT:A	4.12803e-57	-1.07932e-09	-1.34557	6.77824e-17	-1.07932e-09	-1.43969
57027264	chr3:57027264:C:T	3.77987e-57	-1.07932e-09	-1.43368	6.66694e-17	-1.07932e-09	-1.45624
57027297	chr3:57027297:C:T	5.91788e-56	1.26017	0.0570223	5.64763e-16	-0.144681	0.8251
57027562	chr3:57027562:G:A	3.77466e-57	-1.07932e-09	-1.43506	6.61938e-17	-1.07932e-09	-1.4634
57027798	chr3:57027798:G:A	1.32655e-57	-2.48078	-4.45018e-10	2.25057e-17	-2.54222	-4.45018e-10
57027866	chr3:57027866:A:T	8.48134e-58	-1.91234	-1.01574	2.20465e-17	-1.11647	-1.44636
57028232	chr3:57028232:C:T	9.24884e-58	-1.87524	-0.966216	2.09715e-17	-1.15714	-1.45568
57028873	chr3:57028873:C:T	3.70598e-57	-1.07932e-09	-1.45342	6.90734e-17	-1.07932e-09	-1.42082
57029148	chr3:57029148:G:C	3.72381e-57	-1.07932e-09	-1.44862	6.75256e-17	-1.07932e-09	-1.44348
57029157	chr3:57029157:G:A	8.46518e-58	-1.95238	-0.977612	8.19252e-18	-2.27138	-1.28139
57029371	chr3:57029371:G:A	4.24279e-57	-1.07932e-09	-1.31815	6.9097e-17	-1.07932e-09	-1.42048
57029392	chr3:57029392:A:G	3.67395e-58	-2.42251	-1.34217	8.46308e-18	-2.18302	-1.33726
57029831	chr3:57029831:T:G	3.70146e-57	-1.07932e-09	-1.45464	6.88518e-17	-1.07932e-09	-1.42403
57029832	chr3:57029832:C:T	9.21587e-58	-1.95038	-0.894642	8.51862e-18	-2.28524	-1.2285
57030055	chr3:57030055:G:A	3.69522e-57	-1.07932e-09	-1.45633	7.10875e-17	-1.07932e-09	-1.39208
57030082	chr3:57030082:T:C	3.98653e-57	-1.07932e-09	-1.38045	6.59956e-17	-1.07932e-09	-1.4664
57030548	chr3:57030548:A:G	3.66094e-57	-1.07932e-09	-1.46565	6.71109e-17	-1.07932e-09	-1.44964
57030631	chr3:57030631:C:T	4.13912e-57	-1.07932e-09	-1.34288	6.62661e-17	-1.07932e-09	-1.46231
57030638	chr3:57030638:C:A	2.02015e-57	-2.06019	-4.45018e-10	2.06649e-17	-2.62755	-4.45018e-10
57030653	chr3:57030653:G:A	1.29894e-57	-1.10942	-1.3924	7.84069e-16	2.36458	-1.35607
57030661	chr3:57030661:T:C	1.44215e-57	-1.0054	-1.39183	9.81258e-16	2.58667	-1.35382
57030679	chr3:57030679:C:T	1.21329e-57	-2.57004	-4.45018e-10	3.5112e-17	-2.09744	-4.45018e-10
57030832	chr3:57030832:G:C	3.74472e-57	-1.07932e-09	-1.44302	6.6395e-17	-1.07932e-09	-1.46037
57030870	chr3:57030870:T:C	3.74322e-57	-1.07932e-09	-1.44342	6.72106e-17	-1.07932e-09	-1.44816
57030956	chr3:57030956:G:A	4.08016e-57	-1.07932e-09	-1.35723	6.61159e-17	-1.07932e-09	-1.46458
57031028	chr3:57031028:C:T	9.20557e-58	-1.97732	-0.868824	2.37289e-17	-1.02415	-1.46515
57031245	chr3:57031245:A:G	1.05953e-56	0.827539	-1.2305	4.94022e-17	-0.730216	-1.02578
57031256	chr3:57031256:A:G	1.4447e-57	-2.39546	-4.45018e-10	3.03261e-17	-2.24398	-4.45018e-10
57031271	chr3:57031271:C:G	5.35359e-58	-1.92982	-1.45836	5.2448e-18	-2.55419	-1.44456
57031313	chr3:57031313:A:G	5.50754e-57	-1.07932e-09	-1.05725	7.96139e-17	-1.07932e-09	-1.2788
57031538	chr3:57031538:G:A	5.66964e-57	-1.07932e-09	-1.02824	8.11559e-17	-1.07932e-09	-1.25962
57031568	chr3:57031568:C:T	1.00208e-57	-1.87778	-0.883515	8.19182e-18	-2.33215	-1.2207
57031711	chr3:57031711:C:T	9.6644e-58	-1.86883	-0.928671	7.92412e-18	-2.33642	-1.24965
57031732	chr3:57031732:G:A	3.67345e-57	-1.07932e-09	-1.46224	6.65543e-17	-1.07932e-09	-1.45797
57031765	chr3:57031765:GGAA:G	4.02045e-58	-2.66423	-1.01033	5.83784e-18	-2.67741	-1.21422
57031946	chr3:57031946:G:A	9.1754e-58	-1.94821	-0.901214	2.26282e-17	-1.07369	-1.4631
57031984	chr3:57031984:G:A	6.09137e-57	-1.07932e-09	-0.956494	1.07263e-16	-1.07932e-09	-0.980707
57032561	chr3:57032561:C:T	5.90024e-57	-1.07932e-09	-0.988373	1.00728e-16	-1.07932e-09	-1.04357
57032710	chr3:57032710:G:T	8.76104e-58	-2.01081	-0.884832	2.4696e-17	-0.985071	-1.46427
57033181	chr3:57033181:A:C	1.51499e-57	-1.12117	-1.22678	1.22911e-15	2.56439	-1.10633
57033442	chr3:57033442:A:G	2.48706e-56	1.24434	-0.794025	1.83227e-15	3.06941	-1.21208
57033450	chr3:57033450:C:T	7.95661e-58	-2.09413	-0.897822	2.89772e-17	-0.826283	-1.4632
57033692	chr3:57033692:T:A	3.7177e-57	-1.07932e-09	-1.45026	6.95468e-17	-1.07932e-09	-1.41399
57034111	chr3:57034111:T:C	7.23259e-58	-1.97344	-1.11391	2.26042e-17	-1.07203	-1.46583
57034157	chr3:57034157:G:A	3.33538e-58	-2.67863	-1.18273	5.14104e-18	-2.68397	-1.33476
57034179	chr3:57034179:G:A	7.65308e-57	-1.07932e-09	-0.728258	9.66273e-17	-1.07932e-09	-1.08513
57034211	chr3:57034211:T:TA	4.5033e-57	-1.07932e-09	-1.25856	8.86963e-17	-1.07932e-09	-1.17077
57034895	chr3:57034895:G:C	3.68246e-57	-1.07932e-09	-1.45979	6.59993e-17	-1.07932e-09	-1.46634
57035190	chr3:57035190:C:A	3.65803e-57	-1.07932e-09	-1.46644	6.81665e-17	-1.07932e-09	-1.43403
57035198	chr3:57035198:C:T	2.14559e-57	-0.766788	-1.23316	1.87558e-15	2.99573	-1.11504
57035202	chr3:57035202:C:T	4.55521e-57	-1.07932e-09	-1.2471	7.8735e-17	-1.07932e-09	-1.2899
57035207	chr3:57035207:A:T	5.62366e-57	-1.07932e-09	-1.03639	8.0671e-17	-1.07932e-09	-1.26561
57035301	chr3:57035301:A:G	3.6934e-57	-1.07932e-09	-1.45682	6.86079e-17	-1.07932e-09	-1.42758
57035477	chr3:57035477:T:C	1.72549e-57	-2.21785	-4.45018e-10	4.35817e-16	0.421234	-4.45018e-10
57035497	chr3:57035497:C:T	7.98967e-58	-2.06827	-0.919535	2.74396e-17	-0.882209	-1.46179
57035789	chr3:57035789:C:T	9.01887e-57	-1.07932e-09	-0.564048	1.39549e-16	-1.07932e-09	-0.717569
57035801	chr3:57035801:T:C	1.30138e-57	-2.49994	-4.45018e-10	2.23704e-17	-2.54825	-4.45018e-10
57035854	chr3:57035854:T:C	3.69289e-57	-1.07932e-09	-1.45696	6.85876e-17	-1.07932e-09	-1.42788
57035965	chr3:57035965:G:A	5.53195e-57	-1.07932e-09	-1.05283	7.97809e-17	-1.07932e-09	-1.2767
57036087	chr3:57036087:C:T	7.65177e-58	-2.26941	-0.761602	1.2298e-17	-1.79961	-1.34693
57036128	chr3:57036128:C:A	5.47181e-58	-2.17023	-1.19611	7.83884e-18	-2.35051	-1.24639
57036578	chr3:57036578:T:G	4.00303e-56	0.92247	0.00379966	3.9546e-16	-0.458168	0.782229
57036731	chr3:57036731:G:A	3.71738e-57	-1.07932e-09	-1.45035	6.95348e-17	-1.07932e-09	-1.41416
57036738	chr3:57036738:C:T	4.28601e-57	-1.07932e-09	-1.30801	7.19958e-17	-1.07932e-09	-1.37938
57037032	chr3:57037032:C:T	3.33312e-58	-2.57304	-1.289	6.44572e-18	-2.35512	-1.43745
57037437	chr3:57037437:A:T	1.08967e-57	-2.67749	-4.45018e-10	3.72095e-17	-2.03942	-4.45018e-10
57037600	chr3:57037600:C:T	3.02398e-58	-2.53157	-1.42781	7.41934e-18	-2.18726	-1.46464
57037698	chr3:57037698:A:C	2.98051e-58	-2.51544	-1.45842	9.00028e-18	-2.0654	-1.39333
57038617	chr3:57038617:T:A	4.28206e-57	-1.07932e-09	-1.30893	9.45732e-17	-1.07932e-09	-1.10661
57038882	chr3:57038882:G:A	2.91478e-56	1.83165	-1.22264	1.31491e-16	0.348457	-1.1255
57038883	chr3:57038883:C:T	1.09117e-55	2.85856	-0.929509	1.01877e-15	1.69787	-0.427498
57039042	chr3:57039042:G:A	2.6961e-57	-0.367225	-1.40434	1.44956e-15	2.9307	-1.30768
57039090	chr3:57039090:TC:T	3.6883e-57	-1.07932e-09	-1.4582	7.02613e-17	-1.07932e-09	-1.40377
57039531	chr3:57039531:C:T	4.49977e-57	-1.07932e-09	-1.25934	7.45739e-17	-1.07932e-09	-1.3442
57039765	chr3:57039765:T:C	6.75728e-58	-2.57806	-0.57727	6.6559e-18	-2.67282	-1.08766
57039855	chr3:57039855:G:C	4.40856e-57	-1.07932e-09	-1.27982	7.38817e-17	-1.07932e-09	-1.35352
57039937	chr3:57039937:C:T	1.16907e-56	0.326007	-0.63058	1.22561e-17	-2.34925	-0.800711
57040091	chr3:57040091:C:T	6.47141e-58	-2.68279	-0.515765	3.04194e-17	-2.11008	-0.130824
57040190	chr3:57040190:C:A	3.01913e-58	-2.67647	-1.28451	8.73321e-18	-2.27737	-1.21149
57040551	chr3:57040551:G:A	7.90279e-57	-1.07932e-09	-0.696151	9.80859e-17	-1.07932e-09	-1.07014
57041045	chr3:57041045:A:G	2.6893e-58	-2.65362	-1.42305	1.74413e-17	-1.35383	-1.44331
57041187	chr3:57041187:A:T	3.6583e-57	-1.07932e-09	-1.46637	6.97754e-17	-1.07932e-09	-1.41071
57041866	chr3:57041866:A:G	4.84778e-58	-2.67216	-0.815275	2.02003e-16	0.218079	-0.565784
57042168	chr3:57042168:T:C	3.28095e-56	-0.419817	1.14717	3.82032e-15	0.452613	2.13949
57042266	chr3:57042266:T:TG	2.60077e-58	-2.64383	-1.46632	1.0899e-17	-2.00316	-1.26416
57042305	chr3:57042305:G:A	4.43606e-57	-1.07932e-09	-1.2736	1.08268e-16	-1.07932e-09	-0.971377
57042359	chr3:57042359:A:T	3.65809e-57	-1.07932e-09	-1.46642	6.89512e-17	-1.07932e-09	-1.42259
57043169	chr3:57043169:G:T	1.58896e-57	-1.24247	-1.05782	1.05732e-17	-2.65203	-0.645637
57043309	chr3:57043309:G:T	4.71382e-57	-0.750135	-0.462732	5.43078e-16	0.355136	0.286129
57043414	chr3:57043414:T:C	3.36447e-58	-2.64562	-1.20706	1.89138e-17	-1.47948	-1.23662
57043502	chr3:57043502:A:C	4.11871e-57	-1.07932e-09	-1.34783	9.6796e-17	-1.07932e-09	-1.08338
57043652	chr3:57043652:A:G	1.27271e-57	-2.52222	-4.45018e-10	1.95238e-17	-2.68435	-4.45018e-10
57043699	chr3:57043699:C:A	4.57998e-57	-0.80473	-0.436942	5.28136e-16	0.291007	0.322358
57043874	chr3:57043874:G:A	1.01343e-56	-0.0280691	-0.419376	3.90625e-17	-2.67289	0.682063
57043916	chr3:57043916:C:T	4.28218e-57	-0.831231	-0.477674	4.83464e-16	0.257068	0.267921
57044218	chr3:57044218:T:C	4.38161e-57	-1.07932e-09	-1.28595	1.02468e-16	-1.07932e-09	-1.02644
57044262	chr3:57044262:T:A	1.65096e-57	-1.22855	-1.03346	1.08942e-17	-2.65549	-0.612271
57044397	chr3:57044397:G:A	1.03484e-57	-1.67731	-1.05181	1.58173e-17	-2.55318	-0.341703
57044644	chr3:57044644:A:G	3.27127e-58	-2.42388	-1.4569	2.01365e-17	-1.66234	-0.991113
57044834	chr3:57044834:G:A	3.22903e-58	-2.44093	-1.45284	2.1358e-17	-1.63001	-0.964551
57044919	chr3:57044919:C:G	1.72228e-57	-1.19354	-1.02617	1.09415e-17	-2.65977	-0.603648
57045112	chr3:57045112:C:T	1.37963e-55	0.0536564	2.10996	3.1877e-16	-0.228568	0.337051
57045130	chr3:57045130:G:A	4.47307e-57	-1.07932e-09	-1.26529	8.07532e-17	-1.07932e-09	-1.26459
57045197	chr3:57045197:A:G	3.25327e-58	-2.43138	-1.45491	2.07147e-17	-1.64731	-0.977828
57045199	chr3:57045199:G:A	1.58642e-55	0.0273932	2.27589	3.49564e-16	-0.255332	0.45603
57045245	chr3:57045245:T:C	3.39917e-58	-2.38732	-1.4551	1.91203e-17	-1.72662	-0.978619
57045471	chr3:57045471:T:C	9.35148e-58	-1.75442	-1.076	1.48457e-17	-2.5794	-0.378883
57045785	chr3:57045785:T:C	4.6165e-56	-0.254304	1.32316	1.4341e-16	-0.450638	-0.239644
57045843	chr3:57045843:C:G	4.17725e-57	-1.07932e-09	-1.33371	1.29961e-16	-1.07932e-09	-0.788752
57046056	chr3:57046056:C:T	1.68795e-57	-1.20544	-1.03442	1.0822e-17	-2.65972	-0.614693
57046257	chr3:57046257:A:G	1.66279e-57	-1.25813	-0.996739	1.1542e-17	-2.65119	-0.558809
57046650	chr3:57046650:T:G	1.10307e-57	-2.66527	-4.45018e-10	1.95552e-17	-2.68275	-4.45018e-10
57046685	chr3:57046685:C:T	1.70781e-57	-1.19873	-1.02942	1.08563e-17	-2.66434	-0.606897
57046853	chr3:57046853:T:A	1.00603e-56	-1.07932e-09	-0.45477	1.62019e-16	-1.07932e-09	-0.568275
57046910	chr3:57046910:C:T	4.63222e-57	-1.07932e-09	-1.23033	1.12268e-16	-1.07932e-09	-0.9351
57047176	chr3:57047176:C:T	4.01394e-58	-2.32354	-1.35264	5.07757e-17	-1.46769	-0.260883
57047272	chr3:57047272:G:A	8.90494e-57	-1.07932e-09	-0.576761	1.48661e-16	-1.07932e-09	-0.654322
57047289	chr3:57047289:G:A	1.10364e-57	-2.66475	-4.45018e-10	2.51873e-17	-2.42965	-4.45018e-10
57047295	chr3:57047295:C:T	3.67439e-57	-1.07932e-09	-1.46198	6.6236e-17	-1.07932e-09	-1.46276
57047486	chr3:57047486:G:T	3.18411e-58	-2.45048	-1.4573	2.12035e-17	-1.60715	-0.994671
57047525	chr3:57047525:G:A	3.20757e-58	-2.45476	-1.44568	2.33324e-17	-1.58626	-0.919888
57047613	chr3:57047613:T:C	1.5118e-57	-2.35006	-4.45018e-10	2.38941e-17	-2.48236	-4.45018e-10
57047802	chr3:57047802:C:G	8.2124e-58	-1.94117	-1.01913	7.63265e-18	-2.25702	-1.36654
57047909	chr3:57047909:A:G	4.31582e-57	-1.07932e-09	-1.30108	6.84013e-17	-1.07932e-09	-1.4306
57047933	chr3:57047933:TAC:T	3.67403e-57	-1.07932e-09	-1.46208	6.62421e-17	-1.07932e-09	-1.46267
57048125	chr3:57048125:T:C	5.30288e-58	-2.23949	-1.15821	3.85101e-17	-1.40848	-0.596589
57048324	chr3:57048324:C:T	9.19498e-58	-1.52158	-1.32571	4.59816e-18	-2.6772	-1.45313
57048681	chr3:57048681:T:C	1.05107e-57	-1.73538	-0.978175	1.73752e-17	-2.57683	-0.224111
57048715	chr3:57048715:A:G	4.36856e-57	-1.07932e-09	-1.28893	1.06691e-16	-1.07932e-09	-0.986047
57049347	chr3:57049347:C:T	3.66552e-57	-1.07932e-09	-1.4644	6.7748e-17	-1.07932e-09	-1.44019
57049441	chr3:57049441:A:G	2.25154e-57	-1.03059	-0.921166	1.24539e-17	-2.67745	-0.456512
57049442	chr3:57049442:C:A	2.18447e-57	-1.06083	-0.921166	1.24794e-17	-2.67539	-0.456512
57050790	chr3:57050790:T:C	1.52541e-57	-1.3524	-0.9887	1.18697e-17	-2.63216	-0.549841
57050982	chr3:57050982:T:C	8.38377e-58	-1.55395	-1.38571	4.52186e-18	-2.68117	-1.46589
57051013	chr3:57051013:T:A	2.60831e-58	-2.64642	-1.46083	1.18828e-17	-1.9801	-1.20079
57051099	chr3:57051099:C:G	3.6624e-57	-1.07932e-09	-1.46525	7.01643e-17	-1.07932e-09	-1.40515
57051524	chr3:57051524:A:G	1.19695e-57	-2.58359	-4.45018e-10	2.21018e-17	-2.56033	-4.45018e-10
57051894	chr3:57051894:A:G	4.35749e-57	-1.07932e-09	-1.29147	1.06095e-16	-1.07932e-09	-0.991653
57052148	chr3:57052148:C:T	3.67448e-57	-1.07932e-09	-1.46196	6.62346e-17	-1.07932e-09	-1.46279
57052181	chr3:57052181:GGCC:G	8.28497e-57	-1.07932e-09	-0.648924	1.01751e-16	-1.07932e-09	-1.03346
57052188	chr3:57052188:AG:A	8.10676e-57	-1.07932e-09	-0.670668	1.00149e-16	-1.07932e-09	-1.04933
57052253	chr3:57052253:A:G	4.31492e-57	-1.07932e-09	-1.30129	1.04387e-16	-1.07932e-09	-1.00788
57052889	chr3:57052889:T:C	5.42121e-58	-2.13299	-1.24264	4.39111e-17	-1.22249	-0.651327
57053398	chr3:57053398:C:T	1.08228e-56	-1.07932e-09	-0.381711	1.54253e-16	-1.07932e-09	-0.617396
57053579	chr3:57053579:C:A	1.38753e-56	-1.07932e-09	-0.133256	2.01974e-16	-1.07932e-09	-0.347851
57053802	chr3:57053802:G:A	2.5941e-58	-2.68429	-1.42842	1.0982e-17	-1.82491	-1.43482
57054086	chr3:57054086:T:C	2.5454e-58	-2.67821	-1.45345	9.67963e-18	-1.97911	-1.40686
57054292	chr3:57054292:A:G	3.78528e-57	-1.07932e-09	-1.43225	7.75565e-17	-1.07932e-09	-1.30498
57054494	chr3:57054494:C:T	4.3479e-57	-1.07932e-09	-1.29367	9.20256e-17	-1.07932e-09	-1.13392
57054495	chr3:57054495:G:A	3.46826e-58	-2.67926	-1.14304	4.86851e-18	-2.68347	-1.38973
57054500	chr3:57054500:T:C	3.86538e-57	-1.07932e-09	-1.41131	6.60993e-17	-1.07932e-09	-1.46483
57054560	chr3:57054560:C:A	3.65808e-57	-1.07932e-09	-1.46643	6.7485e-17	-1.07932e-09	-1.44408
57054734	chr3:57054734:C:G	6.19395e-57	-1.07932e-09	-0.939794	1.08194e-16	-1.07932e-09	-0.972058
57054800	chr3:57054800:G:A	2.40558e-57	-1.88557	-4.45018e-10	6.37055e-17	-1.50172	-4.45018e-10
57055265	chr3:57055265:G:A	2.70935e-58	-2.67504	-1.3942	8.20669e-18	-2.10409	-1.44695
57055368	chr3:57055368:A:G	3.84963e-57	-1.07932e-09	-1.41539	8.45653e-17	-1.07932e-09	-1.21846
57056047	chr3:57056047:G:GC	4.40056e-57	-1.07932e-09	-1.28164	7.21092e-17	-1.07932e-09	-1.37781
57056145	chr3:57056145:T:C	1.17075e-57	-2.60572	-4.45018e-10	2.23113e-17	-2.55089	-4.45018e-10
57056163	chr3:57056163:A:G	2.99018e-58	-2.68414	-1.28648	4.9061e-18	-2.66539	-1.40012
57056332	chr3:57056332:A:G	6.65097e-58	-2.25065	-0.920536	1.14046e-17	-2.6797	-0.54227
57056976	chr3:57056976:T:C	3.78829e-57	-1.07932e-09	-1.43145	7.06213e-17	-1.07932e-09	-1.39866
57057259	chr3:57057259:G:A	3.38854e-58	-2.39732	-1.44823	8.08617e-18	-2.13964	-1.42619
57057355	chr3:57057355:A:C	3.23484e-58	-2.64706	-1.24491	4.95534e-18	-2.68279	-1.37273
57057547	chr3:57057547:G:A	3.0277e-57	-0.475673	-1.17989	7.34555e-18	-2.31354	-1.34835
57058208	chr3:57058208:G:C	4.02621e-57	-1.07932e-09	-1.37054	6.7332e-17	-1.07932e-09	-1.44635
57058606	chr3:57058606:C:A	1.33711e-57	-1.16649	-1.30637	6.86517e-18	-2.28719	-1.44233
57058618	chr3:57058618:T:C	6.05325e-57	-1.07932e-09	-0.962771	8.56206e-17	-1.07932e-09	-1.20606
57059809	chr3:57059809:A:C	3.06641e-58	-2.62694	-1.31851	4.76982e-18	-2.67662	-1.41706
57059865	chr3:57059865:A:G	1.10312e-57	-2.66522	-4.45018e-10	5.40507e-17	-1.66607	-4.45018e-10
57060026	chr3:57060026:G:C	3.69749e-57	-1.07932e-09	-1.45571	6.64078e-17	-1.07932e-09	-1.46017
57060665	chr3:57060665:C:A	4.08297e-57	-1.07932e-09	-1.35654	9.24699e-17	-1.07932e-09	-1.1291
57060955	chr3:57060955:ACT:A	3.6834e-57	-1.07932e-09	-1.45953	6.60645e-17	-1.07932e-09	-1.46536
57061307	chr3:57061307:T:A	2.61579e-58	-2.68207	-1.42232	4.62817e-18	-2.66897	-1.45485
57062484	chr3:57062484:A:G	1.01741e-57	-2.63153	-0.11458	1.44615e-17	-2.68435	-0.300152
57062698	chr3:57062698:A:T	8.75478e-57	-1.07932e-09	-0.593767	1.05759e-16	-1.07932e-09	-0.994824
57062887	chr3:57062887:G:A	9.72774e-57	-1.07932e-09	-0.488385	1.14701e-16	-1.07932e-09	-0.91366
57063024	chr3:57063024:T:G	9.95612e-57	-1.07932e-09	-0.46518	1.17926e-16	-1.07932e-09	-0.885933
57063284	chr3:57063284:GCAGC:G	2.70978e-57	-0.799304	-0.967197	5.22172e-18	-2.68086	-1.3223
57063706	chr3:57063706:C:T	3.67804e-57	-1.07932e-09	-1.46099	6.82359e-17	-1.07932e-09	-1.43302
57063959	chr3:57063959:C:T	6.29842e-57	-1.07932e-09	-0.923069	7.46871e-17	-1.07932e-09	-1.34268
57064679	chr3:57064679:C:T	2.44142e-57	-0.408355	-1.46243	4.61134e-18	-2.66443	-1.46304
57064928	chr3:57064928:T:C	2.11566e-56	-0.648202	0.936786	3.33224e-17	-2.00913	-0.140631
57065176	chr3:57065176:C:T	2.30844e-57	-0.461277	-1.46552	4.57847e-18	-2.66903	-1.46559
57065653	chr3:57065653:G:A	1.53009e-56	-0.0354583	-4.45018e-10	2.14378e-17	-2.59083	-4.45018e-10
57065747	chr3:57065747:G:T	2.23479e-57	-0.510563	-1.44865	4.86283e-18	-2.62546	-1.4489
57065778	chr3:57065778:T:C	2.70949e-58	-2.68364	-1.38555	7.19669e-18	-2.26252	-1.41985
57065791	chr3:57065791:G:A	4.28669e-57	-1.07932e-09	-1.30785	1.00673e-16	-1.07932e-09	-1.04411
57065840	chr3:57065840:T:G	3.91645e-57	-1.07932e-09	-1.39818	6.65304e-17	-1.07932e-09	-1.45833
57066049	chr3:57066049:AAAAC:A	2.23171e-57	-0.510875	-1.44973	4.86586e-18	-2.62902	-1.44472
57066967	chr3:57066967:T:C	3.71563e-57	-1.07932e-09	-1.45082	6.60341e-17	-1.07932e-09	-1.46582
57067221	chr3:57067221:G:A	6.51629e-57	-1.07932e-09	-0.889061	1.22561e-16	-1.07932e-09	-0.847381
57067907	chr3:57067907:G:A	5.63225e-57	-1.07932e-09	-1.03486	7.35391e-17	-1.07932e-09	-1.35817
57068015	chr3:57068015:C:T	1.50373e-57	-2.35542	-4.45018e-10	2.05508e-17	-2.63309	-4.45018e-10
57068174	chr3:57068174:C:CACACAG	1.05652e-56	-1.07932e-09	-0.405804	1.22223e-16	-1.07932e-09	-0.850142
57068330	chr3:57068330:C:T	1.60393e-57	-2.29091	-4.45018e-10	2.11525e-17	-2.60423	-4.45018e-10
57068487	chr3:57068487:T:G	1.10543e-57	-2.66314	-4.45018e-10	2.50731e-17	-2.43419	-4.45018e-10
57068587	chr3:57068587:T:C	3.897e-57	-1.07932e-09	-1.40316	6.59925e-17	-1.07932e-09	-1.46645
57068655	chr3:57068655:C:G	1.06134e-56	-1.07932e-09	-0.401246	1.22631e-16	-1.07932e-09	-0.84681
57068819	chr3:57068819:A:G	3.19037e-57	-0.146295	-1.45693	4.86587e-18	-2.61642	-1.45732
57068822	chr3:57068822:C:T	2.71577e-58	-2.60061	-1.46627	1.10069e-17	-1.79374	-1.46373
57068933	chr3:57068933:T:C	7.5254e-57	-1.07932e-09	-0.745084	1.22815e-16	-1.07932e-09	-0.845305
57069057	chr3:57069057:G:T	3.90834e-57	-1.07932e-09	-1.40026	7.41472e-17	-1.07932e-09	-1.34994
57069096	chr3:57069096:T:C	3.70412e-58	-2.51669	-1.23982	1.97438e-17	-1.34142	-1.33173
57069684	chr3:57069684:C:T	1.77436e-57	-0.724033	-1.4659	4.51325e-18	-2.68436	-1.46461
57069697	chr3:57069697:T:C	1.47729e-57	-2.37316	-4.45018e-10	3.40849e-17	-2.12713	-4.45018e-10
57069737	chr3:57069737:G:T	2.8685e-58	-2.67995	-1.33221	5.06721e-18	-2.62837	-1.40482
57069841	chr3:57069841:C:T	3.3649e-57	-0.783549	-0.76642	5.89133e-18	-2.64116	-1.24135
57070400	chr3:57070400:C:T	3.67437e-57	-0.724171	-0.737815	5.94164e-18	-2.64749	-1.22651
57070550	chr3:57070550:A:G	8.35014e-57	-1.07932e-09	-0.641089	1.02587e-16	-1.07932e-09	-1.02528
57070578	chr3:57070578:G:A	1.92871e-56	-1.0647	1.26077	1.42033e-17	-2.61125	-0.391265
57070644	chr3:57070644:G:C	3.78668e-57	-1.07932e-09	-1.43188	7.2138e-17	-1.07932e-09	-1.37741
57070694	chr3:57070694:A:C	2.94354e-58	-2.67811	-1.30823	5.18467e-18	-2.6226	-1.38769
57070742	chr3:57070742:T:C	2.99214e-58	-2.52084	-1.44913	1.63548e-17	-1.40258	-1.45889
57071023	chr3:57071023:G:C	2.95564e-58	-2.52544	-1.4568	1.60745e-17	-1.41524	-1.46352
57071038	chr3:57071038:C:T	3.17318e-57	-0.889834	-0.718797	6.16738e-18	-2.62179	-1.21492
57071093	chr3:57071093:C:T	3.5167e-57	-0.810044	-0.695799	6.16379e-18	-2.63587	-1.20142
57071174	chr3:57071174:T:C	6.51035e-57	-1.07932e-09	-0.889973	8.31517e-17	-1.07932e-09	-1.23532
57071785	chr3:57071785:A:G	3.66525e-58	-2.52345	-1.2436	1.92125e-17	-1.36651	-1.33391
57071856	chr3:57071856:T:A	4.79405e-57	-1.39613	0.200137	1.32451e-17	-2.35299	-0.719366
57072117	chr3:57072117:TAAC:T	3.03829e-58	-2.51017	-1.44449	1.67767e-17	-1.38009	-1.45591
57072318	chr3:57072318:T:C	5.72057e-57	-1.07932e-09	-1.0193	7.67002e-17	-1.07932e-09	-1.31608
57072881	chr3:57072881:C:T	4.08004e-57	-0.695742	-0.661517	6.06839e-18	-2.67608	-1.17681
57073021	chr3:57073021:G:C	4.05888e-57	-1.07932e-09	-1.36246	6.63365e-17	-1.07932e-09	-1.46125
57073485	chr3:57073485:A:C	1.02857e-56	-1.07932e-09	-0.432615	1.05348e-16	-1.07932e-09	-0.99872
57074473	chr3:57074473:G:A	1.60963e-57	-2.28736	-4.45018e-10	2.13883e-17	-2.59314	-4.45018e-10
57075067	chr3:57075067:T:C	5.6615e-57	0.399489	-1.42917	4.89082e-18	-2.60453	-1.4641
57075533	chr3:57075533:C:T	1.77326e-57	-2.60344	0.412891	2.75121e-17	-2.35974	0.018378
57075734	chr3:57075734:T:A	1.64518e-57	-2.55051	0.284986	8.21961e-17	-2.5623	1.31542
57075921	chr3:57075921:C:T	1.89713e-56	-1.07932e-09	0.17956	2.17541e-16	-1.07932e-09	-0.273598
57076249	chr3:57076249:G:A	1.08227e-57	-2.68431	-4.45018e-10	2.00083e-17	-2.65984	-4.45018e-10
57076405	chr3:57076405:G:C	2.26919e-56	-1.07932e-09	0.358639	2.68431e-16	-1.07932e-09	-0.0633934
57076885	chr3:57076885:C:A	3.07233e-57	-0.737155	-0.903775	5.08464e-18	-2.6813	-1.34846
57077036	chr3:57077036:C:A	2.87754e-57	-0.872456	-0.833974	5.24359e-18	-2.68423	-1.31475
57077270	chr3:57077270:G:A	5.16783e-57	-1.07932e-09	-1.12091	7.20478e-17	-1.07932e-09	-1.37866
57077625	chr3:57077625:C:A	1.72196e-56	-1.07932e-09	0.0826823	3.59346e-16	-1.07932e-09	0.228298
57077923	chr3:57077923:G:T	2.44626e-57	-0.816623	-1.05218	4.77278e-18	-2.6824	-1.41066
57078075	chr3:57078075:G:A	1.68804e-57	-2.2398	-4.45018e-10	3.1377e-17	-2.20991	-4.45018e-10
57078079	chr3:57078079:C:T	4.73017e-57	-1.07932e-09	-1.20941	6.90288e-17	-1.07932e-09	-1.42146
57078484	chr3:57078484:C:A	1.75011e-56	-1.07932e-09	0.0988992	2.0241e-16	-1.07932e-09	-0.345695
57078671	chr3:57078671:G:T	2.03652e-56	1.40747	-1.15701	1.84668e-17	-1.92608	-0.813932
57078950	chr3:57078950:G:T	3.38792e-58	-2.6075	-1.23823	7.09036e-18	-2.49704	-1.20021
57079018	chr3:57079018:C:T	9.53236e-57	-1.07932e-09	-0.508674	2.02108e-16	-1.07932e-09	-0.347185
57079049	chr3:57079049:A:G	3.48787e-57	-0.0543807	-1.4597	8.62842e-18	-2.06642	-1.43451
57079917	chr3:57079917:G:A	4.01459e-58	-2.59337	-1.08265	8.42688e-18	-2.48843	-1.03613
57079935	chr3:57079935:CTAAA:C	9.98718e-58	-2.5218	-0.24285	4.43248e-17	-2.53624	0.671798
57080271	chr3:57080271:A:G	1.43137e-57	-2.53688	0.132142	2.28289e-17	-2.17462	-0.353343
57080780	chr3:57080780:TCTC:T	1.09353e-57	-2.49569	-0.178264	4.93193e-17	-2.5128	0.755131
57081103	chr3:57081103:C:G	1.83014e-57	-2.15897	-4.45018e-10	3.38687e-17	-2.1335	-4.45018e-10
57081420	chr3:57081420:GGATATTTA:G	4.24119e-57	-1.07932e-09	-1.31852	6.77632e-17	-1.07932e-09	-1.43997
57081539	chr3:57081539:C:T	5.56873e-57	0.390192	-1.43639	4.86826e-18	-2.61223	-1.46102
57081736	chr3:57081736:G:A	1.85003e-57	-2.14817	-4.45018e-10	3.42263e-17	-2.12299	-4.45018e-10
57081933	chr3:57081933:G:A	1.27797e-57	-2.54408	0.0259854	2.07278e-17	-2.18964	-0.43487
57081989	chr3:57081989:C:G	1.08439e-57	-2.68235	-4.45018e-10	3.40491e-17	-2.12818	-4.45018e-10
57082200	chr3:57082200:G:A	7.65141e-57	0.167743	-0.896219	6.02795e-18	-2.52746	-1.33212
57082573	chr3:57082573:T:C	2.89078e-57	-0.774436	-0.927404	5.18436e-18	-2.67817	-1.33218
57082603	chr3:57082603:A:G	5.35087e-57	-1.07932e-09	-1.08611	1.18169e-16	-1.07932e-09	-0.883869
57082632	chr3:57082632:G:A	9.21016e-57	-1.07932e-09	-0.543059	1.94811e-16	-1.07932e-09	-0.383959
57083297	chr3:57083297:C:G	1.78422e-56	0.118197	-4.45018e-10	2.7095e-17	-2.35664	-4.45018e-10
57083448	chr3:57083448:C:T	1.67092e-57	-2.24999	-4.45018e-10	2.1682e-17	-2.57951	-4.45018e-10
57083488	chr3:57083488:A:G	1.03098e-57	-1.7923	-0.940558	4.80155e-17	-1.20273	-0.581732
57083514	chr3:57083514:G:A	5.94083e-57	0.422002	-1.40352	4.75114e-18	-2.63141	-1.46619
57084079	chr3:57084079:A:G	5.91266e-57	-1.07932e-09	-0.986272	1.26586e-16	-1.07932e-09	-0.815064
57084111	chr3:57084111:C:A	5.98763e-57	-1.07932e-09	-0.973671	1.28483e-16	-1.07932e-09	-0.800193
57084622	chr3:57084622:TG:T	4.56231e-58	-2.09237	-1.45575	2.9524e-17	-0.950591	-1.32019
57085767	chr3:57085767:C:T	4.50039e-57	-1.07932e-09	-1.2592	6.77603e-17	-1.07932e-09	-1.44001
57085831	chr3:57085831:G:A	3.98549e-57	-1.07932e-09	-1.38071	6.79214e-17	-1.07932e-09	-1.43764
57085891	chr3:57085891:G:C	1.82929e-57	-2.15944	-4.45018e-10	3.37695e-17	-2.13643	-4.45018e-10
57086107	chr3:57086107:C:A	4.21081e-57	-1.07932e-09	-1.32571	8.7093e-17	-1.07932e-09	-1.18901
57086152	chr3:57086152:T:C	1.80996e-56	-1.07932e-09	0.132522	2.04139e-16	-1.07932e-09	-0.337186
57086207	chr3:57086207:G:GAA	4.08997e-58	-2.61381	-1.04361	1.2028e-17	-2.367	-0.801745
57086756	chr3:57086756:A:ACTGT	4.0505e-57	-1.07932e-09	-1.36453	8.35509e-17	-1.07932e-09	-1.23053
57087399	chr3:57087399:A:T	5.08652e-57	-1.07932e-09	-1.13677	7.15298e-17	-1.07932e-09	-1.38587
57087529	chr3:57087529:A:G	3.10562e-58	-2.61624	-1.3165	5.30417e-18	-2.56613	-1.42137
57087583	chr3:57087583:G:A	1.23354e-57	-2.55348	-4.45018e-10	2.99202e-16	0.0451322	-4.45018e-10
57087745	chr3:57087745:A:G	1.8577e-57	-2.14403	-4.45018e-10	3.41758e-17	-2.12447	-4.45018e-10
57088023	chr3:57088023:C:T	3.65813e-57	-1.07932e-09	-1.46642	6.73184e-17	-1.07932e-09	-1.44655
57088301	chr3:57088301:TTCAA:T	1.78942e-57	-2.18147	-4.45018e-10	3.3016e-17	-2.159	-4.45018e-10
57088334	chr3:57088334:T:C	4.77246e-58	-2.04717	-1.45592	3.13497e-17	-0.885819	-1.32496
57088752	chr3:57088752:C:T	6.19042e-58	-1.77725	-1.4657	4.64428e-18	-2.65427	-1.46608
57089039	chr3:57089039:G:A	3.66773e-57	-1.07932e-09	-1.46379	6.64519e-17	-1.07932e-09	-1.45951
57089080	chr3:57089080:C:CAAG	9.19849e-57	-1.07932e-09	-0.544328	2.02612e-16	-1.07932e-09	-0.344695
57089129	chr3:57089129:C:T	5.19706e-57	-1.07932e-09	-1.11527	7.23141e-17	-1.07932e-09	-1.37497
57089284	chr3:57089284:C:T	6.19903e-57	-1.07932e-09	-0.938974	1.16378e-16	-1.07932e-09	-0.899147
57089468	chr3:57089468:A:G	1.98813e-56	-1.07932e-09	0.226412	2.20958e-16	-1.07932e-09	-0.258015
57089660	chr3:57089660:C:T	5.21613e-57	-1.07932e-09	-1.11161	7.23794e-17	-1.07932e-09	-1.37407
57090168	chr3:57090168:C:G	8.61024e-57	-1.07932e-09	-0.610415	1.79552e-16	-1.07932e-09	-0.46552
57090333	chr3:57090333:A:G	1.29204e-56	-1.07932e-09	-0.204557	1.9519e-16	-1.07932e-09	-0.382016
57090490	chr3:57090490:C:T	9.8473e-58	-1.44286	-1.3359	5.01533e-18	-2.63059	-1.4129
57091040	chr3:57091040:G:T	1.0002e-56	-1.07932e-09	-0.460579	2.25968e-16	-1.07932e-09	-0.235595
57091073	chr3:57091073:A:C	1.8665e-57	-0.712146	-1.42715	4.94058e-18	-2.5925	-1.46601
57091174	chr3:57091174:T:G	7.84015e-58	-1.55717	-1.44953	4.57636e-18	-2.67926	-1.45583
57091178	chr3:57091178:A:G	7.25242e-57	-1.07932e-09	-0.782032	9.27494e-17	-1.07932e-09	-1.12609
57091252	chr3:57091252:G:A	6.65781e-57	-1.07932e-09	-0.867577	1.26011e-16	-1.07932e-09	-0.819619
57091368	chr3:57091368:A:G	3.65845e-57	-1.07932e-09	-1.46633	6.64391e-17	-1.07932e-09	-1.4597
57091371	chr3:57091371:GA:G	3.66646e-57	-1.07932e-09	-1.46414	6.65102e-17	-1.07932e-09	-1.45863
57091396	chr3:57091396:G:A	7.87895e-58	-1.56252	-1.43924	4.61144e-18	-2.67914	-1.4483
57091699	chr3:57091699:T:A	5.2525e-58	-2.10897	-1.29827	1.09567e-16	0.0883179	-1.04777
57091836	chr3:57091836:A:G	1.61941e-57	-0.842543	-1.43876	5.84104e-18	-2.61475	-1.27633
57092315	chr3:57092315:G:A	3.41792e-56	-1.07932e-09	0.76825	3.54599e-16	-1.07932e-09	0.215001
57092333	chr3:57092333:A:T	6.27284e-57	-1.07932e-09	-0.927138	9.59528e-17	-1.07932e-09	-1.09213
57092398	chr3:57092398:C:T	1.79286e-57	-2.17956	-4.45018e-10	3.30667e-17	-2.15746	-4.45018e-10
57093220	chr3:57093220:G:A	3.78911e-57	-1.07932e-09	-1.43124	6.61739e-17	-1.07932e-09	-1.4637
57093326	chr3:57093326:T:C	4.04145e-57	-1.07932e-09	-1.36676	8.46273e-17	-1.07932e-09	-1.21773
57093463	chr3:57093463:G:A	3.65853e-57	-1.07932e-09	-1.46631	6.85099e-17	-1.07932e-09	-1.42901
57094186	chr3:57094186:T:C	3.11522e-58	-2.49287	-1.43678	7.25294e-18	-2.20837	-1.46621
57094482	chr3:57094482:T:C	3.80508e-57	-1.07932e-09	-1.42703	6.62494e-17	-1.07932e-09	-1.46256
57094652	chr3:57094652:G:A	8.47168e-57	-1.07932e-09	-0.626638	1.29754e-16	-1.07932e-09	-0.790348
57094813	chr3:57094813:T:C	1.09111e-57	-2.67617	-4.45018e-10	1.95303e-17	-2.68402	-4.45018e-10
57096615	chr3:57096615:TA:T	1.7653e-57	-0.957465	-1.23758	5.89074e-18	-2.65473	-1.22788
57096631	chr3:57096631:C:T	4.50859e-57	-1.07932e-09	-1.25738	6.89871e-17	-1.07932e-09	-1.42207
57096633	chr3:57096633:C:T	3.71858e-57	-1.07932e-09	-1.45003	6.59964e-17	-1.07932e-09	-1.46639
57096860	chr3:57096860:A:C	1.56258e-57	-2.31703	-4.45018e-10	2.10406e-17	-2.60954	-4.45018e-10
57096953	chr3:57096953:T:G	1.36643e-57	-1.08105	-1.37012	6.69931e-18	-2.63365	-1.12033
57097083	chr3:57097083:G:A	2.91184e-58	-2.55168	-1.44548	6.59757e-18	-2.30474	-1.46455
57097501	chr3:57097501:A:C	3.79557e-57	-0.227802	-1.20173	1.40987e-17	-1.68145	-1.32845
57098006	chr3:57098006:G:A	1.84345e-56	-1.07932e-09	0.150856	3.86001e-16	-1.07932e-09	0.299852
57098007	chr3:57098007:G:A	1.17807e-57	-2.59949	-4.45018e-10	2.3145e-17	-2.51421	-4.45018e-10
57098119	chr3:57098119:G:C	6.51955e-57	-1.07932e-09	-0.888562	8.58775e-17	-1.07932e-09	-1.20307
57098158	chr3:57098158:G:A	6.08527e-57	-1.07932e-09	-0.957495	1.38358e-16	-1.07932e-09	-0.726146
57098172	chr3:57098172:A:G	3.36105e-58	-2.47234	-1.38136	5.9909e-18	-2.39938	-1.46636
57098667	chr3:57098667:T:C	3.26896e-56	0.72369	-4.45018e-10	1.96177e-17	-2.67955	-4.45018e-10
57099110	chr3:57099110:G:A	3.20526e-57	-0.372336	-1.22624	8.11674e-18	-2.21352	-1.34854
57099661	chr3:57099661:A:G	1.37505e-56	-1.07932e-09	-0.14229	1.99744e-16	-1.07932e-09	-0.358951
57099922	chr3:57099922:C:T	4.78654e-57	-1.07932e-09	-1.19756	1.02738e-16	-1.07932e-09	-1.0238
57100087	chr3:57100087:A:G	3.40843e-58	-2.53318	-1.30652	5.67031e-18	-2.46713	-1.45361
57100202	chr3:57100202:T:C	4.79989e-58	-2.22607	-1.27129	1.18358e-17	-1.80123	-1.38363
57100218	chr3:57100218:C:T	3.28218e-57	-0.548496	-1.02636	7.33043e-18	-2.34889	-1.31507
57100362	chr3:57100362:C:T	1.38711e-57	-2.43614	-4.45018e-10	4.12498e-17	-1.93634	-4.45018e-10
57100940	chr3:57100940:CAAAGCTTT:C	3.83965e-57	-1.07932e-09	-1.41799	6.63387e-17	-1.07932e-09	-1.46121
57101432	chr3:57101432:A:G	3.93992e-57	-1.07932e-09	-1.39221	8.15322e-17	-1.07932e-09	-1.25499
57101490	chr3:57101490:C:G	3.19325e-58	-2.52792	-1.37699	5.63263e-18	-2.46109	-1.46632
57101633	chr3:57101633:G:A	3.50753e-56	-1.07932e-09	0.794131	3.68355e-16	-1.07932e-09	0.253058
57101952	chr3:57101952:C:A	4.88535e-58	-2.13089	-1.34882	2.3775e-17	-1.02824	-1.45911
57102014	chr3:57102014:TGAGA:T	4.84336e-58	-2.12038	-1.36797	1.23539e-17	-1.69358	-1.44844
57102115	chr3:57102115:A:T	7.53835e-57	-1.07932e-09	-0.743363	1.26991e-16	-1.07932e-09	-0.811868
57102557	chr3:57102557:C:T	1.7793e-57	-0.766509	-1.42064	6.17838e-18	-2.59861	-1.23632
57102685	chr3:57102685:G:C	5.8785e-57	-1.07932e-09	-0.992065	9.43249e-17	-1.07932e-09	-1.10924
57102785	chr3:57102785:T:C	1.33355e-56	-1.07932e-09	-0.172935	1.94304e-16	-1.07932e-09	-0.386565
57103062	chr3:57103062:A:G	4.43921e-58	-2.19551	-1.37997	1.11414e-17	-1.79256	-1.45276
57103495	chr3:57103495:G:A	6.09731e-57	-1.07932e-09	-0.955519	1.3873e-16	-1.07932e-09	-0.723461
57103568	chr3:57103568:A:C	1.78806e-57	-0.755034	-1.4272	6.10328e-18	-2.59674	-1.25042
57103744	chr3:57103744:A:G	4.15682e-58	-2.20865	-1.43255	1.07969e-17	-1.81037	-1.46636
57103783	chr3:57103783:C:G	1.10681e-57	-1.63702	-1.02486	6.07534e-17	-1.40392	-0.145243
57103869	chr3:57103869:TA:T	6.29112e-57	-1.07932e-09	-0.924228	1.275e-16	-1.07932e-09	-0.807872
57103871	chr3:57103871:A:G	6.29279e-57	-1.07932e-09	-0.923963	1.27535e-16	-1.07932e-09	-0.807595
57103939	chr3:57103939:T:C	4.52605e-57	-1.07932e-09	-1.25352	6.78423e-17	-1.07932e-09	-1.4388
57104391	chr3:57104391:G:A	2.70219e-57	-0.547769	-1.22153	7.52615e-18	-2.2913	-1.3463
57104995	chr3:57104995:T:C	6.06569e-57	-1.07932e-09	-0.960719	1.3787e-16	-1.07932e-09	-0.729673
57105397	chr3:57105397:T:C	1.03915e-57	-2.02581	-0.69915	3.6959e-17	-0.790983	-1.2552
57105805	chr3:57105805:G:A	3.40076e-58	-2.51565	-1.3263	5.76395e-18	-2.4461	-1.45826
57105944	chr3:57105944:A:G	4.72567e-58	-2.14667	-1.36627	1.195e-17	-1.72845	-1.4468
57106080	chr3:57106080:G:A	3.47132e-58	-2.48618	-1.33524	5.95594e-18	-2.4114	-1.4602
57106167	chr3:57106167:TA:T	3.97377e-57	-1.07932e-09	-1.38365	6.89482e-17	-1.07932e-09	-1.42263
57106415	chr3:57106415:G:C	1.70023e-57	-2.2326	-4.45018e-10	3.14156e-17	-2.20868	-4.45018e-10
57106420	chr3:57106420:G:A	4.22775e-57	-1.07932e-09	-1.3217	6.65424e-17	-1.07932e-09	-1.45815
57106766	chr3:57106766:A:G	2.04628e-57	-0.618425	-1.42892	6.30387e-18	-2.5644	-1.25043
57106805	chr3:57106805:T:A	4.53628e-57	-1.07932e-09	-1.25126	6.91898e-17	-1.07932e-09	-1.41913
57107305	chr3:57107305:G:A	1.71077e-57	-2.22642	-4.45018e-10	3.15388e-17	-2.20477	-4.45018e-10
57107327	chr3:57107327:C:T	1.08564e-57	-2.68119	-4.45018e-10	1.96987e-17	-2.67543	-4.45018e-10
57107328	chr3:57107328:G:A	3.73017e-57	-1.07932e-09	-1.44691	6.59927e-17	-1.07932e-09	-1.46644
57107462	chr3:57107462:A:C	6.50837e-57	0.326935	-1.21721	1.18953e-17	-1.83128	-1.34857
57107556	chr3:57107556:C:T	3.79657e-57	-1.07932e-09	-1.42927	7.43206e-17	-1.07932e-09	-1.3476
57108148	chr3:57108148:C:T	8.07231e-57	-1.07932e-09	-0.674927	1.26696e-16	-1.07932e-09	-0.814198
57108276	chr3:57108276:G:A	5.34328e-57	-1.07932e-09	-1.08753	1.17297e-16	-1.07932e-09	-0.891279
57108317	chr3:57108317:T:G	4.43579e-58	-2.13406	-1.44219	1.15969e-17	-1.7391	-1.46615
57108631	chr3:57108631:G:A	2.49512e-57	-1.06299	-0.786041	7.8462e-18	-2.44131	-1.15465
57108734	chr3:57108734:T:G	3.9863e-57	-1.07932e-09	-1.3805	8.29156e-17	-1.07932e-09	-1.23816
57108807	chr3:57108807:C:T	3.68336e-57	-1.07932e-09	-1.45954	6.95561e-17	-1.07932e-09	-1.41385
57109822	chr3:57109822:G:C	4.3091e-57	-1.07932e-09	-1.30264	6.68784e-17	-1.07932e-09	-1.45311
57109914	chr3:57109914:C:T	3.39081e-57	-0.667316	-0.874981	1.11792e-17	-2.59601	-0.645919
57109967	chr3:57109967:A:G	3.84085e-57	-0.412699	-1.00497	7.78763e-18	-2.29889	-1.30456
57110000	chr3:57110000:C:T	4.316e-57	-1.07932e-09	-1.30104	6.69316e-17	-1.07932e-09	-1.45232
57110436	chr3:57110436:G:A	7.65395e-57	-1.07932e-09	-0.728146	1.21298e-16	-1.07932e-09	-0.857734
57110628	chr3:57110628:A:G	8.24833e-57	-1.07932e-09	-0.653356	1.15369e-16	-1.07932e-09	-0.907852
57110642	chr3:57110642:T:C	3.81276e-57	-1.07932e-09	-1.42501	6.60851e-17	-1.07932e-09	-1.46504
57110678	chr3:57110678:A:G	3.98464e-57	-1.07932e-09	-1.38092	6.74041e-17	-1.07932e-09	-1.44528
57110944	chr3:57110944:G:A	5.04072e-57	-1.07932e-09	-1.14582	8.49977e-17	-1.07932e-09	-1.21336
57111166	chr3:57111166:A:G	5.82731e-57	-1.07932e-09	-1.00081	8.84109e-17	-1.07932e-09	-1.17399
57111515	chr3:57111515:G:A	3.83881e-57	-1.07932e-09	-1.41821	6.61714e-17	-1.07932e-09	-1.46374
57111698	chr3:57111698:C:T	1.77874e-57	-0.793079	-1.39438	6.49354e-18	-2.60113	-1.18405
57111709	chr3:57111709:G:A	1.19872e-57	-1.62612	-0.955988	6.96561e-17	-1.38243	-0.029985
57111864	chr3:57111864:A:C	7.93618e-57	-1.07932e-09	-0.691935	1.10179e-16	-1.07932e-09	-0.953882
57111893	chr3:57111893:C:T	3.67032e-57	-1.07932e-09	-1.46309	6.64834e-17	-1.07932e-09	-1.45903
57111987	chr3:57111987:A:G	6.48742e-57	-1.07932e-09	-0.893502	1.51108e-16	-1.07932e-09	-0.637995
57112470	chr3:57112470:T:C	6.4043e-57	-1.07932e-09	-0.906397	1.47605e-16	-1.07932e-09	-0.661451
57112509	chr3:57112509:C:T	3.88694e-57	-1.07932e-09	-1.40574	6.64026e-17	-1.07932e-09	-1.46025
57112659	chr3:57112659:C:A	6.74173e-57	-1.07932e-09	-0.855051	9.31088e-17	-1.07932e-09	-1.12222
57112703	chr3:57112703:TAAAACCCAGA:T	1.78287e-57	-2.18514	-4.45018e-10	3.29575e-17	-2.16077	-4.45018e-10
57113101	chr3:57113101:A:G	1.15474e-57	-2.08813	-0.531367	3.71336e-17	-0.883933	-1.15753
57113529	chr3:57113529:G:A	4.40375e-57	-1.07932e-09	-1.28091	6.82827e-17	-1.07932e-09	-1.43233
57114065	chr3:57114065:TC:T	1.69957e-57	-0.989341	-1.24365	5.81529e-18	-2.65968	-1.23582
57114827	chr3:57114827:A:AG	3.80609e-57	-1.07932e-09	-1.42676	6.6182e-17	-1.07932e-09	-1.46358
57114940	chr3:57114940:C:A	2.32511e-57	-0.720235	-1.19936	6.27059e-18	-2.41305	-1.40707
57115166	chr3:57115166:T:G	3.14113e-57	-1.1369	-0.481883	1.40902e-17	-1.79401	-1.2165
57115201	chr3:57115201:C:T	8.02037e-57	0.318582	-0.999965	1.05309e-17	-1.97873	-1.32295
57115287	chr3:57115287:T:G	1.79005e-57	-0.932489	-1.24863	5.82315e-18	-2.65401	-1.24014
57115397	chr3:57115397:T:A	7.54278e-57	0.272916	-1.01569	1.02342e-17	-1.99878	-1.33147
57115631	chr3:57115631:C:T	8.05223e-57	0.316761	-0.994179	1.05811e-17	-1.97779	-1.31912
57115699	chr3:57115699:G:C	8.47168e-57	-1.07932e-09	-0.626638	1.29754e-16	-1.07932e-09	-0.790348
57115765	chr3:57115765:C:T	1.80346e-57	-0.916433	-1.25723	5.78789e-18	-2.65132	-1.2489
57116095	chr3:57116095:T:A	5.56186e-58	-2.41517	-0.934849	2.25883e-17	-2.45225	-0.0863075
57116244	chr3:57116244:T:C	7.98643e-57	-1.07932e-09	-0.685623	1.10748e-16	-1.07932e-09	-0.948726
57116288	chr3:57116288:T:C	4.03288e-57	-1.07932e-09	-1.36889	6.60296e-17	-1.07932e-09	-1.46588
57116430	chr3:57116430:T:C	3.94094e-57	-1.07932e-09	-1.39195	8.16618e-17	-1.07932e-09	-1.2534
57116458	chr3:57116458:AT:A	6.74588e-58	-1.91778	-1.23924	1.20549e-17	-1.72365	-1.44287
57116842	chr3:57116842:G:A	3.74215e-57	-1.07932e-09	-1.44371	7.23179e-17	-1.07932e-09	-1.37492
57117103	chr3:57117103:A:C	1.34539e-56	0.649057	-0.813157	1.61334e-17	-1.65716	-1.21793
57117234	chr3:57117234:C:T	8.25999e-57	-1.07932e-09	-0.651944	1.15498e-16	-1.07932e-09	-0.906738
57117534	chr3:57117534:A:T	3.65806e-57	-1.07932e-09	-1.46643	6.62551e-17	-1.07932e-09	-1.46248
57117784	chr3:57117784:G:A	1.88916e-57	-0.716919	-1.41031	6.40247e-18	-2.58731	-1.212
57117978	chr3:57117978:A:G	1.91853e-57	-0.699217	-1.41259	6.38851e-18	-2.58491	-1.21657
57118440	chr3:57118440:C:A	7.87111e-57	-1.07932e-09	-0.700167	1.21618e-16	-1.07932e-09	-0.855101
57119036	chr3:57119036:T:G	4.38982e-57	-1.07932e-09	-1.28408	6.81905e-17	-1.07932e-09	-1.43368
57119078	chr3:57119078:C:T	3.82618e-57	-1.07932e-09	-1.4215	6.62915e-17	-1.07932e-09	-1.46193
57119080	chr3:57119080:C:T	5.14908e-57	-1.07932e-09	-1.12455	1.12831e-16	-1.07932e-09	-0.930094
57119553	chr3:57119553:G:A	7.05931e-58	-1.92753	-1.18408	1.20744e-17	-1.74146	-1.42343
57119841	chr3:57119841:C:T	2.01514e-57	-0.640387	-1.42229	6.35693e-18	-2.57032	-1.23612
57119992	chr3:57119992:A:G	1.37902e-56	-1.07932e-09	-0.13941	2.00368e-16	-1.07932e-09	-0.355834
57120730	chr3:57120730:C:T	1.66734e-57	-2.25214	-4.45018e-10	3.07552e-17	-2.22993	-4.45018e-10
57120794	chr3:57120794:A:G	1.08729e-57	-2.08963	-0.590049	3.53049e-17	-0.901313	-1.19065
57121392	chr3:57121392:G:C	7.18459e-57	-1.07932e-09	-0.791429	9.93647e-17	-1.07932e-09	-1.05719
57121816	chr3:57121816:C:T	3.0279e-57	-1.6555	-4.45018e-10	4.92135e-17	-1.75982	-4.45018e-10
57122275	chr3:57122275:G:C	4.53221e-57	-1.07932e-09	-1.25216	6.91552e-17	-1.07932e-09	-1.41964
57122491	chr3:57122491:A:G	1.72908e-57	-2.21578	-4.45018e-10	3.18606e-17	-2.19462	-4.45018e-10
57122507	chr3:57122507:T:C	9.63418e-58	-1.44938	-1.35126	2.52413e-17	-0.980027	-1.44748
57123688	chr3:57123688:G:A	3.67099e-57	-0.782812	-0.680092	1.78179e-17	-1.48413	-1.29165
57124156	chr3:57124156:A:G	1.2268e-56	-1.07932e-09	-0.256376	1.61466e-16	-1.07932e-09	-0.571696
57124168	chr3:57124168:C:T	2.65463e-58	-2.62944	-1.46021	5.10735e-18	-2.56015	-1.46515
57124220	chr3:57124220:A:G	2.84546e-58	-2.59817	-1.42206	4.80989e-18	-2.62047	-1.46484
57124364	chr3:57124364:C:T	2.71333e-57	-1.76519	-4.45018e-10	2.72419e-17	-2.35123	-4.45018e-10
57124525	chr3:57124525:GA:G	1.13066e-57	-1.46927	-1.17129	1.0643e-17	-2.10102	-1.19006
57124991	chr3:57124991:A:G	4.80656e-57	-1.07932e-09	-1.19338	9.53317e-17	-1.07932e-09	-1.09863
57125116	chr3:57125116:A:G	1.71647e-56	-1.07932e-09	0.0794857	4.21136e-16	-1.07932e-09	0.386968
57125236	chr3:57125236:G:A	9.48249e-58	-1.6135	-1.203	6.95333e-18	-2.68349	-1.03328
57125283	chr3:57125283:T:C	3.51385e-56	-1.07932e-09	0.79593	1.02625e-15	-1.07932e-09	1.27768
57126284	chr3:57126284:T:C	3.31917e-58	-2.67555	-1.19069	1.27032e-17	-1.79763	-1.31651
57126430	chr3:57126430:C:A	6.06425e-57	-1.07932e-09	-0.960957	7.12677e-17	-1.07932e-09	-1.38954
57126443	chr3:57126443:C:A	6.22792e-58	-2.30778	-0.929132	8.43941e-18	-2.12367	-1.3994
57126454	chr3:57126454:C:T	6.15674e-56	-1.07932e-09	1.35677	8.61529e-16	-1.07932e-09	1.10272
57127551	chr3:57127551:G:A	1.45531e-55	-1.07932e-09	2.21703	1.84215e-15	-1.07932e-09	1.8627
57127902	chr3:57127902:T:C	3.65883e-57	-1.07932e-09	-1.46622	6.76888e-17	-1.07932e-09	-1.44107
57128250	chr3:57128250:G:A	1.9286e-57	-2.10657	-4.45018e-10	3.27159e-17	-2.16813	-4.45018e-10
57128448	chr3:57128448:C:T	9.75476e-58	-1.41632	-1.37188	6.03665e-18	-2.67935	-1.17879
57128857	chr3:57128857:C:T	3.66049e-57	-1.07932e-09	-1.46577	6.68851e-17	-1.07932e-09	-1.45301
57129144	chr3:57129144:A:T	3.74227e-57	-1.07932e-09	-1.44367	6.60393e-17	-1.07932e-09	-1.46574
57129367	chr3:57129367:A:G	7.2333e-57	-1.07932e-09	-0.784672	1.03367e-16	-1.07932e-09	-1.0177
57129566	chr3:57129566:C:T	4.4063e-57	-1.07932e-09	-1.28033	9.18937e-17	-1.07932e-09	-1.13536
57129723	chr3:57129723:T:C	2.12133e-57	-1.29966	-0.71166	6.23484e-18	-2.60196	-1.22388
57129737	chr3:57129737:C:T	1.02777e-57	-1.44621	-1.28976	6.32193e-18	-2.68321	-1.12875
57129859	chr3:57129859:G:T	2.7282e-57	-1.27542	-0.484308	6.74374e-18	-2.62498	-1.12239
57130334	chr3:57130334:C:T	1.03194e-57	-1.45102	-1.28091	6.39953e-18	-2.68332	-1.11644
57130380	chr3:57130380:A:T	1.01154e-57	-1.45092	-1.30097	6.22347e-18	-2.68335	-1.14431
57130597	chr3:57130597:G:A	6.29632e-58	-2.43597	-0.790022	1.13203e-17	-1.86294	-1.36645
57130667	chr3:57130667:C:G	5.40943e-57	-1.07932e-09	-1.07522	1.20014e-16	-1.07932e-09	-0.868382
57130771	chr3:57130771:T:C	1.86472e-57	-2.14026	-4.45018e-10	3.18071e-17	-2.1963	-4.45018e-10
57130931	chr3:57130931:C:T	1.54059e-56	-1.07932e-09	-0.0286184	1.9163e-16	-1.07932e-09	-0.400419
57131232	chr3:57131232:T:C	3.94204e-57	-1.07932e-09	-1.39167	7.76426e-17	-1.07932e-09	-1.30387
57131282	chr3:57131282:C:A	9.74921e-58	-1.51118	-1.27759	6.4246e-18	-2.68434	-1.11152
57131627	chr3:57131627:C:T	3.67008e-57	-1.07932e-09	-1.46315	6.87192e-17	-1.07932e-09	-1.42596
57132125	chr3:57132125:G:A	1.18957e-57	-2.58977	-4.45018e-10	3.6216e-17	-2.06649	-4.45018e-10
57132415	chr3:57132415:G:A	2.90992e-55	-1.07932e-09	2.90993	4.02796e-15	-1.07932e-09	2.64503
57132587	chr3:57132587:T:C	3.86504e-57	-1.07932e-09	-1.4114	7.34704e-17	-1.07932e-09	-1.3591
57133364	chr3:57133364:T:C	6.67089e-58	-2.36235	-0.805847	9.53247e-18	-2.04605	-1.35523
57133674	chr3:57133674:C:G	1.83111e-57	-2.15844	-4.45018e-10	2.10666e-17	-2.6083	-4.45018e-10
57133709	chr3:57133709:G:C	3.74812e-57	-1.07932e-09	-1.44211	6.60062e-17	-1.07932e-09	-1.46624
57133915	chr3:57133915:G:T	3.7761e-57	-1.07932e-09	-1.43467	6.67932e-17	-1.07932e-09	-1.45439
57134126	chr3:57134126:G:A	1.76225e-57	-2.19678	-4.45018e-10	3.01503e-17	-2.24979	-4.45018e-10
57134245	chr3:57134245:T:C	1.99865e-57	-1.37315	-0.697746	6.39448e-18	-2.58404	-1.21651
57134313	chr3:57134313:C:T	2.56033e-57	-1.37467	-0.448564	7.0304e-18	-2.60315	-1.1026
57134518	chr3:57134518:A:G	1.28988e-55	-1.07932e-09	2.09635	1.67533e-15	-1.07932e-09	1.76778
57134564	chr3:57134564:C:T	4.22873e-57	-1.07932e-09	-1.32147	7.00027e-17	-1.07932e-09	-1.40745
57134643	chr3:57134643:C:T	7.35206e-56	-1.07932e-09	1.5342	1.019e-15	-1.07932e-09	1.27059
57134765	chr3:57134765:G:A	3.11146e-57	-1.0174	-0.610879	6.23869e-18	-2.67199	-1.15323
57135620	chr3:57135620:T:C	1.56728e-57	-1.32109	-0.992929	7.7029e-18	-2.68005	-0.934339
57135963	chr3:57135963:C:T	3.66908e-57	-1.07932e-09	-1.46343	6.65317e-17	-1.07932e-09	-1.45831
57136467	chr3:57136467:G:C	2.86979e-57	-1.28874	-0.420385	7.27936e-18	-2.6307	-1.04024
57136863	chr3:57136863:A:G	1.81033e-57	-2.16986	-4.45018e-10	3.09492e-17	-2.22364	-4.45018e-10
57136879	chr3:57136879:G:C	2.80367e-57	-1.07571	-0.656731	6.32075e-18	-2.67082	-1.14133
57137297	chr3:57137297:T:C	6.20241e-57	-1.07932e-09	-0.938429	1.49241e-16	-1.07932e-09	-0.650428
57137378	chr3:57137378:C:A	2.17608e-57	-1.31922	-0.666625	1.13261e-17	-1.94234	-1.28654
57137805	chr3:57137805:C:T	3.66108e-57	-1.07932e-09	-1.46561	6.69352e-17	-1.07932e-09	-1.45226
57137874	chr3:57137874:T:C	3.21342e-57	-1.33256	-0.263473	8.09215e-18	-2.62019	-0.9449
57137967	chr3:57137967:A:C	4.59235e-57	-1.07932e-09	-1.23898	7.39574e-17	-1.07932e-09	-1.3525
57138233	chr3:57138233:TA:T	2.25279e-56	-1.07932e-09	0.351387	2.46895e-16	-1.07932e-09	-0.147024
57138517	chr3:57138517:T:C	4.4169e-57	-1.07932e-09	-1.27793	7.30919e-17	-1.07932e-09	-1.36427
57138543	chr3:57138543:G:T	3.66729e-57	-1.07932e-09	-1.46391	6.66364e-17	-1.07932e-09	-1.45674
57139064	chr3:57139064:G:A	3.25735e-56	-1.07932e-09	0.720131	9.45603e-16	-1.07932e-09	1.19584
57139196	chr3:57139196:C:G	4.41197e-57	-1.07932e-09	-1.27905	7.30307e-17	-1.07932e-09	-1.36511
57139887	chr3:57139887:T:C	8.14935e-58	-2.31765	-0.650364	7.97457e-16	2.40226	-1.37681
57140246	chr3:57140246:T:C	4.03376e-58	-2.50012	-1.17113	2.19063e-17	-2.25885	-0.310361
57141104	chr3:57141104:G:A	1.17642e-56	-1.07932e-09	-0.298307	1.75595e-16	-1.07932e-09	-0.48781
57141170	chr3:57141170:G:A	1.19349e-57	-2.58649	-4.45018e-10	3.65933e-17	-2.05612	-4.45018e-10
57141426	chr3:57141426:A:G	1.07485e-57	-1.52521	-1.16597	7.44551e-18	-2.68435	-0.964027
57141750	chr3:57141750:T:C	4.10251e-57	-1.07932e-09	-1.35177	8.14838e-17	-1.07932e-09	-1.25558
57141846	chr3:57141846:GA:G	3.76696e-57	-1.07932e-09	-1.4371	6.60566e-17	-1.07932e-09	-1.46548
57141860	chr3:57141860:T:C	3.40521e-56	-1.07932e-09	0.764525	9.86853e-16	-1.07932e-09	1.23853
57141945	chr3:57141945:A:G	1.49337e-55	-1.07932e-09	2.24284	1.89276e-15	-1.07932e-09	1.88981
57142049	chr3:57142049:C:T	2.49239e-57	-1.55137	-0.298755	1.12533e-17	-2.12794	-1.10739
57142056	chr3:57142056:C:G	5.52107e-57	-1.07932e-09	-1.05479	7.57754e-17	-1.07932e-09	-1.32821
57142169	chr3:57142169:G:A	3.45227e-57	-1.26902	-0.25531	8.01353e-18	-2.63458	-0.940274
57142309	chr3:57142309:T:G	6.4886e-56	-1.07932e-09	1.40927	8.60831e-16	-1.07932e-09	1.10191
57142474	chr3:57142474:C:T	1.53922e-57	-2.33209	-4.45018e-10	6.87401e-16	0.87693	-4.45018e-10
57142477	chr3:57142477:A:G	3.52029e-57	-1.22804	-0.276781	7.85857e-18	-2.63797	-0.956417
57142520	chr3:57142520:A:G	3.19543e-56	-1.07932e-09	0.700938	9.23858e-16	-1.07932e-09	1.17257
57142528	chr3:57142528:G:A	5.67066e-57	-1.07932e-09	-1.02806	7.70889e-17	-1.07932e-09	-1.31103
57142547	chr3:57142547:G:A	1.88864e-57	-2.12751	-4.45018e-10	3.21468e-17	-2.18567	-4.45018e-10
57142719	chr3:57142719:T:G	6.5649e-56	-1.07932e-09	1.42096	8.70485e-16	-1.07932e-09	1.11306
57143143	chr3:57143143:A:G	1.30785e-57	-1.44543	-1.04956	8.60014e-18	-2.68251	-0.8217
57143167	chr3:57143167:C:T	2.33215e-57	-1.29726	-0.619323	6.80821e-18	-2.60834	-1.12952
57143423	chr3:57143423:C:T	3.88657e-57	-1.07932e-09	-1.40584	7.57913e-17	-1.07932e-09	-1.328
57143615	chr3:57143615:C:T	5.20059e-57	-1.07932e-09	-1.1146	1.1521e-16	-1.07932e-09	-0.909232
57143688	chr3:57143688:T:C	1.3824e-57	-1.31547	-1.12407	1.03254e-17	-2.67023	-0.651152
57143785	chr3:57143785:G:A	1.11052e-57	-2.65854	-4.45018e-10	2.1708e-17	-2.57831	-4.45018e-10
57144265	chr3:57144265:C:T	1.0164e-57	-1.42228	-1.32482	6.4989e-18	-2.68153	-1.10282
57144368	chr3:57144368:T:C	3.21613e-56	-1.07932e-09	0.707396	9.29959e-16	-1.07932e-09	1.17915
57144670	chr3:57144670:A:C	3.33284e-58	-2.39824	-1.46389	6.86086e-18	-2.50091	-1.22925
57145045	chr3:57145045:C:G	3.85967e-56	-1.07932e-09	0.8898	3.91097e-16	-1.07932e-09	0.312967
57145233	chr3:57145233:C:G	3.62631e-57	-1.14529	-0.329861	7.528e-18	-2.65289	-0.984468
57145402	chr3:57145402:G:A	5.13339e-57	-1.07932e-09	-1.1276	7.36011e-17	-1.07932e-09	-1.35733
57145823	chr3:57145823:G:A	3.69552e-57	-1.07932e-09	-1.45625	6.61286e-17	-1.07932e-09	-1.46439
57146025	chr3:57146025:ACACT:A	2.16594e-57	-1.99051	-4.45018e-10	4.02632e-17	-1.96055	-4.45018e-10
57146144	chr3:57146144:T:A	3.20011e-58	-2.67416	-1.22861	5.378e-18	-2.64386	-1.32981
57146243	chr3:57146243:CTTACT:C	4.40637e-57	-1.07932e-09	-1.28032	7.29928e-17	-1.07932e-09	-1.36563
57146302	chr3:57146302:G:A	2.26934e-56	-1.07932e-09	0.358707	2.4755e-16	-1.07932e-09	-0.144374
57146519	chr3:57146519:G:A	4.40308e-57	-1.07932e-09	-1.28106	7.29532e-17	-1.07932e-09	-1.36617
57146797	chr3:57146797:T:C	4.54326e-57	-1.07932e-09	-1.24972	7.47007e-17	-1.07932e-09	-1.3425
57147313	chr3:57147313:A:C	6.61045e-56	-1.07932e-09	1.42787	9.11785e-16	-1.07932e-09	1.15942
57147603	chr3:57147603:T:C	3.06055e-57	-1.2029	-0.441873	7.22496e-18	-2.64953	-1.02892
57147729	chr3:57147729:T:C	3.66363e-57	-1.07932e-09	-1.46491	7.72265e-17	-1.07932e-09	-1.30924
57147781	chr3:57147781:T:TA	6.48202e-58	-2.50612	-0.690797	1.29516e-17	-1.78794	-1.30683
57148240	chr3:57148240:G:A	3.68089e-57	-1.07932e-09	-1.46021	6.88366e-17	-1.07932e-09	-1.42425
57148294	chr3:57148294:C:A	1.66201e-57	-2.60209	0.346749	1.81239e-16	0.291722	-0.747891
57148635	chr3:57148635:G:A	9.58196e-58	-1.44854	-1.35753	6.16702e-18	-2.68219	-1.15459
57149399	chr3:57149399:T:C	3.70769e-57	-1.07932e-09	-1.45296	6.77928e-17	-1.07932e-09	-1.43953
57149458	chr3:57149458:C:T	3.70904e-57	-1.07932e-09	-1.45259	6.76918e-17	-1.07932e-09	-1.44102
57149559	chr3:57149559:G:A	3.66281e-57	-1.07932e-09	-1.46514	6.97075e-17	-1.07932e-09	-1.41168
57149735	chr3:57149735:G:A	1.84792e-57	-2.1493	-4.45018e-10	3.11527e-17	-2.21709	-4.45018e-10
57149849	chr3:57149849:T:C	1.21669e-56	-1.84881	1.58416	4.34365e-17	-2.38991	0.50522
57150273	chr3:57150273:G:A	4.36903e-57	-1.07932e-09	-1.28883	9.1896e-17	-1.07932e-09	-1.13533
57150437	chr3:57150437:C:T	9.79144e-57	-1.07932e-09	-0.481858	1.51661e-16	-1.07932e-09	-0.634337
57151724	chr3:57151724:A:G	6.27622e-57	-1.07932e-09	-0.926599	1.00898e-16	-1.07932e-09	-1.04188
57151822	chr3:57151822:A:G	2.20673e-57	-1.97185	-4.45018e-10	1.94106e-15	1.915	-4.45018e-10
57151923	chr3:57151923:A:C	5.64118e-57	-1.07932e-09	-1.03327	6.82489e-17	-1.07932e-09	-1.43283
57152007	chr3:57152007:A:C	4.95242e-58	-2.67911	-0.786964	1.91234e-17	-2.03098	-0.674094
57152129	chr3:57152129:A:C	2.11871e-57	-1.90512	-0.107437	6.27783e-17	-1.23852	-0.277863
57152131	chr3:57152131:A:G	7.38297e-58	-1.6576	-1.40918	8.24576e-18	-2.33066	-1.21563
57152303	chr3:57152303:G:A	1.21723e-57	-2.56679	-4.45018e-10	2.2733e-17	-2.53217	-4.45018e-10
57152334	chr3:57152334:A:G	3.66976e-57	-1.07932e-09	-1.46324	6.60293e-17	-1.07932e-09	-1.46589
57152762	chr3:57152762:C:T	3.87284e-57	-1.07932e-09	-1.40938	6.6484e-17	-1.07932e-09	-1.45903
57153008	chr3:57153008:A:G	5.41903e-57	-1.07932e-09	-1.07345	1.13922e-16	-1.07932e-09	-0.920477
57153050	chr3:57153050:T:C	1.68369e-56	-1.07932e-09	0.0602051	1.25236e-16	-1.07932e-09	-0.825792
57153468	chr3:57153468:G:A	2.56485e-58	-2.6634	-1.46066	5.62241e-18	-2.56974	-1.35948
57153916	chr3:57153916:T:TGGCAACAAC	3.84478e-57	-1.07932e-09	-1.41665	6.63177e-17	-1.07932e-09	-1.46153
57154418	chr3:57154418:T:TGC	5.33452e-57	-1.07932e-09	-1.08917	1.10994e-16	-1.07932e-09	-0.946515
57154538	chr3:57154538:G:T	3.89019e-57	-1.07932e-09	-1.40491	6.72495e-17	-1.07932e-09	-1.44758
57154818	chr3:57154818:C:T	4.09138e-57	-1.07932e-09	-1.35448	6.59927e-17	-1.07932e-09	-1.46644
57155195	chr3:57155195:A:G	3.94494e-57	-1.07932e-09	-1.39093	6.85534e-17	-1.07932e-09	-1.42837
57155251	chr3:57155251:C:T	1.15537e-56	-1.07932e-09	-0.316362	2.6544e-16	-1.07932e-09	-0.0745973
57155281	chr3:57155281:G:A	3.35724e-56	-1.07932e-09	0.750339	3.50813e-16	-1.07932e-09	0.204267
57155792	chr3:57155792:T:C	3.84213e-57	-1.07932e-09	-1.41734	6.63037e-17	-1.07932e-09	-1.46174
57155896	chr3:57155896:G:A	4.05422e-57	-1.07932e-09	-1.36361	6.62666e-17	-1.07932e-09	-1.4623
57155956	chr3:57155956:T:C	1.16467e-57	-2.61093	-4.45018e-10	2.18054e-17	-2.57383	-4.45018e-10
57156178	chr3:57156178:A:G	3.93829e-57	-1.07932e-09	-1.39262	6.60032e-17	-1.07932e-09	-1.46628
57156191	chr3:57156191:A:G	4.05104e-57	-1.07932e-09	-1.36439	6.62553e-17	-1.07932e-09	-1.46247
57156275	chr3:57156275:C:CTT	1.15884e-57	-2.61595	-4.45018e-10	2.16741e-17	-2.57987	-4.45018e-10
57156424	chr3:57156424:A:G	1.11659e-56	-1.07932e-09	-0.350506	9.81914e-17	-1.07932e-09	-1.06907
57156557	chr3:57156557:C:T	1.08354e-57	-2.68313	-4.45018e-10	3.37848e-17	-2.13598	-4.45018e-10
57156777	chr3:57156777:T:C	3.95321e-57	-1.07932e-09	-1.38884	6.62514e-17	-1.07932e-09	-1.46253
57156844	chr3:57156844:C:G	3.90828e-57	-1.07932e-09	-1.40027	6.59938e-17	-1.07932e-09	-1.46643
57157287	chr3:57157287:A:G	1.15715e-57	-2.61741	-4.45018e-10	2.16358e-17	-2.58164	-4.45018e-10
57157288	chr3:57157288:A:T	1.15767e-57	-2.61696	-4.45018e-10	2.16466e-17	-2.58114	-4.45018e-10
57157384	chr3:57157384:G:GCC	2.95201e-57	-1.25361	-0.427266	6.13385e-17	-2.42321	0.883634
57157533	chr3:57157533:A:G	1.16641e-57	-2.60943	-4.45018e-10	2.18713e-17	-2.57081	-4.45018e-10
57157867	chr3:57157867:C:T	4.26606e-57	-1.07932e-09	-1.31268	8.70052e-17	-1.07932e-09	-1.19002
57158018	chr3:57158018:T:C	1.17186e-57	-2.60478	-4.45018e-10	2.19699e-17	-2.56631	-4.45018e-10
57158197	chr3:57158197:A:G	3.87405e-57	-1.07932e-09	-1.40907	6.61058e-17	-1.07932e-09	-1.46473
57158266	chr3:57158266:G:T	3.24311e-58	-2.59735	-1.29207	1.67688e-17	-2.52963	-0.306844
57158380	chr3:57158380:T:C	3.83282e-57	-1.07932e-09	-1.41977	6.74276e-17	-1.07932e-09	-1.44493
57158868	chr3:57158868:C:T	4.00352e-57	-1.07932e-09	-1.37619	7.91206e-17	-1.07932e-09	-1.28502
57158899	chr3:57158899:A:G	3.88051e-57	-1.07932e-09	-1.4074	7.80461e-17	-1.07932e-09	-1.29869
57159054	chr3:57159054:T:C	3.68782e-57	-1.07932e-09	-1.45833	7.08086e-17	-1.07932e-09	-1.39601
57159112	chr3:57159112:C:T	1.22894e-57	-2.55722	-4.45018e-10	2.36778e-17	-2.49145	-4.45018e-10
57159549	chr3:57159549:C:T	2.18801e-57	-1.98038	-4.45018e-10	2.12673e-17	-2.59882	-4.45018e-10
57160398	chr3:57160398:G:T	4.11607e-57	-1.07932e-09	-1.34847	8.27992e-17	-1.07932e-09	-1.23957
57160642	chr3:57160642:T:C	3.80701e-57	-1.07932e-09	-1.42652	6.59925e-17	-1.07932e-09	-1.46645
57161034	chr3:57161034:C:G	1.13e-57	-2.64115	-4.45018e-10	2.09816e-17	-2.61234	-4.45018e-10
57161248	chr3:57161248:C:G	2.65533e-58	-2.63279	-1.45659	4.87211e-18	-2.62897	-1.44349
57161446	chr3:57161446:A:G	3.74168e-57	-1.07932e-09	-1.44383	6.6253e-17	-1.07932e-09	-1.46251
57161642	chr3:57161642:GA:G	3.71336e-56	-1.07932e-09	0.851155	3.84679e-16	-1.07932e-09	0.296421
57161647	chr3:57161647:G:C	1.15515e-57	-2.61913	-4.45018e-10	2.1396e-17	-2.59279	-4.45018e-10
57162142	chr3:57162142:T:C	2.56213e-58	-2.66159	-1.46353	5.48695e-18	-2.57955	-1.37407
57162209	chr3:57162209:G:C	2.58177e-58	-2.65178	-1.4657	5.30157e-18	-2.5977	-1.39029
57162230	chr3:57162230:T:C	1.16266e-57	-2.61265	-4.45018e-10	2.16058e-17	-2.58303	-4.45018e-10
57162292	chr3:57162292:G:GC	4.00248e-57	-1.07932e-09	-1.37645	8.00476e-17	-1.07932e-09	-1.27337
57162356	chr3:57162356:A:G	1.55713e-57	-2.32052	-4.45018e-10	7.08826e-17	-1.39496	-4.45018e-10
57162378	chr3:57162378:T:C	5.43186e-57	-1.07932e-09	-1.07109	1.0894e-16	-1.07932e-09	-0.965189
57162608	chr3:57162608:C:T	1.73331e-56	-1.07932e-09	0.0892532	2.30031e-16	-1.07932e-09	-0.217774
57162820	chr3:57162820:A:G	1.31356e-57	-1.88822	-0.602402	2.04611e-17	-2.48103	-0.156437
57162990	chr3:57162990:G:A	3.76137e-57	-1.07932e-09	-1.43858	6.73164e-17	-1.07932e-09	-1.44658
57164092	chr3:57164092:A:C	5.80105e-56	-1.07932e-09	1.29726	5.68399e-16	-1.07932e-09	0.686836
57165110	chr3:57165110:T:C	8.05408e-56	-1.07932e-09	1.6254	7.43614e-16	-1.07932e-09	0.955535
57165870	chr3:57165870:C:T	7.71355e-57	0.345793	-1.06618	2.98431e-17	-0.80781	-1.45222
57165916	chr3:57165916:T:A	1.2669e-57	-2.13007	-0.396731	5.32964e-16	0.625257	-0.00279062
57166078	chr3:57166078:TA:T	2.0616e-56	-1.07932e-09	0.262699	5.8e-16	-1.07932e-09	0.70704
57166552	chr3:57166552:C:A	7.01472e-58	-1.81803	-1.29991	3.89289e-16	1.46927	-1.16093
57166730	chr3:57166730:C:A	1.57072e-57	-2.14684	-0.16499	6.57109e-16	0.554379	0.277482
57166792	chr3:57166792:C:T	1.64989e-57	-2.26266	-4.45018e-10	2.00474e-17	-2.65789	-4.45018e-10
57168021	chr3:57168021:G:A	1.09812e-57	-2.66977	-4.45018e-10	2.36493e-17	-2.49265	-4.45018e-10
57168544	chr3:57168544:C:T	3.65823e-57	-1.07932e-09	-1.46639	7.04544e-17	-1.07932e-09	-1.40102
57168857	chr3:57168857:C:T	5.1338e-57	-1.07932e-09	-1.12752	7.88723e-17	-1.07932e-09	-1.28816
57168981	chr3:57168981:A:G	8.35193e-58	-1.61892	-1.32454	6.01238e-16	1.86195	-1.11894
57169153	chr3:57169153:G:C	6.32748e-56	-1.07932e-09	1.38412	5.98214e-16	-1.07932e-09	0.737961
57169370	chr3:57169370:C:A	6.40502e-57	0.264306	-1.17059	2.89856e-17	-0.851246	-1.43794
57169473	chr3:57169473:C:T	1.13508e-57	-2.18631	-0.450353	4.43826e-16	0.501636	-0.0621911
57169500	chr3:57169500:G:A	1.2678e-56	-2.33938	2.11589	3.66668e-17	-2.52555	0.471437
57170342	chr3:57170342:C:G	3.70699e-57	-1.07932e-09	-1.45315	6.76605e-17	-1.07932e-09	-1.44149
57170409	chr3:57170409:T:G	4.20642e-57	-1.07932e-09	-1.32676	6.94473e-17	-1.07932e-09	-1.41542
57170417	chr3:57170417:G:C	3.80561e-58	-2.27285	-1.45663	1.41749e-16	0.703226	-1.40516
57170597	chr3:57170597:G:A	1.74127e-57	-2.20875	-4.45018e-10	2.02669e-17	-2.647	-4.45018e-10
57170899	chr3:57170899:G:A	6.34869e-57	-1.07932e-09	-0.915118	1.63819e-16	-1.07932e-09	-0.557225
57171280	chr3:57171280:G:A	1.09962e-57	-2.6684	-4.45018e-10	2.97349e-17	-2.26367	-4.45018e-10
57171379	chr3:57171379:A:T	1.57635e-56	-1.07932e-09	-0.00566847	4.3482e-16	-1.07932e-09	0.418943
57171834	chr3:57171834:A:G	3.12344e-57	-0.440799	-1.18363	6.36315e-16	2.1521	-1.35239
57171855	chr3:57171855:C:T	4.02613e-57	-1.07932e-09	-1.37056	6.68587e-17	-1.07932e-09	-1.45341
57172114	chr3:57172114:T:C	1.02255e-57	-1.28288	-1.45819	1.91192e-16	0.959225	-1.36193
57172198	chr3:57172198:G:A	1.52903e-56	-1.07932e-09	-0.0361499	4.19533e-16	-1.07932e-09	0.383154
57172505	chr3:57172505:T:C	3.65801e-57	-1.07932e-09	-1.46645	7.12453e-17	-1.07932e-09	-1.38986
57172755	chr3:57172755:G:A	4.68036e-57	-1.07932e-09	-1.21999	7.69321e-17	-1.07932e-09	-1.31306
57172822	chr3:57172822:C:T	5.11525e-57	-1.07932e-09	-1.13114	7.87076e-17	-1.07932e-09	-1.29025
57172882	chr3:57172882:C:T	4.51978e-57	-1.07932e-09	-1.2549	7.30419e-17	-1.07932e-09	-1.36495
57172915	chr3:57172915:A:G	1.7708e-56	-1.07932e-09	0.110651	4.87308e-16	-1.07932e-09	0.532909
57173443	chr3:57173443:A:G	3.70105e-57	-1.07932e-09	-1.45475	6.60755e-17	-1.07932e-09	-1.46519
57174047	chr3:57174047:C:T	3.66139e-57	-1.07932e-09	-1.46552	7.25312e-17	-1.07932e-09	-1.37197
57174356	chr3:57174356:C:T	4.26349e-57	-1.07932e-09	-1.31328	6.608e-17	-1.07932e-09	-1.46512
57174399	chr3:57174399:G:T	4.2778e-57	-1.07932e-09	-1.30993	6.87245e-17	-1.07932e-09	-1.42588
57174667	chr3:57174667:G:A	3.17864e-57	-1.60691	-4.45018e-10	3.75549e-17	-2.03018	-4.45018e-10
57175169	chr3:57175169:T:G	2.36974e-56	1.40286	-1.00086	3.29096e-16	1.54588	-1.40552
57175667	chr3:57175667:C:G	2.61016e-57	-1.80395	-4.45018e-10	5.62352e-17	-1.62645	-4.45018e-10
57177108	chr3:57177108:T:C	4.63167e-57	-1.07932e-09	-1.23045	1.01214e-16	-1.07932e-09	-1.03875
57177268	chr3:57177268:C:A	6.73794e-57	-1.07932e-09	-0.855612	1.44066e-16	-1.07932e-09	-0.685715
57177835	chr3:57177835:T:C	1.03751e-57	-2.47765	-0.248897	2.31724e-17	-2.67977	0.166746
57177863	chr3:57177863:G:A	4.25506e-57	-1.07932e-09	-1.31526	8.18975e-17	-1.07932e-09	-1.25052
57178316	chr3:57178316:C:T	1.68809e-57	-2.23977	-4.45018e-10	2.02636e-17	-2.64716	-4.45018e-10
57178550	chr3:57178550:C:T	4.52966e-57	-1.07932e-09	-1.25272	7.17647e-17	-1.07932e-09	-1.38259
57179415	chr3:57179415:T:G	3.74202e-57	-1.07932e-09	-1.44374	7.18627e-17	-1.07932e-09	-1.38123
57179631	chr3:57179631:C:T	4.35098e-57	-1.07932e-09	-1.29296	8.40922e-17	-1.07932e-09	-1.22407
57179652	chr3:57179652:G:A	5.49765e-57	-1.07932e-09	-1.05905	8.15866e-17	-1.07932e-09	-1.25432
57179696	chr3:57179696:C:T	1.14578e-54	3.96619	0.314285	5.1135e-15	1.69502	1.18863
57179733	chr3:57179733:T:C	3.98198e-58	-2.59904	-1.08514	5.60262e-18	-2.67618	-1.25657
57179823	chr3:57179823:C:T	9.77892e-56	2.53017	-0.710721	6.4109e-16	0.997872	-0.19069
57180918	chr3:57180918:C:A	4.74392e-57	-1.07932e-09	-1.2065	7.77641e-17	-1.07932e-09	-1.30231
57180950	chr3:57180950:A:G	6.59035e-58	-2.1408	-1.03954	8.26932e-18	-2.5265	-1.01694
57181043	chr3:57181043:G:A	3.73956e-57	-1.07932e-09	-1.4444	7.17713e-17	-1.07932e-09	-1.3825
57182055	chr3:57182055:A:C	7.00715e-58	-2.1051	-1.01392	8.6548e-18	-2.50761	-0.990262
57182550	chr3:57182550:T:C	3.82249e-57	-1.07932e-09	-1.42246	7.12319e-17	-1.07932e-09	-1.39005
57183046	chr3:57183046:C:A	3.88353e-57	-1.07932e-09	-1.40662	7.67539e-17	-1.07932e-09	-1.31538
57183292	chr3:57183292:C:T	2.47507e-55	3.33364	-0.585568	8.32077e-16	1.02239	0.0455491
57185316	chr3:57185316:A:G	8.57901e-56	1.75747	-0.0689347	1.16708e-15	0.434518	0.971753
57185362	chr3:57185362:T:G	4.26507e-57	-1.07932e-09	-1.31291	8.79416e-17	-1.07932e-09	-1.17931
57185494	chr3:57185494:T:C	6.26932e-58	-1.78656	-1.44373	2.48008e-17	-1.20121	-1.24391
57185574	chr3:57185574:G:A	6.57475e-57	-1.07932e-09	-0.880131	1.10246e-16	-1.07932e-09	-0.953276
57185602	chr3:57185602:T:G	1.91835e-57	-2.1119	-4.45018e-10	2.10136e-17	-2.61082	-4.45018e-10
57185827	chr3:57185827:G:A	3.7041e-57	-1.07932e-09	-1.45393	7.03992e-17	-1.07932e-09	-1.40181
57186100	chr3:57186100:C:A	3.69136e-57	-1.07932e-09	-1.45737	6.98246e-17	-1.07932e-09	-1.41
57186137	chr3:57186137:T:C	4.33691e-57	-1.07932e-09	-1.29621	8.37681e-17	-1.07932e-09	-1.22793
57186400	chr3:57186400:T:TATAGAGAGACAGGGTCTCATCACTCTGTC	3.65805e-57	-1.07932e-09	-1.46644	6.72161e-17	-1.07932e-09	-1.44808
57186455	chr3:57186455:G:A	3.65807e-57	-1.07932e-09	-1.46643	6.72017e-17	-1.07932e-09	-1.44829
57186490	chr3:57186490:G:A	3.69048e-57	-1.07932e-09	-1.45761	6.97706e-17	-1.07932e-09	-1.41077
57187231	chr3:57187231:G:C	3.70115e-57	-1.07932e-09	-1.45472	7.02553e-17	-1.07932e-09	-1.40385
57187806	chr3:57187806:A:C	2.21076e-56	1.37085	-1.0383	5.63529e-17	-0.626716	-0.997638
57187873	chr3:57187873:T:C	4.35769e-57	-1.07932e-09	-1.29142	7.24368e-17	-1.07932e-09	-1.37327
57188207	chr3:57188207:C:T	4.37134e-57	-1.07932e-09	-1.2883	8.45827e-17	-1.07932e-09	-1.21826
57188756	chr3:57188756:G:A	6.10317e-57	-1.07932e-09	-0.954558	1.28348e-16	-1.07932e-09	-0.801239
57188792	chr3:57188792:T:C	3.46158e-57	-1.52164	-4.45018e-10	2.8381e-17	-2.31027	-4.45018e-10
57189750	chr3:57189750:G:A	4.83548e-57	-1.07932e-09	-1.18739	7.92328e-17	-1.07932e-09	-1.2836
57189773	chr3:57189773:C:T	2.06129e-55	2.10781	0.457328	3.7459e-15	0.57905	1.99338
57190519	chr3:57190519:C:T	6.37263e-57	-1.07932e-09	-0.911354	9.97053e-17	-1.07932e-09	-1.05377
57190826	chr3:57190826:T:G	8.03892e-55	3.42136	0.504737	8.21163e-15	1.1454	2.21192
57190878	chr3:57190878:A:G	4.35839e-57	-1.07932e-09	-1.29126	1.16569e-16	-1.07932e-09	-0.897508
57191332	chr3:57191332:A:G	5.52909e-57	-1.07932e-09	-1.05334	1.23218e-16	-1.07932e-09	-0.842029
57192563	chr3:57192563:G:T	1.92718e-55	2.02766	0.470203	3.60846e-15	0.526962	2.00809
57193001	chr3:57193001:C:T	4.24498e-57	-1.07932e-09	-1.31763	8.85466e-17	-1.07932e-09	-1.17246
57193252	chr3:57193252:C:T	1.98982e-57	-2.07532	-4.45018e-10	2.15326e-17	-2.58642	-4.45018e-10
57193299	chr3:57193299:G:A	8.21918e-57	-1.07932e-09	-0.656897	1.93743e-16	-1.07932e-09	-0.389456
57194499	chr3:57194499:T:G	4.27273e-57	-1.07932e-09	-1.31111	1.12549e-16	-1.07932e-09	-0.932603
57194818	chr3:57194818:TTGTC:T	1.16903e-57	-2.60719	-4.45018e-10	5.11713e-17	-1.72081	-4.45018e-10
57195365	chr3:57195365:C:T	4.49085e-57	-1.07932e-09	-1.26133	9.23617e-17	-1.07932e-09	-1.13028
57196073	chr3:57196073:T:A	3.84832e-57	-1.07932e-09	-1.41573	7.21746e-17	-1.07932e-09	-1.3769
57196304	chr3:57196304:T:C	3.86057e-57	-1.07932e-09	-1.41255	7.24877e-17	-1.07932e-09	-1.37257
57196313	chr3:57196313:A:G	3.85415e-57	-1.07932e-09	-1.41422	7.23288e-17	-1.07932e-09	-1.37477
57196469	chr3:57196469:T:G	4.60142e-58	-2.07961	-1.45998	6.17686e-18	-2.66414	-1.17104
57197109	chr3:57197109:C:T	1.10354e-57	-2.66484	-4.45018e-10	4.41513e-17	-1.86837	-4.45018e-10
57197654	chr3:57197654:A:G	5.23656e-57	-1.07932e-09	-1.1077	1.04781e-16	-1.07932e-09	-1.00411
57198476	chr3:57198476:T:C	4.1605e-57	-1.07932e-09	-1.33773	1.09281e-16	-1.07932e-09	-0.962062
57199614	chr3:57199614:T:C	4.10236e-57	-1.07932e-09	-1.3518	8.31742e-17	-1.07932e-09	-1.23505
57200793	chr3:57200793:C:T	4.09927e-57	-1.07932e-09	-1.35256	1.06283e-16	-1.07932e-09	-0.989881
57200856	chr3:57200856:A:T	4.08027e-57	-1.07932e-09	-1.3572	1.05273e-16	-1.07932e-09	-0.999435
57201241	chr3:57201241:A:T	9.11057e-57	-1.07932e-09	-0.553932	1.26299e-16	-1.07932e-09	-0.817336
57201557	chr3:57201557:G:A	6.48205e-55	3.27545	0.435386	6.61627e-15	1.02152	2.11978
57202162	chr3:57202162:G:A	3.74915e-57	-1.07932e-09	-1.44184	7.52973e-17	-1.07932e-09	-1.33454
57202505	chr3:57202505:T:C	1.88535e-55	2.01001	0.465904	3.47185e-15	0.489064	2.00739
57202705	chr3:57202705:C:T	4.9463e-57	-1.07932e-09	-1.16473	8.29144e-17	-1.07932e-09	-1.23818
57203193	chr3:57203193:T:C	1.68648e-56	1.32432	-1.26246	3.45025e-17	-0.675927	-1.43903
57204472	chr3:57204472:A:G	2.00565e-57	-2.0674	-4.45018e-10	4.80949e-17	-1.78281	-4.45018e-10
57204489	chr3:57204489:G:T	8.87232e-57	-1.07932e-09	-0.580431	1.23782e-16	-1.07932e-09	-0.837467
57204506	chr3:57204506:G:T	9.43857e-57	-1.07932e-09	-0.518562	1.32712e-16	-1.07932e-09	-0.767807
57204576	chr3:57204576:G:T	5.77481e-55	3.20225	0.393053	5.92672e-15	0.968956	2.06228
57204821	chr3:57204821:C:T	7.60973e-57	-1.07932e-09	-0.73394	1.81432e-16	-1.07932e-09	-0.455109
57204861	chr3:57204861:G:A	6.82754e-57	-1.07932e-09	-0.842402	1.05544e-16	-1.07932e-09	-0.996862
57205639	chr3:57205639:C:T	6.48959e-57	-1.07932e-09	-0.893168	1.01299e-16	-1.07932e-09	-1.03791
57205966	chr3:57205966:G:A	4.71146e-57	-1.07932e-09	-1.21337	1.01044e-16	-1.07932e-09	-1.04043
57205968	chr3:57205968:G:A	4.83634e-57	-1.07932e-09	-1.18721	1.05041e-16	-1.07932e-09	-1.00164
57206582	chr3:57206582:C:T	6.30269e-55	3.22223	0.460552	6.60963e-15	0.983947	2.15635
57207438	chr3:57207438:T:C	3.99986e-57	-1.07932e-09	-1.37711	1.00925e-16	-1.07932e-09	-1.04161
57208531	chr3:57208531:G:T	4.09408e-57	-1.07932e-09	-1.35383	8.43189e-17	-1.07932e-09	-1.22138
57208984	chr3:57208984:A:G	3.75408e-57	-1.07932e-09	-1.44052	7.55382e-17	-1.07932e-09	-1.33135
57209178	chr3:57209178:T:C	4.30251e-57	-1.07932e-09	-1.30417	1.2169e-16	-1.07932e-09	-0.854511
57209234	chr3:57209234:T:C	4.41376e-57	-0.535214	-0.743427	1.12553e-16	0.214507	-1.14707
57209749	chr3:57209749:A:G	4.44306e-58	-2.2755	-1.29911	8.0384e-18	-2.32452	-1.24724
57210603	chr3:57210603:G:A	4.08232e-57	-1.07932e-09	-1.3567	1.04856e-16	-1.07932e-09	-1.0034
57210869	chr3:57210869:C:T	5.6302e-58	-2.59137	-0.746435	7.35587e-18	-2.67622	-0.984274
57210944	chr3:57210944:C:T	1.57701e-56	0.660766	-0.666017	4.09042e-16	1.81952	-1.46169
57211199	chr3:57211199:C:CA	3.87927e-56	1.79922	-0.904354	7.97604e-17	-0.484301	-0.79266
57211257	chr3:57211257:A:G	3.80828e-57	-1.07932e-09	-1.42619	7.12618e-17	-1.07932e-09	-1.38963
57211696	chr3:57211696:A:T	1.89894e-57	-2.12207	-4.45018e-10	2.11496e-17	-2.60437	-4.45018e-10
57212020	chr3:57212020:C:T	6.32935e-57	-1.07932e-09	-0.91817	9.3134e-17	-1.07932e-09	-1.12195
57212137	chr3:57212137:GTATTA:G	3.80542e-57	-1.07932e-09	-1.42694	6.70688e-17	-1.07932e-09	-1.45027
57212326	chr3:57212326:T:C	4.6021e-56	1.96981	-0.904075	8.94278e-17	-0.362419	-0.800137
57212387	chr3:57212387:C:T	3.7988e-57	-1.07932e-09	-1.42868	7.10125e-17	-1.07932e-09	-1.39313
57212823	chr3:57212823:A:G	8.06589e-57	-1.07932e-09	-0.675723	1.21909e-16	-1.07932e-09	-0.85271
57212944	chr3:57212944:C:T	1.32588e-56	-0.178708	-4.45018e-10	2.00439e-17	-2.65806	-4.45018e-10
57213823	chr3:57213823:AG:A	3.99106e-57	-1.07932e-09	-1.37931	1.00307e-16	-1.07932e-09	-1.04775
57213994	chr3:57213994:C:T	3.98015e-57	-1.07932e-09	-1.38205	9.9741e-17	-1.07932e-09	-1.05341
57214439	chr3:57214439:C:T	6.41905e-57	-1.07932e-09	-0.904096	1.09159e-16	-1.07932e-09	-0.963185
57214578	chr3:57214578:T:C	4.05026e-57	-1.07932e-09	-1.36459	8.1991e-17	-1.07932e-09	-1.24938
57215590	chr3:57215590:A:T	4.27661e-57	-1.07932e-09	-1.31021	8.99761e-17	-1.07932e-09	-1.15644
57216051	chr3:57216051:T:C	1.42326e-57	-2.41042	-4.45018e-10	2.75718e-17	-2.3392	-4.45018e-10
57216544	chr3:57216544:C:T	1.87085e-57	-2.13698	-4.45018e-10	2.10109e-17	-2.61095	-4.45018e-10
57217317	chr3:57217317:A:C	5.55953e-57	-1.07932e-09	-1.04785	1.14405e-16	-1.07932e-09	-0.916243
57217988	chr3:57217988:C:G	1.17402e-57	-2.60294	-4.45018e-10	2.63423e-17	-2.38481	-4.45018e-10
57218505	chr3:57218505:G:A	1.59097e-56	0.00356053	-4.45018e-10	1.97388e-17	-2.6734	-4.45018e-10
57218979	chr3:57218979:T:G	1.0892e-57	-2.67792	-4.45018e-10	3.20276e-17	-2.18939	-4.45018e-10
57219295	chr3:57219295:G:T	6.48714e-58	-2.6599	-0.536227	1.73478e-17	-2.63886	-0.163658
57219356	chr3:57219356:T:C	1.10317e-57	-2.66518	-4.45018e-10	2.51138e-17	-2.43257	-4.45018e-10
57219527	chr3:57219527:C:T	3.35313e-55	2.89466	0.157039	3.88519e-15	0.843878	1.76506
57219557	chr3:57219557:C:T	1.87874e-57	-2.13276	-4.45018e-10	2.10468e-17	-2.60924	-4.45018e-10
57219558	chr3:57219558:G:A	3.94606e-57	-1.07932e-09	-1.39065	7.89459e-17	-1.07932e-09	-1.28722
57219657	chr3:57219657:G:A	3.98234e-57	-1.07932e-09	-1.3815	9.99459e-17	-1.07932e-09	-1.05136
57219853	chr3:57219853:A:G	1.64104e-56	-2.67592	2.71046	9.05537e-17	-2.02103	0.870981
57220056	chr3:57220056:T:C	1.71786e-57	-2.22229	-4.45018e-10	2.04705e-17	-2.637	-4.45018e-10
57220091	chr3:57220091:A:T	1.86242e-57	-2.14149	-4.45018e-10	2.09717e-17	-2.61282	-4.45018e-10
57220333	chr3:57220333:T:A	3.86535e-57	-1.07932e-09	-1.41131	9.31975e-17	-1.07932e-09	-1.12127
57220592	chr3:57220592:A:G	3.91698e-57	-1.07932e-09	-1.39805	6.69811e-17	-1.07932e-09	-1.45158
57220662	chr3:57220662:C:T	1.9784e-57	-2.08108	-4.45018e-10	6.95348e-17	-1.41416	-4.45018e-10
57220992	chr3:57220992:C:T	1.89189e-57	-2.12579	-4.45018e-10	2.11213e-17	-2.6057	-4.45018e-10
57221717	chr3:57221717:C:T	2.87918e-57	-1.70586	-4.45018e-10	6.18343e-17	-1.53153	-4.45018e-10
57221841	chr3:57221841:G:A	3.88248e-57	-1.07932e-09	-1.40689	9.42356e-17	-1.07932e-09	-1.11019
57221903	chr3:57221903:C:T	1.75979e-56	1.42355	-1.31914	3.86705e-17	-0.588169	-1.41274
57222093	chr3:57222093:T:C	2.68452e-55	2.83433	-0.00502382	2.8045e-15	0.735074	1.54792
57222129	chr3:57222129:C:A	4.2597e-57	-1.07932e-09	-1.31417	6.89775e-17	-1.07932e-09	-1.42221
57222608	chr3:57222608:A:T	2.31274e-55	2.69807	-0.0178296	2.47591e-15	0.626292	1.53208
57222890	chr3:57222890:G:A	9.49854e-56	2.43215	-0.641792	1.11683e-16	-0.36547	-0.574852
57223701	chr3:57223701:C:T	1.81526e-57	-2.16714	-4.45018e-10	2.0798e-17	-2.62113	-4.45018e-10
57223894	chr3:57223894:G:A	6.31592e-57	-1.07932e-09	-0.920294	9.41135e-17	-1.07932e-09	-1.11149
57224235	chr3:57224235:C:T	8.89537e-57	-1.07932e-09	-0.577836	1.24056e-16	-1.07932e-09	-0.835254
57224451	chr3:57224451:T:A	4.44649e-55	2.91134	0.422576	5.47015e-15	0.847267	2.10381
57224588	chr3:57224588:A:G	7.76935e-57	-1.07932e-09	-0.71318	1.8173e-16	-1.07932e-09	-0.453465
57225844	chr3:57225844:C:T	3.84203e-57	-1.07932e-09	-1.41736	9.17992e-17	-1.07932e-09	-1.13638
57226278	chr3:57226278:A:T	3.95252e-57	-1.07932e-09	-1.38901	9.82664e-17	-1.07932e-09	-1.06831
57226802	chr3:57226802:C:G	2.91929e-56	1.61043	-0.999876	7.19897e-17	-0.471091	-0.908373
57227312	chr3:57227312:C:G	1.21026e-57	-2.57254	-4.45018e-10	2.56024e-17	-2.4133	-4.45018e-10
57227377	chr3:57227377:A:G	4.81165e-57	-1.07932e-09	-1.19233	7.83442e-17	-1.07932e-09	-1.29488
57227627	chr3:57227627:A:T	6.7388e-57	-1.07932e-09	-0.855486	1.58472e-16	-1.07932e-09	-0.590408
57227866	chr3:57227866:C:T	3.87772e-57	-1.07932e-09	-1.40812	9.42073e-17	-1.07932e-09	-1.11049
57228000	chr3:57228000:C:T	3.82036e-57	-1.07932e-09	-1.42302	8.36139e-17	-1.07932e-09	-1.22978
57228186	chr3:57228186:G:A	4.80247e-57	-1.07932e-09	-1.19424	1.01539e-16	-1.07932e-09	-1.03555
57228627	chr3:57228627:G:T	3.8139e-57	-1.07932e-09	-1.42472	8.32772e-17	-1.07932e-09	-1.23381
57229366	chr3:57229366:G:C	3.48395e-55	3.10379	-0.0138187	3.25503e-15	0.873285	1.55868
57229433	chr3:57229433:C:T	3.74187e-57	-1.07932e-09	-1.44378	6.94602e-17	-1.07932e-09	-1.41523
57230041	chr3:57230041:A:C	3.95772e-57	-1.07932e-09	-1.3877	9.91134e-17	-1.07932e-09	-1.05972
57230314	chr3:57230314:C:G	5.67636e-57	-1.07932e-09	-1.02706	9.01281e-17	-1.07932e-09	-1.15476
57230742	chr3:57230742:G:A	3.89175e-57	-1.07932e-09	-1.40451	9.50647e-17	-1.07932e-09	-1.10143
57231103	chr3:57231103:G:A	5.37164e-57	-1.07932e-09	-1.08223	8.63182e-17	-1.07932e-09	-1.19795
57231287	chr3:57231287:C:T	2.3288e-55	2.85618	-0.169019	1.52449e-15	2.61157	-0.938141
57231752	chr3:57231752:G:A	8.13846e-56	-1.07932e-09	1.63582	8.10338e-16	-1.07932e-09	1.04146
57231897	chr3:57231897:A:G	3.78829e-57	-1.07932e-09	-1.43145	8.19059e-17	-1.07932e-09	-1.25042
57232159	chr3:57232159:G:A	5.16752e-58	-2.53553	-0.888032	6.50725e-18	-2.68428	-1.09879
57232276	chr3:57232276:C:G	6.40552e-57	-1.07932e-09	-0.906207	1.43875e-16	-1.07932e-09	-0.687041
57232352	chr3:57232352:A:G	2.0384e-57	-2.0512	-4.45018e-10	2.16928e-17	-2.57901	-4.45018e-10
57232416	chr3:57232416:T:G	1.56172e-57	-2.31758	-4.45018e-10	2.37738e-17	-2.4874	-4.45018e-10
57232805	chr3:57232805:A:G	3.89163e-57	-1.07932e-09	-1.40454	9.50243e-17	-1.07932e-09	-1.10185
57232939	chr3:57232939:G:A	6.28386e-57	-1.07932e-09	-0.925383	1.08722e-16	-1.07932e-09	-0.967197
57232981	chr3:57232981:G:A	3.84273e-57	-1.07932e-09	-1.41718	7.21496e-17	-1.07932e-09	-1.37725
57233540	chr3:57233540:C:G	4.22142e-55	3.25836	0.0236139	4.26655e-15	1.12992	1.57265
57233678	chr3:57233678:G:T	5.34688e-57	-1.07932e-09	-1.08685	8.59732e-17	-1.07932e-09	-1.20195
57233980	chr3:57233980:A:G	3.88506e-57	-1.07932e-09	-1.40623	9.46968e-17	-1.07932e-09	-1.10531
57234353	chr3:57234353:G:A	2.632e-56	1.53533	-1.02837	6.44249e-17	-0.551287	-0.939201
57234951	chr3:57234951:G:A	4.28831e-57	-1.07932e-09	-1.30747	1.16298e-16	-1.07932e-09	-0.899836
57235300	chr3:57235300:G:C	1.99401e-57	-2.07322	-4.45018e-10	2.1513e-17	-2.58733	-4.45018e-10
57235441	chr3:57235441:ATAGAT:A	5.35828e-57	-1.07932e-09	-1.08472	8.6135e-17	-1.07932e-09	-1.20007
57235580	chr3:57235580:A:G	2.28776e-57	-1.93579	-4.45018e-10	6.58746e-17	-1.46823	-4.45018e-10
57236393	chr3:57236393:A:G	4.37066e-57	-1.07932e-09	-1.28845	7.70914e-17	-1.07932e-09	-1.311
57236438	chr3:57236438:T:C	1.13082e-57	-1.67846	-0.96196	5.10343e-18	-2.56003	-1.46604
57236490	chr3:57236490:A:G	2.15463e-56	1.40421	-1.09737	4.96189e-17	-0.750944	-1.00067
57237885	chr3:57237885:G:A	2.51912e-55	-1.07932e-09	2.76571	2.37403e-15	-1.07932e-09	2.11635
57238122	chr3:57238122:C:T	3.79488e-57	-1.07932e-09	-1.42971	8.22923e-17	-1.07932e-09	-1.24571
57238331	chr3:57238331:C:T	5.64976e-57	-1.07932e-09	-1.03175	1.16867e-16	-1.07932e-09	-0.89495
57238421	chr3:57238421:T:C	3.68012e-57	-1.07932e-09	-1.46042	6.81391e-17	-1.07932e-09	-1.43444
57238809	chr3:57238809:A:G	2.01055e-57	-2.06496	-4.45018e-10	2.16375e-17	-2.58156	-4.45018e-10
57239039	chr3:57239039:G:A	5.74935e-57	-1.07932e-09	-1.01428	1.07005e-16	-1.07932e-09	-0.983112
57239107	chr3:57239107:T:C	4.80446e-58	-2.58248	-0.913925	6.40423e-18	-2.67843	-1.1206
57239200	chr3:57239200:G:A	1.96923e-57	-2.08572	-4.45018e-10	2.15271e-17	-2.58667	-4.45018e-10
57239278	chr3:57239278:C:T	9.44064e-58	-2.04141	-0.779514	2.82459e-17	-2.58658	0.271545
57239494	chr3:57239494:G:A	4.14258e-57	-1.07932e-09	-1.34205	7.22977e-17	-1.07932e-09	-1.3752
57239529	chr3:57239529:CTCTT:C	1.97926e-57	-2.08065	-4.45018e-10	2.14895e-17	-2.58842	-4.45018e-10
57239783	chr3:57239783:C:T	3.75493e-57	-1.07932e-09	-1.4403	6.98175e-17	-1.07932e-09	-1.4101
57240100	chr3:57240100:A:G	4.00256e-57	-1.37643	-4.45018e-10	2.08295e-17	-2.61962	-4.45018e-10
57240798	chr3:57240798:ACACTTATGT:A	1.68733e-56	-1.07932e-09	0.0623654	2.14349e-16	-1.07932e-09	-0.288381
57241117	chr3:57241117:A:G	4.16731e-56	2.01442	-1.04793	8.31886e-17	-0.286744	-0.948133
57243096	chr3:57243096:A:G	4.00382e-57	-1.07932e-09	-1.37612	6.90849e-17	-1.07932e-09	-1.42065
57243789	chr3:57243789:A:G	1.20575e-56	-1.07932e-09	-0.273683	2.80622e-16	-1.07932e-09	-0.018981
57243895	chr3:57243895:C:T	5.33622e-57	-1.07932e-09	-1.08885	1.09491e-16	-1.07932e-09	-0.960149
57244421	chr3:57244421:G:T	3.8419e-57	-1.07932e-09	-1.4174	9.18283e-17	-1.07932e-09	-1.13607
57244645	chr3:57244645:A:G	5.50225e-56	1.63835	-0.393975	9.60641e-17	-0.696177	-0.394795
57245093	chr3:57245093:A:G	3.84444e-57	-1.07932e-09	-1.41674	9.19571e-17	-1.07932e-09	-1.13467
57245718	chr3:57245718:T:C	3.75001e-57	-1.07932e-09	-1.44161	6.96761e-17	-1.07932e-09	-1.41213
57246227	chr3:57246227:A:G	3.95158e-57	-1.07932e-09	-1.38925	6.62747e-17	-1.07932e-09	-1.46218
57246518	chr3:57246518:C:T	3.65864e-57	-1.07932e-09	-1.46627	6.62735e-17	-1.07932e-09	-1.4622
57246707	chr3:57246707:T:C	5.80444e-55	3.58354	0.0168901	5.24261e-15	1.31861	1.58998
57247555	chr3:57247555:T:C	3.79789e-57	-1.07932e-09	-1.42892	6.92936e-17	-1.07932e-09	-1.41763
57247569	chr3:57247569:C:T	3.72452e-57	-1.07932e-09	-1.44843	6.89674e-17	-1.07932e-09	-1.42235
57247777	chr3:57247777:T:C	3.79532e-57	-1.07932e-09	-1.4296	7.72466e-17	-1.07932e-09	-1.30898
57247982	chr3:57247982:T:C	3.80679e-57	-1.07932e-09	-1.42658	6.91108e-17	-1.07932e-09	-1.42028
57248701	chr3:57248701:C:T	4.92696e-57	-1.07932e-09	-1.16865	9.65882e-17	-1.07932e-09	-1.08553
57248770	chr3:57248770:T:A	3.79871e-57	-1.07932e-09	-1.42871	6.9275e-17	-1.07932e-09	-1.4179
57249134	chr3:57249134:T:C	3.99689e-57	-1.07932e-09	-1.37785	8.04933e-17	-1.07932e-09	-1.26781
57249498	chr3:57249498:C:G	4.02404e-57	-1.07932e-09	-1.37108	8.09641e-17	-1.07932e-09	-1.26198
57249579	chr3:57249579:T:C	1.08311e-57	-2.68353	-4.45018e-10	3.16779e-17	-2.20037	-4.45018e-10
57249766	chr3:57249766:T:TA	4.65729e-57	-1.07932e-09	-1.22493	7.86434e-17	-1.07932e-09	-1.29106
57250101	chr3:57250101:G:C	3.74355e-57	-1.07932e-09	-1.44333	6.96503e-17	-1.07932e-09	-1.4125
57250299	chr3:57250299:C:T	2.00589e-57	-2.06728	-4.45018e-10	2.15848e-17	-2.584	-4.45018e-10
57250402	chr3:57250402:A:G	9.64505e-57	-1.07932e-09	-0.496922	1.32636e-16	-1.07932e-09	-0.76838
57250848	chr3:57250848:C:T	2.05099e-57	-2.04504	-4.45018e-10	2.18347e-17	-2.57249	-4.45018e-10
57250997	chr3:57250997:C:T	3.7904e-57	-1.07932e-09	-1.43089	6.95256e-17	-1.07932e-09	-1.41429
57251155	chr3:57251155:A:G	4.12791e-57	-1.07932e-09	-1.34559	8.41178e-17	-1.07932e-09	-1.22377
57251404	chr3:57251404:A:T	3.8007e-57	-1.07932e-09	-1.42818	7.71972e-17	-1.07932e-09	-1.30962
57251434	chr3:57251434:A:G	4.73893e-57	-1.07932e-09	-1.20756	7.97517e-17	-1.07932e-09	-1.27707
57251461	chr3:57251461:G:A	3.84333e-57	-1.07932e-09	-1.41703	6.6084e-17	-1.07932e-09	-1.46506
57251788	chr3:57251788:T:A	3.69732e-57	-1.07932e-09	-1.45576	6.88593e-17	-1.07932e-09	-1.42392
57251869	chr3:57251869:T:G	3.70225e-57	-1.07932e-09	-1.45443	6.90385e-17	-1.07932e-09	-1.42132
57252210	chr3:57252210:G:A	4.35854e-57	-1.07932e-09	-1.29123	7.24157e-17	-1.07932e-09	-1.37357
57252810	chr3:57252810:T:C	2.02182e-57	-2.05937	-4.45018e-10	2.16521e-17	-2.58089	-4.45018e-10
57253048	chr3:57253048:C:A	3.71981e-57	-1.07932e-09	-1.44969	7.08992e-17	-1.07932e-09	-1.39473
57253267	chr3:57253267:G:A	6.67102e-57	-1.07932e-09	-0.865594	1.5089e-16	-1.07932e-09	-0.639439
57253423	chr3:57253423:A:C	1.24074e-57	-2.54766	-4.45018e-10	2.6267e-17	-2.38767	-4.45018e-10
57253922	chr3:57253922:G:A	1.07977e-57	-1.78447	-0.90215	1.13977e-17	-2.68434	-0.538235
57253945	chr3:57253945:C:T	3.66076e-57	-1.07932e-09	-1.4657	6.64502e-17	-1.07932e-09	-1.45954
57254634	chr3:57254634:C:CT	8.60022e-57	-1.07932e-09	-0.611579	1.98233e-16	-1.07932e-09	-0.366546
57254844	chr3:57254844:T:C	7.11601e-56	1.94531	-0.443747	1.26642e-16	-0.298304	-0.516317
57255207	chr3:57255207:AC:A	2.54729e-57	-1.82834	-4.45018e-10	2.39453e-17	-2.48021	-4.45018e-10
57255494	chr3:57255494:G:A	3.68233e-57	-1.07932e-09	-1.45982	6.78656e-17	-1.07932e-09	-1.43846
57255690	chr3:57255690:G:A	2.32684e-57	-1.91886	-4.45018e-10	5.55897e-17	-1.63799	-4.45018e-10
57256328	chr3:57256328:AT:A	1.91032e-55	2.76632	-0.277249	1.39871e-16	-0.35117	-0.364096
57256472	chr3:57256472:T:A	7.32678e-57	-1.07932e-09	-0.771831	1.05095e-16	-1.07932e-09	-1.00113
57257010	chr3:57257010:A:G	4.18431e-57	-1.07932e-09	-1.33203	7.03097e-17	-1.07932e-09	-1.40308
57257091	chr3:57257091:C:G	3.77323e-57	-1.07932e-09	-1.43543	7.60975e-17	-1.07932e-09	-1.32397
57257887	chr3:57257887:A:G	4.18994e-57	-1.07932e-09	-1.33068	7.0377e-17	-1.07932e-09	-1.40212
57258391	chr3:57258391:G:T	6.48708e-55	3.93935	-0.227737	2.53327e-15	1.38464	0.796635
57259774	chr3:57259774:A:G	3.77239e-58	-2.53913	-1.19911	5.29687e-18	-2.57291	-1.41596
57260201	chr3:57260201:T:C	4.28547e-57	-1.07932e-09	-1.30814	6.62036e-17	-1.07932e-09	-1.46325
57260267	chr3:57260267:T:C	5.46596e-55	3.7937	-0.253357	2.28823e-15	1.33153	0.748018
57260864	chr3:57260864:ATTAG:A	6.34277e-58	-1.75219	-1.46645	9.77509e-18	-1.93624	-1.43991
57261086	chr3:57261086:G:A	1.67437e-57	-2.63042	0.382484	3.88175e-17	-2.63308	0.635959
57261094	chr3:57261094:TC:T	3.80519e-57	-1.07932e-09	-1.427	7.13773e-17	-1.07932e-09	-1.38801
57261101	chr3:57261101:C:T	2.02035e-57	-2.0601	-4.45018e-10	2.1572e-17	-2.58459	-4.45018e-10
57261620	chr3:57261620:G:A	4.28179e-57	-1.07932e-09	-1.309	6.59959e-17	-1.07932e-09	-1.4664
57261813	chr3:57261813:C:T	5.00734e-55	3.7722	-0.319492	2.03762e-15	1.31127	0.652279
57261924	chr3:57261924:A:G	7.27056e-58	-2.6062	-0.475919	1.55364e-17	-2.65382	-0.258981
57262229	chr3:57262229:T:C	5.42996e-57	-1.07932e-09	-1.07144	7.6491e-17	-1.07932e-09	-1.31882
57262511	chr3:57262511:G:GC	1.00633e-56	0.979814	-1.43429	5.49231e-17	-0.184537	-1.46552
57262590	chr3:57262590:T:A	2.16289e-57	-1.99192	-4.45018e-10	2.22481e-17	-2.55373	-4.45018e-10
57262724	chr3:57262724:C:T	4.49307e-55	3.58246	-0.238116	1.9466e-15	1.149	0.768859
57262809	chr3:57262809:A:C	3.98835e-58	-2.24391	-1.43867	3.99387e-16	1.72924	-1.3953
57263559	chr3:57263559:G:A	7.20725e-58	-2.58857	-0.502293	1.47516e-17	-2.65962	-0.305019
57263590	chr3:57263590:C:G	4.58323e-57	-1.07932e-09	-1.24096	7.91449e-17	-1.07932e-09	-1.28471
57263637	chr3:57263637:ACATTTTCTTTATC:A	3.86417e-57	-1.07932e-09	-1.41162	6.82086e-17	-1.07932e-09	-1.43342
57263712	chr3:57263712:G:A	8.90772e-57	-0.576449	-4.45018e-10	7.64044e-17	-1.31995	-4.45018e-10
57263768	chr3:57263768:T:G	8.81645e-58	-2.58875	-0.300582	1.88178e-17	-2.66226	-0.0589294
57264599	chr3:57264599:A:T	3.95021e-58	-2.40602	-1.28616	8.6009e-18	-2.22922	-1.2749
57264638	chr3:57264638:T:A	5.49129e-57	-1.07932e-09	-1.0602	7.6959e-17	-1.07932e-09	-1.31271
57264743	chr3:57264743:G:A	5.1195e-57	-1.07932e-09	-1.13031	1.01633e-16	-1.07932e-09	-1.03462
57265127	chr3:57265127:C:T	2.16367e-57	-1.99156	-4.45018e-10	2.22099e-17	-2.55545	-4.45018e-10
57265488	chr3:57265488:T:C	2.04129e-57	-2.04979	-4.45018e-10	2.16878e-17	-2.57924	-4.45018e-10
57265528	chr3:57265528:ATTACT:A	3.80962e-57	-1.07932e-09	-1.42584	6.70367e-17	-1.07932e-09	-1.45075
57267927	chr3:57267927:A:G	9.957e-57	-1.07932e-09	-0.465091	2.15007e-16	-1.07932e-09	-0.285316
57267966	chr3:57267966:C:T	1.23509e-57	-2.55222	-4.45018e-10	2.28962e-17	-2.52502	-4.45018e-10
57268851	chr3:57268851:A:G	4.14033e-57	-1.07932e-09	-1.34259	7.22655e-17	-1.07932e-09	-1.37564
57268940	chr3:57268940:C:G	8.68173e-58	-2.65843	-0.246304	2.51483e-17	-2.64203	0.210838
57268965	chr3:57268965:T:A	4.07799e-57	-1.07932e-09	-1.35776	6.6508e-17	-1.07932e-09	-1.45867
57269656	chr3:57269656:A:G	4.57478e-58	-2.53687	-1.00852	5.06074e-18	-2.57231	-1.46217
57270189	chr3:57270189:T:G	3.77733e-57	-1.07932e-09	-1.43435	7.05942e-17	-1.07932e-09	-1.39904
57270581	chr3:57270581:G:A	4.85829e-57	-1.07932e-09	-1.18268	9.8172e-17	-1.07932e-09	-1.06927
57271142	chr3:57271142:C:T	8.80564e-58	-2.67543	-0.215127	2.69376e-17	-2.61903	0.256564
57271215	chr3:57271215:A:G	1.87838e-56	1.56695	-1.39732	7.63807e-17	0.14154	-1.4618
57271222	chr3:57271222:TCA:T	9.0416e-58	-2.66879	-0.195321	2.70141e-17	-2.6328	0.273169
57271890	chr3:57271890:TC:T	4.50222e-57	-1.07932e-09	-1.2588	8.44329e-17	-1.07932e-09	-1.22003
57272101	chr3:57272101:T:C	3.6589e-57	-1.07932e-09	-1.46621	6.73206e-17	-1.07932e-09	-1.44652
57272155	chr3:57272155:T:C	5.63295e-57	-1.07932e-09	-1.03473	1.05196e-16	-1.07932e-09	-1.00017
57272229	chr3:57272229:G:GTAGA	3.91787e-57	-1.07932e-09	-1.39782	6.62915e-17	-1.07932e-09	-1.46193
57272291	chr3:57272291:T:C	1.08205e-56	1.05086	-1.43279	4.8418e-17	-0.309682	-1.46643
57272583	chr3:57272583:C:A	9.67521e-58	-2.66758	-0.128809	2.91778e-17	-2.6353	0.352715
57272754	chr3:57272754:C:T	2.08838e-55	2.58952	-0.011325	2.22777e-15	0.491255	1.56151
57272850	chr3:57272850:C:T	4.73669e-57	-1.07932e-09	-1.20803	7.74437e-17	-1.07932e-09	-1.30644
57272933	chr3:57272933:G:A	1.11088e-56	1.1028	-1.45843	4.82598e-17	-0.321846	-1.45754
57274029	chr3:57274029:CACTT:C	6.3951e-57	-1.07932e-09	-0.907835	8.85195e-17	-1.07932e-09	-1.17277
57274175	chr3:57274175:T:C	8.67881e-58	-2.67875	-0.226321	2.67257e-17	-2.60009	0.229724
57274469	chr3:57274469:G:C	3.76854e-57	-1.07932e-09	-1.43668	7.01828e-17	-1.07932e-09	-1.40488
57275169	chr3:57275169:G:T	4.6401e-57	-1.07932e-09	-1.22863	6.7296e-17	-1.07932e-09	-1.44689
57275222	chr3:57275222:G:A	4.76371e-57	-1.07932e-09	-1.20234	1.07104e-16	-1.07932e-09	-0.982189
57275265	chr3:57275265:A:G	6.92895e-57	-1.07932e-09	-0.827658	8.12901e-17	-1.07932e-09	-1.25796
57275997	chr3:57275997:C:T	3.7242e-55	3.1352	0.02145	4.12307e-15	1.02559	1.64278
57276102	chr3:57276102:C:G	7.31801e-57	-1.07932e-09	-0.773029	1.05271e-16	-1.07932e-09	-0.999447
57276203	chr3:57276203:A:G	2.15579e-57	-1.99521	-4.45018e-10	2.225e-17	-2.55364	-4.45018e-10
57277512	chr3:57277512:A:G	1.01691e-57	-2.67249	-0.0741088	3.13392e-17	-2.61164	0.400518
57279339	chr3:57279339:A:G	3.74117e-57	-1.07932e-09	-1.44397	7.04984e-17	-1.07932e-09	-1.4004
57279976	chr3:57279976:C:T	4.12699e-57	-1.07932e-09	-1.34582	6.63113e-17	-1.07932e-09	-1.46163
57280807	chr3:57280807:ATAAC:A	4.5102e-57	-1.07932e-09	-1.25703	9.50694e-17	-1.07932e-09	-1.10138
57280809	chr3:57280809:AAC:A	3.82263e-57	-1.07932e-09	-1.42243	7.35966e-17	-1.07932e-09	-1.35739
57281074	chr3:57281074:AT:A	4.22156e-57	-1.07932e-09	-1.32316	6.60602e-17	-1.07932e-09	-1.46542
57281793	chr3:57281793:G:A	8.68379e-58	-2.65486	-0.249636	2.48346e-17	-2.65303	0.209285
57281869	chr3:57281869:A:T	1.05973e-56	1.05668	-1.45944	4.57075e-17	-0.376488	-1.45724
57281917	chr3:57281917:A:T	3.66657e-57	-1.07932e-09	-1.46411	6.83432e-17	-1.07932e-09	-1.43145
57282093	chr3:57282093:T:C	1.69334e-57	-2.23666	-4.45018e-10	2.47062e-17	-2.44894	-4.45018e-10
57282294	chr3:57282294:T:C	1.83664e-57	-1.36851	-0.786922	1.34953e-17	-2.68326	-0.37039
57283272	chr3:57283272:T:C	4.20695e-57	-1.07932e-09	-1.32663	7.06647e-17	-1.07932e-09	-1.39804
57283558	chr3:57283558:C:T	2.82852e-55	3.01006	-0.128507	2.62638e-15	0.784232	1.43314
57283739	chr3:57283739:T:TA	1.80699e-57	-2.1717	-4.45018e-10	3.22319e-17	-2.18303	-4.45018e-10
57283752	chr3:57283752:T:C	1.47282e-56	1.37706	-1.45067	7.30725e-17	0.100427	-1.46496
57284553	chr3:57284553:A:G	5.1675e-58	-2.11784	-1.30573	4.52103e-16	1.92412	-1.4662
57285571	chr3:57285571:C:T	1.7301e-57	-2.21519	-4.45018e-10	4.54733e-17	-1.83886	-4.45018e-10
57285737	chr3:57285737:G:A	5.4085e-57	-1.07932e-09	-1.07539	1.06958e-16	-1.07932e-09	-0.983547
57285976	chr3:57285976:T:C	1.82955e-56	1.60571	-1.46242	8.92878e-17	0.292557	-1.45668
57286409	chr3:57286409:T:A	6.26295e-58	-2.68398	-0.547322	1.85623e-17	-2.50575	-0.229099
57287405	chr3:57287405:T:C	1.00206e-57	-2.61534	-0.145967	2.71012e-17	-2.67285	0.316444
57287507	chr3:57287507:C:T	1.08344e-57	-2.68323	-4.45018e-10	3.56181e-17	-2.08313	-4.45018e-10
57287616	chr3:57287616:G:A	9.9685e-58	-2.6319	-0.134626	2.77764e-17	-2.66921	0.337405
57287617	chr3:57287617:C:T	9.92128e-58	-2.63201	-0.139261	2.76285e-17	-2.66915	0.33201
57287773	chr3:57287773:C:CCCAT	4.03838e-57	-1.07932e-09	-1.36752	8.17278e-17	-1.07932e-09	-1.25259
57288223	chr3:57288223:A:T	4.54128e-57	-1.07932e-09	-1.25016	1.05947e-16	-1.07932e-09	-0.99305
57288498	chr3:57288498:T:C	7.46358e-58	-1.60773	-1.44819	1.78845e-15	3.20994	-1.37683
57289142	chr3:57289142:A:G	2.04789e-54	3.91356	0.947639	2.78397e-14	1.66809	2.91014
57289523	chr3:57289523:A:C	4.07383e-57	-1.07932e-09	-1.35878	8.2749e-17	-1.07932e-09	-1.24018
57289601	chr3:57289601:G:A	3.79227e-57	-1.07932e-09	-1.4304	7.06933e-17	-1.07932e-09	-1.39764
57289636	chr3:57289636:T:C	3.66745e-57	-1.07932e-09	-1.46387	6.63475e-17	-1.07932e-09	-1.46108
57290391	chr3:57290391:C:T	3.6587e-57	-1.07932e-09	-1.46626	6.67881e-17	-1.07932e-09	-1.45446
57291232	chr3:57291232:T:TA	2.03613e-55	2.97048	-0.417625	2.20448e-15	3.14842	-1.10616
57291380	chr3:57291380:C:T	4.23097e-57	-1.07932e-09	-1.32094	8.5844e-17	-1.07932e-09	-1.20346
57291648	chr3:57291648:TTC:T	4.81902e-57	-0.382379	-0.808418	1.8023e-17	-1.33795	-1.42639
57291720	chr3:57291720:G:A	3.92892e-57	-1.07932e-09	-1.395	6.63879e-17	-1.07932e-09	-1.46047
57292408	chr3:57292408:AAAT:A	1.83364e-57	-2.15707	-4.45018e-10	4.33071e-17	-1.88767	-4.45018e-10
57292855	chr3:57292855:G:A	1.4017e-56	1.32785	-1.45095	6.66145e-17	0.00928109	-1.46635
57293050	chr3:57293050:T:TA	1.73078e-56	-1.07932e-09	0.087789	2.71225e-16	-1.07932e-09	-0.0530378
57293271	chr3:57293271:C:T	3.65886e-57	-1.07932e-09	-1.46622	6.66263e-17	-1.07932e-09	-1.45689
57293502	chr3:57293502:G:A	1.89676e-57	-2.12322	-4.45018e-10	2.10429e-17	-2.60942	-4.45018e-10
57293946	chr3:57293946:C:T	3.72981e-57	-1.07932e-09	-1.44701	6.6279e-17	-1.07932e-09	-1.46211
57294072	chr3:57294072:C:A	2.15166e-57	-1.99713	-4.45018e-10	2.34675e-17	-2.50037	-4.45018e-10
57294299	chr3:57294299:C:T	5.17491e-57	-1.07932e-09	-1.11954	1.06426e-16	-1.07932e-09	-0.988541
57294422	chr3:57294422:G:A	5.09052e-57	-1.07932e-09	-1.13599	1.04463e-16	-1.07932e-09	-1.00715
57294482	chr3:57294482:A:C	6.92832e-58	-2.61778	-0.512559	1.72714e-17	-2.66389	-0.14305
57294878	chr3:57294878:A:C	2.01658e-57	-2.06196	-4.45018e-10	2.15546e-17	-2.5854	-4.45018e-10
57295247	chr3:57295247:A:G	8.51064e-58	-2.63969	-0.284948	2.3208e-17	-2.64729	0.135795
57295997	chr3:57295997:C:T	3.72288e-57	-1.07932e-09	-1.44887	6.6393e-17	-1.07932e-09	-1.4604
57296804	chr3:57296804:CTT:C	2.83454e-57	-1.72149	-4.45018e-10	1.87814e-16	-0.420536	-4.45018e-10
57297199	chr3:57297199:G:A	2.22438e-54	4.28003	0.663838	2.12264e-14	1.82456	2.48246
57297906	chr3:57297906:A:AGC	3.73616e-57	-1.07932e-09	-1.44531	6.60271e-17	-1.07932e-09	-1.46592
57298582	chr3:57298582:T:C	4.49664e-57	-1.07932e-09	-1.26004	8.57042e-17	-1.07932e-09	-1.20509
57298598	chr3:57298598:A:T	3.07998e-55	2.96673	-4.45018e-10	3.15811e-17	-2.20343	-4.45018e-10
57298976	chr3:57298976:T:C	3.68771e-57	-1.07932e-09	-1.45836	6.96413e-17	-1.07932e-09	-1.41263
57299136	chr3:57299136:G:C	1.84816e-56	1.61246	-1.45905	7.72851e-17	-0.094713	-1.21377
57300427	chr3:57300427:G:A	1.51874e-56	1.41233	-1.45523	6.44569e-17	-0.299072	-1.19092
57300660	chr3:57300660:C:T	1.82019e-56	0.13816	-4.45018e-10	1.95413e-17	-2.68346	-4.45018e-10
57300862	chr3:57300862:G:T	5.48937e-57	-1.07932e-09	-1.06055	1.09311e-16	-1.07932e-09	-0.961793
57300871	chr3:57300871:C:A	5.48937e-57	-1.07932e-09	-1.06055	1.09311e-16	-1.07932e-09	-0.961793
57301063	chr3:57301063:G:A	4.6232e-57	-1.23228	-4.45018e-10	1.95533e-17	-2.68285	-4.45018e-10
57301848	chr3:57301848:C:T	2.47005e-56	1.8741	-1.43065	2.87804e-16	1.359	-1.35271
57301998	chr3:57301998:CAGA:C	1.86062e-57	-2.14246	-4.45018e-10	2.09039e-17	-2.61605	-4.45018e-10
57302685	chr3:57302685:C:T	8.63669e-57	0.813378	-1.42073	4.69469e-17	-0.729096	-1.07788
57302828	chr3:57302828:G:A	8.92698e-58	-2.56308	-0.313793	2.13571e-17	-2.68219	0.0875851
57302911	chr3:57302911:A:G	3.99449e-57	-1.07932e-09	-1.37845	8.0854e-17	-1.07932e-09	-1.26334
57303438	chr3:57303438:G:T	3.86358e-57	-1.07932e-09	-1.41177	6.67272e-17	-1.07932e-09	-1.45538
57304335	chr3:57304335:G:A	3.69449e-57	0.00581394	-1.46234	1.7623e-17	-1.50755	-1.27923
57304394	chr3:57304394:C:A	1.5177e-57	-2.34617	-4.45018e-10	2.81242e-17	-2.31936	-4.45018e-10
57305094	chr3:57305094:C:T	2.18002e-57	-1.98403	-4.45018e-10	2.22437e-17	-2.55393	-4.45018e-10
57305147	chr3:57305147:T:C	1.84762e-57	-2.14947	-4.45018e-10	4.36352e-17	-1.88012	-4.45018e-10
57305172	chr3:57305172:C:T	2.02928e-57	-2.05569	-4.45018e-10	2.14205e-17	-2.59164	-4.45018e-10
57305357	chr3:57305357:C:T	8.29271e-58	-2.04367	-0.906908	4.77211e-18	-2.63081	-1.46239
57305395	chr3:57305395:C:T	4.07524e-57	-1.07932e-09	-1.35844	6.66495e-17	-1.07932e-09	-1.45654
57305443	chr3:57305443:G:C	5.74885e-57	-1.07932e-09	-1.01437	8.5615e-17	-1.07932e-09	-1.20613
57305575	chr3:57305575:C:A	2.41786e-57	-1.88048	-4.45018e-10	2.30149e-17	-2.51985	-4.45018e-10
57305919	chr3:57305919:T:G	6.85379e-57	-1.07932e-09	-0.838565	1.70409e-16	-1.07932e-09	-0.517788
57306060	chr3:57306060:A:G	1.67092e-57	-2.17642	-0.0735734	3.37942e-17	-2.49486	0.359164
57306259	chr3:57306259:A:G	3.0163e-58	-2.52091	-1.44101	4.6947e-18	-2.68425	-1.42531
57306835	chr3:57306835:C:T	2.77826e-57	-1.69403	-0.0475091	4.58077e-17	-2.30427	0.472732
57306989	chr3:57306989:C:T	3.85328e-57	-1.07932e-09	-1.41444	7.28424e-17	-1.07932e-09	-1.36769
57307150	chr3:57307150:G:A	1.23399e-54	5.07426	-0.71962	1.89458e-15	1.6877	0.203063
57307159	chr3:57307159:C:T	1.40469e-54	5.1637	-0.679494	2.24351e-15	1.78596	0.273843
57307226	chr3:57307226:A:ACTTT	3.06666e-57	-1.66136	0.0185787	4.92742e-17	-2.29315	0.534562
57307396	chr3:57307396:A:G	1.46099e-57	-2.38425	-4.45018e-10	2.11725e-17	-2.60329	-4.45018e-10
57307581	chr3:57307581:A:T	8.3777e-55	5.05082	-1.08344	1.40375e-16	0.577043	-1.28871
57308396	chr3:57308396:T:G	1.43179e-57	-1.55992	-0.844522	1.67998e-17	-2.27775	-0.556874
57308477	chr3:57308477:GC:G	7.33434e-58	-2.14595	-0.927434	1.19544e-17	-2.48483	-0.690065
57308569	chr3:57308569:G:A	1.4897e-57	-1.49012	-0.874674	1.6313e-17	-2.24074	-0.623287
57308889	chr3:57308889:A:C	4.15191e-57	-1.07932e-09	-1.3398	8.58351e-17	-1.07932e-09	-1.20356
57308898	chr3:57308898:A:C	4.21175e-57	-1.07932e-09	-1.32549	8.74598e-17	-1.07932e-09	-1.18481
57308923	chr3:57308923:T:C	3.67735e-57	-1.07932e-09	-1.46118	6.71377e-17	-1.07932e-09	-1.44924
57308943	chr3:57308943:C:T	3.87271e-57	-1.07932e-09	-1.40941	6.68647e-17	-1.07932e-09	-1.45332
57308945	chr3:57308945:A:G	4.38242e-57	-1.07932e-09	-1.28577	9.25313e-17	-1.07932e-09	-1.12844
57308946	chr3:57308946:A:G	3.75379e-57	-1.07932e-09	-1.4406	7.53504e-17	-1.07932e-09	-1.33384
57308953	chr3:57308953:C:T	4.16059e-57	-1.07932e-09	-1.33771	8.62105e-17	-1.07932e-09	-1.1992
57309509	chr3:57309509:G:A	3.77922e-57	-1.07932e-09	-1.43385	7.34037e-17	-1.07932e-09	-1.36001
57310147	chr3:57310147:C:T	1.7523e-57	-1.23656	-0.965879	1.72438e-17	-2.08067	-0.727862
57310191	chr3:57310191:A:T	5.16451e-57	-1.07932e-09	-1.12156	9.95828e-17	-1.07932e-09	-1.055
57311189	chr3:57311189:C:T	1.57909e-57	-1.34415	-0.962367	1.62293e-17	-2.14126	-0.727904
57311704	chr3:57311704:C:T	3.74499e-57	-1.07932e-09	-1.44295	6.60658e-17	-1.07932e-09	-1.46534
57312373	chr3:57312373:A:C	3.76153e-57	-1.07932e-09	-1.43854	6.61334e-17	-1.07932e-09	-1.46431
57312391	chr3:57312391:G:T	8.59088e-58	-2.3505	-0.564755	1.20744e-17	-2.44492	-0.719984
57312574	chr3:57312574:C:T	3.02533e-55	1.15277	1.79606	7.38712e-16	1.25423	-0.305307
57313311	chr3:57313311:C:T	1.04079e-56	0.460758	-0.881557	6.41948e-17	-1.7367	0.24263
57313339	chr3:57313339:C:T	3.92768e-57	-1.07932e-09	-1.39532	7.19741e-17	-1.07932e-09	-1.37968
57313469	chr3:57313469:A:T	1.47605e-57	-1.43892	-0.935083	1.56848e-17	-2.20995	-0.69335
57313501	chr3:57313501:A:G	3.70211e-57	-1.07932e-09	-1.45446	6.98275e-17	-1.07932e-09	-1.40996
57313697	chr3:57313697:C:T	3.10191e-58	-2.65208	-1.28185	2.31685e-16	0.287281	-0.497889
57313850	chr3:57313850:C:T	7.43098e-55	5.0082	-1.16074	6.90246e-16	1.39277	-0.511713
57314166	chr3:57314166:A:G	1.58088e-57	-1.35951	-0.945877	1.57533e-17	-2.18847	-0.710466
57314225	chr3:57314225:G:A	3.31362e-57	-1.56533	-4.45018e-10	2.7132e-17	-2.35528	-4.45018e-10
57314237	chr3:57314237:C:T	4.38418e-57	-1.07932e-09	-1.28536	7.62274e-17	-1.07932e-09	-1.32227
57314430	chr3:57314430:A:G	4.14454e-57	-1.07932e-09	-1.34157	8.35592e-17	-1.07932e-09	-1.23043
57315323	chr3:57315323:T:C	2.09136e-56	0.605391	-0.328359	3.40623e-17	-1.21553	-0.912267
57315492	chr3:57315492:G:A	2.14302e-56	0.659251	-0.357816	3.46161e-17	-1.17847	-0.933197
```
