## Supplementary material for "Characterization of shared and ancestry-specific signals driving complex traits using multi-ancestry fine-mapping": susiex_nc2.cs80.summary

```
# chr3:55486130-57315720
CS_ID	CS_LENGTH	CS_PURITY	MAX_PIP_SNP	BP	REF_ALLELE	ALT_ALLELE	REF_FRQ	BETA	SE	-LOG10P	MAX_PIP	POST-HOC_PROB_POP1	POST-HOC_PROB_POP2
1	1	1	chr3:56814971:T:C	56814971	C,C	T,T	1,1	-inf,-inf	inf,inf	47.512,4.60199	1	1	0.999667
2	3	0.975384	chr3:56734972:T:C	56734972	C,C	T,T	1,1	-inf,-inf	inf,inf	10.1684,1.06159	0.469315	1	0.571848
```
