## Supplementary material for "Characterization of shared and ancestry-specific signals driving complex traits using multi-ancestry fine-mapping": susiex_nc3.cs80.snp

```
BP	SNP	PIP(CS1)	LogBF(CS1,Pop1)	LogBF(CS1,Pop2)	PIP(CS2)	LogBF(CS2,Pop1)	LogBF(CS2,Pop2)	PIP(CS3)	LogBF(CS3,Pop1)	LogBF(CS3,Pop2)
55487689	chr3:55487689:C:A	8.33497e-73	-2.68473	-1.39028	5.57175e-19	-2.49878	-1.25933	1.27305e-19	-2.3151	-1.27605
55487693	chr3:55487693:G:A	1.13727e-71	-1.07932e-09	-1.46167	5.52352e-18	-1.07932e-09	-1.46422	1.06688e-18	-1.07932e-09	-1.46525
55488950	chr3:55488950:A:G	9.99262e-73	-2.42893	-1.46469	5.59979e-19	-2.29084	-1.46225	1.14431e-19	-2.23656	-1.46121
55489009	chr3:55489009:T:TC	8.49242e-73	-2.61908	-1.43722	6.27258e-19	-2.2875	-1.35214	1.44002e-19	-2.11459	-1.35333
55489010	chr3:55489010:G:C	8.504e-73	-2.6214	-1.43354	6.27789e-19	-2.29398	-1.3448	1.43989e-19	-2.12195	-1.34606
55489364	chr3:55489364:A:G	8.08378e-73	-2.67682	-1.42879	4.22505e-19	-2.58239	-1.45241	8.76936e-20	-2.5096	-1.45429
55489545	chr3:55489545:C:T	8.89306e-73	-2.54432	-1.46588	4.37706e-19	-2.53914	-1.46031	1.08089e-19	-2.29654	-1.45825
55489966	chr3:55489966:G:A	3.3778e-72	-2.67566	-4.45018e-10	1.6396e-18	-2.67879	-4.45018e-10	3.2585e-19	-2.6513	-4.45018e-10
55490997	chr3:55490997:T:C	3.48335e-72	-2.64489	-4.45018e-10	1.77075e-18	-2.60183	-4.45018e-10	4.72306e-19	-2.28012	-4.45018e-10
55491145	chr3:55491145:G:A	8.30742e-73	-2.64609	-1.43223	6.52734e-19	-2.25622	-1.34361	1.68365e-19	-1.95715	-1.35445
55491315	chr3:55491315:G:T	3.62015e-72	-2.60637	-4.45018e-10	2.08744e-18	-2.4373	-4.45018e-10	4.81764e-19	-2.26029	-4.45018e-10
55491956	chr3:55491956:C:T	8.26839e-73	-2.61695	-1.46608	4.07096e-19	-2.61457	-1.45737	9.53336e-20	-2.42552	-1.45484
55492322	chr3:55492322:C:T	8.85633e-73	-2.6832	-1.33114	3.98435e-19	-2.63161	-1.46184	8.28334e-20	-2.55912	-1.46179
55492663	chr3:55492663:G:A	7.23151e-72	-1.91444	-4.45018e-10	1.19673e-17	-0.691059	-4.45018e-10	2.63299e-18	-0.561868	-4.45018e-10
55492985	chr3:55492985:C:T	4.61912e-71	-1.07932e-09	-0.0600966	2.82999e-17	-1.07932e-09	0.169621	5.36793e-18	-1.07932e-09	0.150456
55493436	chr3:55493436:T:C	1.14331e-71	-1.07932e-09	-1.45638	5.59974e-18	-1.07932e-09	-1.45052	1.07778e-18	-1.07932e-09	-1.45508
55493614	chr3:55493614:G:A	8.9803e-73	-2.53496	-1.46548	5.15613e-19	-2.38522	-1.45041	1.06195e-19	-2.32506	-1.4474
55493639	chr3:55493639:A:C	1.21444e-71	-1.07932e-09	-1.39602	5.524e-18	-1.07932e-09	-1.46413	1.06843e-18	-1.07932e-09	-1.4638
55493896	chr3:55493896:G:T	1.18026e-71	-1.07932e-09	-1.42457	5.57678e-18	-1.07932e-09	-1.45462	1.07132e-18	-1.07932e-09	-1.46109
55494205	chr3:55494205:A:C	8.43976e-73	-2.66443	-1.39809	4.66733e-19	-2.5584	-1.37684	9.68883e-20	-2.48503	-1.37915
55494513	chr3:55494513:A:G	4.41497e-72	-2.40788	-4.45018e-10	2.15813e-18	-2.40399	-4.45018e-10	4.69907e-19	-2.28521	-4.45018e-10
55494731	chr3:55494731:G:A	1.33483e-71	-1.07932e-09	-1.3015	7.31135e-18	-1.07932e-09	-1.18381	1.39866e-18	-1.07932e-09	-1.19447
55495326	chr3:55495326:C:A	1.2329e-72	-2.58841	-1.09511	1.25324e-18	-2.12957	-0.817933	3.32194e-19	-1.7902	-0.841827
55495352	chr3:55495352:T:C	8.2526e-73	-2.61926	-1.46569	3.95058e-19	-2.6363	-1.46566	7.97638e-20	-2.59328	-1.46539
55495455	chr3:55495455:C:G	7.98741e-73	-2.68329	-1.43432	5.40688e-19	-2.59705	-1.1911	1.15245e-19	-2.49749	-1.1932
55496159	chr3:55496159:T:TA	9.43766e-73	-2.57391	-1.37685	8.3688e-19	-2.27089	-1.08042	1.98407e-19	-2.06117	-1.08626
55497230	chr3:55497230:T:C	1.47097e-71	-1.07932e-09	-1.20438	6.03879e-18	-1.07932e-09	-1.37503	1.16544e-18	-1.07932e-09	-1.37688
55497639	chr3:55497639:A:T	3.41275e-72	-2.66537	-4.45018e-10	3.06346e-18	-2.05369	-4.45018e-10	1.52233e-18	-1.10975	-4.45018e-10
55497812	chr3:55497812:G:A	8.58133e-73	-2.60218	-1.4437	4.77482e-19	-2.44895	-1.46352	1.02273e-19	-2.34853	-1.46157
55497931	chr3:55497931:G:A	8.53528e-73	-2.61852	-1.43274	9.18361e-19	-1.93765	-1.32076	3.20998e-19	-1.33239	-1.33392
55498190	chr3:55498190:C:T	9.46391e-73	-2.48964	-1.45834	8.73183e-19	-1.84334	-1.46551	2.98322e-19	-1.27348	-1.46608
55498588	chr3:55498588:C:A	4.11436e-72	-2.4784	-4.45018e-10	3.1153e-18	-2.03691	-4.45018e-10	5.6086e-19	-2.10827	-4.45018e-10
55498863	chr3:55498863:G:A	1.26888e-71	-1.07932e-09	-1.35216	6.8054e-18	-1.07932e-09	-1.25552	1.32072e-18	-1.07932e-09	-1.25181
55499119	chr3:55499119:G:C	1.22737e-72	-2.51525	-1.17277	1.86204e-18	-1.83444	-0.717123	6.17689e-19	-1.26276	-0.748997
55499694	chr3:55499694:C:T	3.36374e-72	-2.67983	-4.45018e-10	2.73469e-18	-2.16722	-4.45018e-10	1.28205e-18	-1.28152	-4.45018e-10
55500165	chr3:55500165:C:T	3.35313e-72	-2.68299	-4.45018e-10	2.62181e-18	-2.20937	-4.45018e-10	1.19588e-18	-1.3511	-4.45018e-10
55501246	chr3:55501246:A:G	9.58329e-73	-2.47073	-1.46472	9.30793e-19	-1.78936	-1.45559	3.19981e-19	-1.21101	-1.45847
55501590	chr3:55501590:A:G	5.3376e-71	-1.07932e-09	0.0844755	1.84241e-17	-1.07932e-09	-0.259575	3.57845e-18	-1.07932e-09	-0.255058
55501671	chr3:55501671:A:C	8.17385e-73	-2.63531	-1.45922	5.06934e-19	-2.64389	-1.20872	1.08605e-19	-2.50583	-1.2442
55501767	chr3:55501767:C:T	1.13263e-71	-1.07932e-09	-1.46575	5.52022e-18	-1.07932e-09	-1.46482	1.06724e-18	-1.07932e-09	-1.46491
55502445	chr3:55502445:C:A	8.65756e-73	-2.62195	-1.41509	4.45688e-19	-2.65066	-1.33072	9.58235e-20	-2.52033	-1.35491
55502639	chr3:55502639:C:T	8.23627e-73	-2.63648	-1.45045	4.87934e-19	-2.64135	-1.24946	1.05152e-19	-2.50168	-1.28066
55502746	chr3:55502746:C:T	8.37882e-73	-2.636	-1.43376	3.94772e-19	-2.66026	-1.44242	8.06506e-20	-2.59595	-1.45166
55502774	chr3:55502774:G:A	8.46464e-73	-2.63773	-1.42184	4.5691e-19	-2.63746	-1.31904	9.9549e-20	-2.49286	-1.34423
55503024	chr3:55503024:C:T	8.31569e-73	-2.62948	-1.44785	4.80188e-19	-2.64803	-1.25878	1.02875e-19	-2.51496	-1.28927
55503269	chr3:55503269:A:G	8.92918e-73	-2.61526	-1.39089	5.02131e-19	-2.43525	-1.42688	1.08961e-19	-2.32653	-1.42022
55503494	chr3:55503494:A:G	8.99207e-73	-2.6844	-1.31473	7.34338e-19	-2.20513	-1.27689	3.17669e-19	-1.38805	-1.28868
55504224	chr3:55504224:A:T	2.25871e-71	-1.07932e-09	-0.775508	1.2837e-17	-1.07932e-09	-0.620907	2.52372e-18	-1.07932e-09	-0.604252
55504615	chr3:55504615:C:T	8.81136e-73	-2.6788	-1.34063	7.66807e-19	-2.13274	-1.30602	3.54234e-19	-1.25096	-1.31682
55504625	chr3:55504625:C:T	1.01755e-72	-2.51762	-1.35787	9.05864e-19	-1.96048	-1.31162	2.91953e-19	-1.44052	-1.32063
55504754	chr3:55504754:G:A	1.2079e-71	-1.07932e-09	-1.40142	5.58211e-18	-1.07932e-09	-1.45367	1.08271e-18	-1.07932e-09	-1.45052
55505357	chr3:55505357:C:T	1.46466e-71	-1.07932e-09	-1.20868	6.60536e-18	-1.07932e-09	-1.28535	1.28778e-18	-1.07932e-09	-1.27707
55505532	chr3:55505532:G:A	7.88742e-73	-2.68259	-1.44761	3.91468e-19	-2.68378	-1.42731	7.57524e-20	-2.6712	-1.43907
55506622	chr3:55506622:G:A	4.49431e-72	-2.39007	-4.45018e-10	1.63445e-18	-2.68193	-4.45018e-10	3.15474e-19	-2.68366	-4.45018e-10
55506862	chr3:55506862:A:G	1.94766e-71	-1.07932e-09	-0.923672	1.1165e-17	-1.07932e-09	-0.760451	2.15106e-18	-1.07932e-09	-0.764027
55507105	chr3:55507105:G:A	8.7803e-73	-2.60789	-1.41507	5.01725e-19	-2.41981	-1.44313	1.09127e-19	-2.30661	-1.43862
55507562	chr3:55507562:G:A	1.48488e-71	-1.07932e-09	-1.19497	6.87728e-18	-1.07932e-09	-1.24501	1.33502e-18	-1.07932e-09	-1.24104
55507955	chr3:55507955:A:G	3.34966e-72	-2.68403	-4.45018e-10	1.67258e-18	-2.65887	-4.45018e-10	3.40376e-19	-2.60769	-4.45018e-10
55507984	chr3:55507984:G:A	1.16631e-71	-1.07932e-09	-1.43645	5.54057e-18	-1.07932e-09	-1.46114	1.06709e-18	-1.07932e-09	-1.46505
55508149	chr3:55508149:T:A	8.84342e-73	-2.55784	-1.45795	1.03226e-18	-1.75571	-1.38577	3.99192e-19	-1.05711	-1.39119
55510028	chr3:55510028:A:G	1.03273e-72	-2.6847	-1.17598	8.29725e-19	-2.23516	-1.12474	3.61776e-19	-1.41117	-1.13555
55510812	chr3:55510812:G:A	1.40714e-71	-1.07932e-09	-1.24874	6.5303e-18	-1.07932e-09	-1.29678	1.26694e-18	-1.07932e-09	-1.29338
55511400	chr3:55511400:G:T	3.15269e-71	-1.07932e-09	-0.442045	2.03952e-17	-1.07932e-09	-0.157939	3.94263e-18	-1.07932e-09	-0.158137
55511538	chr3:55511538:C:T	3.59434e-72	-2.61352	-4.45018e-10	1.72911e-18	-2.62563	-4.45018e-10	3.17445e-19	-2.67744	-4.45018e-10
55511570	chr3:55511570:A:G	8.96205e-73	-2.53783	-1.46464	5.80511e-19	-2.67053	-1.04655	1.11227e-19	-2.62155	-1.10462
55511886	chr3:55511886:T:C	1.65077e-72	-2.68462	-0.707022	7.17985e-19	-2.54306	-0.961478	1.74707e-19	-2.3401	-0.934538
55512077	chr3:55512077:A:G	1.22325e-71	-1.07932e-09	-1.38879	5.60956e-18	-1.07932e-09	-1.44876	1.08793e-18	-1.07932e-09	-1.44571
55512395	chr3:55512395:C:T	4.54231e-72	-2.37945	-4.45018e-10	2.30961e-18	-2.33616	-4.45018e-10	4.76083e-19	-2.27215	-4.45018e-10
55512689	chr3:55512689:C:A	2.15521e-71	-1.07932e-09	-0.822412	8.35477e-18	-1.07932e-09	-1.0504	1.63129e-18	-1.07932e-09	-1.04061
55512855	chr3:55512855:C:G	2.13593e-71	-1.07932e-09	-0.831397	8.30207e-18	-1.07932e-09	-1.05673	1.62117e-18	-1.07932e-09	-1.04684
55512917	chr3:55512917:G:A	2.16879e-71	-1.07932e-09	-0.81613	9.46394e-18	-1.07932e-09	-0.925748	1.81317e-18	-1.07932e-09	-0.934907
55512951	chr3:55512951:G:T	2.69803e-71	-1.07932e-09	-0.597778	1.52701e-17	-1.07932e-09	-0.447336	2.9567e-18	-1.07932e-09	-0.445913
55513994	chr3:55513994:T:A	2.7203e-72	-1.45047	-1.44167	1.83851e-18	-1.09875	-1.46554	4.98022e-19	-0.761252	-1.46585
55514042	chr3:55514042:G:A	1.42028e-71	-1.07932e-09	-1.23945	6.34897e-18	-1.07932e-09	-1.32494	1.21782e-18	-1.07932e-09	-1.33293
55514077	chr3:55514077:A:T	3.62331e-71	-1.07932e-09	-0.302913	2.70894e-17	-1.07932e-09	0.125908	5.20028e-18	-1.07932e-09	0.118726
55514225	chr3:55514225:C:T	3.10339e-72	-1.31838	-1.44202	2.12589e-18	-0.9535	-1.46554	5.82255e-19	-0.604983	-1.46585
55514226	chr3:55514226:G:A	1.13706e-72	-2.34204	-1.4224	8.09818e-19	-2.05995	-1.32423	1.91499e-19	-1.86319	-1.31967
55514233	chr3:55514233:C:T	6.5096e-71	-1.07932e-09	0.282978	4.03991e-17	-1.07932e-09	0.525571	8.18273e-18	-1.07932e-09	0.57204
55514476	chr3:55514476:T:A	3.96216e-71	-1.07932e-09	-0.21351	3.01283e-17	-1.07932e-09	0.232227	5.77669e-18	-1.07932e-09	0.223844
55514821	chr3:55514821:G:A	1.38401e-72	-2.64764	-0.920264	1.43652e-18	-2.2425	-0.568519	4.31555e-19	-1.81751	-0.552838
55514953	chr3:55514953:T:C	2.32095e-71	-1.07932e-09	-0.748322	1.01825e-17	-1.07932e-09	-0.852566	1.95805e-18	-1.07932e-09	-0.858035
55515093	chr3:55515093:GAAGAA:G	4.6451e-72	-2.35707	-4.45018e-10	2.35467e-18	-2.31683	-4.45018e-10	5.5836e-19	-2.11274	-4.45018e-10
55515105	chr3:55515105:C:T	2.33979e-72	-2.427	-0.615827	1.3037e-18	-2.31967	-0.588356	3.06445e-19	-2.12157	-0.591137
55515116	chr3:55515116:G:A	2.27776e-71	-1.07932e-09	-0.767108	1.00181e-17	-1.07932e-09	-0.868843	1.92598e-18	-1.07932e-09	-0.874551
55515305	chr3:55515305:T:C	3.45061e-72	-1.19406	-1.46028	2.61423e-18	-0.749124	-1.46314	7.32359e-19	-0.379312	-1.46216
55516206	chr3:55516206:C:T	2.73553e-72	-1.42299	-1.46357	1.84187e-18	-1.13533	-1.42713	5.10723e-19	-0.779036	-1.42288
55516661	chr3:55516661:T:C	9.25344e-73	-2.68254	-1.28793	1.18971e-18	-2.48168	-0.517852	3.2602e-19	-2.08421	-0.566568
55516740	chr3:55516740:C:G	8.85449e-73	-2.64437	-1.37017	5.52223e-19	-2.64542	-1.12162	9.97855e-20	-2.6811	-1.15362
55517036	chr3:55517036:C:T	8.14006e-73	-2.64725	-1.45142	5.41124e-19	-2.5897	-1.19764	1.17091e-19	-2.43997	-1.23481
55517488	chr3:55517488:G:A	1.13688e-71	-1.07932e-09	-1.46201	5.61379e-18	-1.07932e-09	-1.44801	1.08131e-18	-1.07932e-09	-1.45181
55517644	chr3:55517644:C:A	1.2005e-72	-2.66441	-1.04574	9.84558e-19	-2.65176	-0.53704	2.19885e-19	-2.52691	-0.517727
55518071	chr3:55518071:C:T	8.88802e-73	-2.57686	-1.43391	5.37571e-19	-2.56055	-1.23338	9.37347e-20	-2.63888	-1.25839
55518118	chr3:55518118:A:C	8.55048e-72	-1.7469	-4.45018e-10	5.72455e-18	-1.42847	-4.45018e-10	1.57182e-18	-1.07775	-4.45018e-10
55518787	chr3:55518787:A:G	1.01524e-72	-2.45942	-1.41835	6.17409e-19	-2.45351	-1.20195	1.03946e-19	-2.56424	-1.22963
55518820	chr3:55518820:G:A	2.3494e-72	-2.42747	-0.611252	1.07488e-18	-2.64295	-0.458082	2.10467e-19	-2.64967	-0.438742
55519069	chr3:55519069:C:T	6.80926e-72	-0.836191	-1.13841	3.65573e-18	-0.736118	-1.14082	1.04817e-18	-0.351337	-1.13161
55519617	chr3:55519617:G:A	4.85186e-71	-1.07932e-09	-0.0109381	2.16503e-17	-1.07932e-09	-0.0982151	4.20185e-18	-1.07932e-09	-0.0944616
55519774	chr3:55519774:T:G	7.21678e-72	-1.91648	-4.45018e-10	3.6885e-18	-1.86802	-4.45018e-10	9.28646e-19	-1.60401	-4.45018e-10
55519777	chr3:55519777:A:C	9.98987e-73	-2.68474	-1.20916	1.48017e-18	-2.43832	-0.342762	4.13139e-19	-2.01251	-0.401445
55520075	chr3:55520075:G:A	1.14612e-71	-1.07932e-09	-1.45392	5.89348e-18	-1.07932e-09	-1.39939	1.13188e-18	-1.07932e-09	-1.4061
55520175	chr3:55520175:A:G	8.4623e-73	-2.66136	-1.39849	4.81691e-19	-2.45688	-1.44681	1.36383e-19	-2.06834	-1.45394
55521357	chr3:55521357:C:G	2.96639e-72	-2.47305	-0.332486	1.95149e-18	-2.68474	0.180097	3.92081e-19	-2.65597	0.189695
55521664	chr3:55521664:A:G	2.74736e-72	-2.65727	-0.224972	9.43221e-19	-2.67755	-0.554145	2.09015e-19	-2.59372	-0.50162
55521676	chr3:55521676:C:G	1.5137e-72	-2.29964	-1.17869	6.58895e-19	-2.38413	-1.2063	1.52256e-19	-2.22517	-1.18701
55522629	chr3:55522629:G:A	1.18103e-71	-1.07932e-09	-1.42391	6.00745e-18	-1.07932e-09	-1.38023	1.1621e-18	-1.07932e-09	-1.37976
55522773	chr3:55522773:A:T	3.01025e-72	-2.22314	-0.567721	1.01718e-17	-1.09777	0.244153	5.53053e-18	-0.0446459	0.224943
55523063	chr3:55523063:T:G	1.16716e-71	-1.07932e-09	-1.43573	5.90759e-18	-1.07932e-09	-1.397	1.14303e-18	-1.07932e-09	-1.3963
55523192	chr3:55523192:A:G	8.02483e-73	-2.66434	-1.44859	7.77457e-19	-2.46187	-0.96309	2.20053e-19	-2.04965	-0.994224
55523672	chr3:55523672:A:C	1.24436e-72	-2.30796	-1.3663	2.90645e-18	-1.21779	-0.888516	1.59617e-18	-0.169744	-0.892633
55523948	chr3:55523948:G:A	1.35558e-71	-1.07932e-09	-1.28607	7.53782e-18	-1.07932e-09	-1.1533	1.43266e-18	-1.07932e-09	-1.17045
55524224	chr3:55524224:A:T	2.35333e-72	-2.09727	-0.939785	6.13124e-19	-2.52188	-1.14055	1.04808e-19	-2.66738	-1.11823
55524861	chr3:55524861:T:C	8.11116e-73	-2.68211	-1.42012	9.74138e-19	-2.367	-0.832442	2.92491e-19	-1.89085	-0.868458
55525240	chr3:55525240:A:T	1.41623e-72	-2.07883	-1.46606	1.3216e-18	-1.45858	-1.43581	4.42871e-19	-0.902543	-1.44192
55525478	chr3:55525478:T:A	7.7526e-73	-2.68469	-1.46275	4.48382e-19	-2.60295	-1.37239	8.70394e-20	-2.59126	-1.38012
55525709	chr3:55525709:TG:T	1.15988e-72	-2.41458	-1.32999	5.53401e-19	-2.62859	-1.13632	1.03292e-19	-2.63607	-1.16411
55526001	chr3:55526001:C:T	1.3078e-71	-1.07932e-09	-1.32196	7.19007e-18	-1.07932e-09	-1.20054	1.36559e-18	-1.07932e-09	-1.2184
55526116	chr3:55526116:G:A	8.05278e-73	-2.68362	-1.42584	1.03475e-18	-2.28095	-0.858132	3.27488e-19	-1.75494	-0.891347
55526208	chr3:55526208:C:T	1.21339e-71	-1.07932e-09	-1.39688	5.96371e-18	-1.07932e-09	-1.38754	1.14802e-18	-1.07932e-09	-1.39195
55526974	chr3:55526974:C:T	8.50413e-73	-2.59061	-1.4643	4.58933e-19	-2.5147	-1.43739	8.76659e-20	-2.52411	-1.4401
55527629	chr3:55527629:A:G	6.09206e-72	-0.622055	-1.46384	2.97222e-18	-0.618099	-1.46583	7.68252e-19	-0.328186	-1.46544
55527693	chr3:55527693:C:T	1.30359e-71	-1.07932e-09	-1.32518	6.07969e-18	-1.07932e-09	-1.36828	1.12625e-18	-1.07932e-09	-1.41109
55528074	chr3:55528074:A:G	3.36241e-72	-2.68023	-4.45018e-10	4.07928e-18	-1.76732	-4.45018e-10	4.24242e-18	-0.0848516	-4.45018e-10
55528342	chr3:55528342:C:T	1.35157e-71	-1.07932e-09	-1.28903	7.21543e-18	-1.07932e-09	-1.19701	1.39224e-18	-1.07932e-09	-1.19907
55528798	chr3:55528798:TC:T	8.75341e-73	-2.56045	-1.46558	3.9265e-19	-2.65612	-1.45195	8.58755e-20	-2.53002	-1.45482
55529043	chr3:55529043:C:T	3.53856e-72	-2.62917	-4.45018e-10	1.75846e-18	-2.6088	-4.45018e-10	3.27675e-19	-2.64572	-4.45018e-10
55529516	chr3:55529516:T:C	3.44239e-72	-1.22784	-1.42888	8.36082e-19	-2.01062	-1.34165	1.3442e-19	-2.18227	-1.3545
55529555	chr3:55529555:T:A	1.18408e-71	-1.07932e-09	-1.42133	6.44617e-18	-1.07932e-09	-1.30975	1.24082e-18	-1.07932e-09	-1.31421
55530955	chr3:55530955:G:A	1.79406e-71	-1.07932e-09	-1.00582	9.49757e-18	-1.07932e-09	-0.9222	1.82444e-18	-1.07932e-09	-0.928713
55530959	chr3:55530959:A:G	9.11768e-72	-1.68267	-4.45018e-10	5.28442e-18	-1.50847	-4.45018e-10	1.55335e-18	-1.08957	-4.45018e-10
55530975	chr3:55530975:A:G	9.48156e-73	-2.61842	-1.3277	7.11867e-19	-2.05928	-1.45383	2.50979e-19	-1.45586	-1.45651
55531027	chr3:55531027:C:T	3.41127e-72	-2.6658	-4.45018e-10	1.63576e-18	-2.68113	-4.45018e-10	3.36536e-19	-2.61904	-4.45018e-10
55531620	chr3:55531620:T:C	1.13236e-71	-1.07932e-09	-1.466	5.57521e-18	-1.07932e-09	-1.45491	1.07415e-18	-1.07932e-09	-1.45846
55531660	chr3:55531660:G:A	2.25144e-71	-0.778733	-4.45018e-10	1.1745e-17	-0.709811	-4.45018e-10	2.69013e-18	-0.540396	-4.45018e-10
55532560	chr3:55532560:T:C	2.42241e-71	-1.07932e-09	-0.705538	1.56262e-17	-1.07932e-09	-0.424289	2.94733e-18	-1.07932e-09	-0.449088
55532908	chr3:55532908:C:T	1.65631e-71	-1.07932e-09	-1.08571	9.02821e-18	-1.07932e-09	-0.972882	1.71798e-18	-1.07932e-09	-0.988836
55532968	chr3:55532968:G:A	1.37264e-71	-1.07932e-09	-1.27357	7.48602e-18	-1.07932e-09	-1.1602	1.45184e-18	-1.07932e-09	-1.15715
55533205	chr3:55533205:T:C	1.28506e-71	-1.07932e-09	-1.3395	6.06514e-18	-1.07932e-09	-1.37068	1.18986e-18	-1.07932e-09	-1.35615
55533323	chr3:55533323:C:T	3.51045e-72	-2.63714	-4.45018e-10	1.63208e-18	-2.68338	-4.45018e-10	3.23603e-19	-2.65822	-4.45018e-10
55533385	chr3:55533385:G:A	1.03201e-72	-2.59565	-1.26573	4.02661e-19	-2.64619	-1.43671	8.73949e-20	-2.52171	-1.4456
55533424	chr3:55533424:A:G	1.46426e-72	-2.04775	-1.46378	1.1428e-18	-2.27714	-0.76262	2.11668e-19	-2.2408	-0.841918
55533469	chr3:55533469:G:A	1.65838e-71	-1.07932e-09	-1.08446	9.18089e-18	-1.07932e-09	-0.956112	1.74616e-18	-1.07932e-09	-0.972565
55533591	chr3:55533591:G:A	1.26817e-72	-2.61827	-1.03704	5.27929e-19	-2.38557	-1.42646	1.25037e-19	-2.18625	-1.42288
55534028	chr3:55534028:C:T	4.76281e-72	-2.33205	-4.45018e-10	3.96385e-18	-1.79602	-4.45018e-10	1.08087e-18	-1.45222	-4.45018e-10
55534082	chr3:55534082:C:G	1.27268e-71	-1.07932e-09	-1.34917	6.71266e-18	-1.07932e-09	-1.26924	1.29845e-18	-1.07932e-09	-1.26881
55534138	chr3:55534138:G:T	1.53402e-71	-1.07932e-09	-1.16241	7.23761e-18	-1.07932e-09	-1.19394	1.43141e-18	-1.07932e-09	-1.17133
55534290	chr3:55534290:G:A	1.3724e-71	-1.07932e-09	-1.27374	7.35035e-18	-1.07932e-09	-1.17849	1.41708e-18	-1.07932e-09	-1.18139
55534514	chr3:55534514:C:T	1.31122e-72	-2.17429	-1.44764	5.93437e-19	-2.22898	-1.46608	1.44072e-19	-2.00163	-1.4658
55534728	chr3:55534728:A:G	9.17611e-73	-2.62193	-1.35694	4.15021e-19	-2.58722	-1.46544	7.83401e-20	-2.6126	-1.46409
55534785	chr3:55534785:T:C	1.1338e-72	-2.65953	-1.10779	4.69094e-19	-2.48458	-1.44561	1.07372e-19	-2.31839	-1.44305
55534820	chr3:55534820:A:G	1.39703e-71	-1.07932e-09	-1.25595	7.69692e-18	-1.07932e-09	-1.13242	1.48435e-18	-1.07932e-09	-1.13501
55534933	chr3:55534933:T:C	1.1525e-72	-2.65911	-1.09184	4.71204e-19	-2.48406	-1.44164	1.07947e-19	-2.3173	-1.4388
55535383	chr3:55535383:G:C	1.24475e-71	-1.07932e-09	-1.37136	6.64548e-18	-1.07932e-09	-1.2793	1.26173e-18	-1.07932e-09	-1.2975
55535853	chr3:55535853:A:G	8.43113e-73	-2.68202	-1.38152	4.00655e-19	-2.62188	-1.46601	8.29123e-20	-2.55395	-1.46601
55536857	chr3:55536857:G:C	1.45286e-71	-1.07932e-09	-1.21677	7.91131e-18	-1.07932e-09	-1.10494	1.5257e-18	-1.07932e-09	-1.10753
55536924	chr3:55536924:C:T	9.74327e-73	-2.63212	-1.28678	8.38678e-19	-2.42162	-0.927545	2.06562e-19	-2.18369	-0.923448
55537121	chr3:55537121:A:G	6.82807e-72	-0.671725	-1.30012	3.36549e-18	-0.62844	-1.33122	7.73771e-19	-0.465804	-1.32066
55537390	chr3:55537390:T:G	1.15564e-72	-2.63268	-1.11556	5.17049e-19	-2.68444	-1.14841	1.07703e-19	-2.62912	-1.12924
55537767	chr3:55537767:GGAGGACACAGGTCAT:G	2.42258e-71	-1.07932e-09	-0.705469	1.38483e-17	-1.07932e-09	-0.545071	2.62529e-18	-1.07932e-09	-0.564796
55537991	chr3:55537991:G:A	1.15679e-71	-1.07932e-09	-1.44465	5.74774e-18	-1.07932e-09	-1.42443	1.10899e-18	-1.07932e-09	-1.42653
55538532	chr3:55538532:T:C	1.44058e-71	-1.22526	-4.45018e-10	9.08259e-18	-0.966877	-4.45018e-10	2.71268e-18	-0.53205	-4.45018e-10
55538591	chr3:55538591:C:T	2.77974e-71	-1.07932e-09	-0.567945	1.15888e-17	-1.07932e-09	-0.723201	2.28371e-18	-1.07932e-09	-0.704184
55538742	chr3:55538742:T:C	6.27901e-72	-2.05567	-4.45018e-10	7.70728e-18	-1.13107	-4.45018e-10	1.86518e-18	-0.906631	-4.45018e-10
55539215	chr3:55539215:T:C	2.27705e-72	-1.8116	-1.2584	1.1328e-18	-1.99847	-1.05008	2.75504e-19	-1.74552	-1.07362
55539375	chr3:55539375:A:C	3.54557e-72	-2.62719	-4.45018e-10	1.97314e-18	-2.49361	-4.45018e-10	3.75487e-19	-2.50952	-4.45018e-10
55539617	chr3:55539617:C:T	5.37075e-72	-2.21192	-4.45018e-10	2.21353e-18	-2.37865	-4.45018e-10	3.65115e-19	-2.53753	-4.45018e-10
55539835	chr3:55539835:A:G	1.1576e-72	-2.65514	-1.09139	5.26593e-19	-2.68373	-1.13083	1.12756e-19	-2.59954	-1.11297
55540792	chr3:55540792:A:G	6.88531e-72	-2.6092	0.645703	1.18576e-18	-2.36999	-0.632863	3.81858e-19	-1.88731	-0.605378
55540910	chr3:55540910:A:C	1.73238e-72	-1.87731	-1.46608	1.05743e-18	-2.06144	-1.05596	3.48282e-19	-1.47676	-1.10797
55540970	chr3:55540970:T:C	1.57763e-71	-1.07932e-09	-1.13438	8.55832e-18	-1.07932e-09	-1.02633	1.62511e-18	-1.07932e-09	-1.04441
55541757	chr3:55541757:G:A	8.15884e-73	-2.6665	-1.42987	4.68198e-19	-2.46699	-1.46511	1.02983e-19	-2.33747	-1.46571
55541985	chr3:55541985:T:G	2.05776e-72	-1.91487	-1.2564	1.05749e-18	-2.0722	-1.04514	2.54792e-19	-1.82956	-1.06774
55542088	chr3:55542088:G:C	3.47052e-72	-2.64858	-4.45018e-10	1.77026e-18	-2.60211	-4.45018e-10	3.84913e-19	-2.48472	-4.45018e-10
55542423	chr3:55542423:C:T	2.12596e-72	-1.69339	-1.44527	1.27415e-18	-1.47594	-1.45502	3.46744e-19	-1.13601	-1.45315
55542676	chr3:55542676:T:C	6.29123e-72	-2.05373	-4.45018e-10	3.1972e-18	-2.01096	-4.45018e-10	6.20834e-19	-2.00668	-4.45018e-10
55543014	chr3:55543014:A:G	1.30464e-71	-1.07932e-09	-1.32437	5.94594e-18	-1.07932e-09	-1.39053	1.14641e-18	-1.07932e-09	-1.39335
55543027	chr3:55543027:C:T	5.67495e-72	-2.15682	-4.45018e-10	8.1945e-18	-1.06977	-4.45018e-10	1.78981e-18	-0.947879	-4.45018e-10
55543224	chr3:55543224:A:T	4.61718e-72	-1.56945	-0.793652	8.32606e-19	-2.09058	-1.26585	1.93649e-19	-1.93026	-1.24143
55543785	chr3:55543785:T:C	1.7781e-72	-1.85949	-1.45785	1.12264e-18	-2.05066	-1.00689	3.76524e-19	-1.44154	-1.06522
55543907	chr3:55543907:C:T	1.78826e-72	-1.84557	-1.46607	1.04863e-18	-2.03573	-1.09001	3.56228e-19	-1.4199	-1.14227
55543967	chr3:55543967:C:T	1.64659e-72	-2.66972	-0.724457	1.03927e-18	-2.68472	-0.450002	2.16367e-19	-2.61312	-0.447648
55544070	chr3:55544070:G:A	1.69789e-71	-1.07932e-09	-1.06091	7.42652e-18	-1.07932e-09	-1.16818	1.45927e-18	-1.07932e-09	-1.15205
55544152	chr3:55544152:G:A	1.13265e-71	-1.07932e-09	-1.46574	5.54293e-18	-1.07932e-09	-1.46071	1.06993e-18	-1.07932e-09	-1.46239
55544221	chr3:55544221:A:G	4.04038e-71	1.17093	-1.36489	1.83145e-17	0.954451	-1.22	6.82478e-18	1.64097	-1.2504
55544381	chr3:55544381:A:C	6.18254e-72	-2.07116	-4.45018e-10	2.16063e-18	-2.40283	-4.45018e-10	4.02872e-19	-2.43912	-4.45018e-10
55544518	chr3:55544518:G:A	3.66097e-72	-1.32379	-1.27137	5.40567e-18	-0.93595	-0.549837	4.41153e-18	0.567162	-0.612927
55544630	chr3:55544630:C:T	8.31109e-73	-2.61508	-1.4628	3.82579e-19	-2.67647	-1.45759	7.92772e-20	-2.60748	-1.45731
55544651	chr3:55544651:C:A	9.71068e-71	-1.07932e-09	0.682925	4.02073e-17	-1.07932e-09	0.520812	6.46477e-18	-1.07932e-09	0.336382
55544690	chr3:55544690:A:G	2.78081e-71	-1.07932e-09	-0.567557	1.56268e-17	-1.07932e-09	-0.424247	2.92901e-18	-1.07932e-09	-0.455322
55544694	chr3:55544694:G:A	1.86623e-72	-2.44451	-0.824454	4.25405e-19	-2.68366	-1.34429	8.32481e-20	-2.67881	-1.3371
55544759	chr3:55544759:CCA:C	7.38354e-71	0.408952	-4.45018e-10	4.19757e-17	0.563856	-4.45018e-10	1.18165e-17	0.939511	-4.45018e-10
55544818	chr3:55544818:C:T	1.94062e-72	-1.83487	-1.39501	6.61882e-19	-2.17244	-1.41346	1.80042e-19	-1.84019	-1.40436
55544904	chr3:55544904:C:T	1.17948e-72	-2.68293	-1.04489	5.42859e-19	-2.53386	-1.25028	1.17578e-19	-2.4269	-1.24374
55544919	chr3:55544919:G:C	3.56449e-72	-2.62186	-4.45018e-10	1.64387e-18	-2.67618	-4.45018e-10	3.15722e-19	-2.68288	-4.45018e-10
55545058	chr3:55545058:T:C	1.38767e-72	-2.10461	-1.46065	6.35357e-19	-2.20787	-1.41893	1.5443e-19	-1.97039	-1.4276
55545065	chr3:55545065:C:T	2.23944e-72	-1.68539	-1.40127	6.79501e-19	-2.17009	-1.38955	1.85839e-19	-1.80539	-1.40747
55545201	chr3:55545201:C:G	2.23317e-72	-1.62403	-1.46543	8.52537e-19	-2.13151	-1.20127	2.32744e-19	-1.7524	-1.2354
55545425	chr3:55545425:G:A	1.86229e-72	-1.81132	-1.45976	7.38604e-19	-2.05094	-1.42529	1.43495e-19	-2.04514	-1.4263
55545452	chr3:55545452:G:A	2.05247e-72	-1.78873	-1.38511	6.23184e-19	-2.24095	-1.4052	1.6734e-19	-1.89663	-1.42108
55545624	chr3:55545624:A:G	4.64975e-72	-2.35607	-4.45018e-10	3.12131e-18	-2.03498	-4.45018e-10	8.15358e-19	-1.73411	-4.45018e-10
55545746	chr3:55545746:G:A	1.83557e-72	-1.82333	-1.4622	7.38205e-19	-2.05802	-1.41875	1.42234e-19	-2.06042	-1.41985
55545946	chr3:55545946:T:C	2.37468e-71	0.403745	-1.12918	1.11795e-17	0.391382	-1.15054	3.01017e-18	0.698363	-1.12635
55545993	chr3:55545993:A:T	1.21009e-72	-2.68196	-1.02023	6.03826e-19	-2.44607	-1.23163	1.33894e-19	-2.31516	-1.22553
55546356	chr3:55546356:A:T	3.00046e-71	-1.07932e-09	-0.491534	1.24416e-17	-1.07932e-09	-0.652194	2.46918e-18	-1.07932e-09	-0.6261
55546728	chr3:55546728:C:A	1.74455e-72	-2.62749	-0.708899	5.73958e-19	-2.6238	-1.10463	1.21596e-19	-2.54647	-1.09057
55547805	chr3:55547805:C:T	1.13362e-71	-1.07932e-09	-1.46488	5.53594e-18	-1.07932e-09	-1.46198	1.07051e-18	-1.07932e-09	-1.46185
55548060	chr3:55548060:A:C	1.54174e-71	-1.07932e-09	-1.15739	9.0265e-18	-1.07932e-09	-0.973072	1.70774e-18	-1.07932e-09	-0.994817
55548238	chr3:55548238:A:G	1.60761e-71	-1.07932e-09	-1.11555	9.55184e-18	-1.07932e-09	-0.916502	1.80083e-18	-1.07932e-09	-0.94174
55548510	chr3:55548510:C:A	6.14562e-71	-1.07932e-09	0.225438	2.2601e-17	-1.07932e-09	-0.0552399	4.4914e-18	-1.07932e-09	-0.0278219
55548723	chr3:55548723:A:T	1.47556e-72	-2.15579	-1.34806	6.04247e-19	-2.50603	-1.17098	1.19108e-19	-2.45788	-1.19984
55548743	chr3:55548743:T:C	1.26305e-71	-1.07932e-09	-1.35677	6.7561e-18	-1.07932e-09	-1.26279	1.28079e-18	-1.07932e-09	-1.28251
55548772	chr3:55548772:T:C	1.72641e-72	-1.92835	-1.41849	7.65801e-19	-2.11609	-1.32398	2.60813e-19	-1.521	-1.35294
55548841	chr3:55548841:A:C	1.64138e-71	-1.07932e-09	-1.09476	9.79538e-18	-1.07932e-09	-0.891325	1.8433e-18	-1.07932e-09	-0.918429
55549059	chr3:55549059:C:T	1.13562e-71	-1.07932e-09	-1.46312	5.54285e-18	-1.07932e-09	-1.46073	1.0699e-18	-1.07932e-09	-1.46242
55549125	chr3:55549125:T:A	8.91496e-73	-2.54631	-1.46144	3.95135e-19	-2.63881	-1.46295	7.86826e-20	-2.60745	-1.46487
55549265	chr3:55549265:C:T	8.84924e-73	-2.55544	-1.4597	3.92379e-19	-2.64456	-1.46421	7.8102e-20	-2.61416	-1.46556
55549384	chr3:55549384:C:T	1.61142e-72	-1.98261	-1.43316	7.46205e-19	-2.16785	-1.29814	2.49225e-19	-1.58923	-1.33015
55549458	chr3:55549458:G:A	1.13682e-71	-1.07932e-09	-1.46206	5.59988e-18	-1.07932e-09	-1.45049	1.08037e-18	-1.07932e-09	-1.45268
55549556	chr3:55549556:A:G	1.27262e-71	-1.07932e-09	-1.34922	5.8473e-18	-1.07932e-09	-1.40726	1.13803e-18	-1.07932e-09	-1.40069
55549823	chr3:55549823:G:A	6.94349e-72	-1.95508	-4.45018e-10	1.04427e-17	-0.827333	-4.45018e-10	2.29342e-18	-0.699943	-4.45018e-10
55550109	chr3:55550109:G:C	3.73192e-71	-1.07932e-09	-0.273377	1.19116e-17	-1.07932e-09	-0.695725	2.25908e-18	-1.07932e-09	-0.715027
55550125	chr3:55550125:C:T	1.50182e-72	-2.65544	-0.830774	6.41273e-19	-2.19105	-1.42649	3.72188e-19	-1.09949	-1.41885
55550175	chr3:55550175:T:C	1.80897e-72	-1.94153	-1.3586	6.73882e-19	-2.36401	-1.20393	1.36588e-19	-2.30173	-1.21904
55550263	chr3:55550263:C:T	1.38168e-71	-1.07932e-09	-1.267	7.55505e-18	-1.07932e-09	-1.15102	1.45862e-18	-1.07932e-09	-1.15249
55550553	chr3:55550553:A:T	7.90793e-73	-2.66988	-1.45773	5.40789e-19	-2.63161	-1.15635	9.61233e-20	-2.67114	-1.20097
55550626	chr3:55550626:T:C	2.53358e-72	-2.02506	-0.938188	6.7903e-19	-2.39368	-1.16664	1.37737e-19	-2.37034	-1.14205
55550720	chr3:55550720:A:G	4.95772e-72	-0.831476	-1.46046	2.19091e-18	-0.943682	-1.44524	4.28156e-19	-0.939368	-1.43889
55550738	chr3:55550738:C:T	5.14728e-71	-1.07932e-09	0.0481684	1.97783e-17	-1.07932e-09	-0.188653	3.63881e-18	-1.07932e-09	-0.238331
55550833	chr3:55550833:G:A	1.76084e-71	-1.07932e-09	-1.02451	9.30246e-18	-1.07932e-09	-0.942957	1.79402e-18	-1.07932e-09	-0.945525
55550951	chr3:55550951:T:G	1.15126e-71	-1.07932e-09	-1.44944	5.51732e-18	-1.07932e-09	-1.46534	1.06679e-18	-1.07932e-09	-1.46533
55550970	chr3:55550970:C:T	1.01513e-72	-2.68096	-1.19691	5.42627e-19	-2.32475	-1.45982	2.638e-19	-1.40034	-1.46221
55550972	chr3:55550972:C:T	4.37808e-72	-2.41627	-4.45018e-10	2.30331e-18	-2.33889	-4.45018e-10	4.76491e-19	-2.27129	-4.45018e-10
55551491	chr3:55551491:C:A	2.68979e-71	-1.07932e-09	-0.600837	1.56353e-17	-1.07932e-09	-0.423703	2.86732e-18	-1.07932e-09	-0.47661
55551696	chr3:55551696:C:T	8.18407e-73	-2.68103	-1.41225	7.06171e-19	-2.18521	-1.33592	2.40049e-19	-1.60338	-1.35352
55551759	chr3:55551759:C:T	5.13085e-72	-2.25761	-4.45018e-10	1.93115e-18	-2.51512	-4.45018e-10	3.42558e-19	-2.6013	-4.45018e-10
55551803	chr3:55551803:C:T	1.16887e-71	-1.07932e-09	-1.43426	6.03137e-18	-1.07932e-09	-1.37626	1.16528e-18	-1.07932e-09	-1.37702
55552069	chr3:55552069:G:A	1.04268e-72	-2.41969	-1.43141	4.6622e-19	-2.56078	-1.37555	9.35901e-20	-2.50879	-1.39003
55552294	chr3:55552294:T:A	1.19987e-71	-1.07932e-09	-1.40809	6.11994e-18	-1.07932e-09	-1.36168	1.1775e-18	-1.07932e-09	-1.36659
55552372	chr3:55552372:T:C	1.24918e-72	-2.68316	-0.987236	6.48208e-19	-2.21472	-1.39206	3.26114e-19	-1.26038	-1.39011
55552405	chr3:55552405:C:T	6.21506e-72	-1.20117	-0.864737	2.78113e-17	0.447515	-0.295308	1.18263e-17	1.20968	-0.269333
55552444	chr3:55552444:G:T	6.24502e-72	-0.687896	-1.3732	2.5218e-18	-0.829339	-1.41892	3.64713e-19	-1.10873	-1.4299
55552501	chr3:55552501:G:A	1.1464e-71	-0.154697	-1.29898	4.19226e-18	-0.371206	-1.36879	7.16908e-19	-0.500935	-1.36186
55552529	chr3:55552529:T:C	9.95804e-73	-2.68407	-1.21302	6.00979e-19	-2.22097	-1.46146	2.98599e-19	-1.27763	-1.46101
55552600	chr3:55552600:C:T	6.04535e-72	-0.628276	-1.46532	4.05761e-18	-0.371183	-1.40146	6.57322e-19	-0.558924	-1.39064
55552612	chr3:55552612:AC:A	1.24571e-71	-1.07932e-09	-1.3706	5.75699e-18	-1.07932e-09	-1.42282	1.11451e-18	-1.07932e-09	-1.42157
55552692	chr3:55552692:T:A	3.02675e-72	-2.31875	-0.46665	1.17418e-18	-2.60581	-0.406858	2.17258e-19	-2.6773	-0.379358
55552710	chr3:55552710:C:T	2.94624e-72	-2.31	-0.502357	1.13823e-18	-2.60109	-0.442674	2.0923e-19	-2.67866	-0.415649
55552747	chr3:55552747:T:C	1.27045e-71	-1.07932e-09	-1.35093	6.41712e-18	-1.07932e-09	-1.31427	1.21616e-18	-1.07932e-09	-1.33429
55553210	chr3:55553210:C:T	1.3643e-71	-1.07932e-09	-1.27966	7.0356e-18	-1.07932e-09	-1.22225	1.34558e-18	-1.07932e-09	-1.23316
55553514	chr3:55553514:C:T	6.0159e-72	-0.695693	-1.40279	3.80274e-18	-0.588935	-1.24858	6.06706e-19	-0.759815	-1.26988
55553570	chr3:55553570:G:C	1.32779e-72	-2.14979	-1.45959	5.30308e-19	-2.38878	-1.41876	1.10804e-19	-2.30061	-1.42937
55553643	chr3:55553643:A:G	1.60507e-72	-1.98607	-1.43365	5.54311e-19	-2.29776	-1.46551	1.17947e-19	-2.20385	-1.46365
55553736	chr3:55553736:C:T	1.21634e-71	-1.07932e-09	-1.39445	6.42903e-18	-1.07932e-09	-1.31241	1.24065e-18	-1.07932e-09	-1.31435
55553745	chr3:55553745:T:A	8.08338e-72	-0.880315	-0.922761	1.06021e-17	-0.303596	-0.508584	3.54268e-18	0.210869	-0.475973
55553861	chr3:55553861:G:A	7.11851e-72	-1.03239	-0.897797	9.4071e-18	-0.456351	-0.47542	3.11317e-18	0.0482141	-0.442558
55554134	chr3:55554134:T:C	1.37265e-71	-1.07932e-09	-1.27356	6.36427e-18	-1.07932e-09	-1.32254	1.25519e-18	-1.07932e-09	-1.3027
55554854	chr3:55554854:C:G	9.70883e-73	-2.51295	-1.40948	9.80763e-19	-1.78283	-1.40983	6.40918e-19	-0.561959	-1.41288
55554898	chr3:55554898:A:G	4.39689e-72	-0.967553	-1.44444	2.97345e-18	-0.744629	-1.33889	4.34281e-19	-1.042	-1.32205
55554954	chr3:55554954:G:A	9.61668e-73	-2.46751	-1.46446	1.28419e-18	-1.69175	-1.23136	8.81988e-19	-0.423636	-1.23193
55554976	chr3:55554976:C:T	2.61666e-71	-1.07932e-09	-0.628404	1.62144e-17	-1.07932e-09	-0.387338	3.1298e-18	-1.07932e-09	-0.389016
55555150	chr3:55555150:C:T	7.22188e-72	-0.542864	-1.37291	4.78204e-18	-0.414817	-1.19355	7.50793e-19	-0.59837	-1.21824
55555294	chr3:55555294:G:A	1.62999e-71	-1.07932e-09	-1.10173	7.04938e-18	-1.07932e-09	-1.2203	1.37029e-18	-1.07932e-09	-1.21496
55555742	chr3:55555742:C:T	1.46944e-71	-1.07932e-09	-1.20542	6.5014e-18	-1.07932e-09	-1.30122	1.25986e-18	-1.07932e-09	-1.29899
55555776	chr3:55555776:T:C	1.05535e-72	-2.42182	-1.4172	6.02642e-19	-2.31668	-1.36299	1.78957e-19	-1.86065	-1.38995
55555783	chr3:55555783:A:G	7.96076e-73	-2.65767	-1.46327	4.01151e-19	-2.62252	-1.46414	1.34753e-19	-2.07061	-1.46369
55555813	chr3:55555813:A:G	8.37477e-73	-2.60416	-1.46608	3.8941e-19	-2.65558	-1.46078	1.18106e-19	-2.20327	-1.46289
55556771	chr3:55556771:G:A	5.10731e-71	-1.07932e-09	0.0403729	1.97469e-17	-1.07932e-09	-0.19024	3.90846e-18	-1.07932e-09	-0.166842
55556890	chr3:55556890:G:C	1.13731e-71	-1.07932e-09	-1.46163	5.72618e-18	-1.07932e-09	-1.42819	1.10121e-18	-1.07932e-09	-1.43357
55557239	chr3:55557239:C:T	4.15728e-72	-2.46802	-4.45018e-10	2.32864e-18	-2.32795	-4.45018e-10	5.65618e-19	-2.09982	-4.45018e-10
55557611	chr3:55557611:C:G	4.18833e-72	-2.46058	-4.45018e-10	2.33949e-18	-2.3233	-4.45018e-10	1.55093e-18	-1.09113	-4.45018e-10
55557819	chr3:55557819:C:G	1.6113e-72	-2.47692	-0.938929	5.58507e-19	-2.67013	-1.08559	1.06856e-19	-2.67401	-1.09224
55557960	chr3:55557960:C:T	5.17025e-72	-2.24996	-4.45018e-10	1.76483e-18	-2.60518	-4.45018e-10	3.32585e-19	-2.63085	-4.45018e-10
55557967	chr3:55557967:G:T	1.02968e-72	-2.40207	-1.46157	6.29701e-19	-2.17021	-1.46554	2.04329e-19	-1.65194	-1.46607
55558191	chr3:55558191:G:A	1.2704e-72	-2.5483	-1.10525	4.78085e-19	-2.68374	-1.22746	9.17603e-20	-2.68443	-1.23414
55558238	chr3:55558238:C:A	1.93042e-71	-1.07932e-09	-0.932566	1.09364e-17	-1.07932e-09	-0.781141	2.0282e-18	-1.07932e-09	-0.822838
55558239	chr3:55558239:A:G	2.03958e-71	-1.07932e-09	-0.877558	1.16845e-17	-1.07932e-09	-0.714974	2.16036e-18	-1.07932e-09	-0.759711
55558426	chr3:55558426:C:T	4.47047e-72	-1.23485	-1.16055	4.078e-18	-0.432733	-1.3349	2.03258e-18	0.522386	-1.34307
55558451	chr3:55558451:T:C	1.07007e-72	-2.45208	-1.37308	1.03219e-18	-1.89627	-1.24529	6.72823e-19	-0.70456	-1.2217
55558548	chr3:55558548:A:G	1.50595e-71	-1.07932e-09	-1.18088	6.43675e-18	-1.07932e-09	-1.31121	1.26724e-18	-1.07932e-09	-1.29315
55558946	chr3:55558946:A:G	4.48964e-72	-0.925606	-1.46551	2.29686e-18	-0.893886	-1.44781	3.59694e-19	-1.10727	-1.44522
55559704	chr3:55559704:C:T	4.64853e-72	-0.90746	-1.44888	2.71159e-18	-0.794959	-1.38074	4.29848e-19	-1.00096	-1.37335
55559750	chr3:55559750:G:C	4.70596e-72	-2.34406	-4.45018e-10	2.64813e-18	-2.19938	-4.45018e-10	7.40702e-19	-1.83014	-4.45018e-10
55559903	chr3:55559903:A:G	8.64725e-73	-2.64529	-1.39294	1.24532e-18	-2.16126	-0.792586	3.74635e-19	-1.67161	-0.840177
55559973	chr3:55559973:G:A	1.3604e-72	-2.36208	-1.22303	9.65599e-19	-1.93316	-1.27509	3.50325e-19	-1.30082	-1.27806
55560050	chr3:55560050:G:C	1.18336e-72	-2.25915	-1.46538	1.48537e-18	-1.41026	-1.36732	1.18276e-18	-0.0038209	-1.35831
55560204	chr3:55560204:C:T	2.08443e-71	-1.07932e-09	-0.855805	1.18407e-17	-1.07932e-09	-0.701696	2.28557e-18	-1.07932e-09	-0.703369
55560392	chr3:55560392:T:C	5.5703e-72	-2.17544	-4.45018e-10	6.02189e-18	-1.37783	-4.45018e-10	1.4223e-18	-1.17771	-4.45018e-10
55560670	chr3:55560670:T:C	3.65859e-72	-2.59581	-4.45018e-10	1.63168e-18	-2.68362	-4.45018e-10	3.2275e-19	-2.66086	-4.45018e-10
55561141	chr3:55561141:C:T	2.25656e-71	-1.07932e-09	-0.776458	1.01529e-17	-1.07932e-09	-0.855474	1.99984e-18	-1.07932e-09	-0.836921
55561145	chr3:55561145:T:A	2.34788e-71	-0.736788	-4.45018e-10	1.08377e-17	-0.790207	-4.45018e-10	1.89076e-18	-0.893007	-4.45018e-10
55561501	chr3:55561501:T:G	1.72958e-71	-1.07932e-09	-1.04242	8.08725e-18	-1.07932e-09	-1.08295	1.59187e-18	-1.07932e-09	-1.06508
55561610	chr3:55561610:G:C	1.13724e-71	-1.07932e-09	-1.46169	5.52735e-18	-1.07932e-09	-1.46353	1.06795e-18	-1.07932e-09	-1.46425
55561786	chr3:55561786:G:A	3.82164e-72	-1.1063	-1.44591	2.32409e-18	-0.954176	-1.37573	3.59567e-19	-1.18382	-1.36902
55561820	chr3:55561820:C:A	1.13455e-71	-1.07932e-09	-1.46407	5.54056e-18	-1.07932e-09	-1.46114	1.07004e-18	-1.07932e-09	-1.46229
55561949	chr3:55561949:A:G	1.21676e-71	-1.07932e-09	-1.39411	6.35521e-18	-1.07932e-09	-1.32396	1.22024e-18	-1.07932e-09	-1.33094
55562245	chr3:55562245:T:C	1.60186e-71	-1.07932e-09	-1.11914	7.47681e-18	-1.07932e-09	-1.16143	1.46959e-18	-1.07932e-09	-1.145
55562453	chr3:55562453:C:T	1.00147e-72	-2.46334	-1.42807	4.14669e-19	-2.59206	-1.46145	8.42986e-20	-2.54525	-1.45813
55562711	chr3:55562711:C:A	1.55194e-72	-2.30383	-1.14955	1.22951e-18	-1.53844	-1.42818	9.45343e-19	-0.160263	-1.42593
55562749	chr3:55562749:T:G	3.20685e-72	-1.81992	-0.907682	1.749e-18	-1.54713	-1.06706	6.60016e-19	-0.863679	-1.0818
55562888	chr3:55562888:T:C	9.97695e-73	-2.44411	-1.45109	6.0446e-19	-2.21171	-1.46495	2.02584e-19	-1.66367	-1.46292
55562943	chr3:55562943:T:C	6.83896e-72	-0.735495	-1.23476	2.91623e-18	-0.821253	-1.28169	4.82983e-19	-0.983077	-1.27468
55563037	chr3:55563037:C:T	1.20995e-71	-1.07932e-09	-1.39972	5.61665e-18	-1.07932e-09	-1.4475	1.09064e-18	-1.07932e-09	-1.44322
55563258	chr3:55563258:C:T	1.19853e-72	-2.326	-1.3858	1.19321e-18	-1.55191	-1.44468	8.91141e-19	-0.199585	-1.44565
55563311	chr3:55563311:C:T	1.28407e-71	-1.07932e-09	-1.34027	6.15339e-18	-1.07932e-09	-1.35623	1.20799e-18	-1.07932e-09	-1.34102
55563596	chr3:55563596:A:T	1.20939e-71	-1.07932e-09	-1.40019	6.16647e-18	-1.07932e-09	-1.35411	1.1835e-18	-1.07932e-09	-1.36151
55564194	chr3:55564194:G:A	1.77742e-71	-1.07932e-09	-1.01514	9.87233e-18	-1.07932e-09	-0.883501	1.91027e-18	-1.07932e-09	-0.882742
55564468	chr3:55564468:G:A	1.1538e-71	-1.07932e-09	-1.44724	5.51348e-18	-1.07932e-09	-1.46604	1.06642e-18	-1.07932e-09	-1.46568
55564566	chr3:55564566:G:A	1.06524e-72	-2.58075	-1.24894	8.51963e-19	-2.67961	-0.653838	1.9013e-19	-2.50246	-0.687573
55564729	chr3:55564729:A:C	1.17597e-71	-1.07932e-09	-1.4282	6.04668e-18	-1.07932e-09	-1.37373	1.16273e-18	-1.07932e-09	-1.37921
55564801	chr3:55564801:C:T	1.76856e-71	-1.07932e-09	-1.02014	9.81374e-18	-1.07932e-09	-0.889453	1.89916e-18	-1.07932e-09	-0.888574
55564895	chr3:55564895:G:A	1.2755e-72	-2.18748	-1.46207	5.44732e-19	-2.31781	-1.46289	8.40627e-20	-2.54232	-1.46386
55564918	chr3:55564918:G:A	1.14062e-71	-1.07932e-09	-1.45872	5.51355e-18	-1.07932e-09	-1.46603	1.06599e-18	-1.07932e-09	-1.46608
55565296	chr3:55565296:A:G	3.1628e-72	-1.38642	-1.35501	1.71701e-18	-1.39738	-1.23528	2.76988e-19	-1.58738	-1.22639
55565478	chr3:55565478:G:A	7.20283e-72	-0.522345	-1.39607	3.2088e-18	-0.589692	-1.41765	5.15283e-19	-0.777856	-1.41517
55565796	chr3:55565796:A:G	1.28018e-71	-1.07932e-09	-1.3433	5.92602e-18	-1.07932e-09	-1.39388	1.15439e-18	-1.07932e-09	-1.38642
55565991	chr3:55565991:C:T	1.26879e-72	-2.4246	-1.23022	8.99879e-19	-1.99295	-1.28578	3.24512e-19	-1.36856	-1.28685
55566382	chr3:55566382:G:A	5.29706e-72	-2.22573	-4.45018e-10	1.84424e-18	-2.56117	-4.45018e-10	3.29981e-19	-2.6387	-4.45018e-10
55566454	chr3:55566454:G:A	1.22189e-72	-2.24391	-1.44858	1.38449e-18	-1.42602	-1.42188	1.11897e-18	0.000494732	-1.41808
55566518	chr3:55566518:A:G	1.33288e-72	-2.44796	-1.15759	9.27006e-19	-2.02945	-1.21958	3.34355e-19	-1.40492	-1.22062
55566523	chr3:55566523:C:T	1.39708e-71	-1.07932e-09	-1.25592	6.4822e-18	-1.07932e-09	-1.30418	1.21603e-18	-1.07932e-09	-1.33439
55566767	chr3:55566767:T:C	1.46541e-71	-1.07932e-09	-1.20816	6.87477e-18	-1.07932e-09	-1.24538	1.34787e-18	-1.07932e-09	-1.23146
55567134	chr3:55567134:T:C	1.46646e-71	-1.07932e-09	-1.20745	6.87957e-18	-1.07932e-09	-1.24468	1.34882e-18	-1.07932e-09	-1.23075
55567473	chr3:55567473:G:C	1.25678e-71	-1.07932e-09	-1.36175	5.99124e-18	-1.07932e-09	-1.38294	1.1754e-18	-1.07932e-09	-1.36838
55567584	chr3:55567584:T:A	3.39305e-72	-2.67116	-4.45018e-10	1.7171e-18	-2.6326	-4.45018e-10	3.44826e-19	-2.5947	-4.45018e-10
55568048	chr3:55568048:G:A	2.96659e-72	-1.35297	-1.45251	1.56166e-18	-1.32604	-1.40144	2.50153e-19	-1.51944	-1.39622
55568109	chr3:55568109:T:A	1.4951e-72	-2.02483	-1.46587	1.01924e-18	-1.68886	-1.46532	3.27179e-19	-1.18172	-1.46551
55568204	chr3:55568204:C:T	5.26867e-71	-1.07932e-09	0.0714769	2.10348e-17	-1.07932e-09	-0.127058	4.18829e-18	-1.07932e-09	-0.0976925
55568250	chr3:55568250:G:A	1.29931e-71	-1.07932e-09	-1.32847	6.85664e-18	-1.07932e-09	-1.24802	1.3298e-18	-1.07932e-09	-1.24496
55568800	chr3:55568800:T:C	1.30374e-72	-2.16157	-1.46608	9.10026e-19	-1.80146	-1.46606	2.8385e-19	-1.32321	-1.46609
55569340	chr3:55569340:C:T	1.13919e-71	-1.07932e-09	-1.45998	5.73064e-18	-1.07932e-09	-1.42741	1.10315e-18	-1.07932e-09	-1.43181
55569368	chr3:55569368:A:C	1.28527e-71	-1.07932e-09	-1.33933	6.75061e-18	-1.07932e-09	-1.2636	1.30867e-18	-1.07932e-09	-1.26097
55569893	chr3:55569893:T:G	1.25155e-71	-1.07932e-09	-1.36592	5.67978e-18	-1.07932e-09	-1.43632	1.10135e-18	-1.07932e-09	-1.43345
55570048	chr3:55570048:C:T	1.17209e-71	-1.07932e-09	-1.43151	5.97775e-18	-1.07932e-09	-1.38519	1.14866e-18	-1.07932e-09	-1.39139
55570249	chr3:55570249:A:G	1.31402e-71	-1.07932e-09	-1.31721	6.93458e-18	-1.07932e-09	-1.23672	1.34456e-18	-1.07932e-09	-1.23392
55570865	chr3:55570865:C:T	3.81704e-72	-2.55341	-4.45018e-10	1.98833e-18	-2.48594	-4.45018e-10	4.50951e-19	-2.32638	-4.45018e-10
55571040	chr3:55571040:A:G	1.83014e-72	-1.82311	-1.46539	1.4647e-18	-1.32884	-1.46275	4.83698e-19	-0.794977	-1.4613
55571093	chr3:55571093:A:ACT	2.22995e-72	-1.66829	-1.42262	3.96671e-18	-0.625647	-1.16965	3.2654e-18	0.822809	-1.16941
55571172	chr3:55571172:C:T	2.70766e-72	-1.43074	-1.46605	4.06603e-18	-0.370679	-1.39989	3.64398e-18	1.15621	-1.39312
55571333	chr3:55571333:C:T	2.9064e-71	0.907372	-1.43076	5.12174e-17	2.1523	-1.38946	4.86234e-17	3.73867	-1.38456
55572049	chr3:55572049:A:G	9.10808e-73	-2.55937	-1.42694	4.31695e-19	-2.64113	-1.37215	8.59194e-20	-2.60721	-1.37712
55572080	chr3:55572080:G:A	1.0346e-72	-2.62926	-1.22961	9.04382e-19	-2.65694	-0.616802	2.15714e-19	-2.41247	-0.651313
55572448	chr3:55572448:T:C	1.65553e-72	-1.94395	-1.44482	1.89577e-18	-1.08908	-1.44453	1.04223e-18	-0.0442878	-1.44433
55572665	chr3:55572665:C:T	1.95662e-72	-1.92719	-1.29448	3.35401e-18	-1.05022	-0.912864	2.50033e-18	0.31506	-0.928622
55572745	chr3:55572745:C:T	1.44744e-72	-2.10158	-1.42151	1.64065e-18	-1.22523	-1.45292	1.04346e-18	-0.0326466	-1.45479
55573045	chr3:55573045:C:T	1.1477e-71	-1.07932e-09	-1.45254	5.5406e-18	-1.07932e-09	-1.46113	1.06873e-18	-1.07932e-09	-1.46352
55573218	chr3:55573218:A:G	1.18725e-71	-1.07932e-09	-1.41866	5.6015e-18	-1.07932e-09	-1.4502	1.08611e-18	-1.07932e-09	-1.44738
55573222	chr3:55573222:T:TTA	1.31147e-71	-1.07932e-09	-1.31915	5.67188e-18	-1.07932e-09	-1.43772	1.10499e-18	-1.07932e-09	-1.43015
55573319	chr3:55573319:T:C	1.55284e-71	-1.07932e-09	-1.15022	7.01188e-18	-1.07932e-09	-1.22563	1.36413e-18	-1.07932e-09	-1.21947
55573601	chr3:55573601:G:A	1.34765e-72	-2.17421	-1.42031	1.84326e-18	-1.24337	-1.31833	1.10103e-18	-0.110914	-1.32282
55573608	chr3:55573608:T:C	1.79539e-71	-1.07932e-09	-1.00508	8.89361e-18	-1.07932e-09	-0.987903	1.71479e-18	-1.07932e-09	-0.990696
55573709	chr3:55573709:C:T	2.17269e-72	-1.83598	-1.28094	3.73301e-18	-0.938873	-0.917149	2.75749e-18	0.415761	-0.931425
55573765	chr3:55573765:G:A	1.24129e-71	-1.07932e-09	-1.37415	6.50427e-18	-1.07932e-09	-1.30078	1.25645e-18	-1.07932e-09	-1.3017
55573783	chr3:55573783:T:C	1.81562e-71	-1.07932e-09	-0.993871	8.05559e-18	-1.07932e-09	-1.08687	1.57082e-18	-1.07932e-09	-1.07839
55574312	chr3:55574312:C:A	6.43423e-72	-0.790303	-1.24095	4.53284e-18	-0.639932	-1.02196	7.12813e-19	-0.827138	-1.04138
55574473	chr3:55574473:G:A	7.05544e-72	-1.93909	-4.45018e-10	2.03648e-18	-2.46202	-4.45018e-10	7.98794e-19	-1.75464	-4.45018e-10
55574529	chr3:55574529:TG:T	1.39355e-71	-1.07932e-09	-1.25845	6.28764e-18	-1.07932e-09	-1.33465	1.21037e-18	-1.07932e-09	-1.33906
55574560	chr3:55574560:T:C	2.00466e-71	-1.07932e-09	-0.894829	7.41917e-18	-1.07932e-09	-1.16917	1.4664e-18	-1.07932e-09	-1.14718
55575237	chr3:55575237:C:T	1.29784e-71	-1.07932e-09	-1.3296	7.01268e-18	-1.07932e-09	-1.22552	1.32813e-18	-1.07932e-09	-1.24621
55575309	chr3:55575309:C:T	3.96928e-72	-1.31465	-1.19965	1.30813e-18	-1.57456	-1.33008	2.65675e-19	-1.52778	-1.32769
55575602	chr3:55575602:T:C	1.38584e-72	-2.16634	-1.40024	1.26473e-18	-1.54398	-1.39439	6.67139e-19	-0.532604	-1.40214
55575816	chr3:55575816:CT:C	1.35857e-71	-1.07932e-09	-1.28387	6.15171e-18	-1.07932e-09	-1.35651	1.20584e-18	-1.07932e-09	-1.34281
55576319	chr3:55576319:A:T	9.03016e-72	-1.69232	-4.45018e-10	2.7645e-17	0.14621	-4.45018e-10	3.74014e-17	2.09172	-4.45018e-10
55576322	chr3:55576322:A:T	5.30463e-72	-2.22431	-4.45018e-10	1.03148e-17	-0.839652	-4.45018e-10	9.72642e-18	0.744859	-4.45018e-10
55576378	chr3:55576378:G:A	2.98208e-72	-1.41535	-1.38491	3.22015e-18	-0.732344	-1.27146	2.65468e-18	0.716956	-1.27062
55576557	chr3:55576557:T:A	1.21099e-71	-1.07932e-09	-1.39887	6.35236e-18	-1.07932e-09	-1.32441	1.21023e-18	-1.07932e-09	-1.33917
55576776	chr3:55576776:C:T	4.46961e-72	-2.39558	-4.45018e-10	2.76617e-18	-2.15577	-4.45018e-10	6.74382e-19	-1.92394	-4.45018e-10
55576936	chr3:55576936:C:T	1.34568e-71	-1.07932e-09	-1.2934	5.96805e-18	-1.07932e-09	-1.38682	1.15551e-18	-1.07932e-09	-1.38544
55576960	chr3:55576960:T:G	8.48891e-73	-2.66342	-1.39329	4.14973e-19	-2.66689	-1.38589	8.09304e-20	-2.65823	-1.38593
55577709	chr3:55577709:C:T	1.17727e-71	-1.07932e-09	-1.4271	6.02234e-18	-1.07932e-09	-1.37776	1.16254e-18	-1.07932e-09	-1.37938
55577717	chr3:55577717:G:A	1.18103e-71	-1.07932e-09	-1.42392	5.8214e-18	-1.07932e-09	-1.4117	1.11509e-18	-1.07932e-09	-1.42105
55577957	chr3:55577957:G:C	1.47902e-71	-1.07932e-09	-1.19892	6.23892e-18	-1.07932e-09	-1.34243	1.18613e-18	-1.07932e-09	-1.35929
55579006	chr3:55579006:C:T	1.13359e-71	-1.07932e-09	-1.46491	5.82051e-18	-1.07932e-09	-1.41185	1.11246e-18	-1.07932e-09	-1.42341
55579257	chr3:55579257:T:C	1.36819e-71	-1.07932e-09	-1.27681	6.03614e-18	-1.07932e-09	-1.37547	1.16945e-18	-1.07932e-09	-1.37345
55579260	chr3:55579260:G:A	3.16639e-72	-1.31167	-1.42862	2.19548e-18	-0.920751	-1.46608	1.17008e-18	0.0929315	-1.46584
55579531	chr3:55579531:G:A	1.73257e-72	-1.88254	-1.46075	1.50681e-18	-1.29721	-1.46603	9.08108e-19	-0.160343	-1.46604
55579741	chr3:55579741:A:G	2.11568e-72	-1.85837	-1.28514	1.69554e-18	-1.28536	-1.35987	1.033e-18	-0.147099	-1.35042
55579934	chr3:55579934:A:G	9.43944e-72	-0.338143	-1.30985	6.53595e-18	-0.187479	-1.10844	1.09257e-18	-0.309697	-1.13175
55579981	chr3:55579981:C:T	1.13353e-71	-1.07932e-09	-1.46496	5.53112e-18	-1.07932e-09	-1.46285	1.06836e-18	-1.07932e-09	-1.46386
55580021	chr3:55580021:G:A	8.80271e-73	-2.6324	-1.38801	4.11826e-19	-2.68238	-1.37802	8.00026e-20	-2.6788	-1.37688
55580354	chr3:55580354:C:T	1.43262e-71	-1.07932e-09	-1.2308	6.2363e-18	-1.07932e-09	-1.34285	1.20786e-18	-1.07932e-09	-1.34113
55580512	chr3:55580512:G:A	9.95543e-72	-0.257946	-1.33682	6.84766e-18	-0.0946116	-1.15472	1.12196e-18	-0.237752	-1.17715
55581137	chr3:55581137:C:T	2.57712e-72	-1.51821	-1.428	2.22575e-18	-0.932102	-1.44104	1.72256e-18	0.457168	-1.44334
55581232	chr3:55581232:A:G	1.60943e-72	-1.95386	-1.46315	1.23466e-18	-1.50116	-1.46128	6.78046e-19	-0.455299	-1.46323
55581679	chr3:55581679:A:T	1.61347e-71	-1.07932e-09	-1.11191	6.81531e-18	-1.07932e-09	-1.25406	1.32041e-18	-1.07932e-09	-1.25204
55581822	chr3:55581822:T:G	1.2426e-71	-1.07932e-09	-1.37309	6.43817e-18	-1.07932e-09	-1.31099	1.24639e-18	-1.07932e-09	-1.30974
55582340	chr3:55582340:A:C	1.3135e-71	-1.07932e-09	-1.3176	7.10027e-18	-1.07932e-09	-1.2131	1.34289e-18	-1.07932e-09	-1.23516
55582576	chr3:55582576:T:G	1.40562e-72	-2.23081	-1.32159	1.26341e-18	-1.60912	-1.33031	7.21724e-19	-0.518343	-1.33776
55582619	chr3:55582619:G:A	3.56163e-72	-1.32003	-1.30264	4.39052e-18	-0.54674	-1.14705	3.8872e-18	0.977637	-1.14993
55582997	chr3:55582997:G:C	1.24167e-71	-1.07932e-09	-1.37384	5.71342e-18	-1.07932e-09	-1.43042	1.10852e-18	-1.07932e-09	-1.42696
55583085	chr3:55583085:A:G	8.89673e-73	-2.63964	-1.37015	5.42404e-19	-2.66156	-1.12342	1.15209e-19	-2.5873	-1.1037
55583302	chr3:55583302:A:G	1.21538e-71	-1.07932e-09	-1.39524	6.26139e-18	-1.07932e-09	-1.33883	1.20669e-18	-1.07932e-09	-1.3421
55583779	chr3:55583779:A:G	1.16114e-71	-1.07932e-09	-1.4409	5.89456e-18	-1.07932e-09	-1.39921	1.13229e-18	-1.07932e-09	-1.40575
55583910	chr3:55583910:A:T	1.65133e-72	-2.37984	-1.01147	7.93598e-19	-2.24451	-1.1599	1.51866e-19	-2.24615	-1.1686
55584126	chr3:55584126:C:T	5.13727e-72	-0.957604	-1.29876	2.82557e-18	-0.917371	-1.21715	6.33927e-19	-0.772276	-1.21353
55584464	chr3:55584464:G:A	7.91329e-73	-2.67462	-1.45231	3.911e-19	-2.64943	-1.4626	8.21079e-20	-2.56616	-1.46355
55584638	chr3:55584638:C:T	3.68239e-72	-2.58933	-4.45018e-10	1.67776e-18	-2.65577	-4.45018e-10	3.15922e-19	-2.68225	-4.45018e-10
55584848	chr3:55584848:G:A	2.00543e-71	-0.247043	-0.647398	9.02225e-18	-0.166721	-0.806821	1.79936e-18	-0.135891	-0.806664
55585053	chr3:55585053:C:T	1.77711e-71	-1.07932e-09	-1.01531	6.98364e-18	-1.07932e-09	-1.22967	1.36062e-18	-1.07932e-09	-1.22204
55585065	chr3:55585065:G:A	1.82518e-72	-2.31647	-0.974731	5.27474e-19	-2.6847	-1.12819	1.15815e-19	-2.56174	-1.12401
55585145	chr3:55585145:C:T	1.41956e-71	-1.07932e-09	-1.23996	6.14106e-18	-1.07932e-09	-1.35824	1.1981e-18	-1.07932e-09	-1.34925
55585305	chr3:55585305:C:T	1.82242e-71	-1.07932e-09	-0.990138	7.13845e-18	-1.07932e-09	-1.20774	1.39147e-18	-1.07932e-09	-1.19963
55585390	chr3:55585390:A:C	2.84011e-71	-1.07932e-09	-0.546459	1.91387e-17	-1.07932e-09	-0.221523	3.64678e-18	-1.07932e-09	-0.236143
55585433	chr3:55585433:C:T	1.34036e-71	-1.07932e-09	-1.29737	5.73183e-18	-1.07932e-09	-1.4272	1.115e-18	-1.07932e-09	-1.42113
55586021	chr3:55586021:C:T	1.20208e-71	-1.07932e-09	-1.40625	6.22819e-18	-1.07932e-09	-1.34415	1.20777e-18	-1.07932e-09	-1.34121
55586433	chr3:55586433:C:T	8.97759e-73	-2.64916	-1.35158	5.11352e-19	-2.58492	-1.25901	1.37119e-19	-2.25344	-1.26345
55586538	chr3:55586538:T:C	9.82967e-73	-2.54884	-1.36123	5.56242e-19	-2.37167	-1.38812	1.54129e-19	-2.01882	-1.38113
55586702	chr3:55586702:G:A	1.28857e-71	-1.07932e-09	-1.33676	6.84687e-18	-1.07932e-09	-1.24944	1.32245e-18	-1.07932e-09	-1.2505
55588095	chr3:55588095:T:C	9.97793e-72	-1.59251	-4.45018e-10	3.00986e-18	-2.07134	-4.45018e-10	6.28042e-19	-1.99513	-4.45018e-10
55588784	chr3:55588784:T:C	5.10008e-72	-1.23033	-1.03329	4.42746e-19	-2.68393	-1.30407	1.06121e-19	-2.48662	-1.28654
55588928	chr3:55588928:G:A	7.3468e-72	-2.2047	0.306075	1.5829e-18	-2.56155	-0.152431	5.80291e-19	-1.95302	-0.121188
55589005	chr3:55589005:A:G	2.27732e-71	-1.07932e-09	-0.767302	9.3567e-18	-1.07932e-09	-0.937144	1.806e-18	-1.07932e-09	-0.938871
55589143	chr3:55589143:C:T	1.04153e-72	-2.48095	-1.37125	5.00414e-19	-2.57631	-1.28924	1.06773e-19	-2.48077	-1.28627
55589291	chr3:55589291:A:T	1.13272e-71	-1.07932e-09	-1.46568	5.55563e-18	-1.07932e-09	-1.45842	1.07132e-18	-1.07932e-09	-1.4611
55589317	chr3:55589317:C:A	1.55221e-71	-1.07932e-09	-1.15062	7.02383e-18	-1.07932e-09	-1.22393	1.37321e-18	-1.07932e-09	-1.21284
55590134	chr3:55590134:A:G	1.14445e-71	-1.07932e-09	-1.45538	6.00281e-18	-1.07932e-09	-1.38101	1.15634e-18	-1.07932e-09	-1.38473
55590436	chr3:55590436:C:T	1.20589e-72	-2.28854	-1.41713	4.92463e-19	-2.43358	-1.44799	9.04868e-20	-2.49003	-1.4425
55591030	chr3:55591030:C:T	1.13494e-71	-1.07932e-09	-1.46372	5.83549e-18	-1.07932e-09	-1.40928	1.12444e-18	-1.07932e-09	-1.4127
55591049	chr3:55591049:G:A	1.1367e-72	-2.37098	-1.39378	5.16178e-19	-2.43216	-1.40238	1.14176e-19	-2.30183	-1.39817
55591134	chr3:55591134:C:T	1.14384e-71	-1.07932e-09	-1.45591	6.01792e-18	-1.07932e-09	-1.37849	1.15609e-18	-1.07932e-09	-1.38494
55591658	chr3:55591658:C:T	7.0478e-71	-1.07932e-09	0.362415	2.64786e-17	-1.07932e-09	0.103102	5.43771e-18	-1.07932e-09	0.163372
55591681	chr3:55591681:A:G	2.44583e-71	-1.07932e-09	-0.695915	1.43917e-17	-1.07932e-09	-0.506586	2.77829e-18	-1.07932e-09	-0.508151
55592037	chr3:55592037:A:C	9.22302e-73	-2.5198	-1.45397	5.00972e-19	-2.40095	-1.46349	1.35051e-19	-2.06652	-1.46557
55592288	chr3:55592288:A:G	1.28806e-71	-1.07932e-09	-1.33716	6.98711e-18	-1.07932e-09	-1.22917	1.333e-18	-1.07932e-09	-1.24255
55592302	chr3:55592302:G:A	1.54346e-72	-2.37828	-1.08058	5.94363e-19	-2.54354	-1.14996	1.10507e-19	-2.55805	-1.17461
55592887	chr3:55592887:C:T	1.0643e-72	-2.67919	-1.15137	4.31538e-19	-2.67713	-1.33651	8.33638e-20	-2.67254	-1.34199
55593591	chr3:55593591:A:G	1.13508e-71	-1.07932e-09	-1.4636	5.51837e-18	-1.07932e-09	-1.46515	1.06984e-18	-1.07932e-09	-1.46248
55593618	chr3:55593618:C:A	1.53946e-70	-1.07932e-09	1.14372	1.37683e-16	-1.07932e-09	1.75171	2.53771e-17	-1.07932e-09	1.70386
55594096	chr3:55594096:T:C	9.96468e-71	-1.07932e-09	0.708746	9.21573e-17	-1.07932e-09	1.35026	1.74548e-17	-1.07932e-09	1.32963
55594468	chr3:55594468:T:TA	1.91536e-71	-1.07932e-09	-0.940396	1.51814e-17	-1.07932e-09	-0.453166	2.82297e-18	-1.07932e-09	-0.492196
55594552	chr3:55594552:A:G	9.88144e-71	-1.07932e-09	0.700357	9.11957e-17	-1.07932e-09	1.33977	1.693e-17	-1.07932e-09	1.2991
55595162	chr3:55595162:C:T	2.87779e-71	-1.07932e-09	-0.533278	1.23613e-17	-1.07932e-09	-0.658666	2.35663e-18	-1.07932e-09	-0.672755
55595425	chr3:55595425:C:T	9.72175e-73	-2.51079	-1.41031	8.22762e-19	-2.2248	-1.14353	1.4538e-19	-2.29394	-1.16445
55595905	chr3:55595905:A:G	1.13379e-71	-1.07932e-09	-1.46474	5.59439e-18	-1.07932e-09	-1.45147	1.08212e-18	-1.07932e-09	-1.45106
55596480	chr3:55596480:G:A	1.21214e-71	-1.07932e-09	-1.39791	6.66824e-18	-1.07932e-09	-1.27588	1.25991e-18	-1.07932e-09	-1.29894
55596549	chr3:55596549:G:A	2.40072e-70	-1.07932e-09	1.58805	2.4026e-16	-1.07932e-09	2.30849	4.45754e-17	-1.07932e-09	2.2672
55596600	chr3:55596600:A:G	1.24492e-71	-1.07932e-09	-1.37123	6.96509e-18	-1.07932e-09	-1.23233	1.31242e-18	-1.07932e-09	-1.25811
55596752	chr3:55596752:T:A	7.37248e-71	-1.07932e-09	0.407454	6.83169e-17	-1.07932e-09	1.05092	1.31302e-17	-1.07932e-09	1.04493
55597173	chr3:55597173:C:A	4.27214e-71	-1.07932e-09	-0.138186	2.86665e-17	-1.07932e-09	0.182492	5.48265e-18	-1.07932e-09	0.171603
55597191	chr3:55597191:T:C	4.1781e-71	-1.07932e-09	-0.160444	3.54289e-17	-1.07932e-09	0.394292	6.6922e-18	-1.07932e-09	0.370956
55597236	chr3:55597236:T:C	2.44378e-71	-1.07932e-09	-0.696755	1.5005e-17	-1.07932e-09	-0.464855	2.81361e-18	-1.07932e-09	-0.495519
55597656	chr3:55597656:T:C	2.29189e-72	-1.657	-1.40651	1.50615e-17	0.86824	-1.32934	2.87285e-17	3.15304	-1.32514
55597985	chr3:55597985:A:G	7.66364e-71	-1.07932e-09	0.446186	7.05327e-17	-1.07932e-09	1.08284	1.30828e-17	-1.07932e-09	1.04131
55598570	chr3:55598570:T:C	1.13394e-71	-1.07932e-09	-1.46461	5.59659e-18	-1.07932e-09	-1.45108	1.08247e-18	-1.07932e-09	-1.45074
55598717	chr3:55598717:C:T	3.79331e-71	-1.07932e-09	-0.257061	2.46955e-17	-1.07932e-09	0.0333835	4.59318e-18	-1.07932e-09	-0.00541329
55598726	chr3:55598726:T:C	4.27998e-72	-2.43894	-4.45018e-10	1.79057e-18	-2.5907	-4.45018e-10	3.27325e-19	-2.64679	-4.45018e-10
55598892	chr3:55598892:GA:G	1.95091e-72	-2.17732	-1.04727	1.29964e-17	-0.439592	-0.168975	2.03003e-17	1.68385	-0.203195
55599094	chr3:55599094:C:T	4.72448e-71	-1.07932e-09	-0.0375431	3.21284e-17	-1.07932e-09	0.296506	6.04935e-18	-1.07932e-09	0.269965
55599398	chr3:55599398:T:C	1.14872e-71	-1.07932e-09	-1.45165	5.51791e-18	-1.07932e-09	-1.46524	1.06678e-18	-1.07932e-09	-1.46534
55599714	chr3:55599714:G:A	2.57866e-72	-2.14546	-0.800159	6.75884e-18	-1.0158	-0.246582	5.60701e-18	0.462466	-0.268435
55600182	chr3:55600182:T:C	1.23979e-71	-1.07932e-09	-1.37536	6.52934e-18	-1.07932e-09	-1.29693	1.24444e-18	-1.07932e-09	-1.3113
55600333	chr3:55600333:C:G	4.14861e-71	-1.07932e-09	-0.167527	3.48873e-17	-1.07932e-09	0.378888	6.55052e-18	-1.07932e-09	0.349558
55600448	chr3:55600448:T:C	1.39824e-72	-2.60448	-0.953194	8.36916e-19	-2.28412	-1.06715	3.72314e-19	-1.46242	-1.05558
55600704	chr3:55600704:T:C	1.24646e-71	-1.07932e-09	-1.36999	6.191e-18	-1.07932e-09	-1.35014	1.211e-18	-1.07932e-09	-1.33854
55601059	chr3:55601059:A:C	5.58078e-71	-1.07932e-09	0.129028	4.27093e-17	-1.07932e-09	0.58118	7.96729e-18	-1.07932e-09	0.545359
55601858	chr3:55601858:C:T	1.2245e-71	-1.07932e-09	-1.38777	5.78496e-18	-1.07932e-09	-1.41797	1.11341e-18	-1.07932e-09	-1.42256
55601923	chr3:55601923:C:G	1.27356e-71	-1.07932e-09	-1.34849	5.96281e-18	-1.07932e-09	-1.38769	1.14548e-18	-1.07932e-09	-1.39417
55601942	chr3:55601942:C:T	1.04096e-72	-2.6787	-1.17404	5.82904e-19	-2.59102	-1.12195	1.19452e-19	-2.50937	-1.14546
55601963	chr3:55601963:C:T	1.21081e-71	-1.07932e-09	-1.39901	5.83849e-18	-1.07932e-09	-1.40876	1.12096e-18	-1.07932e-09	-1.4158
55602717	chr3:55602717:A:G	9.47722e-73	-2.5748	-1.37178	3.23209e-18	-0.541046	-1.45906	6.26813e-18	1.76475	-1.45926
55603498	chr3:55603498:GGT:G	1.68162e-72	-2.20762	-1.16551	4.5391e-18	-0.221426	-1.43908	5.34654e-18	1.58554	-1.43908
55603505	chr3:55603505:G:GTA	1.71034e-72	-2.19944	-1.15676	4.60673e-18	-0.209126	-1.43659	5.4587e-18	1.60385	-1.43663
55603735	chr3:55603735:T:C	1.65989e-72	-2.10033	-1.2858	5.50579e-18	-0.206135	-1.2613	8.80914e-18	1.89122	-1.24542
55603757	chr3:55603757:A:G	1.46153e-71	-1.07932e-09	-1.21082	6.60018e-18	-1.07932e-09	-1.28614	1.30818e-18	-1.07932e-09	-1.26135
55603866	chr3:55603866:A:G	1.3197e-71	-1.07932e-09	-1.3129	6.96108e-18	-1.07932e-09	-1.2329	1.31917e-18	-1.07932e-09	-1.25298
55604491	chr3:55604491:T:C	1.13522e-72	-2.31826	-1.44781	1.1578e-18	-1.60092	-1.4258	5.09882e-19	-0.784145	-1.41942
55604497	chr3:55604497:C:T	1.10863e-72	-2.40459	-1.38517	9.22093e-19	-2.21064	-1.04371	1.61051e-19	-2.26317	-1.09285
55605004	chr3:55605004:G:A	1.49919e-71	-1.07932e-09	-1.18538	8.04704e-18	-1.07932e-09	-1.08793	1.5623e-18	-1.07932e-09	-1.08383
55605194	chr3:55605194:C:T	1.10291e-71	-1.49235	-4.45018e-10	2.08428e-18	-2.43881	-4.45018e-10	1.42464e-18	-1.17606	-4.45018e-10
55605462	chr3:55605462:C:T	2.11518e-71	-1.07932e-09	-0.84116	9.06563e-18	-1.07932e-09	-0.968746	1.75733e-18	-1.07932e-09	-0.966188
55605861	chr3:55605861:T:C	3.12618e-71	-1.07932e-09	-0.450488	1.29083e-17	-1.07932e-09	-0.615365	2.51742e-18	-1.07932e-09	-0.606751
55605935	chr3:55605935:G:A	6.78944e-71	0.325067	-4.45018e-10	9.42461e-17	1.37267	-4.45018e-10	4.04017e-17	2.16889	-4.45018e-10
55605989	chr3:55605989:AG:A	7.75498e-73	-2.68284	-1.4643	4.54187e-19	-2.50197	-1.46051	9.9419e-20	-2.37578	-1.46261
55606198	chr3:55606198:G:A	1.05281e-72	-2.3771	-1.46432	9.79284e-19	-1.73938	-1.45479	3.99416e-19	-0.997061	-1.45068
55606682	chr3:55606682:G:A	1.4164e-72	-2.14113	-1.40364	1.27129e-18	-1.4872	-1.44601	3.23955e-19	-1.21643	-1.44071
55607782	chr3:55607782:A:G	2.20405e-71	-1.07932e-09	-0.800003	9.03923e-18	-1.07932e-09	-0.971662	1.71753e-18	-1.07932e-09	-0.989099
55608081	chr3:55608081:A:G	7.76125e-73	-2.68342	-1.46291	4.50955e-19	-2.50851	-1.46112	9.82103e-20	-2.38722	-1.46341
55608478	chr3:55608478:A:G	1.05144e-72	-2.67841	-1.16431	9.60287e-19	-2.62935	-0.584408	1.98432e-19	-2.53871	-0.608585
55609043	chr3:55609043:C:T	9.82684e-73	-2.67852	-1.23183	8.22891e-19	-2.67287	-0.695299	1.6756e-19	-2.59891	-0.717485
55609185	chr3:55609185:G:A	7.76542e-73	-2.67983	-1.46596	4.41771e-19	-2.66077	-1.32943	8.16837e-20	-2.68184	-1.35304
55610324	chr3:55610324:C:G	2.40993e-71	-1.07932e-09	-0.710704	1.02255e-17	-1.07932e-09	-0.848356	2.00839e-18	-1.07932e-09	-0.832652
55610475	chr3:55610475:G:A	2.40652e-71	-1.07932e-09	-0.712118	1.01081e-17	-1.07932e-09	-0.859904	1.99002e-18	-1.07932e-09	-0.841844
55610482	chr3:55610482:A:G	2.19434e-71	-1.07932e-09	-0.804421	9.39668e-18	-1.07932e-09	-0.93288	1.84392e-18	-1.07932e-09	-0.918092
55612174	chr3:55612174:T:G	1.15381e-71	-1.07932e-09	-1.44723	5.51401e-18	-1.07932e-09	-1.46594	1.06599e-18	-1.07932e-09	-1.46608
55612379	chr3:55612379:A:G	2.32107e-71	-1.07932e-09	-0.748274	1.69166e-17	-1.07932e-09	-0.34494	3.11797e-18	-1.07932e-09	-0.392803
55613639	chr3:55613639:G:A	3.08434e-71	-1.07932e-09	-0.463964	1.28944e-17	-1.07932e-09	-0.616447	2.53762e-18	-1.07932e-09	-0.598761
55614211	chr3:55614211:G:C	1.21951e-71	-1.07932e-09	-1.39185	7.16511e-18	-1.07932e-09	-1.20401	1.37773e-18	-1.07932e-09	-1.20955
55614572	chr3:55614572:T:A	1.28897e-71	-1.07932e-09	-1.33646	7.15876e-18	-1.07932e-09	-1.2049	1.38893e-18	-1.07932e-09	-1.20145
55615045	chr3:55615045:C:T	4.67399e-71	-1.07932e-09	-0.0482876	3.14193e-17	-1.07932e-09	0.274185	5.72217e-18	-1.07932e-09	0.214362
55615736	chr3:55615736:T:C	1.88713e-72	-2.51508	-0.742746	3.03292e-18	-2.42713	0.363422	8.40603e-19	-1.95738	0.253755
55616086	chr3:55616086:T:G	3.37225e-72	-2.67731	-4.45018e-10	1.63365e-18	-2.68242	-4.45018e-10	3.24752e-19	-2.65468	-4.45018e-10
55616308	chr3:55616308:AG:A	9.40196e-73	-2.50637	-1.44818	7.74478e-19	-1.96727	-1.46153	3.89323e-19	-1.02021	-1.45312
55616310	chr3:55616310:T:A	9.39559e-73	-2.503	-1.45223	7.77825e-19	-1.96108	-1.46341	3.91707e-19	-1.01074	-1.45648
55616395	chr3:55616395:C:T	2.83224e-71	-1.07932e-09	-0.549232	1.06442e-17	-1.07932e-09	-0.808218	2.07599e-18	-1.07932e-09	-0.799547
55616676	chr3:55616676:A:G	8.0358e-73	-2.67715	-1.43442	4.34987e-19	-2.62004	-1.38563	9.0064e-20	-2.54446	-1.39276
55616825	chr3:55616825:C:T	4.56649e-71	-1.07932e-09	-0.0715554	3.07341e-17	-1.07932e-09	0.252136	5.59425e-18	-1.07932e-09	0.191753
55616970	chr3:55616970:C:T	1.1437e-71	-1.07932e-09	-1.45603	5.52524e-18	-1.07932e-09	-1.46391	1.06994e-18	-1.07932e-09	-1.46239
55617320	chr3:55617320:T:C	1.15994e-71	-1.07932e-09	-1.44194	6.2509e-18	-1.07932e-09	-1.34051	1.20442e-18	-1.07932e-09	-1.34399
55617700	chr3:55617700:A:G	4.03579e-71	-1.07932e-09	-0.1951	2.66596e-17	-1.07932e-09	0.109914	4.85814e-18	-1.07932e-09	0.05067
55617725	chr3:55617725:G:C	3.62716e-72	-2.35011	-0.254331	1.00569e-18	-2.66456	-0.502999	1.81091e-19	-2.66553	-0.573215
55618128	chr3:55618128:T:C	1.16041e-71	-1.07932e-09	-1.44153	5.52547e-18	-1.07932e-09	-1.46387	1.06686e-18	-1.07932e-09	-1.46527
55619391	chr3:55619391:C:G	6.15919e-71	-1.07932e-09	0.227644	2.29118e-17	-1.07932e-09	-0.0415821	4.07913e-18	-1.07932e-09	-0.124103
55619559	chr3:55619559:G:A	1.15771e-72	-2.55243	-1.194	8.36532e-19	-2.08907	-1.26266	4.1037e-19	-1.19982	-1.22087
55619677	chr3:55619677:A:G	4.06857e-72	-2.29287	-0.196719	1.07536e-18	-2.6483	-0.452276	1.93858e-19	-2.64954	-0.521075
55619784	chr3:55619784:G:A	1.18955e-72	-2.54587	-1.17344	8.15174e-19	-2.10293	-1.27466	3.9101e-19	-1.22679	-1.24222
55620153	chr3:55620153:C:G	3.80134e-71	-1.07932e-09	-0.254946	2.50339e-17	-1.07932e-09	0.046995	4.56082e-18	-1.07932e-09	-0.0124841
55622061	chr3:55622061:G:A	7.04932e-72	-1.93995	-4.45018e-10	7.7276e-18	-1.12844	-4.45018e-10	2.07668e-18	-0.799217	-4.45018e-10
55623055	chr3:55623055:T:C	2.45005e-71	-1.07932e-09	-0.694192	1.07057e-17	-1.07932e-09	-0.802463	2.07723e-18	-1.07932e-09	-0.798953
55623605	chr3:55623605:C:T	9.50987e-73	-2.67752	-1.26563	7.47766e-19	-2.62851	-0.835387	1.73811e-19	-2.43395	-0.845823
55623662	chr3:55623662:A:G	1.25164e-71	-1.07932e-09	-1.36585	6.4901e-18	-1.07932e-09	-1.30296	1.25697e-18	-1.07932e-09	-1.30128
55623677	chr3:55623677:T:C	1.07102e-72	-2.57747	-1.24681	8.55222e-19	-2.34914	-0.980487	2.53986e-19	-1.90374	-0.996723
55623713	chr3:55623713:A:G	1.13956e-71	-1.07932e-09	-1.45966	5.51349e-18	-1.07932e-09	-1.46604	1.06631e-18	-1.07932e-09	-1.46579
55623930	chr3:55623930:C:T	1.47379e-72	-2.66156	-0.843488	1.36282e-18	-2.60137	-0.262315	3.16909e-19	-2.39059	-0.288534
55624010	chr3:55624010:C:T	1.20154e-71	-1.07932e-09	-1.4067	6.12492e-18	-1.07932e-09	-1.36087	1.16987e-18	-1.07932e-09	-1.3731
55624268	chr3:55624268:A:G	2.82639e-72	-2.37482	-0.479064	1.0719e-18	-2.39159	-0.712212	2.54862e-19	-2.17795	-0.719067
55624306	chr3:55624306:G:C	3.44299e-71	-1.07932e-09	-0.353961	2.35711e-17	-1.07932e-09	-0.0132132	4.6042e-18	-1.07932e-09	-0.00301818
55624323	chr3:55624323:T:C	1.56366e-72	-2.61007	-0.835786	1.14742e-18	-2.2332	-0.802523	2.75604e-19	-2.0325	-0.786273
55624324	chr3:55624324:G:A	2.62815e-71	-1.07932e-09	-0.62402	1.14688e-17	-1.07932e-09	-0.733608	2.2259e-18	-1.07932e-09	-0.729823
55625008	chr3:55625008:TC:T	7.53626e-72	-1.87316	-4.45018e-10	8.10142e-18	-1.0812	-4.45018e-10	2.13177e-18	-0.773035	-4.45018e-10
55625284	chr3:55625284:T:C	1.15e-71	-1.07932e-09	-1.45054	5.7855e-18	-1.07932e-09	-1.41788	1.11465e-18	-1.07932e-09	-1.42145
55625699	chr3:55625699:C:T	8.46295e-73	-2.59387	-1.4659	6.38269e-19	-2.25006	-1.37217	2.16874e-19	-1.67407	-1.38435
55625706	chr3:55625706:G:A	8.17218e-73	-2.62866	-1.46608	5.89016e-19	-2.32158	-1.38096	1.92103e-19	-1.78759	-1.39212
55625721	chr3:55625721:A:T	8.46971e-73	-2.59289	-1.46608	6.37318e-19	-2.24316	-1.38057	2.17294e-19	-1.66468	-1.39181
55625731	chr3:55625731:A:T	1.1132e-71	-1.48307	-4.45018e-10	3.2812e-18	-1.98503	-4.45018e-10	5.78659e-19	-2.07703	-4.45018e-10
55625927	chr3:55625927:A:T	7.92737e-72	-1.82256	-4.45018e-10	8.37314e-18	-1.04821	-4.45018e-10	2.35895e-18	-0.671771	-4.45018e-10
55626149	chr3:55626149:A:G	1.94325e-71	-1.07932e-09	-0.925941	1.1962e-17	-1.07932e-09	-0.691505	2.29403e-18	-1.07932e-09	-0.699674
55626241	chr3:55626241:G:C	6.2225e-72	-2.06471	-4.45018e-10	6.08017e-18	-1.3682	-4.45018e-10	1.55739e-18	-1.08697	-4.45018e-10
55626846	chr3:55626846:G:A	8.39282e-73	-2.65821	-1.40988	5.8961e-19	-2.59202	-1.10951	1.42602e-19	-2.34415	-1.13354
55626922	chr3:55626922:A:G	1.65494e-71	-1.07932e-09	-1.08654	7.17291e-18	-1.07932e-09	-1.20292	1.42742e-18	-1.07932e-09	-1.17412
55626973	chr3:55626973:G:A	1.55233e-71	-1.07932e-09	-1.15054	7.08767e-18	-1.07932e-09	-1.21488	1.35901e-18	-1.07932e-09	-1.22323
55627701	chr3:55627701:T:C	1.6554e-71	-1.07932e-09	-1.08626	7.17448e-18	-1.07932e-09	-1.20271	1.42776e-18	-1.07932e-09	-1.17388
55628100	chr3:55628100:T:C	1.13845e-72	-2.29779	-1.46542	4.49335e-19	-2.50914	-1.46408	9.26231e-20	-2.44353	-1.46568
55629117	chr3:55629117:GATGAGACCCACCCTCCATAAAGCAAGGATTCATT:G	1.2893e-71	-1.07932e-09	-1.3362	6.74354e-18	-1.07932e-09	-1.26465	1.30298e-18	-1.07932e-09	-1.26533
55629320	chr3:55629320:T:C	1.81253e-71	-1.07932e-09	-0.99558	1.06273e-17	-1.07932e-09	-0.809808	2.04756e-18	-1.07932e-09	-0.81334
55629379	chr3:55629379:A:G	1.22332e-71	-1.07932e-09	-1.38873	5.7577e-18	-1.07932e-09	-1.4227	1.11993e-18	-1.07932e-09	-1.41672
55629565	chr3:55629565:T:C	1.18663e-72	-2.60734	-1.11443	8.30962e-19	-2.30006	-1.05835	1.93338e-19	-2.13261	-1.0407
55630421	chr3:55630421:G:A	8.58658e-73	-2.59056	-1.45471	7.74133e-19	-2.00778	-1.42147	3.49351e-19	-1.15203	-1.42964
55630539	chr3:55630539:G:C	1.31335e-72	-2.61652	-1.00378	9.17791e-19	-2.28946	-0.969561	2.16835e-19	-2.10562	-0.952984
55630589	chr3:55630589:G:C	1.87207e-71	-1.07932e-09	-0.963254	1.10412e-17	-1.07932e-09	-0.771603	2.12824e-18	-1.07932e-09	-0.774689
55631355	chr3:55631355:G:A	8.08668e-73	-2.67668	-1.42857	3.81795e-19	-2.67331	-1.4628	7.35345e-20	-2.6755	-1.46449
55631608	chr3:55631608:G:A	2.67551e-71	-1.07932e-09	-0.60616	1.39253e-17	-1.07932e-09	-0.539529	2.59152e-18	-1.07932e-09	-0.577743
55631726	chr3:55631726:C:T	1.43129e-71	-1.07932e-09	-1.23172	7.47113e-18	-1.07932e-09	-1.16219	1.42971e-18	-1.07932e-09	-1.17251
55631761	chr3:55631761:T:C	8.66608e-73	-2.67193	-1.36412	5.64322e-19	-2.67978	-1.06559	1.21237e-19	-2.55751	-1.08248
55631862	chr3:55631862:A:G	1.65441e-72	-2.63013	-0.759313	1.12656e-18	-2.28079	-0.773269	2.70941e-19	-2.08786	-0.747985
55631947	chr3:55631947:C:A	8.1456e-73	-2.67731	-1.42069	5.10606e-19	-2.67312	-1.17228	1.12695e-19	-2.52813	-1.18492
55632156	chr3:55632156:G:A	5.76942e-72	-2.14031	-4.45018e-10	5.41279e-18	-1.48447	-4.45018e-10	1.37314e-18	-1.21289	-4.45018e-10
55632926	chr3:55632926:T:C	1.77016e-71	-1.07932e-09	-1.01923	1.03286e-17	-1.07932e-09	-0.83832	1.99042e-18	-1.07932e-09	-0.841642
55633047	chr3:55633047:C:T	3.78014e-72	-2.56313	-4.45018e-10	2.46269e-18	-2.27198	-4.45018e-10	4.59712e-19	-2.30714	-4.45018e-10
55633065	chr3:55633065:C:T	1.39772e-71	-1.07932e-09	-1.25546	6.61395e-18	-1.07932e-09	-1.28405	1.30179e-18	-1.07932e-09	-1.26624
55633512	chr3:55633512:C:G	8.34014e-73	-2.6588	-1.41559	3.80961e-19	-2.67395	-1.46434	7.84806e-20	-2.6096	-1.46529
55633902	chr3:55633902:G:A	3.79992e-71	-1.07932e-09	-0.255322	2.92057e-17	-1.07932e-09	0.201128	5.62547e-18	-1.07932e-09	0.197318
55633931	chr3:55633931:C:T	1.21824e-71	-1.07932e-09	-1.39289	5.68501e-18	-1.07932e-09	-1.4354	1.10922e-18	-1.07932e-09	-1.42633
55634214	chr3:55634214:A:G	2.49156e-71	-1.07932e-09	-0.677391	1.61013e-17	-1.07932e-09	-0.394338	3.1082e-18	-1.07932e-09	-0.395943
55634442	chr3:55634442:G:A	8.60575e-73	-2.64712	-1.39592	5.94267e-19	-2.54832	-1.14534	1.49278e-19	-2.2669	-1.16503
55634449	chr3:55634449:A:G	1.14841e-71	-1.07932e-09	-1.45192	5.52045e-18	-1.07932e-09	-1.46478	1.06793e-18	-1.07932e-09	-1.46426
55634967	chr3:55634967:C:T	1.09216e-71	-2.67473	1.17259	4.62816e-18	-1.94694	0.305864	2.41821e-18	-0.994976	0.348019
55634996	chr3:55634996:C:T	9.57041e-73	-2.6422	-1.2946	7.24026e-19	-2.54511	-0.951054	1.81339e-19	-2.26257	-0.97481
55635114	chr3:55635114:C:T	9.97216e-73	-2.6284	-1.26727	7.83013e-19	-2.51219	-0.905653	2.01888e-19	-2.20087	-0.929159
55635180	chr3:55635180:G:A	6.54505e-72	-2.01418	-4.45018e-10	6.50516e-18	-1.30064	-4.45018e-10	1.66535e-18	-1.01995	-4.45018e-10
55635603	chr3:55635603:C:T	1.1916e-71	-1.07932e-09	-1.41501	5.69619e-18	-1.07932e-09	-1.43344	1.10932e-18	-1.07932e-09	-1.42624
55635736	chr3:55635736:T:C	1.38318e-72	-2.60891	-0.959594	9.76442e-19	-2.27129	-0.92579	2.32441e-19	-2.0805	-0.908608
55635962	chr3:55635962:C:T	5.86512e-72	-2.12386	-4.45018e-10	5.51438e-18	-1.46588	-4.45018e-10	1.39246e-18	-1.19891	-4.45018e-10
55636108	chr3:55636108:T:A	1.40588e-71	-1.07932e-09	-1.24964	6.51107e-18	-1.07932e-09	-1.29973	1.2517e-18	-1.07932e-09	-1.30549
55636261	chr3:55636261:AG:A	1.26732e-71	-1.07932e-09	-1.35339	5.83994e-18	-1.07932e-09	-1.40851	1.14309e-18	-1.07932e-09	-1.39625
55636383	chr3:55636383:G:C	1.42969e-72	-2.61784	-0.917582	9.95846e-19	-2.29447	-0.88293	2.34001e-19	-2.1166	-0.865822
55636612	chr3:55636612:C:A	6.78519e-72	-1.97814	-4.45018e-10	6.84784e-18	-1.2493	-4.45018e-10	1.76157e-18	-0.963779	-4.45018e-10
55636722	chr3:55636722:C:T	8.11453e-72	-2.67169	0.87246	4.83083e-18	-2.62275	1.02453	1.0616e-18	-2.47809	1.00788
55636779	chr3:55636779:G:A	2.60803e-71	-1.07932e-09	-0.631704	1.68988e-17	-1.07932e-09	-0.345994	3.25077e-18	-1.07932e-09	-0.351095
55636892	chr3:55636892:A:C	4.93836e-72	-1.33023	-0.965622	1.22271e-17	-0.87231	0.20273	2.05774e-17	1.33836	0.155844
55637015	chr3:55637015:T:G	1.08495e-71	-2.37912	0.870358	6.28522e-18	-2.30247	0.967438	1.51501e-18	-2.06129	0.946728
55637357	chr3:55637357:A:G	1.13216e-72	-2.63846	-1.1303	7.63198e-19	-2.33145	-1.11202	1.78688e-19	-2.15909	-1.09301
55637537	chr3:55637537:C:T	6.38961e-72	-2.03821	-4.45018e-10	4.17829e-18	-1.74333	-4.45018e-10	5.94069e-19	-2.05075	-4.45018e-10
55637558	chr3:55637558:T:C	2.04342e-72	-2.65847	-0.519793	2.51632e-18	-2.40987	0.159431	4.7135e-19	-2.32646	0.0443179
55637731	chr3:55637731:C:T	1.44144e-72	-2.66485	-0.862399	4.51721e-19	-2.68441	-1.28352	8.97195e-20	-2.66753	-1.27352
55638474	chr3:55638474:A:G	3.56052e-70	-1.07932e-09	1.98219	2.51822e-16	-1.07932e-09	2.35549	4.65529e-17	-1.07932e-09	2.3106
55638654	chr3:55638654:C:A	2.11842e-71	-1.07932e-09	-0.839629	9.74672e-18	-1.07932e-09	-0.896305	1.93238e-18	-1.07932e-09	-0.871233
55638727	chr3:55638727:A:G	1.73689e-71	-1.07932e-09	-1.0382	7.9559e-18	-1.07932e-09	-1.09932	1.57577e-18	-1.07932e-09	-1.07524
55639027	chr3:55639027:A:G	1.10691e-71	-1.48873	-4.45018e-10	6.24119e-18	-1.34207	-4.45018e-10	1.08533e-18	-1.4481	-4.45018e-10
55639134	chr3:55639134:T:C	1.06995e-70	-1.07932e-09	0.779896	9.96388e-17	-1.07932e-09	1.42832	1.7581e-17	-1.07932e-09	1.33683
55639387	chr3:55639387:A:C	7.58273e-71	-1.07932e-09	0.435572	5.55978e-17	-1.07932e-09	0.844908	9.9289e-18	-1.07932e-09	0.765464
55639847	chr3:55639847:C:T	5.9345e-72	-2.1121	-4.45018e-10	5.44139e-18	-1.4792	-4.45018e-10	1.39512e-18	-1.197	-4.45018e-10
55639856	chr3:55639856:C:T	2.0188e-71	-1.07932e-09	-0.8878	9.32903e-18	-1.07932e-09	-0.940105	1.84831e-18	-1.07932e-09	-0.915713
55640171	chr3:55640171:A:G	1.16248e-71	-1.07932e-09	-1.43974	5.55304e-18	-1.07932e-09	-1.45889	1.07817e-18	-1.07932e-09	-1.45472
55640206	chr3:55640206:C:T	1.25576e-71	-1.07932e-09	-1.36256	6.67597e-18	-1.07932e-09	-1.27472	1.26054e-18	-1.07932e-09	-1.29845
55640240	chr3:55640240:C:A	5.7135e-72	-2.15005	-4.45018e-10	5.11377e-18	-1.5413	-4.45018e-10	1.30472e-18	-1.264	-4.45018e-10
55640358	chr3:55640358:C:A	2.92338e-72	-1.46817	-1.35197	1.03069e-17	-0.114662	-0.725765	5.59402e-18	0.954425	-0.762712
55640550	chr3:55640550:A:G	1.18177e-71	-1.07932e-09	-1.42329	5.94427e-18	-1.07932e-09	-1.39081	1.13898e-18	-1.07932e-09	-1.39985
55640634	chr3:55640634:G:A	1.90866e-71	-1.07932e-09	-0.943897	8.67897e-18	-1.07932e-09	-1.01233	1.72481e-18	-1.07932e-09	-0.98487
55640701	chr3:55640701:G:A	1.87575e-71	-1.07932e-09	-0.96129	8.64971e-18	-1.07932e-09	-1.01571	1.70297e-18	-1.07932e-09	-0.99761
55640786	chr3:55640786:A:G	1.37007e-71	-1.07932e-09	-1.27544	7.55685e-18	-1.07932e-09	-1.15078	1.45295e-18	-1.07932e-09	-1.15639
55640789	chr3:55640789:AG:A	3.5498e-71	-1.07932e-09	-0.32341	2.29571e-17	-1.07932e-09	-0.0396091	4.24487e-18	-1.07932e-09	-0.0842739
55640805	chr3:55640805:T:A	3.38387e-72	-2.67386	-4.45018e-10	2.15757e-18	-2.40425	-4.45018e-10	4.66276e-19	-2.29296	-4.45018e-10
55640895	chr3:55640895:G:C	1.14121e-71	-1.07932e-09	-1.45821	5.51381e-18	-1.07932e-09	-1.46598	1.06708e-18	-1.07932e-09	-1.46506
55640983	chr3:55640983:C:T	1.37817e-71	-1.07932e-09	-1.26955	7.34288e-18	-1.07932e-09	-1.17951	1.41745e-18	-1.07932e-09	-1.18113
55641729	chr3:55641729:C:T	1.26359e-71	-1.07932e-09	-1.35635	5.73955e-18	-1.07932e-09	-1.42585	1.11446e-18	-1.07932e-09	-1.42161
55642011	chr3:55642011:G:A	1.14589e-71	-1.07932e-09	-1.45412	5.66647e-18	-1.07932e-09	-1.43867	1.09147e-18	-1.07932e-09	-1.44246
55642195	chr3:55642195:C:CAT	7.34985e-72	-1.89821	-4.45018e-10	7.56907e-18	-1.14917	-4.45018e-10	2.0033e-18	-0.835192	-4.45018e-10
55642586	chr3:55642586:A:C	1.46939e-71	-1.07932e-09	-1.20545	6.4304e-18	-1.07932e-09	-1.3122	1.27502e-18	-1.07932e-09	-1.28703
55642831	chr3:55642831:T:G	1.1381e-71	-1.07932e-09	-1.46094	5.51364e-18	-1.07932e-09	-1.46601	1.06619e-18	-1.07932e-09	-1.4659
55642992	chr3:55642992:G:A	1.23551e-71	-1.07932e-09	-1.37882	6.35308e-18	-1.07932e-09	-1.3243	1.21796e-18	-1.07932e-09	-1.33281
55643005	chr3:55643005:C:T	9.44241e-73	-2.65853	-1.29173	9.06615e-19	-2.66269	-0.608581	1.81095e-19	-2.58706	-0.651662
55643238	chr3:55643238:T:A	1.00653e-72	-2.53372	-1.35265	1.65235e-18	-1.67765	-0.993386	4.80809e-19	-1.28808	-0.974196
55643709	chr3:55643709:C:T	1.17051e-71	-1.07932e-09	-1.43286	5.67386e-18	-1.07932e-09	-1.43737	1.10418e-18	-1.07932e-09	-1.43088
55644550	chr3:55644550:C:T	9.21976e-73	-2.67214	-1.30198	9.42031e-19	-1.767	-1.46595	5.28772e-19	-0.701146	-1.46604
55644564	chr3:55644564:T:C	1.14386e-71	-1.07932e-09	-1.45589	5.72121e-18	-1.07932e-09	-1.42906	1.10486e-18	-1.07932e-09	-1.43026
55644855	chr3:55644855:C:G	1.20474e-71	-1.07932e-09	-1.40404	5.69558e-18	-1.07932e-09	-1.43355	1.10747e-18	-1.07932e-09	-1.42791
55645025	chr3:55645025:T:C	1.19425e-71	-1.07932e-09	-1.41279	5.70478e-18	-1.07932e-09	-1.43193	1.11516e-18	-1.07932e-09	-1.42099
55645029	chr3:55645029:C:T	5.61006e-72	-2.16833	-4.45018e-10	5.13489e-18	-1.53718	-4.45018e-10	1.30882e-18	-1.26086	-4.45018e-10
55645266	chr3:55645266:A:G	1.24871e-71	-1.07932e-09	-1.36819	6.6113e-18	-1.07932e-09	-1.28446	1.24813e-18	-1.07932e-09	-1.30834
55645271	chr3:55645271:G:A	1.36356e-71	-1.07932e-09	-1.2802	7.19973e-18	-1.07932e-09	-1.19919	1.37694e-18	-1.07932e-09	-1.21012
55645289	chr3:55645289:G:A	1.24873e-71	-1.07932e-09	-1.36817	6.60693e-18	-1.07932e-09	-1.28512	1.24597e-18	-1.07932e-09	-1.31007
55645347	chr3:55645347:G:A	1.6999e-71	-1.07932e-09	-1.05973	1.06315e-17	-1.07932e-09	-0.809413	1.97593e-18	-1.07932e-09	-0.848948
55645428	chr3:55645428:C:T	1.33835e-71	-1.07932e-09	-1.29886	7.07645e-18	-1.07932e-09	-1.21646	1.36683e-18	-1.07932e-09	-1.21749
55645780	chr3:55645780:C:G	8.49198e-73	-2.67872	-1.37763	9.27542e-19	-1.80255	-1.44591	5.04481e-19	-0.766615	-1.4476
55645813	chr3:55645813:G:A	8.56008e-73	-2.6124	-1.43596	6.30746e-19	-2.67564	-0.958448	1.2758e-19	-2.5952	-0.993793
55645830	chr3:55645830:C:T	1.22457e-71	-1.07932e-09	-1.38771	6.43652e-18	-1.07932e-09	-1.31125	1.21585e-18	-1.07932e-09	-1.33455
55645886	chr3:55645886:T:G	1.15251e-71	-1.07932e-09	-1.44836	5.55885e-18	-1.07932e-09	-1.45784	1.08092e-18	-1.07932e-09	-1.45217
55646178	chr3:55646178:T:C	1.3626e-72	-2.68468	-0.898814	7.3697e-19	-2.49631	-0.982137	1.67434e-19	-2.36956	-0.947588
55647048	chr3:55647048:G:A	1.73145e-70	-1.07932e-09	1.26124	2.02797e-16	-1.07932e-09	2.13897	4.09828e-17	-1.07932e-09	2.18317
55647178	chr3:55647178:C:A	1.25013e-71	-1.07932e-09	-1.36705	6.89619e-18	-1.07932e-09	-1.24227	1.29058e-18	-1.07932e-09	-1.2749
55647188	chr3:55647188:C:G	1.22323e-71	-1.07932e-09	-1.3888	6.55313e-18	-1.07932e-09	-1.29329	1.23403e-18	-1.07932e-09	-1.3197
55647773	chr3:55647773:T:C	3.42525e-71	-1.07932e-09	-0.359128	2.28087e-17	-1.07932e-09	-0.0460922	4.34862e-18	-1.07932e-09	-0.0601274
55648566	chr3:55648566:C:A	1.93287e-71	-1.07932e-09	-0.931297	1.1891e-17	-1.07932e-09	-0.697453	2.28537e-18	-1.07932e-09	-0.703456
55648698	chr3:55648698:C:T	9.89471e-73	-2.67616	-1.22731	6.06702e-19	-2.38656	-1.28639	1.39597e-19	-2.23414	-1.26485
55648728	chr3:55648728:G:A	6.23872e-71	-1.07932e-09	0.240474	6.20269e-17	-1.07932e-09	0.954332	1.2038e-17	-1.07932e-09	0.958081
55648986	chr3:55648986:G:A	9.36779e-73	-2.66554	-1.29266	6.06315e-19	-2.3325	-1.3411	1.41619e-19	-2.16164	-1.32296
55649898	chr3:55649898:G:A	8.71465e-73	-2.67915	-1.35132	5.36391e-19	-2.40491	-1.39122	1.22433e-19	-2.25372	-1.37646
55650719	chr3:55650719:A:G	1.11983e-70	-1.07932e-09	0.825458	1.21681e-16	-1.07932e-09	1.62817	2.37996e-17	-1.07932e-09	1.63968
55650848	chr3:55650848:TTTTC:T	7.60411e-72	-1.8642	-4.45018e-10	7.95238e-18	-1.09977	-4.45018e-10	2.13775e-18	-0.770234	-4.45018e-10
55651140	chr3:55651140:C:T	1.16477e-71	-1.07932e-09	-1.43778	5.88925e-18	-1.07932e-09	-1.40011	1.12989e-18	-1.07932e-09	-1.40787
55651232	chr3:55651232:T:C	7.50069e-72	-1.87789	-4.45018e-10	7.88503e-18	-1.10827	-4.45018e-10	2.12614e-18	-0.775679	-4.45018e-10
55651986	chr3:55651986:C:T	7.76546e-73	-2.68285	-1.46294	4.25058e-19	-2.56303	-1.46574	8.88119e-20	-2.48565	-1.46558
55651987	chr3:55651987:A:G	2.22358e-71	-1.07932e-09	-0.791183	1.32278e-17	-1.07932e-09	-0.590916	2.70981e-18	-1.07932e-09	-0.533108
55652012	chr3:55652012:T:A	1.14509e-71	-1.07932e-09	-1.45482	5.51332e-18	-1.07932e-09	-1.46607	1.06607e-18	-1.07932e-09	-1.46601
55652186	chr3:55652186:T:G	1.15559e-71	-1.07932e-09	-1.44569	5.52538e-18	-1.07932e-09	-1.46388	1.07032e-18	-1.07932e-09	-1.46202
55652785	chr3:55652785:G:A	3.72322e-72	-2.5783	-4.45018e-10	1.78042e-18	-2.59639	-4.45018e-10	3.19799e-19	-2.67005	-4.45018e-10
55653427	chr3:55653427:A:G	7.6814e-71	-1.07932e-09	0.448502	3.42666e-17	-1.07932e-09	0.360936	6.87751e-18	-1.07932e-09	0.398271
55653462	chr3:55653462:C:T	1.20731e-71	-1.07932e-09	-1.40191	5.62565e-18	-1.07932e-09	-1.4459	1.09527e-18	-1.07932e-09	-1.43898
55653471	chr3:55653471:A:G	6.76909e-71	-1.07932e-09	0.322066	4.46242e-17	-1.07932e-09	0.625041	8.80304e-18	-1.07932e-09	0.645111
55653694	chr3:55653694:G:T	1.26221e-72	-2.26527	-1.39475	5.51897e-19	-2.63393	-1.1337	1.04766e-19	-2.63958	-1.14643
55654783	chr3:55654783:G:C	4.83884e-72	-2.31621	-4.45018e-10	3.51868e-18	-1.91515	-4.45018e-10	7.50371e-19	-1.81717	-4.45018e-10
55655090	chr3:55655090:GAC:G	2.33236e-72	-1.87052	-1.17548	8.05864e-19	-1.98339	-1.40569	1.81004e-19	-1.84133	-1.39789
55655241	chr3:55655241:GC:G	2.16505e-72	-2.05462	-1.06583	8.00697e-19	-2.3049	-1.09061	1.92914e-19	-2.09029	-1.0852
55655324	chr3:55655324:T:C	4.31657e-72	-2.03011	-0.40032	1.71425e-18	-1.88463	-0.749634	4.0688e-19	-1.71801	-0.711209
55655355	chr3:55655355:C:G	3.42724e-72	-1.72818	-0.932955	1.01639e-18	-2.17461	-0.982364	2.40059e-19	-1.98059	-0.976263
55655568	chr3:55655568:C:G	4.28455e-72	-2.43787	-4.45018e-10	2.26306e-18	-2.35652	-4.45018e-10	5.52376e-19	-2.12351	-4.45018e-10
55655650	chr3:55655650:G:A	1.4119e-71	-1.07932e-09	-1.24537	8.68714e-18	-1.07932e-09	-1.01139	1.68132e-18	-1.07932e-09	-1.0104
55655659	chr3:55655659:G:A	1.53205e-71	-1.07932e-09	-1.16369	6.83989e-18	-1.07932e-09	-1.25046	1.33795e-18	-1.07932e-09	-1.23885
55655841	chr3:55655841:G:A	1.13318e-71	-1.07932e-09	-1.46527	5.5616e-18	-1.07932e-09	-1.45735	1.07319e-18	-1.07932e-09	-1.45935
55655936	chr3:55655936:C:A	2.23982e-72	-1.69428	-1.39221	6.83902e-19	-2.41504	-1.13813	1.32757e-19	-2.39853	-1.15068
55656160	chr3:55656160:G:A	3.34921e-72	-2.68416	-4.45018e-10	1.64724e-18	-2.67414	-4.45018e-10	3.38479e-19	-2.61328	-4.45018e-10
55656961	chr3:55656961:C:T	2.98876e-72	-2.36354	-0.434484	6.7515e-19	-2.62305	-0.943008	1.32328e-19	-2.61775	-0.934711
55657369	chr3:55657369:T:C	8.75078e-72	-0.276362	-1.44738	1.46573e-18	-1.39509	-1.39579	2.01788e-19	-1.73081	-1.39972
55658355	chr3:55658355:C:A	4.75425e-72	-2.33385	-4.45018e-10	2.06428e-18	-2.44845	-4.45018e-10	3.1699e-19	-2.67887	-4.45018e-10
55658934	chr3:55658934:C:T	1.31338e-71	-1.07932e-09	-1.3177	6.06274e-18	-1.07932e-09	-1.37107	1.18025e-18	-1.07932e-09	-1.36426
55659263	chr3:55659263:A:G	2.5353e-72	-1.81745	-1.14513	6.51675e-19	-2.23126	-1.37018	1.17878e-19	-2.30564	-1.36245
55659288	chr3:55659288:C:T	1.25574e-72	-2.36995	-1.29522	7.06335e-19	-2.55387	-0.967031	1.13827e-19	-2.68456	-1.0185
55660033	chr3:55660033:T:C	1.01979e-71	-0.317419	-1.25329	4.25239e-18	-0.39391	-1.33185	1.05416e-18	-0.144031	-1.33321
55660308	chr3:55660308:T:G	2.04824e-72	-1.90971	-1.26619	1.12968e-18	-2.31036	-0.740935	2.13142e-19	-2.30418	-0.771603
55660710	chr3:55660710:C:T	1.63842e-72	-2.68245	-0.716706	9.97763e-19	-2.46573	-0.709748	2.14637e-19	-2.3422	-0.726593
55661197	chr3:55661197:C:T	1.18405e-71	-1.42136	-4.45018e-10	1.40065e-17	-0.533715	-4.45018e-10	4.39452e-18	-0.0496278	-4.45018e-10
55661615	chr3:55661615:T:C	8.62884e-71	-1.07932e-09	0.56481	3.7863e-17	-1.07932e-09	0.460739	7.63374e-18	-1.07932e-09	0.502591
55661997	chr3:55661997:A:G	2.18364e-71	-1.07932e-09	-0.80931	1.00103e-17	-1.07932e-09	-0.869621	1.97349e-18	-1.07932e-09	-0.850183
55662265	chr3:55662265:C:A	8.62187e-72	-1.73858	-4.45018e-10	1.79688e-18	-2.58719	-4.45018e-10	1.28862e-18	-1.27642	-4.45018e-10
55662424	chr3:55662424:C:T	1.13237e-71	-1.07932e-09	-1.46599	5.55195e-18	-1.07932e-09	-1.45909	1.07683e-18	-1.07932e-09	-1.45597
55663576	chr3:55663576:C:T	3.42365e-72	-2.66218	-4.45018e-10	1.7034e-18	-2.64061	-4.45018e-10	3.16087e-19	-2.68172	-4.45018e-10
55663764	chr3:55663764:A:G	1.27257e-71	-1.07932e-09	-1.34926	5.8119e-18	-1.07932e-09	-1.41333	1.13388e-18	-1.07932e-09	-1.40434
55663952	chr3:55663952:C:T	9.85237e-73	-2.47837	-1.42939	6.21627e-19	-2.23931	-1.40934	1.31709e-19	-2.13111	-1.42604
55664023	chr3:55664023:T:C	6.97421e-70	-1.07932e-09	2.6545	5.31887e-16	-1.07932e-09	3.10319	9.7469e-17	-1.07932e-09	3.04955
55664081	chr3:55664081:A:C	3.35425e-72	-2.68266	-4.45018e-10	1.63255e-18	-2.68309	-4.45018e-10	3.28438e-19	-2.64339	-4.45018e-10
55664148	chr3:55664148:T:C	1.67788e-72	-1.96357	-1.41178	9.05914e-19	-2.25724	-1.0148	1.80437e-19	-2.19956	-1.04279
55664592	chr3:55664592:C:T	1.81889e-71	-1.07932e-09	-0.992076	1.40275e-17	-1.07932e-09	-0.532213	2.57519e-18	-1.07932e-09	-0.584064
55665212	chr3:55665212:A:G	3.44468e-72	-1.19005	-1.466	8.75734e-19	-1.83991	-1.46602	1.59569e-19	-1.89937	-1.46589
55665303	chr3:55665303:T:A	9.96513e-72	-0.524847	-1.06895	5.54872e-18	-0.251801	-1.20787	1.66674e-18	0.191144	-1.21026
55665748	chr3:55665748:T:A	1.28185e-71	-1.07932e-09	-1.342	6.89983e-18	-1.07932e-09	-1.24174	1.35865e-18	-1.07932e-09	-1.2235
55665852	chr3:55665852:T:C	2.89497e-72	-2.23047	-0.599446	7.82113e-19	-2.56005	-0.858947	1.52174e-19	-2.55038	-0.862338
55665978	chr3:55665978:T:C	1.14035e-71	-1.07932e-09	-1.45897	5.51323e-18	-1.07932e-09	-1.46609	1.06604e-18	-1.07932e-09	-1.46603
55666055	chr3:55666055:G:A	3.82208e-72	-2.24608	-0.306015	1.22766e-18	-2.15287	-0.815261	2.68883e-19	-2.04909	-0.794379
55666294	chr3:55666294:C:T	1.35607e-72	-2.28696	-1.30133	1.8107e-18	-1.49083	-1.08869	1.24879e-18	-0.197076	-1.11073
55666317	chr3:55666317:C:T	1.4523e-71	-1.07932e-09	-1.21715	7.56849e-18	-1.07932e-09	-1.14924	1.446e-18	-1.07932e-09	-1.16118
55666484	chr3:55666484:G:A	5.89947e-72	-1.60431	-0.513716	1.15726e-18	-2.27837	-0.748808	2.1714e-19	-2.30169	-0.755505
55666565	chr3:55666565:C:T	2.06565e-71	-1.07932e-09	-0.864854	1.67402e-17	-1.07932e-09	-0.355425	3.0533e-18	-1.07932e-09	-0.413763
55666624	chr3:55666624:T:C	3.96375e-72	-2.26583	-0.24986	1.05175e-18	-2.55326	-0.569519	2.04471e-19	-2.54157	-0.575748
55666691	chr3:55666691:G:T	1.61606e-72	-2.16952	-1.24338	1.17712e-18	-2.381	-0.62917	2.19372e-19	-2.36115	-0.685822
55666797	chr3:55666797:A:G	5.38781e-72	-1.94816	-0.26059	1.23347e-18	-2.41483	-0.548576	2.38268e-19	-2.41069	-0.553653
55666862	chr3:55666862:T:G	4.32263e-72	-1.95973	-0.469293	1.02489e-18	-2.41426	-0.734398	1.97099e-19	-2.41465	-0.739386
55666929	chr3:55666929:AAT:A	9.25835e-73	-2.53815	-1.4318	4.15625e-19	-2.68123	-1.36998	8.02603e-20	-2.67164	-1.38083
55666961	chr3:55666961:T:C	1.35178e-71	-1.07932e-09	-1.28888	7.0903e-18	-1.07932e-09	-1.21451	1.36878e-18	-1.07932e-09	-1.21607
55667730	chr3:55667730:C:T	8.87001e-73	-2.54673	-1.46606	6.22769e-19	-2.29806	-1.34875	1.37897e-19	-2.14285	-1.36839
55667790	chr3:55667790:A:C	7.15975e-72	-2.34117	0.416764	1.7907e-18	-2.64895	0.0583207	3.43173e-19	-2.66342	0.0639159
55667808	chr3:55667808:A:G	7.45256e-72	-2.32852	0.444193	1.83432e-18	-2.64546	0.0788949	3.49831e-19	-2.66092	0.0806226
55667987	chr3:55667987:C:T	5.9819e-71	-1.07932e-09	0.198438	3.39074e-17	-1.07932e-09	0.350398	6.517e-18	-1.07932e-09	0.344429
55668261	chr3:55668261:G:A	1.13643e-71	-1.07932e-09	-1.46241	5.52373e-18	-1.07932e-09	-1.46418	1.06718e-18	-1.07932e-09	-1.46496
55668342	chr3:55668342:T:C	1.07577e-70	-1.07932e-09	0.78532	1.42819e-16	-1.07932e-09	1.78834	2.49009e-17	-1.07932e-09	1.68492
55668429	chr3:55668429:G:A	3.34784e-72	-2.68457	-4.45018e-10	2.17218e-18	-2.3975	-4.45018e-10	5.11847e-19	-2.19972	-4.45018e-10
55668895	chr3:55668895:G:T	1.10613e-72	-2.67997	-1.11205	6.00419e-19	-2.5551	-1.12826	1.27529e-19	-2.44294	-1.14646
55668970	chr3:55668970:A:G	1.38039e-71	-1.07932e-09	-1.26793	7.35952e-18	-1.07932e-09	-1.17724	1.42309e-18	-1.07932e-09	-1.17716
55669073	chr3:55669073:T:C	2.35336e-72	-2.30838	-0.728665	6.80499e-19	-2.58749	-0.970674	1.33894e-19	-2.56962	-0.97107
55669245	chr3:55669245:T:C	8.17585e-73	-2.67764	-1.41665	4.98057e-19	-2.56642	-1.30386	9.68906e-20	-2.53998	-1.32418
55669575	chr3:55669575:T:G	1.98066e-72	-2.4631	-0.746359	6.16694e-19	-2.67499	-0.981625	1.19417e-19	-2.67991	-0.975211
55670051	chr3:55670051:A:G	1.94057e-72	-2.47218	-0.757718	6.09783e-19	-2.67739	-0.9905	1.18112e-19	-2.68112	-0.98499
55670373	chr3:55670373:T:C	1.97464e-72	-2.46835	-0.744148	6.1757e-19	-2.67634	-0.978858	1.19599e-19	-2.68101	-0.972579
55670610	chr3:55670610:G:C	1.82096e-70	-1.07932e-09	1.31165	6.71734e-17	-1.07932e-09	1.03404	1.28165e-17	-1.07932e-09	1.02075
55670838	chr3:55670838:A:G	1.71099e-72	-2.63917	-0.716643	3.3186e-18	-2.658	0.684307	5.49145e-19	-2.67397	0.544593
55672026	chr3:55672026:C:T	1.18755e-71	-1.07932e-09	-1.41841	5.62676e-18	-1.07932e-09	-1.4457	1.08999e-18	-1.07932e-09	-1.44382
55672403	chr3:55672403:G:T	2.62526e-71	-1.07932e-09	-0.625119	1.30993e-17	-1.07932e-09	-0.600676	2.45393e-18	-1.07932e-09	-0.632295
55673307	chr3:55673307:G:A	7.72399e-72	-1.84855	-4.45018e-10	3.5209e-18	-1.91452	-4.45018e-10	5.67537e-19	-2.09644	-4.45018e-10
55673323	chr3:55673323:G:A	1.56386e-71	-1.14315	-4.45018e-10	2.1397e-17	-0.109987	-4.45018e-10	6.69063e-18	0.370722	-4.45018e-10
55673324	chr3:55673324:C:T	7.75388e-71	-1.07932e-09	0.457892	9.59874e-17	-1.07932e-09	1.39098	1.66487e-17	-1.07932e-09	1.28235
55673505	chr3:55673505:C:T	3.69557e-72	-2.58575	-4.45018e-10	2.54073e-18	-2.24078	-4.45018e-10	5.62109e-19	-2.10605	-4.45018e-10
55674176	chr3:55674176:C:T	1.36345e-71	-1.07932e-09	-1.28028	7.14658e-18	-1.07932e-09	-1.2066	1.38565e-18	-1.07932e-09	-1.20381
55674540	chr3:55674540:A:C	1.79088e-71	-1.07932e-09	-1.00759	1.01113e-17	-1.07932e-09	-0.859585	1.92137e-18	-1.07932e-09	-0.87695
55674582	chr3:55674582:C:G	1.43416e-71	-1.07932e-09	-1.22972	8.53125e-18	-1.07932e-09	-1.0295	1.62527e-18	-1.07932e-09	-1.04431
55674665	chr3:55674665:C:T	8.01163e-73	-2.66094	-1.45364	5.20596e-19	-2.6602	-1.16582	9.52144e-20	-2.67379	-1.20782
55674792	chr3:55674792:C:T	1.20133e-71	-1.07932e-09	-1.40687	5.67187e-18	-1.07932e-09	-1.43772	1.10025e-18	-1.07932e-09	-1.43445
55674891	chr3:55674891:A:G	5.53826e-71	-1.07932e-09	0.121379	6.47628e-17	-1.07932e-09	0.997495	1.14977e-17	-1.07932e-09	0.912162
55675395	chr3:55675395:T:A	1.98306e-71	-1.07932e-09	-0.905659	1.18484e-17	-1.07932e-09	-0.701042	2.31258e-18	-1.07932e-09	-0.691621
55676409	chr3:55676409:G:A	1.71014e-71	-1.07932e-09	-1.05373	9.5563e-18	-1.07932e-09	-0.916035	1.8176e-18	-1.07932e-09	-0.932469
55676427	chr3:55676427:C:T	1.0739e-72	-2.40325	-1.41834	4.43367e-19	-2.68461	-1.30198	8.45383e-20	-2.68084	-1.3197
55676634	chr3:55676634:CA:C	8.27108e-73	-2.67826	-1.40444	5.34391e-19	-2.41294	-1.38692	1.17588e-19	-2.26979	-1.40077
55676829	chr3:55676829:T:C	1.04509e-71	-1.5462	-4.45018e-10	8.25662e-17	1.24036	-4.45018e-10	2.60875e-16	4.03405	-4.45018e-10
55676989	chr3:55676989:C:T	1.24698e-71	-1.07932e-09	-1.36958	5.78685e-18	-1.07932e-09	-1.41765	1.11437e-18	-1.07932e-09	-1.42169
55677342	chr3:55677342:T:C	1.30429e-72	-2.63394	-0.993285	9.25629e-19	-2.5033	-0.747215	3.28852e-19	-1.84668	-0.795458
55677476	chr3:55677476:C:A	8.09559e-73	-2.65924	-1.44491	5.12166e-19	-2.68141	-1.16094	9.48225e-20	-2.68455	-1.20118
55677769	chr3:55677769:A:T	2.50008e-70	-1.07932e-09	1.62861	1.73764e-16	-1.07932e-09	1.98446	3.26181e-17	-1.07932e-09	1.95488
55678152	chr3:55678152:T:C	2.81644e-71	-1.07932e-09	-0.554828	1.3108e-17	-1.07932e-09	-0.600014	2.57138e-18	-1.07932e-09	-0.585544
55678510	chr3:55678510:C:T	1.34893e-71	-1.07932e-09	-1.29099	7.06447e-18	-1.07932e-09	-1.21816	1.37019e-18	-1.07932e-09	-1.21504
55679897	chr3:55679897:C:A	1.47887e-71	-1.07932e-09	-1.19902	1.03876e-17	-1.07932e-09	-0.832627	1.92682e-18	-1.07932e-09	-0.874116
55680827	chr3:55680827:G:C	3.66174e-72	-2.59495	-4.45018e-10	4.18398e-18	-1.74197	-4.45018e-10	4.4999e-18	-0.0259299	-4.45018e-10
55681159	chr3:55681159:T:G	4.2792e-71	-1.07932e-09	-0.136535	3.31244e-17	-1.07932e-09	0.327035	6.24115e-18	-1.07932e-09	0.301178
55682226	chr3:55682226:T:C	1.46501e-71	-1.07932e-09	-1.20844	8.21204e-18	-1.07932e-09	-1.06763	1.65073e-18	-1.07932e-09	-1.02877
55682623	chr3:55682623:T:C	1.26924e-72	-2.66054	-0.993927	1.06944e-18	-2.38397	-0.722133	4.71513e-19	-1.57799	-0.703806
55682784	chr3:55682784:A:G	2.10978e-70	-1.07932e-09	1.45887	7.74616e-17	-1.07932e-09	1.17655	1.47834e-17	-1.07932e-09	1.16352
55682817	chr3:55682817:A:G	5.90016e-72	-0.652667	-1.46524	2.33551e-17	0.963503	-0.985922	9.86013e-17	4.07168	-1.01058
55683011	chr3:55683011:T:C	1.1412e-71	-1.07932e-09	-1.45822	5.77028e-18	-1.07932e-09	-1.42052	1.10714e-18	-1.07932e-09	-1.4282
55683090	chr3:55683090:C:G	1.14219e-72	-2.30106	-1.45887	5.72575e-19	-2.60975	-1.12109	1.04339e-19	-2.62753	-1.16257
55683490	chr3:55683490:A:G	1.14968e-71	-1.07932e-09	-1.45082	5.52074e-18	-1.07932e-09	-1.46473	1.07006e-18	-1.07932e-09	-1.46227
55685524	chr3:55685524:C:A	7.82027e-73	-2.67965	-1.4591	4.33315e-19	-2.5538	-1.45573	9.33468e-20	-2.44794	-1.45348
55685536	chr3:55685536:T:C	1.47393e-71	-1.07932e-09	-1.20237	8.13115e-18	-1.07932e-09	-1.07753	1.56619e-18	-1.07932e-09	-1.08134
55685799	chr3:55685799:C:T	7.77648e-73	-2.68013	-1.46424	4.44217e-19	-2.52339	-1.46129	9.82985e-20	-2.38564	-1.46409
55685809	chr3:55685809:G:A	1.22477e-71	-1.07932e-09	-1.38755	6.97134e-18	-1.07932e-09	-1.23143	1.30556e-18	-1.07932e-09	-1.26335
55686336	chr3:55686336:T:C	1.46652e-71	-1.20741	-4.45018e-10	1.83561e-17	-0.263273	-4.45018e-10	5.26116e-18	0.130366	-4.45018e-10
55686434	chr3:55686434:T:C	6.52599e-72	-2.11185	0.0947519	9.00178e-18	-1.35858	0.382764	7.33006e-18	0.0480895	0.413908
55686732	chr3:55686732:G:A	3.58453e-71	-0.313674	-4.45018e-10	4.10983e-18	-1.75985	-4.45018e-10	5.83677e-19	-2.06839	-4.45018e-10
55687661	chr3:55687661:G:A	1.78114e-69	-1.07932e-09	3.59212	1.2189e-15	-1.07932e-09	3.93247	2.25694e-16	-1.07932e-09	3.88919
55687868	chr3:55687868:G:A	7.77736e-71	-1.07932e-09	0.460917	6.92921e-17	-1.07932e-09	1.0651	1.24945e-17	-1.07932e-09	0.995299
55688207	chr3:55688207:T:C	8.95482e-73	-2.53772	-1.46556	4.58958e-19	-2.66844	-1.28359	8.6943e-20	-2.66079	-1.3117
55688328	chr3:55688328:G:A	1.3039e-71	-1.07932e-09	-1.32494	6.788e-18	-1.07932e-09	-1.25808	1.31483e-18	-1.07932e-09	-1.25628
55688341	chr3:55688341:C:A	1.17516e-71	-1.07932e-09	-1.42889	5.61592e-18	-1.07932e-09	-1.44763	1.08789e-18	-1.07932e-09	-1.44575
55688759	chr3:55688759:TGTGCCA:T	2.56191e-71	-1.07932e-09	-0.64955	1.15196e-17	-1.07932e-09	-0.72919	2.27035e-18	-1.07932e-09	-0.710054
55688767	chr3:55688767:G:C	2.55779e-71	-1.07932e-09	-0.651157	1.15025e-17	-1.07932e-09	-0.730673	2.2669e-18	-1.07932e-09	-0.711571
55688882	chr3:55688882:G:T	1.37385e-71	-1.07932e-09	-1.27268	6.04958e-18	-1.07932e-09	-1.37325	1.18525e-18	-1.07932e-09	-1.36003
55689107	chr3:55689107:G:T	2.15269e-71	-1.07932e-09	-0.823584	8.51245e-18	-1.07932e-09	-1.03171	1.69819e-18	-1.07932e-09	-1.00043
55689635	chr3:55689635:A:G	1.13979e-71	-1.07932e-09	-1.45945	5.51667e-18	-1.07932e-09	-1.46546	1.0663e-18	-1.07932e-09	-1.46579
55689740	chr3:55689740:C:A	3.34728e-72	-2.68474	-4.45018e-10	6.30887e-18	-1.33128	-4.45018e-10	7.11199e-18	0.431796	-4.45018e-10
55689784	chr3:55689784:C:T	3.38882e-72	-2.6724	-4.45018e-10	2.02091e-18	-2.46969	-4.45018e-10	4.6898e-19	-2.28718	-4.45018e-10
55690793	chr3:55690793:G:A	3.67591e-71	-1.07932e-09	-0.2885	1.91312e-17	-1.07932e-09	-0.221916	3.87887e-18	-1.07932e-09	-0.174441
55691390	chr3:55691390:C:T	4.33073e-72	-2.42715	-4.45018e-10	1.77738e-18	-2.59809	-4.45018e-10	3.63648e-19	-2.54155	-4.45018e-10
55691841	chr3:55691841:C:T	1.62116e-71	-1.07932e-09	-1.10716	6.90207e-18	-1.07932e-09	-1.24141	1.35986e-18	-1.07932e-09	-1.22261
55692501	chr3:55692501:T:C	3.37956e-72	-2.67514	-4.45018e-10	2.16726e-18	-2.39977	-4.45018e-10	5.48521e-19	-2.13052	-4.45018e-10
55693144	chr3:55693144:G:C	6.69037e-72	-0.633705	-1.35851	3.99999e-17	0.971598	-0.455957	1.24635e-16	3.80085	-0.505439
55693274	chr3:55693274:C:T	3.35682e-72	-2.68189	-4.45018e-10	2.06388e-18	-2.44865	-4.45018e-10	5.10138e-19	-2.20306	-4.45018e-10
55693317	chr3:55693317:T:C	1.60233e-72	-2.16076	-1.26067	3.38703e-18	-0.975939	-0.977344	3.88616e-18	0.856214	-1.02878
55693579	chr3:55693579:G:C	1.51062e-72	-2.16678	-1.31358	2.99823e-18	-0.995534	-1.07968	3.52156e-18	0.854541	-1.12562
55693684	chr3:55693684:A:G	1.39202e-71	-1.07932e-09	-1.25954	6.1049e-18	-1.07932e-09	-1.36414	1.19688e-18	-1.07932e-09	-1.35027
55693923	chr3:55693923:C:G	7.95592e-73	-2.66475	-1.4568	4.31138e-19	-2.56438	-1.45018	9.35375e-20	-2.44385	-1.45553
55695283	chr3:55695283:T:C	6.54483e-72	-2.01421	-4.45018e-10	1.02429e-17	-0.846653	-4.45018e-10	2.7457e-18	-0.519951	-4.45018e-10
55695636	chr3:55695636:T:C	1.70826e-71	-1.07932e-09	-1.05483	9.67305e-18	-1.07932e-09	-0.903893	1.91498e-18	-1.07932e-09	-0.880279
55696322	chr3:55696322:C:A	7.46453e-72	-1.88272	-4.45018e-10	1.71885e-18	-2.63158	-4.45018e-10	1.08665e-18	-1.44689	-4.45018e-10
55696497	chr3:55696497:A:G	1.16532e-71	-1.07932e-09	-1.4373	5.52395e-18	-1.07932e-09	-1.46414	1.06883e-18	-1.07932e-09	-1.46342
55696845	chr3:55696845:T:C	1.14444e-71	-1.07932e-09	-1.45539	6.10571e-18	-1.07932e-09	-1.36401	1.15897e-18	-1.07932e-09	-1.38245
55697117	chr3:55697117:G:A	9.55638e-73	-2.67933	-1.25893	5.62103e-19	-2.55278	-1.19653	1.21757e-19	-2.45376	-1.18195
55698206	chr3:55698206:G:A	1.35246e-71	-1.07932e-09	-1.28838	6.27127e-18	-1.07932e-09	-1.33726	1.22207e-18	-1.07932e-09	-1.32944
55698566	chr3:55698566:T:C	2.30598e-70	-2.17415	3.72194	2.47888e-16	-1.86552	4.20526	6.12509e-17	-1.58177	4.16676
55698660	chr3:55698660:G:A	1.55938e-71	-1.07932e-09	-1.14602	6.79813e-18	-1.07932e-09	-1.25659	1.31086e-18	-1.07932e-09	-1.2593
55699362	chr3:55699362:C:T	3.12351e-72	-2.68306	-0.0708642	2.07572e-18	-2.62554	0.182614	4.48337e-19	-2.47736	0.145162
55699460	chr3:55699460:T:C	1.70131e-71	-1.07932e-09	-1.05891	7.43779e-18	-1.07932e-09	-1.16666	1.46057e-18	-1.07932e-09	-1.15116
55699689	chr3:55699689:A:G	8.42519e-73	-2.60631	-1.45793	7.69502e-19	-2.09991	-1.33534	1.20012e-19	-2.28851	-1.36164
55700089	chr3:55700089:A:G	1.91054e-72	-2.20621	-1.03929	2.19947e-18	-1.74506	-0.639953	4.23503e-19	-1.75938	-0.629799
55700645	chr3:55700645:C:T	1.38348e-72	-2.40543	-1.16285	9.89187e-19	-2.65372	-0.530387	1.75626e-19	-2.66022	-0.609164
55700653	chr3:55700653:C:T	1.44397e-72	-2.63299	-0.892503	2.16143e-18	-1.96311	-0.439357	9.79966e-19	-1.13746	-0.412766
55700748	chr3:55700748:G:A	1.44704e-72	-2.2383	-1.28506	1.89537e-18	-1.06954	-1.46429	7.60071e-19	-0.340031	-1.4643
55701026	chr3:55701026:C:A	3.622e-71	-1.07932e-09	-0.303274	2.42044e-17	-1.07932e-09	0.0132984	5.356e-18	-1.07932e-09	0.148232
55701150	chr3:55701150:A:G	1.57393e-71	-1.07932e-09	-1.13672	6.69614e-18	-1.07932e-09	-1.27171	1.3275e-18	-1.07932e-09	-1.24669
55701476	chr3:55701476:G:A	3.32196e-71	-1.07932e-09	-0.389747	1.97439e-17	-1.07932e-09	-0.190393	3.78633e-18	-1.07932e-09	-0.19859
55701768	chr3:55701768:A:G	1.13381e-71	-1.07932e-09	-1.46472	5.53718e-18	-1.07932e-09	-1.46175	1.06784e-18	-1.07932e-09	-1.46435
55702114	chr3:55702114:G:C	1.19952e-71	-1.07932e-09	-1.40838	5.74364e-18	-1.07932e-09	-1.42514	1.10844e-18	-1.07932e-09	-1.42703
55702544	chr3:55702544:T:C	9.93238e-73	-2.54694	-1.35273	5.00009e-18	-0.111207	-1.45257	1.33346e-18	0.215476	-1.45768
55702579	chr3:55702579:C:T	1.54454e-71	-1.07932e-09	-1.15558	6.65426e-18	-1.07932e-09	-1.27798	1.30179e-18	-1.07932e-09	-1.26624
55702839	chr3:55702839:C:A	1.04466e-72	-2.66193	-1.18726	1.04262e-17	-0.408923	-0.419987	1.51463e-17	1.66368	-0.475903
55702849	chr3:55702849:A:T	8.17873e-73	-2.63493	-1.45901	3.12715e-18	-0.715916	-1.3172	7.95792e-19	-0.428943	-1.32946
55703108	chr3:55703108:C:T	2.03176e-71	-1.07932e-09	-0.881397	1.22991e-17	-1.07932e-09	-0.663709	2.35082e-18	-1.07932e-09	-0.675222
55703156	chr3:55703156:T:C	3.4342e-72	-2.6591	-4.45018e-10	2.66835e-18	-2.19178	-4.45018e-10	3.32685e-19	-2.63055	-4.45018e-10
55703453	chr3:55703453:C:T	3.54299e-72	-2.62792	-4.45018e-10	1.64125e-18	-2.67778	-4.45018e-10	3.19751e-19	-2.6702	-4.45018e-10
55703909	chr3:55703909:G:A	1.13411e-71	-1.07932e-09	-1.46446	5.51673e-18	-1.07932e-09	-1.46545	1.06885e-18	-1.07932e-09	-1.4634
55704272	chr3:55704272:A:T	1.25612e-72	-2.64973	-1.01513	9.08173e-19	-2.65816	-0.611391	1.67516e-19	-2.67285	-0.643818
55704318	chr3:55704318:ACTTTG:A	3.47688e-72	-2.64675	-4.45018e-10	1.63458e-18	-2.68185	-4.45018e-10	3.22468e-19	-2.66174	-4.45018e-10
55704353	chr3:55704353:G:A	2.89486e-72	-2.62741	-0.202544	5.15405e-18	-2.61419	1.08074	8.74563e-19	-2.647	0.982985
55704373	chr3:55704373:G:A	1.46619e-71	-1.07932e-09	-1.20763	8.39925e-18	-1.07932e-09	-1.04509	1.61098e-18	-1.07932e-09	-1.05314
55704481	chr3:55704481:T:G	8.4691e-73	-2.60587	-1.45318	3.51134e-18	-0.605102	-1.31214	8.46115e-19	-0.372909	-1.32418
55704530	chr3:55704530:G:A	1.28686e-71	-1.07932e-09	-1.3381	7.45221e-18	-1.07932e-09	-1.16473	1.39539e-18	-1.07932e-09	-1.19681
55704719	chr3:55704719:T:C	1.09379e-72	-2.55316	-1.25008	3.04064e-18	-0.764286	-1.29688	6.46389e-19	-0.660987	-1.30535
55704749	chr3:55704749:T:C	9.58214e-73	-2.53757	-1.398	1.20098e-18	-1.55712	-1.43297	2.0428e-19	-1.67015	-1.4481
55704836	chr3:55704836:A:G	8.305e-73	-2.62118	-1.45743	3.13003e-18	-0.703851	-1.32834	7.57395e-19	-0.468071	-1.33979
55704886	chr3:55704886:G:C	2.69159e-72	-2.18446	-0.718292	5.76057e-18	-1.98441	0.562213	5.86399e-19	-2.53926	0.475517
55705663	chr3:55705663:G:A	8.19328e-73	-2.63432	-1.45784	2.97807e-18	-0.763722	-1.31824	7.09039e-19	-0.542337	-1.33149
55705738	chr3:55705738:G:A	1.31367e-71	-1.07932e-09	-1.31748	6.1495e-18	-1.07932e-09	-1.35687	1.19201e-18	-1.07932e-09	-1.35434
55706198	chr3:55706198:C:T	1.18144e-71	-1.07932e-09	-1.42356	6.0856e-18	-1.07932e-09	-1.36731	1.17671e-18	-1.07932e-09	-1.36727
55706240	chr3:55706240:C:T	8.27465e-73	-2.63332	-1.44895	3.08164e-18	-0.761357	-1.28642	7.32097e-19	-0.540893	-1.30093
55706258	chr3:55706258:T:C	1.3213e-71	-1.07932e-09	-1.31168	8.02561e-18	-1.07932e-09	-1.0906	1.4767e-18	-1.07932e-09	-1.14017
55706327	chr3:55706327:A:C	8.11037e-73	-2.652	-1.45033	2.7051e-18	-0.888926	-1.28917	6.40494e-19	-0.671504	-1.304
55706362	chr3:55706362:TTTTG:T	8.40014e-73	-2.67249	-1.39473	5.6834e-19	-2.41009	-1.32818	1.41689e-19	-2.15599	-1.32811
55706505	chr3:55706505:C:T	2.79091e-72	-2.66961	-0.196908	4.92123e-18	-2.66504	1.08537	9.41779e-19	-2.5794	0.989425
55706596	chr3:55706596:G:C	8.58648e-73	-2.58419	-1.46109	3.79091e-18	-0.505547	-1.33508	9.64683e-19	-0.218567	-1.34737
55706696	chr3:55706696:G:A	8.35589e-73	-2.62478	-1.44773	3.27221e-18	-0.705742	-1.28203	7.83336e-19	-0.477329	-1.29685
55706794	chr3:55706794:G:A	1.7239e-71	-1.07932e-09	-1.04571	6.75317e-18	-1.07932e-09	-1.26322	1.31725e-18	-1.07932e-09	-1.25444
55707043	chr3:55707043:C:T	1.37848e-71	-1.07932e-09	-1.26932	6.07227e-18	-1.07932e-09	-1.3695	1.18599e-18	-1.07932e-09	-1.3594
55707113	chr3:55707113:G:A	8.24527e-73	-2.63825	-1.44758	3.01041e-18	-0.78949	-1.28167	7.14731e-19	-0.569175	-1.29666
55707224	chr3:55707224:G:A	8.30732e-73	-2.63067	-1.44767	3.13882e-18	-0.747673	-1.28172	7.48516e-19	-0.52297	-1.29668
55707569	chr3:55707569:G:C	1.31174e-71	-1.07932e-09	-1.31895	8.97794e-18	-1.07932e-09	-0.978466	1.68468e-18	-1.07932e-09	-1.00841
55707714	chr3:55707714:A:G	8.97923e-73	-2.62997	-1.37059	3.32752e-18	-0.526501	-1.44451	8.13382e-19	-0.285771	-1.45077
55707850	chr3:55707850:G:A	1.20014e-71	-1.07932e-09	-1.40786	6.63573e-18	-1.07932e-09	-1.28077	1.25225e-18	-1.07932e-09	-1.30504
55707866	chr3:55707866:T:A	8.02112e-73	-2.64795	-1.46544	2.30809e-18	-0.938989	-1.39783	5.7974e-19	-0.668223	-1.40694
55707896	chr3:55707896:TGAA:T	1.15584e-71	-1.07932e-09	-1.44548	5.539e-18	-1.07932e-09	-1.46142	1.06886e-18	-1.07932e-09	-1.46339
55707967	chr3:55707967:T:C	2.99665e-71	-1.07932e-09	-0.492807	1.74544e-17	-1.07932e-09	-0.313642	3.34732e-18	-1.07932e-09	-0.321825
55708007	chr3:55708007:A:G	8.73998e-73	-2.61084	-1.41672	3.78796e-18	-0.638261	-1.20315	9.01434e-19	-0.412096	-1.22166
55708067	chr3:55708067:C:G	8.31509e-73	-2.63914	-1.43826	3.06827e-18	-0.798663	-1.25346	7.26463e-19	-0.580161	-1.26939
55708295	chr3:55708295:A:G	1.2872e-71	-1.07932e-09	-1.33783	5.86871e-18	-1.07932e-09	-1.4036	1.12911e-18	-1.07932e-09	-1.40856
55708651	chr3:55708651:A:G	9.90025e-73	-2.49556	-1.40735	3.82955e-18	-0.366872	-1.46362	8.59535e-19	-0.219096	-1.46225
55709149	chr3:55709149:G:C	1.83105e-71	-1.07932e-09	-0.985414	1.06714e-17	-1.07932e-09	-0.805666	2.04322e-18	-1.07932e-09	-0.815461
55709170	chr3:55709170:T:C	1.18014e-72	-2.26137	-1.46588	6.75264e-18	0.193358	-1.45666	1.80801e-18	0.517287	-1.45505
55709247	chr3:55709247:G:A	1.17846e-72	-2.30961	-1.41907	5.39643e-18	-0.0533719	-1.43413	1.41082e-18	0.253188	-1.439
55709283	chr3:55709283:G:A	1.13226e-71	-1.07932e-09	-1.46609	5.55719e-18	-1.07932e-09	-1.45814	1.08164e-18	-1.07932e-09	-1.45151
55709689	chr3:55709689:C:T	1.22256e-71	-1.07932e-09	-1.38936	6.17962e-18	-1.07932e-09	-1.35198	1.2103e-18	-1.07932e-09	-1.33912
55709750	chr3:55709750:A:T	1.39437e-72	-2.09442	-1.46602	8.53751e-18	0.432861	-1.46163	2.23558e-18	0.731316	-1.4568
55710132	chr3:55710132:C:T	1.35103e-72	-2.12855	-1.46347	7.95082e-18	0.365368	-1.46533	2.07002e-18	0.66033	-1.46276
55710622	chr3:55710622:A:T	1.18892e-71	-1.07932e-09	-1.41725	5.97457e-18	-1.07932e-09	-1.38572	1.16819e-18	-1.07932e-09	-1.37453
55710707	chr3:55710707:A:T	1.33273e-72	-2.14036	-1.4653	7.81364e-18	0.346167	-1.46353	2.04473e-18	0.644709	-1.45943
55710747	chr3:55710747:G:A	3.13148e-71	-1.07932e-09	-0.448796	1.90721e-17	-1.07932e-09	-0.225009	3.53909e-18	-1.07932e-09	-0.266116
55710757	chr3:55710757:G:A	1.20098e-71	-1.07932e-09	-1.40716	6.0525e-18	-1.07932e-09	-1.37276	1.18438e-18	-1.07932e-09	-1.36077
55710988	chr3:55710988:G:A	2.52765e-71	-1.07932e-09	-0.663009	9.11816e-18	-1.07932e-09	-0.962968	1.83381e-18	-1.07932e-09	-0.923592
55710994	chr3:55710994:T:C	1.39592e-72	-2.12477	-1.43456	7.0826e-18	0.235435	-1.45103	1.67179e-18	0.440133	-1.45622
55711541	chr3:55711541:G:A	8.58756e-73	-2.6817	-1.36345	9.11676e-19	-1.80038	-1.46533	3.01099e-19	-1.2646	-1.4657
55711596	chr3:55711596:G:A	3.65117e-72	-2.59784	-4.45018e-10	1.65776e-18	-2.66777	-4.45018e-10	3.1677e-19	-2.67957	-4.45018e-10
55712008	chr3:55712008:C:T	1.74559e-72	-1.89199	-1.44381	3.0901e-17	1.58238	-1.32482	1.13992e-16	4.53225	-1.3261
55712399	chr3:55712399:G:A	3.50834e-72	-2.63774	-4.45018e-10	1.96803e-18	-2.4962	-4.45018e-10	3.91898e-19	-2.46674	-4.45018e-10
55712779	chr3:55712779:G:A	1.38756e-72	-2.10449	-1.46085	8.31971e-18	0.388974	-1.44358	2.18565e-18	0.684421	-1.4325
55713968	chr3:55713968:G:A	1.58371e-72	-2.00939	-1.42373	2.39761e-17	1.28056	-1.27673	8.00837e-17	4.12857	-1.27548
55714266	chr3:55714266:G:T	3.39482e-72	-2.67063	-4.45018e-10	1.91326e-18	-2.52443	-4.45018e-10	4.00372e-19	-2.44535	-4.45018e-10
55714467	chr3:55714467:T:C	1.4348e-71	-1.07932e-09	-1.22928	7.87091e-18	-1.07932e-09	-1.11006	1.58566e-18	-1.07932e-09	-1.06899
55715134	chr3:55715134:T:C	1.44346e-72	-2.16764	-1.3582	1.22045e-17	0.79461	-1.46604	3.38713e-18	1.15599	-1.46599
55715166	chr3:55715166:T:C	1.27521e-72	-2.23247	-1.41731	6.59584e-18	0.150107	-1.4369	1.93775e-18	0.57193	-1.44039
55715283	chr3:55715283:G:A	1.31453e-72	-2.1668	-1.4526	7.73973e-18	0.337601	-1.46447	2.367e-18	0.797263	-1.46563
55715681	chr3:55715681:A:G	1.16212e-71	-1.07932e-09	-1.44005	5.82043e-18	-1.07932e-09	-1.41186	1.13568e-18	-1.07932e-09	-1.40276
55715854	chr3:55715854:T:A	1.42785e-72	-2.07276	-1.46396	9.2008e-18	0.510701	-1.46465	2.43375e-18	0.820798	-1.46135
55716516	chr3:55716516:G:A	3.80079e-72	-2.55768	-4.45018e-10	2.16554e-18	-2.40057	-4.45018e-10	4.29144e-19	-2.37595	-4.45018e-10
55716744	chr3:55716744:C:T	1.35214e-72	-2.13534	-1.45586	8.28702e-18	0.406916	-1.46546	2.50488e-18	0.854294	-1.46604
55716832	chr3:55716832:C:T	1.46789e-71	-1.07932e-09	-1.20648	7.67725e-18	-1.07932e-09	-1.13498	1.51902e-18	-1.07932e-09	-1.11192
55716911	chr3:55716911:G:A	1.50589e-72	-2.01821	-1.46529	1.05299e-17	0.643875	-1.46289	2.81479e-18	0.963325	-1.45842
55717301	chr3:55717301:G:A	1.40081e-72	-2.21563	-1.3402	7.3521e-18	0.19616	-1.37441	2.20717e-18	0.644841	-1.38312
55717408	chr3:55717408:T:C	6.09107e-72	-2.08606	-4.45018e-10	1.80263e-18	-2.58399	-4.45018e-10	3.42289e-19	-2.60209	-4.45018e-10
55717511	chr3:55717511:G:A	1.1456e-71	-1.07932e-09	-1.45437	6.08118e-18	-1.07932e-09	-1.36804	1.16382e-18	-1.07932e-09	-1.37828
55717604	chr3:55717604:G:A	1.14129e-71	-1.07932e-09	-1.45814	5.93872e-18	-1.07932e-09	-1.39174	1.12832e-18	-1.07932e-09	-1.40926
55717745	chr3:55717745:T:C	1.15599e-72	-2.28187	-1.46606	7.93539e-18	0.322612	-1.42452	2.44285e-18	0.784423	-1.42125
55717983	chr3:55717983:A:G	3.74713e-72	-2.5719	-4.45018e-10	1.67859e-18	-2.65528	-4.45018e-10	3.15442e-19	-2.68377	-4.45018e-10
55718101	chr3:55718101:T:C	2.51774e-72	-2.66856	-0.300968	4.20435e-18	-2.66341	0.926292	8.1605e-19	-2.58183	0.848559
55718271	chr3:55718271:G:C	1.57331e-72	-1.97933	-1.46037	9.86843e-18	0.581786	-1.46568	2.36588e-18	0.797236	-1.46607
55718631	chr3:55718631:C:T	1.612e-72	-2.07176	-1.34365	1.05722e-17	0.531392	-1.3464	2.6704e-17	3.10623	-1.3514
55718888	chr3:55718888:T:C	1.16406e-71	-1.07932e-09	-1.43838	5.91455e-18	-1.07932e-09	-1.39582	1.13566e-18	-1.07932e-09	-1.40277
55719090	chr3:55719090:C:A	5.60271e-72	-2.00056	-0.169078	6.25615e-18	-0.114308	-1.22536	1.24028e-18	-0.103882	-1.21076
55719091	chr3:55719091:T:C	1.53326e-72	-2.00325	-1.46224	1.08157e-17	0.654615	-1.44685	2.89832e-18	0.970696	-1.43655
55719147	chr3:55719147:T:C	5.72761e-71	-1.07932e-09	0.154997	3.40596e-17	-1.07932e-09	0.354877	6.20056e-18	-1.07932e-09	0.294653
55719941	chr3:55719941:ATTCCTTTCT:A	1.1815e-72	-2.33625	-1.38985	7.97118e-19	-2.4479	-0.952087	1.41635e-19	-2.50232	-0.982168
55720442	chr3:55720442:C:T	1.13767e-71	-1.07932e-09	-1.46132	5.70118e-18	-1.07932e-09	-1.43256	1.11621e-18	-1.07932e-09	-1.42005
55720465	chr3:55720465:T:C	1.1481e-71	-1.07932e-09	-1.45219	6.12365e-18	-1.07932e-09	-1.36108	1.17118e-18	-1.07932e-09	-1.37197
55720654	chr3:55720654:C:T	1.15576e-71	-1.07932e-09	-1.44554	6.40462e-18	-1.07932e-09	-1.31622	1.24321e-18	-1.07932e-09	-1.31229
55720707	chr3:55720707:A:G	1.72422e-71	-1.07932e-09	-1.04553	6.9838e-18	-1.07932e-09	-1.22964	1.39543e-18	-1.07932e-09	-1.19679
55720955	chr3:55720955:G:C	1.32784e-71	-1.07932e-09	-1.30675	7.16164e-18	-1.07932e-09	-1.2045	1.43346e-18	-1.07932e-09	-1.16989
55720974	chr3:55720974:A:G	1.62161e-72	-1.94828	-1.46119	1.30108e-17	0.830487	-1.43795	3.55771e-18	1.16142	-1.42229
55721466	chr3:55721466:T:C	1.9089e-72	-1.80112	-1.44523	3.62906e-17	1.74924	-1.33092	1.37136e-16	4.72293	-1.33194
55721505	chr3:55721505:A:G	1.48769e-71	-1.07932e-09	-1.19308	8.01992e-18	-1.07932e-09	-1.09131	1.56724e-18	-1.07932e-09	-1.08067
55721659	chr3:55721659:C:A	8.77985e-73	-2.60461	-1.4184	4.21268e-19	-2.66704	-1.37069	7.91143e-20	-2.68061	-1.38624
55722093	chr3:55722093:T:C	1.67869e-72	-1.91138	-1.46349	1.39379e-17	0.905107	-1.44373	3.85045e-18	1.24766	-1.42945
55722379	chr3:55722379:T:A	8.74468e-73	-2.6086	-1.41843	4.20435e-19	-2.669	-1.3707	7.92051e-20	-2.67945	-1.38625
55722665	chr3:55722665:C:T	1.98216e-72	-1.76296	-1.44574	4.04839e-17	1.85862	-1.33095	1.58082e-16	4.86497	-1.33185
55723009	chr3:55723009:T:C	1.71479e-72	-1.88971	-1.46389	1.45245e-17	0.947671	-1.44507	4.01459e-18	1.29093	-1.43098
55723022	chr3:55723022:T:C	1.30255e-72	-2.19754	-1.43102	1.09083e-17	0.534776	-1.31849	3.38606e-18	1.00317	-1.31349
55723501	chr3:55723501:T:C	1.14429e-71	-1.07932e-09	-1.45552	5.77377e-18	-1.07932e-09	-1.41991	1.13262e-18	-1.07932e-09	-1.40546
55724112	chr3:55724112:CA:C	1.13606e-71	-1.07932e-09	-1.46273	5.90774e-18	-1.07932e-09	-1.39697	1.13251e-18	-1.07932e-09	-1.40555
55724378	chr3:55724378:C:T	1.40723e-71	-1.07932e-09	-1.24868	7.58975e-18	-1.07932e-09	-1.14644	1.50563e-18	-1.07932e-09	-1.12078
55724471	chr3:55724471:T:G	1.36745e-72	-2.13888	-1.44106	1.21343e-17	0.663614	-1.34082	3.82028e-18	1.14662	-1.33629
55724714	chr3:55724714:G:A	1.9875e-72	-1.79366	-1.41235	3.96853e-17	1.76378	-1.25603	1.49766e-16	4.736	-1.25692
55724770	chr3:55724770:C:T	1.13861e-71	-1.07932e-09	-1.46049	5.96274e-18	-1.07932e-09	-1.38771	1.14247e-18	-1.07932e-09	-1.39679
55725038	chr3:55725038:G:C	1.23385e-71	-1.07932e-09	-1.38016	6.47616e-18	-1.07932e-09	-1.30511	1.28769e-18	-1.07932e-09	-1.27714
55725270	chr3:55725270:T:C	2.07343e-71	-1.07932e-09	-0.861097	1.05257e-17	-1.07932e-09	-0.819418	1.95294e-18	-1.07932e-09	-0.860652
55725478	chr3:55725478:A:G	2.87998e-71	-1.07932e-09	-0.532516	1.05015e-17	-1.07932e-09	-0.821719	2.03498e-18	-1.07932e-09	-0.8195
55725528	chr3:55725528:T:G	1.52963e-72	-2.0106	-1.45727	1.64757e-17	0.984964	-1.35632	4.68823e-18	1.34916	-1.33409
55725633	chr3:55725633:TG:T	1.66633e-71	-1.07932e-09	-1.07968	7.28476e-18	-1.07932e-09	-1.18745	1.42521e-18	-1.07932e-09	-1.17566
55725639	chr3:55725639:T:A	1.67028e-71	-1.07932e-09	-1.07731	7.29943e-18	-1.07932e-09	-1.18544	1.42814e-18	-1.07932e-09	-1.17361
55726137	chr3:55726137:G:A	2.28496e-72	-2.63879	-0.427744	3.63658e-18	-2.63143	0.749236	6.4184e-19	-2.62917	0.655771
55726551	chr3:55726551:C:T	1.33541e-71	-1.07932e-09	-1.30106	6.9471e-18	-1.07932e-09	-1.23491	1.32935e-18	-1.07932e-09	-1.24529
55726583	chr3:55726583:C:T	1.74174e-72	-2.27222	-1.06578	1.17936e-18	-1.88252	-1.12574	3.07842e-19	-1.54958	-1.15857
55726785	chr3:55726785:G:T	2.30869e-72	-2.64771	-0.408493	3.7127e-18	-2.64169	0.780214	6.69291e-19	-2.61824	0.686714
55726860	chr3:55726860:C:T	3.40256e-71	-1.07932e-09	-0.365772	2.0788e-17	-1.07932e-09	-0.13886	3.84542e-18	-1.07932e-09	-0.183102
55727054	chr3:55727054:C:T	1.13283e-71	-1.07932e-09	-1.46558	5.80485e-18	-1.07932e-09	-1.41454	1.11377e-18	-1.07932e-09	-1.42224
55727159	chr3:55727159:C:T	1.13256e-71	-1.07932e-09	-1.46582	5.78464e-18	-1.07932e-09	-1.41803	1.11042e-18	-1.07932e-09	-1.42525
55727659	chr3:55727659:C:T	1.14296e-71	-1.07932e-09	-1.45668	6.18187e-18	-1.07932e-09	-1.35162	1.19988e-18	-1.07932e-09	-1.34776
55727870	chr3:55727870:T:A	1.2352e-72	-2.21563	-1.46602	1.14836e-17	0.668203	-1.40052	4.13268e-18	1.27669	-1.38775
55728088	chr3:55728088:T:C	1.20961e-72	-2.2441	-1.45849	8.52212e-18	0.421836	-1.45241	2.63531e-18	0.889499	-1.45048
55728226	chr3:55728226:C:G	1.14162e-71	-1.07932e-09	-1.45785	6.15698e-18	-1.07932e-09	-1.35565	1.19496e-18	-1.07932e-09	-1.35187
55728237	chr3:55728237:A:G	1.21078e-72	-2.23556	-1.46606	9.14683e-18	0.462661	-1.42249	2.8423e-18	0.935906	-1.42128
55728400	chr3:55728400:C:T	1.13226e-71	-1.07932e-09	-1.46608	5.74227e-18	-1.07932e-09	-1.42538	1.10292e-18	-1.07932e-09	-1.43202
55728556	chr3:55728556:C:A	1.14736e-71	-1.07932e-09	-1.45284	6.26113e-18	-1.07932e-09	-1.33887	1.21551e-18	-1.07932e-09	-1.33482
55729960	chr3:55729960:C:T	1.13831e-71	-1.07932e-09	-1.46076	6.02192e-18	-1.07932e-09	-1.37783	1.16772e-18	-1.07932e-09	-1.37494
55730129	chr3:55730129:C:T	1.1346e-71	-1.07932e-09	-1.46402	5.87038e-18	-1.07932e-09	-1.40332	1.1258e-18	-1.07932e-09	-1.41149
55730131	chr3:55730131:T:C	1.85781e-72	-1.86317	-1.41032	3.32384e-17	1.58245	-1.25198	1.13266e-16	4.44969	-1.24994
55730499	chr3:55730499:C:T	2.07311e-71	-1.07932e-09	-0.861252	1.0524e-17	-1.07932e-09	-0.819577	1.95264e-18	-1.07932e-09	-0.860806
55730637	chr3:55730637:G:A	1.47866e-72	-2.15117	-1.35058	2.12398e-17	0.995801	-1.11316	6.09771e-17	3.69525	-1.11474
55730928	chr3:55730928:G:A	1.15262e-71	-1.07932e-09	-1.44826	5.86396e-18	-1.07932e-09	-1.40441	1.15332e-18	-1.07932e-09	-1.38734
55731050	chr3:55731050:T:C	1.13755e-71	-1.07932e-09	-1.46142	5.5139e-18	-1.07932e-09	-1.46596	1.06601e-18	-1.07932e-09	-1.46606
55731197	chr3:55731197:AG:A	2.15127e-72	-1.72204	-1.40479	4.73797e-17	1.92999	-1.24503	1.73801e-16	4.87516	-1.24723
55731690	chr3:55731690:C:A	1.36466e-72	-2.1203	-1.46168	1.54186e-17	0.917366	-1.35503	5.40504e-18	1.49698	-1.33963
55732341	chr3:55732341:G:A	1.15642e-71	-1.07932e-09	-1.44497	5.90224e-18	-1.07932e-09	-1.3979	1.16178e-18	-1.07932e-09	-1.38003
55732382	chr3:55732382:C:T	9.17472e-73	-2.52804	-1.45098	4.19248e-19	-2.62242	-1.42011	7.56076e-20	-2.68168	-1.43051
55732426	chr3:55732426:T:C	1.2265e-71	-1.07932e-09	-1.38614	6.75097e-18	-1.07932e-09	-1.26355	1.31687e-18	-1.07932e-09	-1.25473
55732637	chr3:55732637:T:C	1.15319e-71	-1.07932e-09	-1.44777	5.51423e-18	-1.07932e-09	-1.4659	1.06654e-18	-1.07932e-09	-1.46556
55732844	chr3:55732844:C:A	1.15438e-71	-1.07932e-09	-1.44673	5.51466e-18	-1.07932e-09	-1.46583	1.06639e-18	-1.07932e-09	-1.46571
55733212	chr3:55733212:T:C	3.4563e-71	-1.07932e-09	-0.350103	2.01905e-17	-1.07932e-09	-0.168023	4.03598e-18	-1.07932e-09	-0.134737
55733357	chr3:55733357:C:G	1.13717e-71	-1.07932e-09	-1.46176	5.53242e-18	-1.07932e-09	-1.46261	1.07561e-18	-1.07932e-09	-1.4571
55733705	chr3:55733705:G:T	1.9372e-71	-0.929057	-4.45018e-10	3.75756e-18	-1.84946	-4.45018e-10	5.40852e-19	-2.1446	-4.45018e-10
55733960	chr3:55733960:C:T	1.12444e-72	-2.58556	-1.19003	8.12314e-19	-2.54348	-0.837625	1.35117e-19	-2.67726	-0.854346
55733965	chr3:55733965:A:G	3.76261e-72	-2.56777	-4.45018e-10	1.68185e-18	-2.65334	-4.45018e-10	3.15279e-19	-2.68428	-4.45018e-10
55734102	chr3:55734102:T:C	1.1065e-72	-2.59638	-1.19531	7.98902e-19	-2.55045	-0.847306	1.34187e-19	-2.67529	-0.863214
55734623	chr3:55734623:C:T	6.54967e-71	-1.07932e-09	0.289113	3.9327e-17	-1.07932e-09	0.498676	7.13943e-18	-1.07932e-09	0.435647
55735274	chr3:55735274:A:C	1.20065e-72	-2.27098	-1.43904	7.90588e-18	0.250931	-1.35656	2.35593e-18	0.683065	-1.35611
55735540	chr3:55735540:T:C	1.50547e-72	-2.069	-1.41478	1.50123e-17	0.823244	-1.28761	4.64001e-18	1.2892	-1.28447
55735723	chr3:55735723:G:A	1.91008e-71	-1.07932e-09	-0.943154	1.07328e-17	-1.07932e-09	-0.79993	2.11604e-18	-1.07932e-09	-0.78044
55735957	chr3:55735957:T:C	1.39492e-72	-2.10117	-1.45888	1.59106e-17	0.943628	-1.34988	5.61121e-18	1.5309	-1.33613
55736275	chr3:55736275:C:T	6.06608e-71	-1.07932e-09	0.212411	3.73592e-17	-1.07932e-09	0.447342	6.9268e-18	-1.07932e-09	0.405412
55736288	chr3:55736288:T:C	4.92217e-71	-1.07932e-09	0.00344788	1.59997e-17	-1.07932e-09	-0.400669	3.11311e-18	-1.07932e-09	-0.394363
55736301	chr3:55736301:T:G	7.7612e-71	-1.07932e-09	0.458836	3.8091e-17	-1.07932e-09	0.466742	7.59668e-18	-1.07932e-09	0.497725
55736337	chr3:55736337:G:A	3.35866e-72	-2.68134	-4.45018e-10	2.34131e-18	-2.32252	-4.45018e-10	4.93524e-19	-2.23617	-4.45018e-10
55737323	chr3:55737323:C:T	1.95372e-71	-1.07932e-09	-0.920566	1.12415e-17	-1.07932e-09	-0.753628	2.30557e-18	-1.07932e-09	-0.69466
55737647	chr3:55737647:G:A	1.31231e-70	-1.07932e-09	0.984076	7.42213e-17	-1.07932e-09	1.13382	1.38726e-17	-1.07932e-09	1.09993
55737846	chr3:55737846:G:T	2.23064e-71	-1.07932e-09	-0.788012	9.53459e-18	-1.07932e-09	-0.91831	1.87947e-18	-1.07932e-09	-0.898997
55737927	chr3:55737927:G:A	1.44121e-72	-2.07496	-1.45244	1.55397e-17	0.942435	-1.37227	4.31475e-17	3.60754	-1.3729
55738213	chr3:55738213:C:T	1.91752e-70	-1.07932e-09	1.36332	1.44945e-16	-1.07932e-09	1.80312	2.69515e-17	-1.07932e-09	1.76405
55738338	chr3:55738338:G:A	1.06939e-72	-2.45177	-1.37403	4.51536e-19	-2.55142	-1.41691	7.94519e-20	-2.65747	-1.40512
55738345	chr3:55738345:A:G	1.2479e-71	-2.6423	1.27346	8.60715e-18	-2.61414	1.5935	1.55474e-18	-2.67475	1.58607
55738803	chr3:55738803:G:A	4.03698e-72	-2.49739	-4.45018e-10	1.78312e-18	-2.59487	-4.45018e-10	3.18061e-19	-2.6755	-4.45018e-10
55739337	chr3:55739337:C:T	1.13454e-71	-1.07932e-09	-1.46408	5.76592e-18	-1.07932e-09	-1.42127	1.11809e-18	-1.07932e-09	-1.41836
55739352	chr3:55739352:T:C	3.37429e-72	-2.6767	-4.45018e-10	1.67437e-18	-2.6578	-4.45018e-10	3.58706e-19	-2.55524	-4.45018e-10
55739707	chr3:55739707:G:T	1.48905e-72	-2.05582	-1.43893	1.69933e-17	1.00147	-1.34189	4.86194e-17	3.6948	-1.34076
55739814	chr3:55739814:G:A	6.78607e-71	-1.07932e-09	0.324571	4.10999e-17	-1.07932e-09	0.54277	7.567e-18	-1.07932e-09	0.49381
55740043	chr3:55740043:T:C	2.14015e-71	-1.07932e-09	-0.829427	1.16601e-17	-1.07932e-09	-0.717063	2.33743e-18	-1.07932e-09	-0.680934
55740182	chr3:55740182:G:A	1.39165e-72	-2.12278	-1.43961	1.43334e-17	0.832055	-1.3427	3.88398e-17	3.47101	-1.34155
55740309	chr3:55740309:T:C	4.28261e-72	-2.43832	-4.45018e-10	2.06646e-18	-2.4474	-4.45018e-10	3.43049e-19	-2.59987	-4.45018e-10
55740452	chr3:55740452:T:C	5.12235e-71	-1.07932e-09	0.0433129	3.07053e-17	-1.07932e-09	0.251199	5.72559e-18	-1.07932e-09	0.21496
55740882	chr3:55740882:C:A	3.05608e-71	-1.07932e-09	-0.473167	1.74908e-17	-1.07932e-09	-0.311563	3.24082e-18	-1.07932e-09	-0.354159
55740996	chr3:55740996:T:C	3.8004e-72	-2.55778	-4.45018e-10	2.14483e-18	-2.41017	-4.45018e-10	4.26344e-19	-2.38249	-4.45018e-10
55741067	chr3:55741067:A:G	1.74072e-71	-1.07932e-09	-1.036	9.33575e-18	-1.07932e-09	-0.939385	1.80793e-18	-1.07932e-09	-0.937804
55741134	chr3:55741134:T:C	3.88585e-72	-2.53554	-4.45018e-10	1.7229e-18	-2.62923	-4.45018e-10	3.15482e-19	-2.68364	-4.45018e-10
55741505	chr3:55741505:A:T	1.44559e-72	-2.07134	-1.45303	1.58515e-17	0.964781	-1.37475	4.45799e-17	3.64087	-1.37357
55741593	chr3:55741593:A:G	2.02676e-71	-1.07932e-09	-0.883861	1.12865e-17	-1.07932e-09	-0.749633	2.22352e-18	-1.07932e-09	-0.730893
55741671	chr3:55741671:T:C	1.58849e-72	-2.01564	-1.41446	1.68913e-17	0.919328	-1.26576	4.60077e-18	1.24583	-1.2496
55742989	chr3:55742989:T:C	1.14644e-71	-1.07932e-09	-1.45364	5.76739e-18	-1.07932e-09	-1.42102	1.12399e-18	-1.07932e-09	-1.4131
55743093	chr3:55743093:A:T	1.21751e-71	-1.07932e-09	-1.39349	5.97326e-18	-1.07932e-09	-1.38594	1.16081e-18	-1.07932e-09	-1.38087
55744147	chr3:55744147:A:G	1.47782e-72	-2.07181	-1.43051	1.73941e-17	0.984034	-1.30114	5.00034e-17	3.67596	-1.29386
55744594	chr3:55744594:G:A	1.29934e-72	-2.18104	-1.44999	1.20861e-17	0.686094	-1.36728	3.13839e-17	3.28265	-1.36635
55744837	chr3:55744837:A:G	1.58125e-72	-2.01513	-1.41954	2.03354e-17	1.11793	-1.2788	6.06e-17	3.84534	-1.27103
55744908	chr3:55744908:G:T	5.21533e-71	-1.07932e-09	0.0613012	1.93079e-17	-1.07932e-09	-0.212724	3.83213e-18	-1.07932e-09	-0.186564
55745111	chr3:55745111:A:G	1.31937e-72	-2.18946	-1.42627	7.41246e-18	0.190697	-1.36077	1.74616e-18	0.376439	-1.34901
55745196	chr3:55745196:A:G	1.50493e-71	-1.07932e-09	-1.18155	7.85748e-18	-1.07932e-09	-1.11177	1.47726e-18	-1.07932e-09	-1.1398
55745491	chr3:55745491:T:G	3.97391e-72	-2.51314	-4.45018e-10	1.74687e-18	-2.61541	-4.45018e-10	3.16373e-19	-2.68082	-4.45018e-10
55745664	chr3:55745664:A:G	1.75805e-71	-1.07932e-09	-1.0261	9.77587e-18	-1.07932e-09	-0.893319	1.92448e-18	-1.07932e-09	-0.87533
55746138	chr3:55746138:G:A	1.55851e-72	-2.2741	-1.17505	8.60397e-18	0.0472227	-1.06824	2.20509e-18	0.310547	-1.04977
55746327	chr3:55746327:G:A	1.8158e-71	-1.07932e-09	-0.993777	9.75289e-18	-1.07932e-09	-0.895672	1.88492e-18	-1.07932e-09	-0.896103
55746521	chr3:55746521:C:A	1.52817e-72	-2.0263	-1.44251	1.83688e-17	1.1666	-1.42918	5.0999e-18	1.52807	-1.42884
55746780	chr3:55746780:A:G	1.47763e-72	-2.03655	-1.46589	1.59779e-17	1.02035	-1.42238	4.6322e-17	3.72581	-1.42018
55746788	chr3:55746788:A:T	2.3728e-72	-2.18728	-0.841537	6.92366e-18	-0.188524	-1.04977	1.75039e-18	0.0491923	-1.01934
55747351	chr3:55747351:C:T	2.73409e-71	-1.07932e-09	-0.584501	9.86272e-18	-1.07932e-09	-0.884474	1.92376e-18	-1.07932e-09	-0.875705
55747529	chr3:55747529:G:A	3.81521e-72	-2.55389	-4.45018e-10	1.70677e-18	-2.63864	-4.45018e-10	3.15411e-19	-2.68386	-4.45018e-10
55747632	chr3:55747632:T:C	1.56077e-72	-1.98369	-1.46402	1.10448e-17	0.693918	-1.4652	2.79763e-17	3.26657	-1.4652
55747667	chr3:55747667:G:A	1.59866e-72	-1.95821	-1.46551	1.16217e-17	0.744604	-1.46496	2.99996e-17	3.33626	-1.46506
55747714	chr3:55747714:A:T	3.84065e-72	-2.54724	-4.45018e-10	1.70988e-18	-2.63682	-4.45018e-10	3.15233e-19	-2.68443	-4.45018e-10
55747831	chr3:55747831:T:C	1.51942e-72	-2.01254	-1.46202	1.06579e-17	0.658436	-1.46537	2.67188e-17	3.22103	-1.46564
55748741	chr3:55748741:G:A	2.04906e-72	-2.16575	-1.00975	1.33634e-17	0.299356	-0.880073	3.65304e-18	0.596937	-0.831364
55749052	chr3:55749052:C:T	1.13233e-71	-1.07932e-09	-1.46603	5.71699e-18	-1.07932e-09	-1.42979	1.09291e-18	-1.07932e-09	-1.44114
55749499	chr3:55749499:A:C	1.34502e-72	-2.13364	-1.46283	1.32718e-17	0.813331	-1.40093	3.59629e-17	3.45123	-1.39873
55749579	chr3:55749579:C:T	1.14105e-71	-1.07932e-09	-1.45835	5.5249e-18	-1.07932e-09	-1.46397	1.06669e-18	-1.07932e-09	-1.46542
55749654	chr3:55749654:G:A	3.71028e-72	-2.58178	-4.45018e-10	1.67677e-18	-2.65637	-4.45018e-10	3.15473e-19	-2.68367	-4.45018e-10
55750151	chr3:55750151:T:TAAAG	1.70335e-72	-1.89864	-1.46166	1.51071e-17	0.992507	-1.45058	2.66507e-17	3.20084	-1.44801
55750299	chr3:55750299:T:C	1.4143e-72	-2.08665	-1.4596	1.5406e-17	0.941779	-1.38026	4.35254e-17	3.61866	-1.3753
55750575	chr3:55750575:G:A	1.75782e-71	-1.07932e-09	-1.02623	9.40251e-18	-1.07932e-09	-0.93226	1.87851e-18	-1.07932e-09	-0.899509
55750603	chr3:55750603:G:A	1.55698e-72	-1.98405	-1.46608	1.79589e-17	1.14141	-1.42656	5.37569e-17	3.87904	-1.42455
55750784	chr3:55750784:G:A	2.30202e-71	-1.07932e-09	-0.756513	1.25768e-17	-1.07932e-09	-0.641383	2.35636e-18	-1.07932e-09	-0.672869
55750911	chr3:55750911:T:A	2.15741e-71	-1.07932e-09	-0.821391	1.16848e-17	-1.07932e-09	-0.714947	2.3516e-18	-1.07932e-09	-0.674892
55750962	chr3:55750962:ATAGT:A	1.05508e-71	-1.53668	-4.45018e-10	2.62962e-18	-2.2064	-4.45018e-10	3.36309e-19	-2.61971	-4.45018e-10
55751203	chr3:55751203:C:T	2.31048e-70	-1.07932e-09	1.54974	1.51877e-16	-1.07932e-09	1.84984	2.69776e-17	-1.07932e-09	1.76502
55751219	chr3:55751219:T:G	4.1202e-71	-1.07932e-09	-0.174398	2.44032e-17	-1.07932e-09	0.0214762	4.56058e-18	-1.07932e-09	-0.0125366
55751392	chr3:55751392:T:G	1.13294e-71	-1.07932e-09	-1.46548	5.56768e-18	-1.07932e-09	-1.45626	1.08078e-18	-1.07932e-09	-1.4523
55752044	chr3:55752044:T:C	1.6179e-72	-2.00441	-1.40735	2.21009e-18	-0.91456	-1.46564	3.31691e-19	-1.16809	-1.46545
55752412	chr3:55752412:T:C	1.13361e-71	-1.07932e-09	-1.4649	5.63264e-18	-1.07932e-09	-1.44466	1.07982e-18	-1.07932e-09	-1.45319
55752512	chr3:55752512:C:G	1.59063e-72	-2.03936	-1.38939	1.02246e-17	0.551607	-1.40005	2.41982e-17	3.05209	-1.3958
55752649	chr3:55752649:T:G	1.13285e-71	-1.07932e-09	-1.46557	5.56577e-18	-1.07932e-09	-1.4566	1.08034e-18	-1.07932e-09	-1.45271
55752774	chr3:55752774:T:TC	2.38803e-72	-2.62533	-0.39709	3.56122e-18	-2.614	0.710861	6.14631e-19	-2.64459	0.627867
55753805	chr3:55753805:T:C	3.99599e-72	-2.50759	-4.45018e-10	1.77551e-18	-2.59915	-4.45018e-10	3.25371e-19	-2.65278	-4.45018e-10
55754126	chr3:55754126:C:T	1.4857e-71	-1.07932e-09	-1.19442	7.99807e-18	-1.07932e-09	-1.09404	1.55525e-18	-1.07932e-09	-1.08835
55754318	chr3:55754318:G:A	2.38833e-72	-2.59566	-0.426631	3.88396e-18	-2.58778	0.771402	6.40315e-19	-2.66445	0.688672
55754480	chr3:55754480:G:A	1.13937e-71	-1.07932e-09	-1.45982	5.55596e-18	-1.07932e-09	-1.45837	1.0788e-18	-1.07932e-09	-1.45413
55754756	chr3:55754756:G:A	1.23022e-71	-1.07932e-09	-1.38311	6.53517e-18	-1.07932e-09	-1.29604	1.25519e-18	-1.07932e-09	-1.3027
55754784	chr3:55754784:A:T	4.06754e-72	-2.48985	-4.45018e-10	1.97861e-18	-2.49084	-4.45018e-10	4.81864e-19	-2.26008	-4.45018e-10
55754888	chr3:55754888:T:C	5.50237e-71	-1.07932e-09	0.114878	2.29132e-17	-1.07932e-09	-0.0415218	4.49603e-18	-1.07932e-09	-0.0267923
55755219	chr3:55755219:G:A	6.74798e-72	-1.98364	-4.45018e-10	2.37622e-18	-2.30772	-4.45018e-10	4.014e-19	-2.44278	-4.45018e-10
55755506	chr3:55755506:T:C	1.13522e-71	-1.07932e-09	-1.46347	5.55368e-18	-1.07932e-09	-1.45877	1.07049e-18	-1.07932e-09	-1.46187
55755696	chr3:55755696:T:C	8.28432e-73	-2.61565	-1.46546	4.65134e-18	-0.264765	-1.37132	1.10387e-18	-0.0648215	-1.36634
55755885	chr3:55755885:T:A	1.23303e-72	-2.21732	-1.46608	5.21922e-19	-2.35739	-1.46608	1.05609e-19	-2.31198	-1.46602
55756072	chr3:55756072:T:C	1.43149e-71	-1.23158	-4.45018e-10	2.38953e-18	-2.30214	-4.45018e-10	4.13486e-19	-2.41312	-4.45018e-10
55756291	chr3:55756291:G:A	2.76994e-71	-1.07932e-09	-0.571477	1.6144e-17	-1.07932e-09	-0.39169	3.01887e-18	-1.07932e-09	-0.425103
55756740	chr3:55756740:C:G	1.42429e-72	-2.59246	-0.946749	7.43663e-19	-2.66272	-0.806686	1.38734e-19	-2.68218	-0.822997
55757098	chr3:55757098:A:G	1.91139e-70	-1.07932e-09	1.36012	1.24822e-16	-1.07932e-09	1.65365	2.20285e-17	-1.07932e-09	1.56235
55757173	chr3:55757173:C:T	1.38759e-72	-2.28397	-1.28135	8.11768e-18	0.376303	-1.45549	2.14175e-18	0.687925	-1.45629
55757308	chr3:55757308:A:G	1.5754e-72	-2.08316	-1.35521	1.52721e-17	1.01847	-1.46568	4.25047e-18	1.38257	-1.46553
55757338	chr3:55757338:G:A	3.88436e-71	-1.07932e-09	-0.233342	2.25809e-17	-1.07932e-09	-0.0561336	4.16252e-18	-1.07932e-09	-0.103866
55757340	chr3:55757340:A:G	1.43425e-72	-2.07297	-1.45927	1.09138e-17	0.682333	-1.46554	3.01327e-17	3.34041	-1.46478
55757824	chr3:55757824:C:T	4.37968e-71	-1.07932e-09	-0.113324	2.57802e-17	-1.07932e-09	0.0763714	4.69181e-18	-1.07932e-09	0.0158333
55757886	chr3:55757886:G:C	1.89465e-72	-1.80747	-1.44638	7.45643e-19	-2.00179	-1.46496	1.48083e-19	-1.97522	-1.46474
55758084	chr3:55758084:A:G	1.45825e-71	-1.07932e-09	-1.21306	6.19232e-18	-1.07932e-09	-1.34993	1.18375e-18	-1.07932e-09	-1.3613
55758152	chr3:55758152:C:G	3.90139e-71	-1.07932e-09	-0.228967	2.32064e-17	-1.07932e-09	-0.0288074	4.49277e-18	-1.07932e-09	-0.0275161
55758168	chr3:55758168:T:A	4.03352e-71	-1.07932e-09	-0.195662	2.16751e-17	-1.07932e-09	-0.0970711	4.74953e-18	-1.07932e-09	0.028059
55758198	chr3:55758198:A:C	2.16215e-72	-1.89384	-1.22795	1.38159e-17	0.912523	-1.45994	2.2556e-17	3.04435	-1.45833
55758843	chr3:55758843:G:C	9.24884e-72	-2.53888	0.870489	3.27348e-18	-2.15938	0.171997	5.15442e-19	-2.38318	0.190464
55759049	chr3:55759049:A:G	4.0928e-72	-1.52279	-0.960864	2.94758e-18	-0.977495	-1.11476	2.92131e-19	-1.6688	-1.09174
55760336	chr3:55760336:T:G	2.51606e-71	-1.07932e-09	-0.667606	1.42779e-17	-1.07932e-09	-0.514523	2.6918e-18	-1.07932e-09	-0.539774
55760366	chr3:55760366:C:T	1.34068e-72	-2.62636	-0.973353	8.67726e-19	-2.19135	-1.12377	1.16501e-19	-2.55794	-1.12191
55760559	chr3:55760559:C:G	1.85471e-72	-2.68468	-0.590479	1.02247e-18	-2.53947	-0.61154	1.71584e-19	-2.68326	-0.609408
55761268	chr3:55761268:G:C	1.17757e-71	-1.07932e-09	-1.42684	5.53538e-18	-1.07932e-09	-1.46208	1.07356e-18	-1.07932e-09	-1.45901
55761362	chr3:55761362:C:CA	3.84217e-71	-1.07932e-09	-0.244265	2.44663e-17	-1.07932e-09	0.0240593	4.82343e-18	-1.07932e-09	0.0434991
55761461	chr3:55761461:C:G	2.88181e-71	-1.07932e-09	-0.531884	1.351e-17	-1.07932e-09	-0.569807	2.56097e-18	-1.07932e-09	-0.589601
55762376	chr3:55762376:A:T	2.11944e-70	-1.07932e-09	1.46344	1.40095e-16	-1.07932e-09	1.76909	2.47373e-17	-1.07932e-09	1.67833
55762383	chr3:55762383:T:C	5.12467e-71	-1.07932e-09	0.0437644	1.90346e-17	-1.07932e-09	-0.226977	3.77545e-18	-1.07932e-09	-0.201467
55762526	chr3:55762526:C:T	1.16708e-71	-1.07932e-09	-1.4358	5.51324e-18	-1.07932e-09	-1.46608	1.06706e-18	-1.07932e-09	-1.46508
55762693	chr3:55762693:C:T	1.18494e-71	-1.07932e-09	-1.42061	5.54775e-18	-1.07932e-09	-1.45984	1.07678e-18	-1.07932e-09	-1.45601
55762898	chr3:55762898:C:A	1.09012e-70	-1.07932e-09	0.798572	6.88924e-17	-1.07932e-09	1.05931	1.30768e-17	-1.07932e-09	1.04085
55763007	chr3:55763007:GT:G	2.99527e-72	-2.3323	-0.463547	2.29483e-17	0.468905	-0.508895	1.35872e-17	1.5846	-0.505455
55763473	chr3:55763473:T:C	3.54397e-71	-1.07932e-09	-0.325054	2.23502e-17	-1.07932e-09	-0.0664012	4.41083e-18	-1.07932e-09	-0.0459225
55764404	chr3:55764404:C:T	3.35502e-72	-2.68243	-4.45018e-10	1.65698e-18	-2.66824	-4.45018e-10	3.49357e-19	-2.58165	-4.45018e-10
55764537	chr3:55764537:T:C	3.71485e-71	-1.07932e-09	-0.277962	2.35278e-17	-1.07932e-09	-0.0150553	4.63493e-18	-1.07932e-09	0.00363609
55764563	chr3:55764563:T:C	4.98951e-72	-2.28555	-4.45018e-10	1.71808e-18	-2.63203	-4.45018e-10	3.21572e-19	-2.66452	-4.45018e-10
55764645	chr3:55764645:C:T	1.86672e-71	-1.07932e-09	-0.966121	1.00131e-17	-1.07932e-09	-0.869344	1.9327e-18	-1.07932e-09	-0.87107
55765113	chr3:55765113:C:CA	2.8806e-71	-1.07932e-09	-0.532303	1.34741e-17	-1.07932e-09	-0.572465	2.52224e-18	-1.07932e-09	-0.604839
55765338	chr3:55765338:C:G	4.19436e-72	-2.45915	-4.45018e-10	2.48349e-18	-2.26357	-4.45018e-10	4.10612e-19	-2.42009	-4.45018e-10
55765790	chr3:55765790:C:T	2.09472e-72	-2.59087	-0.562591	4.0919e-18	-2.41533	0.651098	5.46155e-19	-2.66961	0.534768
55765795	chr3:55765795:C:T	1.44062e-71	-1.07932e-09	-1.22523	6.63628e-18	-1.07932e-09	-1.28068	1.28956e-18	-1.07932e-09	-1.27568
55765855	chr3:55765855:C:T	9.81341e-73	-2.45487	-1.45685	5.02638e-18	-0.108448	-1.45009	2.58889e-18	0.87036	-1.44912
55765916	chr3:55765916:G:A	2.32732e-71	-1.07932e-09	-0.745582	1.35676e-17	-1.07932e-09	-0.565549	2.55252e-18	-1.07932e-09	-0.592905
55766349	chr3:55766349:A:ATTGAT	3.81164e-71	-1.07932e-09	-0.252242	2.41588e-17	-1.07932e-09	0.0114146	4.73266e-18	-1.07932e-09	0.0245017
55766823	chr3:55766823:G:A	1.24272e-70	-1.07932e-09	0.929589	7.96206e-17	-1.07932e-09	1.20404	1.50978e-17	-1.07932e-09	1.18457
55766982	chr3:55766982:A:G	1.45154e-72	-2.17335	-1.34691	1.06443e-17	0.565766	-1.37398	4.99604e-18	1.45212	-1.37346
55767060	chr3:55767060:G:A	9.59654e-73	-2.47117	-1.4629	8.49811e-18	0.348953	-1.38235	4.37012e-18	1.32803	-1.38323
55767394	chr3:55767394:T:C	1.96305e-71	-1.07932e-09	-0.915801	8.24168e-18	-1.07932e-09	-1.06403	1.65352e-18	-1.07932e-09	-1.02708
55767410	chr3:55767410:C:T	1.13295e-71	-1.07932e-09	-1.46548	6.16189e-18	-1.07932e-09	-1.35485	1.17629e-18	-1.07932e-09	-1.36762
55767655	chr3:55767655:C:T	4.00675e-72	-2.50826	0.00335723	2.47334e-18	-1.75698	-0.510681	2.90689e-19	-2.25785	-0.507632
55767895	chr3:55767895:A:C	1.60627e-71	-1.07932e-09	-1.11638	1.07007e-17	-1.07932e-09	-0.802924	1.92809e-18	-1.07932e-09	-0.873454
55768035	chr3:55768035:A:T	4.09404e-71	-1.07932e-09	-0.180768	1.96459e-17	-1.07932e-09	-0.195365	4.0132e-18	-1.07932e-09	-0.140397
55768055	chr3:55768055:C:T	2.62109e-71	-1.07932e-09	-0.626711	1.23956e-17	-1.07932e-09	-0.655895	2.48771e-18	-1.07932e-09	-0.618625
55768135	chr3:55768135:A:C	6.68385e-71	-1.07932e-09	0.309393	4.79649e-17	-1.07932e-09	0.697234	8.69604e-18	-1.07932e-09	0.632881
55768219	chr3:55768219:T:G	1.84439e-71	-2.68259	1.70444	3.88706e-17	-2.11692	2.60392	2.00654e-17	-1.14213	2.61114
55768363	chr3:55768363:G:A	3.92638e-70	2.08	-4.45018e-10	1.74952e-16	1.99128	-4.45018e-10	8.39947e-17	2.90077	-4.45018e-10
55768721	chr3:55768721:G:A	3.03384e-72	-1.94967	-0.833389	6.16887e-19	-2.52881	-1.1275	1.0851e-19	-2.66616	-1.08473
55768774	chr3:55768774:G:C	5.28054e-72	-1.83458	-0.394279	4.84335e-19	-2.55142	-1.34679	8.7724e-20	-2.67171	-1.29184
55768828	chr3:55768828:G:A	1.13924e-71	-1.07932e-09	-1.45994	5.51639e-18	-1.07932e-09	-1.46551	1.06731e-18	-1.07932e-09	-1.46485
55768954	chr3:55768954:G:A	4.44139e-72	-2.3326	-0.0693233	2.07712e-18	-1.78796	-0.65429	2.21927e-19	-2.44027	-0.595124
55769051	chr3:55769051:T:C	1.19072e-71	-1.07932e-09	-1.41574	5.78085e-18	-1.07932e-09	-1.41868	1.13061e-18	-1.07932e-09	-1.40722
55769263	chr3:55769263:T:C	1.93709e-72	-2.33154	-0.900163	1.16296e-18	-1.72993	-1.29234	1.18368e-19	-2.40853	-1.25541
55769304	chr3:55769304:A:G	2.02801e-72	-2.3186	-0.867235	1.18707e-18	-1.72952	-1.27222	1.21005e-19	-2.4078	-1.2341
55769321	chr3:55769321:C:G	1.39627e-71	-1.07932e-09	-1.2565	6.31752e-18	-1.07932e-09	-1.32991	1.23878e-18	-1.07932e-09	-1.31586
55769407	chr3:55769407:A:T	2.08327e-72	-2.30554	-0.853408	1.14748e-18	-1.77093	-1.26473	1.19291e-19	-2.42887	-1.2273
55769495	chr3:55769495:A:G	2.17792e-72	-2.2637	-0.850815	1.06579e-18	-1.83512	-1.2744	1.13118e-19	-2.46259	-1.24672
55769633	chr3:55769633:G:T	1.56725e-70	-1.07932e-09	1.1616	1.01233e-16	-1.07932e-09	1.44419	1.81135e-17	-1.07932e-09	1.36667
55770368	chr3:55770368:T:C	9.51732e-73	-2.60139	-1.34097	1.80782e-18	-1.6457	-0.935414	2.82836e-19	-1.79974	-0.993135
55770596	chr3:55770596:G:A	7.95247e-73	-2.68042	-1.44157	7.0863e-19	-2.23605	-1.28161	1.20955e-19	-2.33734	-1.30499
55770711	chr3:55770711:T:C	7.86726e-73	-2.67596	-1.45681	7.07259e-19	-2.1903	-1.3293	1.20354e-19	-2.29846	-1.34885
55770797	chr3:55770797:G:T	7.9598e-73	-2.67857	-1.4425	7.38601e-19	-2.19597	-1.28026	1.25631e-19	-2.30207	-1.30232
55770866	chr3:55770866:A:G	3.78674e-72	-2.56138	-4.45018e-10	1.6556e-18	-2.66907	-4.45018e-10	3.31216e-19	-2.63497	-4.45018e-10
55770998	chr3:55770998:G:A	1.13383e-71	-1.07932e-09	-1.4647	5.5207e-18	-1.07932e-09	-1.46473	1.06939e-18	-1.07932e-09	-1.4629
55771035	chr3:55771035:C:T	1.13388e-71	-1.07932e-09	-1.46466	5.52106e-18	-1.07932e-09	-1.46467	1.06948e-18	-1.07932e-09	-1.46281
55771294	chr3:55771294:G:C	7.90167e-72	-2.03942	0.213605	3.01901e-18	-2.35921	0.290903	4.13796e-19	-2.66883	0.256466
55771419	chr3:55771419:C:T	7.37963e-72	-2.05485	0.16069	2.90851e-18	-2.33895	0.233358	3.92556e-19	-2.66375	0.198693
55771561	chr3:55771561:G:A	1.37519e-71	-1.07932e-09	-1.27171	6.25069e-18	-1.07932e-09	-1.34054	1.22417e-18	-1.07932e-09	-1.32772
55771615	chr3:55771615:A:C	1.3643e-71	-1.07932e-09	-1.27966	6.29614e-18	-1.07932e-09	-1.3333	1.24211e-18	-1.07932e-09	-1.31318
55771639	chr3:55771639:A:C	2.06938e-72	-2.5956	-0.570031	9.55811e-19	-2.67858	-0.539854	1.88965e-19	-2.65352	-0.542664
55771730	chr3:55771730:T:C	1.149e-71	-1.07932e-09	-1.45141	5.59644e-18	-1.07932e-09	-1.45111	1.08795e-18	-1.07932e-09	-1.44569
55771827	chr3:55771827:A:T	1.1382e-71	-1.07932e-09	-1.46086	5.68866e-18	-1.07932e-09	-1.43476	1.10467e-18	-1.07932e-09	-1.43044
55771968	chr3:55771968:G:A	6.70066e-72	-2.17117	0.180487	3.29693e-18	-2.23428	0.254039	4.12398e-19	-2.63378	0.21803
55772148	chr3:55772148:T:C	1.38466e-71	-1.07932e-09	-1.26485	6.27391e-18	-1.07932e-09	-1.33684	1.22987e-18	-1.07932e-09	-1.32308
55772277	chr3:55772277:G:A	1.2178e-71	-1.07932e-09	-1.39325	5.91662e-18	-1.07932e-09	-1.39547	1.15782e-18	-1.07932e-09	-1.38345
55772328	chr3:55772328:T:G	3.19544e-71	-1.07932e-09	-0.428577	1.23926e-17	-1.07932e-09	-0.656134	2.36118e-18	-1.07932e-09	-0.670826
55772337	chr3:55772337:C:T	2.09407e-71	-1.07932e-09	-0.851193	9.46839e-18	-1.07932e-09	-0.925278	1.87701e-18	-1.07932e-09	-0.900304
55772375	chr3:55772375:C:T	1.13233e-71	-1.07932e-09	-1.46603	5.54835e-18	-1.07932e-09	-1.45974	1.0759e-18	-1.07932e-09	-1.45683
55772419	chr3:55772419:A:G	6.81564e-71	-1.07932e-09	0.328919	2.46348e-17	-1.07932e-09	0.0309251	5.09755e-18	-1.07932e-09	0.0987734
55772461	chr3:55772461:C:T	1.25041e-71	-1.07932e-09	-1.36683	6.07312e-18	-1.07932e-09	-1.36936	1.19072e-18	-1.07932e-09	-1.35543
55772526	chr3:55772526:C:A	2.47289e-70	-1.07932e-09	1.61767	7.86239e-17	-1.07932e-09	1.19144	1.52298e-17	-1.07932e-09	1.19327
55772786	chr3:55772786:G:A	1.00945e-72	-2.54253	-1.34095	6.1997e-19	-2.52666	-1.12466	1.92388e-19	-2.05092	-1.12731
55773043	chr3:55773043:C:T	2.0085e-72	-1.74904	-1.44645	1.16139e-18	-2.50599	-0.517624	1.69747e-19	-2.684	-0.619435
55773171	chr3:55773171:C:T	1.25146e-71	-1.07932e-09	-1.36599	6.07858e-18	-1.07932e-09	-1.36847	1.19188e-18	-1.07932e-09	-1.35446
55773203	chr3:55773203:C:T	2.01929e-71	-1.07932e-09	-0.887556	8.93662e-18	-1.07932e-09	-0.983078	1.75408e-18	-1.07932e-09	-0.968039
55773227	chr3:55773227:C:T	1.48522e-72	-2.44689	-1.05044	1.3254e-18	-1.43103	-1.46049	1.30889e-19	-2.10823	-1.45516
55773271	chr3:55773271:C:T	1.27021e-72	-2.53871	-1.11499	1.05417e-18	-2.44958	-0.670896	3.50616e-19	-1.92535	-0.652705
55773473	chr3:55773473:T:C	1.13769e-71	-1.07932e-09	-1.4613	5.60981e-18	-1.07932e-09	-1.44872	1.08503e-18	-1.07932e-09	-1.44837
55773732	chr3:55773732:A:T	4.52665e-71	-1.07932e-09	-0.0803193	1.65362e-17	-1.07932e-09	-0.367686	3.34594e-18	-1.07932e-09	-0.322239
55773750	chr3:55773750:C:T	2.01316e-71	-1.07932e-09	-0.890595	8.75183e-18	-1.07932e-09	-1.00397	1.71419e-18	-1.07932e-09	-0.991043
55774002	chr3:55774002:G:T	4.54368e-72	-2.37915	-4.45018e-10	2.88347e-18	-2.11424	-4.45018e-10	7.04358e-19	-1.88045	-4.45018e-10
55774174	chr3:55774174:T:C	6.27946e-72	-2.06728	0.0116794	2.55207e-18	-2.31705	0.0807185	3.40214e-19	-2.6588	0.0506343
55774266	chr3:55774266:T:G	1.75066e-71	-1.07932e-09	-1.03031	7.78131e-18	-1.07932e-09	-1.12151	1.52186e-18	-1.07932e-09	-1.11005
55774294	chr3:55774294:G:A	3.35193e-72	-2.68335	-4.45018e-10	1.67602e-18	-2.65681	-4.45018e-10	3.26944e-19	-2.64795	-4.45018e-10
55774355	chr3:55774355:G:A	7.94661e-71	-1.07932e-09	0.482445	6.80712e-17	-1.07932e-09	1.04732	1.1458e-17	-1.07932e-09	0.908704
55774423	chr3:55774423:G:A	1.19992e-71	-1.07932e-09	-1.40804	5.82897e-18	-1.07932e-09	-1.4104	1.13952e-18	-1.07932e-09	-1.39938
55774437	chr3:55774437:C:T	6.78451e-72	-2.16643	0.188189	3.33192e-18	-2.22082	0.251134	4.26468e-19	-2.62826	0.246058
55774473	chr3:55774473:C:T	1.37322e-71	-1.07932e-09	-1.27314	7.17325e-18	-1.07932e-09	-1.20288	1.34917e-18	-1.07932e-09	-1.2305
55774514	chr3:55774514:C:T	1.47891e-71	-1.07932e-09	-1.199	6.61565e-18	-1.07932e-09	-1.2838	1.29983e-18	-1.07932e-09	-1.26775
55774599	chr3:55774599:G:A	3.42936e-72	-2.68463	0.0241157	1.37505e-18	-2.66451	-0.190233	2.7385e-19	-2.63389	-0.191268
55774615	chr3:55774615:C:T	8.43675e-72	-2.01305	0.252764	3.12762e-18	-2.36158	0.328619	4.28994e-19	-2.6702	0.293898
55774658	chr3:55774658:C:A	1.13226e-71	-1.07932e-09	-1.46609	5.51323e-18	-1.07932e-09	-1.46609	1.06642e-18	-1.07932e-09	-1.46568
55774988	chr3:55774988:A:C	1.1764e-71	-1.07932e-09	-1.42784	5.60941e-18	-1.07932e-09	-1.44879	1.08466e-18	-1.07932e-09	-1.44872
55775395	chr3:55775395:G:A	1.21138e-71	-1.07932e-09	-1.39854	6.63585e-18	-1.07932e-09	-1.28075	1.29566e-18	-1.07932e-09	-1.27097
55775455	chr3:55775455:C:A	8.4767e-73	-2.63992	-1.41823	1.33925e-18	-1.75434	-1.12678	2.12018e-19	-1.89705	-1.18402
55776179	chr3:55776179:GACCAAGTGAACTGGAATTAT:G	2.35313e-72	-2.5774	-0.459744	1.67435e-18	-2.59696	-0.0608473	3.11606e-19	-2.60629	-0.0897139
55776202	chr3:55776202:AG:A	4.88914e-71	-1.07932e-09	-0.0032836	2.04549e-17	-1.07932e-09	-0.155013	4.12379e-18	-1.07932e-09	-0.113212
55776462	chr3:55776462:G:A	3.50764e-72	-2.17873	-0.459217	1.74553e-18	-2.19316	-0.42302	2.14599e-19	-2.61874	-0.450233
55776468	chr3:55776468:G:A	4.32947e-72	-2.42744	-4.45018e-10	1.63416e-18	-2.68211	-4.45018e-10	1.53235e-18	-1.10318	-4.45018e-10
55776496	chr3:55776496:G:C	2.03038e-71	-1.07932e-09	-0.882076	8.73425e-18	-1.07932e-09	-1.00598	1.7276e-18	-1.07932e-09	-0.983255
55776738	chr3:55776738:A:T	2.41473e-72	-2.279	-0.732305	9.70718e-19	-2.25026	-0.952696	1.29468e-19	-2.62656	-0.94775
55776840	chr3:55776840:C:T	8.89363e-71	-1.07932e-09	0.595035	3.10768e-17	-1.07932e-09	0.263224	6.47913e-18	-1.07932e-09	0.338601
55776849	chr3:55776849:G:A	1.16044e-71	-1.07932e-09	-1.4415	5.99206e-18	-1.07932e-09	-1.3828	1.14297e-18	-1.07932e-09	-1.39636
55776901	chr3:55776901:C:T	2.02559e-72	-1.72339	-1.46363	5.94902e-19	-2.25948	-1.43311	7.89698e-20	-2.63018	-1.43849
55776902	chr3:55776902:G:A	2.58225e-71	-1.07932e-09	-0.641639	1.74794e-17	-1.07932e-09	-0.312213	3.11465e-18	-1.07932e-09	-0.393871
55777720	chr3:55777720:A:G	1.03395e-72	-2.56532	-1.29417	5.31826e-19	-2.66592	-1.13875	1.00139e-19	-2.6821	-1.14908
55777835	chr3:55777835:G:A	1.01802e-72	-2.57296	-1.30207	5.24519e-19	-2.66882	-1.14969	9.89709e-20	-2.68311	-1.15981
55778028	chr3:55778028:G:T	2.36168e-71	-1.07932e-09	-0.730929	9.70032e-18	-1.07932e-09	-0.901078	1.95999e-18	-1.07932e-09	-0.857049
55778493	chr3:55778493:A:C	1.1354e-71	-1.07932e-09	-1.46331	5.51391e-18	-1.07932e-09	-1.46596	1.07398e-18	-1.07932e-09	-1.45861
55778802	chr3:55778802:A:C	1.64074e-71	-1.07932e-09	-1.09516	7.2119e-18	-1.07932e-09	-1.1975	1.41963e-18	-1.07932e-09	-1.17959
55778968	chr3:55778968:A:T	1.33e-71	-1.07932e-09	-1.30512	5.95669e-18	-1.07932e-09	-1.38872	1.15582e-18	-1.07932e-09	-1.38518
55779010	chr3:55779010:A:C	2.29946e-71	-1.07932e-09	-0.757626	9.86884e-18	-1.07932e-09	-0.883853	1.95146e-18	-1.07932e-09	-0.861407
55779210	chr3:55779210:G:A	1.77892e-71	-1.07932e-09	-1.01429	7.78406e-18	-1.07932e-09	-1.12116	1.53504e-18	-1.07932e-09	-1.10143
55779370	chr3:55779370:C:T	9.33441e-72	-2.60566	0.946482	2.91039e-18	-2.60108	0.496137	5.9009e-19	-2.56154	0.504073
55779853	chr3:55779853:G:A	3.52023e-72	-2.63436	-4.45018e-10	1.71565e-18	-2.63345	-4.45018e-10	3.50193e-19	-2.57926	-4.45018e-10
55780006	chr3:55780006:T:C	1.13606e-71	-1.07932e-09	-1.46274	5.56552e-18	-1.07932e-09	-1.45665	1.07117e-18	-1.07932e-09	-1.46123
55780811	chr3:55780811:G:A	3.47836e-72	-2.64632	-4.45018e-10	1.74022e-18	-2.61922	-4.45018e-10	3.57238e-19	-2.55934	-4.45018e-10
55781128	chr3:55781128:T:C	3.55765e-72	-2.62379	-4.45018e-10	3.4913e-17	0.379624	-4.45018e-10	3.15339e-19	-2.68409	-4.45018e-10
55781554	chr3:55781554:A:G	6.67899e-72	-1.87905	-0.114871	2.12627e-18	-2.35384	-0.0650219	2.94256e-19	-2.65665	-0.0966411
55781734	chr3:55781734:A:C	2.66757e-72	-2.29423	-0.617485	9.94658e-19	-2.1216	-1.05699	1.26276e-19	-2.57151	-1.02776
55781744	chr3:55781744:C:T	1.37833e-71	-1.07932e-09	-1.26943	7.37723e-18	-1.07932e-09	-1.17484	1.44409e-18	-1.07932e-09	-1.1625
55781820	chr3:55781820:C:T	1.23085e-71	-1.07932e-09	-1.3826	5.70366e-18	-1.07932e-09	-1.43213	1.10736e-18	-1.07932e-09	-1.42801
55781821	chr3:55781821:G:A	5.32035e-71	-1.07932e-09	0.0812373	4.02315e-17	-1.07932e-09	0.521415	6.94425e-18	-1.07932e-09	0.407928
55782096	chr3:55782096:C:G	1.15658e-71	-1.07932e-09	-1.44483	5.6562e-18	-1.07932e-09	-1.44048	1.08528e-18	-1.07932e-09	-1.44815
55782240	chr3:55782240:G:C	3.50627e-72	-1.98268	-0.655653	1.43122e-18	-2.30871	-0.506004	1.91622e-19	-2.64623	-0.535991
55782397	chr3:55782397:G:A	3.46354e-72	-1.97318	-0.677414	1.38444e-18	-2.31418	-0.533753	1.8604e-19	-2.64817	-0.563614
55782557	chr3:55782557:A:G	8.45131e-73	-2.59981	-1.46134	4.10825e-19	-2.66677	-1.39605	7.80057e-20	-2.68064	-1.40032
55782604	chr3:55782604:A:C	1.22224e-71	-1.07932e-09	-1.38962	6.96163e-18	-1.07932e-09	-1.23282	1.30469e-18	-1.07932e-09	-1.26402
55782871	chr3:55782871:T:C	7.96651e-73	-2.68358	-1.43665	6.20067e-19	-2.4042	-1.24697	1.0487e-19	-2.49723	-1.28779
55783657	chr3:55783657:C:T	1.2027e-71	-1.07932e-09	-1.40573	5.68651e-18	-1.07932e-09	-1.43514	1.098e-18	-1.07932e-09	-1.4365
55783843	chr3:55783843:C:T	3.90777e-70	-1.07932e-09	2.07525	1.22376e-16	-1.07932e-09	1.63387	2.38001e-17	-1.07932e-09	1.6397
55783930	chr3:55783930:ACTACT:A	1.45331e-71	-1.21646	-4.45018e-10	5.87322e-17	0.899753	-4.45018e-10	1.56707e-17	1.22181	-4.45018e-10
55783957	chr3:55783957:T:C	9.05009e-73	-2.53221	-1.46048	4.51262e-19	-2.6006	-1.36834	8.34195e-20	-2.63507	-1.37879
55784201	chr3:55784201:A:G	6.58321e-72	-1.7496	-0.258763	2.07264e-18	-2.36299	-0.0814251	2.91312e-19	-2.65594	-0.107411
55784214	chr3:55784214:A:C	2.8181e-72	-2.13795	-0.718877	8.8736e-19	-1.96596	-1.32678	1.05446e-19	-2.49311	-1.28643
55784221	chr3:55784221:A:G	6.58342e-72	-1.72736	-0.280968	1.82222e-18	-2.35025	-0.22293	2.56983e-19	-2.64993	-0.238802
55784605	chr3:55784605:A:G	1.01278e-72	-2.64715	-1.23304	5.25421e-19	-2.67821	-1.13859	1.05482e-19	-2.65702	-1.12218
55784804	chr3:55784804:A:G	8.0243e-73	-2.65184	-1.46115	4.99758e-19	-2.54312	-1.32374	8.77654e-20	-2.60606	-1.35701
55784993	chr3:55784993:G:T	9.13622e-73	-2.51779	-1.46544	4.33331e-19	-2.58912	-1.42037	8.01732e-20	-2.62614	-1.42741
55785051	chr3:55785051:C:T	8.8619e-73	-2.54814	-1.46557	4.2426e-19	-2.6115	-1.41914	7.88922e-20	-2.64338	-1.42628
55785055	chr3:55785055:G:A	4.1265e-72	-1.72159	-0.75387	1.1776e-18	-2.37103	-0.638728	1.66408e-19	-2.65641	-0.666892
55785331	chr3:55785331:A:C	1.09144e-70	-1.07932e-09	0.799784	6.83529e-17	-1.07932e-09	1.05145	1.24441e-17	-1.07932e-09	0.99126
55785396	chr3:55785396:A:G	1.09333e-70	-1.07932e-09	0.801515	6.84729e-17	-1.07932e-09	1.0532	1.24659e-17	-1.07932e-09	0.993015
55785715	chr3:55785715:C:T	8.99483e-73	-2.53836	-1.46046	4.1926e-19	-2.60307	-1.43943	7.79833e-20	-2.6366	-1.44465
55785791	chr3:55785791:G:A	2.60326e-72	-2.14499	-0.791135	8.92898e-19	-1.9368	-1.34972	1.03809e-19	-2.48089	-1.3143
55786247	chr3:55786247:C:T	8.79993e-73	-2.57191	-1.44882	4.00579e-19	-2.63146	-1.45662	7.51904e-20	-2.65848	-1.45924
55786519	chr3:55786519:G:C	3.35173e-72	-2.68341	-4.45018e-10	1.6332e-18	-2.6827	-4.45018e-10	3.24669e-19	-2.65493	-4.45018e-10
55786562	chr3:55786562:T:C	1.15798e-71	-1.07932e-09	-1.44362	6.03649e-18	-1.07932e-09	-1.37541	1.16223e-18	-1.07932e-09	-1.37965
55787002	chr3:55787002:T:C	1.13282e-71	-1.07932e-09	-1.46559	5.52179e-18	-1.07932e-09	-1.46453	1.08038e-18	-1.07932e-09	-1.45267
55787014	chr3:55787014:A:G	7.73718e-71	-1.07932e-09	0.455736	5.33914e-17	-1.07932e-09	0.804413	9.98085e-18	-1.07932e-09	0.770682
55787083	chr3:55787083:C:T	3.24703e-72	-2.09267	-0.622478	9.52619e-19	-2.29622	-0.925557	1.33255e-19	-2.63229	-0.913189
55787511	chr3:55787511:T:C	8.83671e-73	-2.55867	-1.45788	4.08132e-19	-2.62141	-1.44799	7.6332e-20	-2.65109	-1.45156
55787672	chr3:55787672:T:C	1.22165e-71	-1.07932e-09	-1.3901	6.45368e-18	-1.07932e-09	-1.30858	1.22609e-18	-1.07932e-09	-1.32616
55787976	chr3:55787976:T:A	8.98472e-73	-2.5728	-1.42715	3.96968e-19	-2.63197	-1.46517	7.46738e-20	-2.65879	-1.46582
55788223	chr3:55788223:T:A	9.11296e-73	-2.55887	-1.4269	4.00826e-19	-2.62226	-1.4652	7.51899e-20	-2.65188	-1.46584
55788603	chr3:55788603:T:G	1.16556e-71	-1.07932e-09	-1.4371	6.03792e-18	-1.07932e-09	-1.37518	1.15079e-18	-1.07932e-09	-1.38954
55788692	chr3:55788692:T:C	1.13618e-71	-1.07932e-09	-1.46263	5.60471e-18	-1.07932e-09	-1.44963	1.08343e-18	-1.07932e-09	-1.44985
55788731	chr3:55788731:T:C	2.05931e-72	-2.19332	-0.977196	8.55744e-19	-1.91546	-1.41356	1.06499e-19	-2.37882	-1.39078
55788948	chr3:55788948:T:A	9.37023e-73	-2.49476	-1.46317	4.23242e-19	-2.59171	-1.44133	8.87412e-20	-2.50835	-1.44366
55788991	chr3:55788991:A:G	1.0571e-72	-2.67931	-1.15804	5.36165e-19	-2.35445	-1.4421	1.52e-19	-1.97118	-1.44268
55789050	chr3:55789050:CTT:C	1.45187e-71	-1.07932e-09	-1.21745	6.06893e-18	-1.07932e-09	-1.37005	1.19403e-18	-1.07932e-09	-1.35265
55789059	chr3:55789059:T:TCA	1.24566e-71	-1.37064	-4.45018e-10	1.66159e-18	-2.66546	-4.45018e-10	3.39861e-19	-2.6092	-4.45018e-10
55789099	chr3:55789099:A:G	1.15806e-71	-1.07932e-09	-1.44355	5.96853e-18	-1.07932e-09	-1.38674	1.13863e-18	-1.07932e-09	-1.40016
55789340	chr3:55789340:A:G	4.09794e-72	-1.67542	-0.806982	1.08323e-18	-2.39937	-0.693917	1.56558e-19	-2.66503	-0.719282
55789406	chr3:55789406:T:C	9.30104e-73	-2.50117	-1.46417	4.22738e-19	-2.59623	-1.43801	8.84643e-20	-2.51465	-1.44049
55789408	chr3:55789408:C:T	9.4228e-73	-2.48848	-1.46386	4.25854e-19	-2.58774	-1.43915	8.94098e-20	-2.50293	-1.44158
55789426	chr3:55789426:G:A	1.14653e-71	-1.07932e-09	-1.45356	5.85069e-18	-1.07932e-09	-1.40668	1.11823e-18	-1.07932e-09	-1.41824
55789564	chr3:55789564:G:T	1.15247e-71	-1.07932e-09	-1.44839	5.91305e-18	-1.07932e-09	-1.39607	1.12903e-18	-1.07932e-09	-1.40863
55789649	chr3:55789649:T:C	4.11137e-72	-1.72298	-0.756149	1.17455e-18	-2.37294	-0.639417	1.66414e-19	-2.65785	-0.66541
55789796	chr3:55789796:A:C	1.04085e-71	-1.55026	-4.45018e-10	1.70543e-18	-2.63942	-4.45018e-10	3.553e-19	-2.56478	-4.45018e-10
55789808	chr3:55789808:T:A	4.15138e-72	-1.68906	-0.780389	1.12479e-18	-2.39085	-0.664788	1.61468e-19	-2.6629	-0.690536
55789862	chr3:55789862:A:G	3.54833e-72	-2.62641	-4.45018e-10	3.54717e-17	0.395499	-4.45018e-10	3.2701e-19	-2.64775	-4.45018e-10
55790321	chr3:55790321:G:A	4.31739e-72	-2.66745	0.237209	1.59926e-18	-2.65434	-0.0493619	3.11104e-19	-2.65298	-0.0446335
55790350	chr3:55790350:C:T	3.40092e-72	-2.66884	-4.45018e-10	1.63335e-18	-2.68261	-4.45018e-10	3.34592e-19	-2.62483	-4.45018e-10
55790558	chr3:55790558:C:T	2.25686e-71	-1.07932e-09	-0.776327	1.27735e-17	-1.07932e-09	-0.625866	2.37562e-18	-1.07932e-09	-0.664726
55790736	chr3:55790736:C:T	3.59439e-72	-2.61351	-4.45018e-10	1.6754e-18	-2.65719	-4.45018e-10	3.1643e-19	-2.68064	-4.45018e-10
55790850	chr3:55790850:T:C	1.15768e-71	-1.07932e-09	-1.44388	5.96476e-18	-1.07932e-09	-1.38737	1.13797e-18	-1.07932e-09	-1.40074
55790923	chr3:55790923:A:T	6.57174e-71	0.292477	-4.45018e-10	7.2616e-17	1.11195	-4.45018e-10	1.37464e-17	1.09079	-4.45018e-10
55790931	chr3:55790931:T:C	1.14014e-71	-1.07932e-09	-1.45915	5.64877e-18	-1.07932e-09	-1.4418	1.09437e-18	-1.07932e-09	-1.43981
55791039	chr3:55791039:T:C	1.39319e-71	-1.07932e-09	-1.2587	6.25873e-18	-1.07932e-09	-1.33926	1.22383e-18	-1.07932e-09	-1.328
55791300	chr3:55791300:G:C	5.4979e-72	-1.6627	-0.525822	1.44578e-18	-2.40609	-0.398496	2.09163e-19	-2.667	-0.427631
55791673	chr3:55791673:C:T	4.78435e-72	-2.26554	-0.0620002	1.56005e-18	-1.86637	-0.862146	1.95119e-19	-2.35145	-0.812676
55792362	chr3:55792362:T:C	1.13476e-71	-1.07932e-09	-1.46388	5.57916e-18	-1.07932e-09	-1.4542	1.10439e-18	-1.07932e-09	-1.43069
55792451	chr3:55792451:A:T	1.38719e-71	-1.07932e-09	-1.26302	5.88895e-18	-1.07932e-09	-1.40016	1.16269e-18	-1.07932e-09	-1.37925
55792752	chr3:55792752:A:G	3.13845e-72	-2.53493	-0.214225	2.49583e-18	-2.45665	0.198037	3.75176e-19	-2.6843	0.173951
55792948	chr3:55792948:C:G	1.13629e-71	-1.07932e-09	-1.46253	5.63965e-18	-1.07932e-09	-1.44341	1.07832e-18	-1.07932e-09	-1.45458
55792986	chr3:55792986:C:A	1.13463e-71	-1.07932e-09	-1.464	5.57764e-18	-1.07932e-09	-1.45447	1.10387e-18	-1.07932e-09	-1.43116
55793054	chr3:55793054:A:G	1.39972e-70	-1.07932e-09	1.04856	9.07362e-17	-1.07932e-09	1.33472	1.6245e-17	-1.07932e-09	1.2578
55793151	chr3:55793151:G:A	1.11021e-70	-1.07932e-09	0.816834	7.87587e-17	-1.07932e-09	1.19315	1.46441e-17	-1.07932e-09	1.15405
55793153	chr3:55793153:C:T	1.13461e-71	-1.07932e-09	-1.46401	5.57744e-18	-1.07932e-09	-1.45451	1.1038e-18	-1.07932e-09	-1.43123
55793386	chr3:55793386:A:G	8.81504e-72	-1.70057	-0.0158535	2.389e-18	-2.37756	0.0751993	3.41949e-19	-2.65867	0.0555903
55793408	chr3:55793408:G:A	1.13603e-71	-1.07932e-09	-1.46276	5.64297e-18	-1.07932e-09	-1.44283	1.07878e-18	-1.07932e-09	-1.45416
55793423	chr3:55793423:T:G	9.7539e-73	-2.67141	-1.2464	4.94171e-19	-2.61323	-1.26488	9.54386e-20	-2.60607	-1.27319
55793464	chr3:55793464:G:C	7.90098e-71	-1.07932e-09	0.476686	5.10247e-17	-1.07932e-09	0.759074	8.90958e-18	-1.07932e-09	0.657141
55793577	chr3:55793577:G:A	8.84823e-73	-2.63146	-1.38379	4.90831e-19	-2.65135	-1.23354	9.86449e-20	-2.60964	-1.23657
55793592	chr3:55793592:T:C	1.30491e-71	-1.07932e-09	-1.32417	6.04942e-18	-1.07932e-09	-1.37327	1.16858e-18	-1.07932e-09	-1.3742
55793720	chr3:55793720:G:A	4.57614e-72	-1.65718	-0.714847	1.20617e-18	-2.42352	-0.562273	1.77997e-19	-2.67243	-0.583541
55793740	chr3:55793740:GC:G	1.40231e-71	-1.07932e-09	-1.25218	6.39098e-18	-1.07932e-09	-1.31835	1.22922e-18	-1.07932e-09	-1.3236
55793971	chr3:55793971:G:T	1.13461e-71	-1.07932e-09	-1.46401	5.57744e-18	-1.07932e-09	-1.45451	1.1038e-18	-1.07932e-09	-1.43123
55793983	chr3:55793983:G:A	1.13461e-71	-1.07932e-09	-1.46401	5.57744e-18	-1.07932e-09	-1.45451	1.1038e-18	-1.07932e-09	-1.43123
55793992	chr3:55793992:A:C	1.16659e-71	-1.07932e-09	-1.43621	5.9564e-18	-1.07932e-09	-1.38877	1.14009e-18	-1.07932e-09	-1.39888
55794417	chr3:55794417:G:A	1.22408e-72	-2.65425	-1.03644	6.02115e-19	-2.65011	-1.03043	1.22423e-19	-2.6097	-1.02056
55794577	chr3:55794577:T:C	1.20039e-71	-1.07932e-09	-1.40765	6.05947e-18	-1.07932e-09	-1.37161	1.23595e-18	-1.07932e-09	-1.31815
55794768	chr3:55794768:C:T	1.82409e-71	-1.07932e-09	-0.989218	7.88214e-18	-1.07932e-09	-1.10864	1.55249e-18	-1.07932e-09	-1.09012
55795032	chr3:55795032:C:T	1.43268e-72	-2.07148	-1.46186	9.974e-19	-2.00153	-1.17431	1.09462e-19	-2.51685	-1.22532
55795197	chr3:55795197:C:T	1.26696e-71	-1.07932e-09	-1.35368	5.9242e-18	-1.07932e-09	-1.39419	1.14102e-18	-1.07932e-09	-1.39806
55795376	chr3:55795376:T:C	1.83086e-71	-1.07932e-09	-0.985515	7.90068e-18	-1.07932e-09	-1.10629	1.55666e-18	-1.07932e-09	-1.08744
55795823	chr3:55795823:A:G	5.87365e-72	-1.45527	-0.667136	1.16459e-18	-2.50983	-0.511038	1.85114e-19	-2.68428	-0.532488
55795957	chr3:55795957:A:T	1.1356e-71	-1.07932e-09	-1.46314	5.77627e-18	-1.07932e-09	-1.41948	1.10156e-18	-1.07932e-09	-1.43326
55796121	chr3:55796121:A:G	1.1324e-71	-1.07932e-09	-1.46596	5.52806e-18	-1.07932e-09	-1.4634	1.08456e-18	-1.07932e-09	-1.44881
55796760	chr3:55796760:A:C	3.35644e-72	-2.68201	-4.45018e-10	1.72182e-18	-2.62985	-4.45018e-10	3.34872e-19	-2.62399	-4.45018e-10
55796778	chr3:55796778:G:A	1.28029e-71	-1.07932e-09	-1.34321	5.99112e-18	-1.07932e-09	-1.38296	1.15378e-18	-1.07932e-09	-1.38694
55796867	chr3:55796867:G:A	1.26463e-71	-1.07932e-09	-1.35552	5.93006e-18	-1.07932e-09	-1.3932	1.14205e-18	-1.07932e-09	-1.39716
55796883	chr3:55796883:A:G	1.14001e-71	-1.07932e-09	-1.45926	5.87871e-18	-1.07932e-09	-1.4019	1.11425e-18	-1.07932e-09	-1.42181
55796898	chr3:55796898:AAAC:A	1.15827e-71	-1.07932e-09	-1.44337	5.51584e-18	-1.07932e-09	-1.46561	1.0683e-18	-1.07932e-09	-1.46391
55796981	chr3:55796981:C:T	1.85987e-71	-1.07932e-09	-0.969793	8.01636e-18	-1.07932e-09	-1.09175	1.57958e-18	-1.07932e-09	-1.07282
55797034	chr3:55797034:T:C	3.54984e-72	-2.62598	-4.45018e-10	1.49404e-17	-0.469167	-4.45018e-10	4.55822e-17	2.28953	-4.45018e-10
55797728	chr3:55797728:C:T	1.24381e-71	-1.07932e-09	-1.37212	5.82559e-18	-1.07932e-09	-1.41098	1.12552e-18	-1.07932e-09	-1.41174
55797826	chr3:55797826:T:C	1.13254e-71	-1.07932e-09	-1.46584	5.64003e-18	-1.07932e-09	-1.44335	1.08172e-18	-1.07932e-09	-1.45143
55798365	chr3:55798365:G:A	8.93122e-73	-2.67329	-1.33263	7.77831e-19	-2.44733	-0.977154	1.30484e-19	-2.52887	-1.03762
55798527	chr3:55798527:G:A	1.35966e-70	-1.07932e-09	1.01952	8.78677e-17	-1.07932e-09	1.3026	1.5674e-17	-1.07932e-09	1.22202
55798574	chr3:55798574:G:C	5.37763e-71	-1.07932e-09	0.0919463	3.64345e-17	-1.07932e-09	0.422281	6.87334e-18	-1.07932e-09	0.397664
55798802	chr3:55798802:A:C	9.09355e-73	-2.64353	-1.34438	6.12162e-19	-2.57755	-1.08645	1.07187e-19	-2.63066	-1.1325
55798816	chr3:55798816:A:G	1.34437e-72	-2.52265	-1.07431	5.01506e-19	-2.64237	-1.22101	9.82132e-20	-2.66875	-1.18185
55798823	chr3:55798823:T:C	1.84758e-71	-1.07932e-09	-0.976424	7.96736e-18	-1.07932e-09	-1.09788	1.56985e-18	-1.07932e-09	-1.079
55799294	chr3:55799294:T:C	8.2177e-71	-1.07932e-09	0.51599	3.29643e-17	-1.07932e-09	0.322188	6.68825e-18	-1.07932e-09	0.370366
55799363	chr3:55799363:T:TAG	1.14523e-71	-1.07932e-09	-1.45469	5.97035e-18	-1.07932e-09	-1.38643	1.13598e-18	-1.07932e-09	-1.40249
55799858	chr3:55799858:C:T	8.22274e-71	-1.07932e-09	0.516603	3.2976e-17	-1.07932e-09	0.322545	6.69143e-18	-1.07932e-09	0.370841
55799867	chr3:55799867:A:T	1.25867e-71	-1.07932e-09	-1.36024	5.9064e-18	-1.07932e-09	-1.3972	1.13814e-18	-1.07932e-09	-1.40059
55800143	chr3:55800143:CTCTT:C	1.53262e-71	-1.07932e-09	-1.16332	6.72562e-18	-1.07932e-09	-1.26731	1.30765e-18	-1.07932e-09	-1.26175
55800175	chr3:55800175:C:G	1.34836e-71	-1.07932e-09	-1.29141	6.17179e-18	-1.07932e-09	-1.35325	1.19745e-18	-1.07932e-09	-1.34979
55800206	chr3:55800206:T:G	8.20107e-71	-1.07932e-09	0.513964	3.28963e-17	-1.07932e-09	0.320125	6.67486e-18	-1.07932e-09	0.368362
55800290	chr3:55800290:C:T	1.1889e-71	-1.07932e-09	-1.41727	5.98411e-18	-1.07932e-09	-1.38413	1.21668e-18	-1.07932e-09	-1.33386
55800343	chr3:55800343:C:T	1.83709e-71	-1.07932e-09	-0.982116	7.92783e-18	-1.07932e-09	-1.10286	1.56188e-18	-1.07932e-09	-1.08409
55800394	chr3:55800394:G:A	8.73349e-73	-2.66864	-1.35967	6.29131e-19	-2.52115	-1.11551	1.08628e-19	-2.58948	-1.16033
55800489	chr3:55800489:T:C	2.38147e-72	-2.15023	-0.87494	8.63016e-19	-2.01946	-1.3011	1.04329e-19	-2.52597	-1.26423
55800521	chr3:55800521:G:A	4.79327e-72	-1.59682	-0.728855	1.0607e-18	-2.43298	-0.681326	1.59374e-19	-2.67172	-0.694765
55800743	chr3:55800743:C:T	1.28766e-71	-1.07932e-09	-1.33747	6.01024e-18	-1.07932e-09	-1.37977	1.16467e-18	-1.07932e-09	-1.37755
55800806	chr3:55800806:G:C	9.0921e-73	-2.61552	-1.37254	4.95601e-19	-2.66175	-1.21348	9.90377e-20	-2.62566	-1.21658
55800944	chr3:55800944:G:T	8.58734e-73	-2.68315	-1.36203	7.87228e-19	-2.3809	-1.03157	1.30177e-19	-2.47839	-1.09046
55801007	chr3:55801007:C:T	1.13707e-71	-1.07932e-09	-1.46185	5.83722e-18	-1.07932e-09	-1.40898	1.1094e-18	-1.07932e-09	-1.42617
55801242	chr3:55801242:T:A	1.01677e-72	-2.41212	-1.46414	4.10394e-19	-2.60199	-1.46189	7.60102e-20	-2.6418	-1.46508
55801660	chr3:55801660:C:T	1.37921e-71	-1.07932e-09	-1.26879	6.21804e-18	-1.07932e-09	-1.34578	1.20245e-18	-1.07932e-09	-1.34562
55801919	chr3:55801919:C:T	1.13261e-71	-1.07932e-09	-1.46577	5.52372e-18	-1.07932e-09	-1.46418	1.08226e-18	-1.07932e-09	-1.45094
55801993	chr3:55801993:T:G	1.00276e-72	-2.43189	-1.45824	4.04189e-19	-2.61343	-1.46568	7.53152e-20	-2.65014	-1.46592
55801995	chr3:55801995:T:C	1.00181e-72	-2.43284	-1.45824	4.03987e-19	-2.61392	-1.46568	7.52891e-20	-2.65049	-1.46592
55802303	chr3:55802303:C:T	1.38975e-71	-1.07932e-09	-1.26117	6.33024e-18	-1.07932e-09	-1.3279	1.22833e-18	-1.07932e-09	-1.32433
55802354	chr3:55802354:T:G	9.97094e-73	-2.43796	-1.45784	4.03151e-19	-2.61591	-1.46577	7.51857e-20	-2.65189	-1.46589
55802698	chr3:55802698:G:T	1.13807e-71	-1.07932e-09	-1.46097	5.84601e-18	-1.07932e-09	-1.40748	1.10971e-18	-1.07932e-09	-1.42589
55802837	chr3:55802837:C:A	4.53862e-72	-1.53045	-0.849816	9.81646e-19	-2.48268	-0.709079	1.52564e-19	-2.68225	-0.727902
55802947	chr3:55802947:A:G	1.43277e-71	-1.07932e-09	-1.23069	5.96986e-18	-1.07932e-09	-1.38651	1.16457e-18	-1.07932e-09	-1.37763
55802994	chr3:55802994:T:C	1.13247e-71	-1.07932e-09	-1.4659	5.54434e-18	-1.07932e-09	-1.46046	1.09173e-18	-1.07932e-09	-1.44222
55803048	chr3:55803048:T:C	4.67826e-72	-2.16622	-0.183735	1.65931e-18	-2.28976	-0.37707	2.29411e-19	-2.63345	-0.368777
55803437	chr3:55803437:C:T	1.13376e-71	-1.07932e-09	-1.46476	5.76408e-18	-1.07932e-09	-1.42159	1.09837e-18	-1.07932e-09	-1.43616
55803506	chr3:55803506:A:AT	1.13392e-71	-1.07932e-09	-1.46462	5.76913e-18	-1.07932e-09	-1.42072	1.09909e-18	-1.07932e-09	-1.4355
55803722	chr3:55803722:G:A	1.3455e-71	-1.07932e-09	-1.29354	6.25075e-18	-1.07932e-09	-1.34053	1.20254e-18	-1.07932e-09	-1.34555
55803782	chr3:55803782:T:C	3.63703e-72	-1.5524	-1.04932	7.86735e-19	-2.46878	-0.944323	1.20602e-19	-2.67958	-0.965665
55803791	chr3:55803791:T:C	5.33514e-72	-2.21857	-4.45018e-10	3.02005e-18	-2.06796	-4.45018e-10	6.20063e-19	-2.00792	-4.45018e-10
55803864	chr3:55803864:G:C	2.10486e-71	-0.846053	-4.45018e-10	5.09016e-18	-1.54593	-4.45018e-10	1.50454e-18	-1.1215	-4.45018e-10
55804001	chr3:55804001:A:G	8.86479e-73	-2.62143	-1.39195	4.41758e-19	-2.66293	-1.3273	8.81958e-20	-2.6275	-1.33068
55804285	chr3:55804285:G:T	1.13782e-71	-1.07932e-09	-1.46119	5.85207e-18	-1.07932e-09	-1.40644	1.11171e-18	-1.07932e-09	-1.42409
55804312	chr3:55804312:T:G	1.09332e-70	-1.07932e-09	0.801501	7.78945e-17	-1.07932e-09	1.18212	1.44614e-17	-1.07932e-09	1.1415
55804314	chr3:55804314:C:T	1.40395e-71	-1.07932e-09	-1.25101	5.91306e-18	-1.07932e-09	-1.39607	1.15313e-18	-1.07932e-09	-1.38751
55804403	chr3:55804403:C:T	1.13645e-71	-1.07932e-09	-1.46239	5.81735e-18	-1.07932e-09	-1.41239	1.10603e-18	-1.07932e-09	-1.4292
55804437	chr3:55804437:T:C	1.1966e-71	-1.07932e-09	-1.41082	6.1641e-18	-1.07932e-09	-1.35449	1.17693e-18	-1.07932e-09	-1.36708
55804442	chr3:55804442:G:T	1.41345e-71	-1.07932e-09	-1.24426	6.33449e-18	-1.07932e-09	-1.32723	1.24059e-18	-1.07932e-09	-1.3144
55804667	chr3:55804667:C:T	1.13244e-71	-1.07932e-09	-1.46593	5.5434e-18	-1.07932e-09	-1.46063	1.09135e-18	-1.07932e-09	-1.44257
55804693	chr3:55804693:C:T	1.94934e-71	-1.07932e-09	-0.922812	8.34266e-18	-1.07932e-09	-1.05185	1.64582e-18	-1.07932e-09	-1.03175
55804770	chr3:55804770:T:C	1.17784e-71	-1.07932e-09	-1.42662	5.55063e-18	-1.07932e-09	-1.45932	1.07636e-18	-1.07932e-09	-1.4564
55804793	chr3:55804793:G:A	1.60237e-70	-1.07932e-09	1.18377	1.04713e-16	-1.07932e-09	1.47799	1.86262e-17	-1.07932e-09	1.39458
55804920	chr3:55804920:T:C	3.89068e-72	-1.90792	-0.62638	1.16231e-18	-2.52526	-0.497566	1.88408e-19	-2.6847	-0.514432
55805025	chr3:55805025:T:TCCA	5.76273e-71	-1.07932e-09	0.16111	2.39629e-17	-1.07932e-09	0.00327103	4.82235e-18	-1.07932e-09	0.0432756
55805223	chr3:55805223:C:T	3.83664e-72	-1.76991	-0.778383	1.12183e-18	-2.32659	-0.731681	1.56117e-19	-2.64238	-0.744755
55805382	chr3:55805382:A:G	4.29987e-72	-1.70045	-0.733848	1.12914e-18	-2.36761	-0.684168	1.61464e-19	-2.65603	-0.697432
55805513	chr3:55805513:G:A	3.77022e-72	-1.48667	-1.07909	7.53123e-19	-2.48745	-0.969316	1.17337e-19	-2.68197	-0.990716
55805993	chr3:55805993:A:G	3.1349e-72	-1.61045	-1.13984	7.21339e-19	-2.42174	-1.07814	1.03695e-19	-2.66991	-1.12638
55806068	chr3:55806068:A:G	2.68731e-72	-2.14747	-0.756876	1.02377e-18	-2.30177	-0.847975	1.41332e-19	-2.63768	-0.848953
55806107	chr3:55806107:C:T	1.01779e-72	-2.41934	-1.45591	4.27016e-19	-2.59981	-1.42435	7.81516e-20	-2.64135	-1.43774
55806108	chr3:55806108:G:A	1.65792e-70	-1.07932e-09	1.21785	6.40662e-17	-1.07932e-09	0.98668	1.28938e-17	-1.07932e-09	1.02676
55806147	chr3:55806147:C:T	1.06784e-70	-1.07932e-09	0.777923	7.55102e-17	-1.07932e-09	1.15103	1.40441e-17	-1.07932e-09	1.11222
55806695	chr3:55806695:A:G	4.48639e-72	-2.39184	-4.45018e-10	1.71872e-18	-2.63165	-4.45018e-10	3.45099e-19	-2.59391	-4.45018e-10
55806739	chr3:55806739:T:G	1.05913e-72	-2.38202	-1.45341	4.30973e-19	-2.5494	-1.46554	7.8948e-20	-2.60306	-1.46589
55806894	chr3:55806894:C:T	3.45941e-72	-2.65179	-4.45018e-10	1.72983e-18	-2.62521	-4.45018e-10	3.54133e-19	-2.56807	-4.45018e-10
55807169	chr3:55807169:C:T	2.03159e-72	-2.40023	-0.783835	6.83968e-19	-2.51019	-1.04289	1.31677e-19	-2.57096	-0.986425
55807229	chr3:55807229:C:T	1.49797e-70	-1.07932e-09	1.11639	5.83431e-17	-1.07932e-09	0.893105	1.17206e-17	-1.07932e-09	0.931361
55807254	chr3:55807254:A:G	1.12534e-72	-2.3769	-1.39791	4.46145e-19	-2.52516	-1.45519	8.22796e-20	-2.5822	-1.44542
55807559	chr3:55807559:G:A	2.79758e-72	-2.00281	-0.861323	7.58153e-19	-2.13708	-1.31302	9.71594e-20	-2.58344	-1.27794
55807572	chr3:55807572:T:C	1.11587e-72	-2.38368	-1.39958	4.4367e-19	-2.52997	-1.45594	8.18741e-20	-2.58608	-1.44648
55807621	chr3:55807621:CT:C	9.90206e-73	-2.62126	-1.28147	7.21584e-19	-2.59461	-0.904933	1.25151e-19	-2.64649	-0.961729
55807723	chr3:55807723:T:C	1.10974e-72	-2.39383	-1.39493	4.40266e-19	-2.53952	-1.45409	8.13857e-20	-2.59456	-1.44398
55807899	chr3:55807899:C:T	1.35385e-72	-2.4673	-1.12263	5.04229e-19	-2.60807	-1.24989	9.75935e-20	-2.64713	-1.2098
55808088	chr3:55808088:A:G	1.13699e-72	-2.36064	-1.40386	4.50472e-19	-2.513	-1.45769	8.27773e-20	-2.57248	-1.44911
55808202	chr3:55808202:C:T	1.3864e-71	-1.07932e-09	-1.26359	6.23656e-18	-1.07932e-09	-1.34281	1.2207e-18	-1.07932e-09	-1.33056
55808773	chr3:55808773:T:C	1.30682e-70	-1.07932e-09	0.979878	5.05383e-17	-1.07932e-09	0.749495	1.01759e-17	-1.07932e-09	0.790036
55808878	chr3:55808878:G:A	1.4852e-70	-1.07932e-09	1.10783	5.78374e-17	-1.07932e-09	0.884399	1.16186e-17	-1.07932e-09	0.922619
55809029	chr3:55809029:C:T	1.66364e-70	-1.07932e-09	1.22129	6.45025e-17	-1.07932e-09	0.993468	1.29695e-17	-1.07932e-09	1.03261
55809092	chr3:55809092:A:G	1.53365e-71	-1.07932e-09	-1.16265	6.80408e-18	-1.07932e-09	-1.25571	1.33787e-18	-1.07932e-09	-1.23891
55809199	chr3:55809199:A:T	1.50334e-70	-1.07932e-09	1.11998	5.85522e-17	-1.07932e-09	0.896682	1.17625e-17	-1.07932e-09	0.934933
55809244	chr3:55809244:C:T	8.83284e-73	-2.63242	-1.38457	4.89398e-19	-2.65355	-1.23427	9.85278e-20	-2.61139	-1.23602
55809258	chr3:55809258:C:T	9.67408e-73	-2.4799	-1.44613	4.20039e-19	-2.63252	-1.40812	7.73879e-20	-2.66401	-1.4249
55809593	chr3:55809593:C:G	2.81244e-72	-2.12091	-0.73792	9.05919e-19	-2.02164	-1.2504	1.09726e-19	-2.53164	-1.20811
55809719	chr3:55809719:G:A	1.28328e-70	-1.07932e-09	0.9617	8.31598e-17	-1.07932e-09	1.24753	1.48008e-17	-1.07932e-09	1.1647
55810080	chr3:55810080:C:T	1.3211e-71	-1.07932e-09	-1.31184	6.11044e-18	-1.07932e-09	-1.36324	1.17944e-18	-1.07932e-09	-1.36495
55810152	chr3:55810152:A:T	1.84342e-71	-1.07932e-09	-0.978676	7.94887e-18	-1.07932e-09	-1.10021	1.56621e-18	-1.07932e-09	-1.08133
55810219	chr3:55810219:A:G	1.53672e-72	-2.47986	-0.983381	5.58099e-19	-2.61316	-1.14329	1.08685e-19	-2.65073	-1.09856
55810383	chr3:55810383:C:A	1.15815e-71	-1.07932e-09	-1.44348	5.51602e-18	-1.07932e-09	-1.46558	1.06835e-18	-1.07932e-09	-1.46387
55810548	chr3:55810548:C:T	1.01479e-72	-2.41431	-1.4639	4.12169e-19	-2.59677	-1.46279	7.60836e-20	-2.64026	-1.46565
55810586	chr3:55810586:C:T	1.15048e-71	-1.07932e-09	-1.45012	5.51446e-18	-1.07932e-09	-1.46586	1.06643e-18	-1.07932e-09	-1.46567
55810828	chr3:55810828:AAAT:A	1.34723e-71	-1.07932e-09	-1.29225	6.25013e-18	-1.07932e-09	-1.34063	1.2015e-18	-1.07932e-09	-1.34641
55810853	chr3:55810853:C:T	1.13261e-71	-1.07932e-09	-1.46577	5.52372e-18	-1.07932e-09	-1.46418	1.08226e-18	-1.07932e-09	-1.45094
55810877	chr3:55810877:T:C	1.34723e-71	-1.07932e-09	-1.29225	6.25013e-18	-1.07932e-09	-1.34063	1.2015e-18	-1.07932e-09	-1.34641
55810918	chr3:55810918:C:T	3.50505e-72	-1.60121	-1.03747	8.01811e-19	-2.42945	-0.96467	1.15063e-19	-2.67237	-1.01988
55811193	chr3:55811193:A:G	1.35425e-72	-2.51226	-1.07738	5.08517e-19	-2.63192	-1.21758	9.9245e-20	-2.66321	-1.17694
55811394	chr3:55811394:C:T	1.33034e-71	-1.07932e-09	-1.30486	6.04349e-18	-1.07932e-09	-1.37425	1.18043e-18	-1.07932e-09	-1.36411
55811544	chr3:55811544:T:C	8.87411e-71	-1.07932e-09	0.592837	3.56347e-17	-1.07932e-09	0.400085	7.14103e-18	-1.07932e-09	0.43587
55811638	chr3:55811638:C:G	8.69342e-71	-1.07932e-09	0.572266	3.48927e-17	-1.07932e-09	0.379042	6.98423e-18	-1.07932e-09	0.413669
55811760	chr3:55811760:C:T	1.14184e-71	-1.07932e-09	-1.45766	5.90161e-18	-1.07932e-09	-1.39801	1.11774e-18	-1.07932e-09	-1.41868
55811782	chr3:55811782:A:T	1.32315e-71	-1.07932e-09	-1.31028	6.11808e-18	-1.07932e-09	-1.36199	1.1809e-18	-1.07932e-09	-1.36371
55811794	chr3:55811794:C:T	3.39251e-72	-2.67132	-4.45018e-10	1.63588e-18	-2.68106	-4.45018e-10	3.23736e-19	-2.65781	-4.45018e-10
55811803	chr3:55811803:T:A	8.85147e-71	-1.07932e-09	0.590283	3.5544e-17	-1.07932e-09	0.397536	7.12261e-18	-1.07932e-09	0.433288
55812035	chr3:55812035:C:T	1.44339e-72	-2.62747	-0.898416	8.88627e-19	-2.65823	-0.633087	1.76478e-19	-2.61889	-0.645662
55812155	chr3:55812155:G:A	8.82953e-71	-1.07932e-09	0.587801	3.5457e-17	-1.07932e-09	0.395086	7.1052e-18	-1.07932e-09	0.43084
55812597	chr3:55812597:G:A	1.73211e-70	-1.07932e-09	1.26162	6.70329e-17	-1.07932e-09	1.03195	1.34814e-17	-1.07932e-09	1.07133
55812632	chr3:55812632:G:A	1.49797e-70	-1.07932e-09	1.11639	5.83431e-17	-1.07932e-09	0.893105	1.17206e-17	-1.07932e-09	0.931361
55812652	chr3:55812652:G:A	1.3343e-71	-1.07932e-09	-1.30189	6.05172e-18	-1.07932e-09	-1.37289	1.18213e-18	-1.07932e-09	-1.36266
55812656	chr3:55812656:G:A	1.13261e-71	-1.07932e-09	-1.46577	5.52372e-18	-1.07932e-09	-1.46418	1.08226e-18	-1.07932e-09	-1.45094
55812934	chr3:55812934:G:T	1.68558e-71	-1.07932e-09	-1.06819	6.71258e-18	-1.07932e-09	-1.26925	1.35211e-18	-1.07932e-09	-1.22832
55812970	chr3:55812970:C:T	3.72819e-72	-1.95903	-0.617934	8.38513e-19	-2.17384	-1.17552	1.10852e-19	-2.59936	-1.13018
55812977	chr3:55812977:G:A	1.71132e-71	-1.07932e-09	-1.05304	6.7848e-18	-1.07932e-09	-1.25855	1.36809e-18	-1.07932e-09	-1.21657
55813162	chr3:55813162:G:A	1.1416e-71	-1.07932e-09	-1.45787	5.69611e-18	-1.07932e-09	-1.43345	1.099e-18	-1.07932e-09	-1.43559
55813294	chr3:55813294:A:G	1.14512e-71	-1.07932e-09	-1.4548	5.94878e-18	-1.07932e-09	-1.39005	1.12576e-18	-1.07932e-09	-1.41153
55813490	chr3:55813490:C:T	1.32496e-71	-1.07932e-09	-1.30892	6.10989e-18	-1.07932e-09	-1.36333	1.17651e-18	-1.07932e-09	-1.36744
55813614	chr3:55813614:C:T	1.14681e-71	-1.45331	-4.45018e-10	1.67856e-18	-2.6553	-4.45018e-10	3.46821e-19	-2.58893	-4.45018e-10
55813738	chr3:55813738:G:A	1.80455e-71	-1.07932e-09	-0.999992	7.05421e-18	-1.07932e-09	-1.21961	1.42696e-18	-1.07932e-09	-1.17444
55814011	chr3:55814011:A:G	1.13384e-71	-1.07932e-09	-1.46469	5.54193e-18	-1.07932e-09	-1.46089	1.07129e-18	-1.07932e-09	-1.46112
55814222	chr3:55814222:A:T	1.82725e-71	-1.07932e-09	-0.987491	7.88874e-18	-1.07932e-09	-1.1078	1.55404e-18	-1.07932e-09	-1.08913
55814823	chr3:55814823:G:A	1.51947e-71	-1.07932e-09	-1.17194	6.56958e-18	-1.07932e-09	-1.29079	1.28129e-18	-1.07932e-09	-1.28212
55814918	chr3:55814918:T:C	5.19384e-71	-1.07932e-09	0.0571726	2.0294e-17	-1.07932e-09	-0.16291	4.15812e-18	-1.07932e-09	-0.104923
55814991	chr3:55814991:T:C	8.84906e-73	-2.61587	-1.39929	4.71505e-19	-2.66425	-1.26082	9.42944e-20	-2.62877	-1.26255
55815212	chr3:55815212:G:GACA	4.03295e-72	-2.08063	-0.417763	1.05757e-18	-2.05758	-1.05968	1.32249e-19	-2.54713	-1.00592
55815638	chr3:55815638:C:T	1.88262e-71	-1.07932e-09	-0.957636	8.0994e-18	-1.07932e-09	-1.08145	1.59633e-18	-1.07932e-09	-1.06228
55815819	chr3:55815819:G:A	1.53031e-70	-1.07932e-09	1.13775	5.97686e-17	-1.07932e-09	0.917245	1.2057e-17	-1.07932e-09	0.959662
55815833	chr3:55815833:G:C	1.34292e-71	-1.07932e-09	-1.29545	6.22621e-18	-1.07932e-09	-1.34447	1.19708e-18	-1.07932e-09	-1.3501
55815950	chr3:55815950:G:T	2.4606e-72	-2.05767	-0.93481	7.7922e-19	-2.04681	-1.37589	9.48883e-20	-2.53998	-1.34506
55816203	chr3:55816203:A:AGCGTGAC	1.33801e-71	-1.07932e-09	-1.29912	6.03081e-18	-1.07932e-09	-1.37635	1.17987e-18	-1.07932e-09	-1.36458
55816624	chr3:55816624:C:T	1.30353e-71	-1.07932e-09	-1.32522	7.07441e-18	-1.07932e-09	-1.21675	1.33599e-18	-1.07932e-09	-1.24031
55816837	chr3:55816837:A:G	1.78245e-71	-1.07932e-09	-1.01231	7.72403e-18	-1.07932e-09	-1.1289	1.52071e-18	-1.07932e-09	-1.11081
55816943	chr3:55816943:G:A	3.24675e-72	-1.50335	-1.21188	1.19738e-18	-2.23414	-0.758959	1.43879e-19	-2.60952	-0.859242
55816992	chr3:55816992:C:T	3.55521e-72	-1.54465	-1.07982	1.52278e-18	-2.19919	-0.553509	1.81785e-19	-2.59373	-0.641192
55817363	chr3:55817363:T:C	3.4363e-72	-2.65849	-4.45018e-10	1.74634e-18	-2.61571	-4.45018e-10	3.58779e-19	-2.55504	-4.45018e-10
55817420	chr3:55817420:T:C	1.78644e-71	-1.07932e-09	-1.01008	7.73601e-18	-1.07932e-09	-1.12735	1.52329e-18	-1.07932e-09	-1.10912
55817733	chr3:55817733:T:C	1.1699e-71	-1.07932e-09	-1.43338	5.85573e-18	-1.07932e-09	-1.40581	1.18416e-18	-1.07932e-09	-1.36095
55817869	chr3:55817869:T:C	1.13683e-71	-1.07932e-09	-1.46206	5.8099e-18	-1.07932e-09	-1.41367	1.10682e-18	-1.07932e-09	-1.42849
55818255	chr3:55818255:C:T	3.4048e-72	-2.6677	-4.45018e-10	2.11414e-18	-2.42459	-4.45018e-10	4.67335e-19	-2.2907	-4.45018e-10
55818705	chr3:55818705:A:G	1.17052e-71	-1.07932e-09	-1.43285	5.85988e-18	-1.07932e-09	-1.40511	1.18526e-18	-1.07932e-09	-1.36002
55818887	chr3:55818887:A:T	2.10261e-71	-1.07932e-09	-0.847119	1.26568e-17	-1.07932e-09	-0.635042	2.35598e-18	-1.07932e-09	-0.67303
55818954	chr3:55818954:A:G	1.1699e-71	-1.07932e-09	-1.43338	5.85573e-18	-1.07932e-09	-1.40581	1.18416e-18	-1.07932e-09	-1.36095
55819241	chr3:55819241:T:A	3.40078e-72	-1.37489	-1.29399	5.32792e-19	-2.45338	-1.34948	8.37969e-20	-2.67347	-1.33588
55819470	chr3:55819470:A:G	1.49118e-72	-2.64006	-0.853257	1.25865e-18	-2.61086	-0.332332	2.11087e-19	-2.65845	-0.427019
55819618	chr3:55819618:C:T	1.1699e-71	-1.07932e-09	-1.43338	5.85573e-18	-1.07932e-09	-1.40581	1.18416e-18	-1.07932e-09	-1.36095
55819745	chr3:55819745:G:A	1.25592e-71	-1.07932e-09	-1.36243	5.87549e-18	-1.07932e-09	-1.40245	1.13144e-18	-1.07932e-09	-1.40649
55819937	chr3:55819937:G:A	1.2754e-71	-1.07932e-09	-1.34704	6.86759e-18	-1.07932e-09	-1.24642	1.29898e-18	-1.07932e-09	-1.26841
55820205	chr3:55820205:A:G	1.79138e-71	-1.07932e-09	-1.00731	7.75401e-18	-1.07932e-09	-1.12503	1.52492e-18	-1.07932e-09	-1.10804
55820461	chr3:55820461:C:T	1.13228e-71	-1.07932e-09	-1.46607	5.52723e-18	-1.07932e-09	-1.46355	1.08458e-18	-1.07932e-09	-1.4488
55820523	chr3:55820523:A:G	8.12848e-72	-2.67283	0.875312	2.95176e-18	-2.65598	0.565148	5.88855e-19	-2.65321	0.593651
55820621	chr3:55820621:T:C	3.4196e-72	-2.66336	-4.45018e-10	2.42138e-18	-2.2889	-4.45018e-10	5.77783e-19	-2.07854	-4.45018e-10
55820876	chr3:55820876:C:T	8.39022e-73	-2.67607	-1.39233	4.50865e-19	-2.56366	-1.40616	1.00105e-19	-2.42263	-1.40888
55820922	chr3:55820922:G:A	3.26328e-71	-1.07932e-09	-0.40757	1.27934e-17	-1.07932e-09	-0.624306	2.42841e-18	-1.07932e-09	-0.642748
55821010	chr3:55821010:G:A	9.35006e-73	-2.65532	-1.30477	5.26384e-19	-2.48788	-1.32708	1.21352e-19	-2.31342	-1.32563
55821143	chr3:55821143:C:T	1.32853e-72	-2.63787	-0.970941	5.74724e-19	-2.6834	-1.0437	1.10635e-19	-2.67109	-1.06042
55821200	chr3:55821200:T:A	1.35547e-72	-2.6255	-0.963234	5.78086e-19	-2.68465	-1.03662	1.10775e-19	-2.67665	-1.05359
55821371	chr3:55821371:C:T	1.78933e-71	-1.07932e-09	-1.00846	7.74659e-18	-1.07932e-09	-1.12598	1.52356e-18	-1.07932e-09	-1.10893
55821400	chr3:55821400:T:C	2.03907e-72	-2.67234	-0.508054	2.47701e-18	-2.50674	0.240551	3.85528e-19	-2.58356	0.100437
55821792	chr3:55821792:G:A	1.64171e-72	-2.06881	-1.32834	8.01401e-19	-1.94331	-1.45132	9.46131e-20	-2.42402	-1.46392
55821962	chr3:55821962:C:A	1.25801e-71	-1.07932e-09	-1.36077	5.88462e-18	-1.07932e-09	-1.40089	1.13358e-18	-1.07932e-09	-1.40461
55821994	chr3:55821994:T:C	4.50348e-72	-2.38804	-4.45018e-10	1.64036e-18	-2.67832	-4.45018e-10	4.56824e-19	-2.31344	-4.45018e-10
55822335	chr3:55822335:G:A	5.68782e-71	-1.07932e-09	0.148026	2.37195e-17	-1.07932e-09	-0.00693708	4.31462e-18	-1.07932e-09	-0.0679757
55822825	chr3:55822825:G:A	1.1699e-71	-1.07932e-09	-1.43338	5.85573e-18	-1.07932e-09	-1.40581	1.18416e-18	-1.07932e-09	-1.36095
55822834	chr3:55822834:C:T	1.48115e-72	-2.6627	-0.837372	1.32375e-18	-2.57486	-0.31791	2.18806e-19	-2.63697	-0.41259
55823423	chr3:55823423:G:A	1.07419e-70	-1.07932e-09	0.78385	6.87774e-17	-1.07932e-09	1.05764	1.23291e-17	-1.07932e-09	0.981977
55823465	chr3:55823465:T:C	1.71111e-72	-2.65786	-0.697883	7.10145e-19	-2.67527	-0.840253	1.3688e-19	-2.65251	-0.866129
55823679	chr3:55823679:C:G	1.18105e-71	-1.07932e-09	-1.4239	5.92902e-18	-1.07932e-09	-1.39338	1.20371e-18	-1.07932e-09	-1.34458
55823930	chr3:55823930:A:G	1.7632e-72	-1.8611	-1.46465	6.81579e-19	-2.25262	-1.30396	8.733e-20	-2.62346	-1.34459
55824042	chr3:55824042:T:C	1.15418e-71	-1.07932e-09	-1.44691	5.51376e-18	-1.07932e-09	-1.46599	1.06726e-18	-1.07932e-09	-1.46489
55824048	chr3:55824048:T:G	1.13442e-71	-1.07932e-09	-1.46418	5.67216e-18	-1.07932e-09	-1.43767	1.09443e-18	-1.07932e-09	-1.43975
55824068	chr3:55824068:C:T	1.07024e-70	-1.07932e-09	0.780164	6.8512e-17	-1.07932e-09	1.05377	1.22822e-17	-1.07932e-09	0.978163
55824330	chr3:55824330:T:C	2.01758e-71	-1.07932e-09	-0.888402	1.12864e-17	-1.07932e-09	-0.74964	2.10349e-18	-1.07932e-09	-0.786388
55824470	chr3:55824470:G:A	1.22732e-71	-1.07932e-09	-1.38547	5.77266e-18	-1.07932e-09	-1.4201	1.11279e-18	-1.07932e-09	-1.42311
55824944	chr3:55824944:C:G	1.49072e-72	-2.6454	-0.848228	1.26355e-18	-2.60618	-0.333132	2.11093e-19	-2.65591	-0.429535
55825090	chr3:55825090:A:G	3.35763e-72	-2.68165	-4.45018e-10	1.62986e-18	-2.68474	-4.45018e-10	3.18431e-19	-2.67433	-4.45018e-10
55825127	chr3:55825127:G:C	1.15094e-71	-1.07932e-09	-1.44972	5.72862e-18	-1.07932e-09	-1.42776	1.10703e-18	-1.07932e-09	-1.42831
55825269	chr3:55825269:T:C	1.22651e-71	-1.07932e-09	-1.38613	5.76974e-18	-1.07932e-09	-1.42061	1.11225e-18	-1.07932e-09	-1.4236
55825569	chr3:55825569:T:G	1.91498e-71	-1.07932e-09	-0.940596	7.63592e-18	-1.07932e-09	-1.14037	1.49161e-18	-1.07932e-09	-1.13013
55825580	chr3:55825580:A:C	1.26255e-71	-1.07932e-09	-1.35717	6.135e-18	-1.07932e-09	-1.35923	1.22977e-18	-1.07932e-09	-1.32316
55826260	chr3:55826260:G:A	1.22632e-71	-1.07932e-09	-1.38628	5.76896e-18	-1.07932e-09	-1.42074	1.11211e-18	-1.07932e-09	-1.42373
55826433	chr3:55826433:A:C	2.59593e-71	-1.07932e-09	-0.636356	1.05969e-17	-1.07932e-09	-0.812678	2.04604e-18	-1.07932e-09	-0.814079
55827134	chr3:55827134:G:A	1.07715e-70	-1.07932e-09	0.786604	6.89711e-17	-1.07932e-09	1.06045	1.23631e-17	-1.07932e-09	0.984732
55827184	chr3:55827184:T:C	1.14391e-71	-1.07932e-09	-1.45585	5.91844e-18	-1.07932e-09	-1.39516	1.12454e-18	-1.07932e-09	-1.41261
55827321	chr3:55827321:AAAG:A	1.16213e-71	-1.07932e-09	-1.44004	5.80642e-18	-1.07932e-09	-1.41427	1.17177e-18	-1.07932e-09	-1.37147
55827348	chr3:55827348:A:G	2.21918e-72	-1.63062	-1.46513	7.9923e-19	-2.59077	-0.806573	1.25592e-19	-2.64846	-0.956242
55827614	chr3:55827614:T:C	1.45227e-70	-1.07932e-09	1.08541	5.70762e-17	-1.07932e-09	0.871151	1.14867e-17	-1.07932e-09	0.911208
55827835	chr3:55827835:T:C	1.53298e-72	-2.27653	-1.18914	1.04952e-18	-1.65991	-1.46499	1.13933e-19	-2.24768	-1.45445
55827926	chr3:55827926:C:T	1.18115e-71	-1.07932e-09	-1.42382	5.5135e-18	-1.07932e-09	-1.46604	1.06661e-18	-1.07932e-09	-1.4655
55828092	chr3:55828092:G:T	9.14716e-73	-2.66133	-1.3207	5.14847e-19	-2.50003	-1.33709	1.18838e-19	-2.32753	-1.33245
55828185	chr3:55828185:T:A	1.17784e-71	-1.07932e-09	-1.42662	6.02688e-18	-1.07932e-09	-1.37701	1.16718e-18	-1.07932e-09	-1.37539
55828268	chr3:55828268:C:T	4.62502e-71	-1.07932e-09	-0.0588205	1.77792e-17	-1.07932e-09	-0.295207	3.63609e-18	-1.07932e-09	-0.239078
55828628	chr3:55828628:A:G	1.3439e-71	-1.07932e-09	-1.29472	5.84118e-18	-1.07932e-09	-1.4083	1.13539e-18	-1.07932e-09	-1.40301
55828677	chr3:55828677:T:C	1.36478e-71	-1.07932e-09	-1.27931	6.14031e-18	-1.07932e-09	-1.35836	1.20445e-18	-1.07932e-09	-1.34397
55828682	chr3:55828682:T:C	1.23318e-71	-1.07932e-09	-1.38071	5.79357e-18	-1.07932e-09	-1.41649	1.11614e-18	-1.07932e-09	-1.42011
55828749	chr3:55828749:G:A	4.98388e-72	-2.28668	-4.45018e-10	5.98292e-17	0.918258	-4.45018e-10	3.69757e-19	-2.5249	-4.45018e-10
55828881	chr3:55828881:A:G	1.2253e-72	-2.36126	-1.32844	1.14751e-18	-1.57379	-1.46185	1.19063e-19	-2.1924	-1.46569
55828961	chr3:55828961:G:A	1.54653e-72	-2.65679	-0.800086	1.68336e-18	-2.4585	-0.193943	2.84412e-19	-2.5009	-0.286414
55829009	chr3:55829009:C:T	1.23082e-71	-1.07932e-09	-1.38262	5.78205e-18	-1.07932e-09	-1.41848	1.1141e-18	-1.07932e-09	-1.42194
55829046	chr3:55829046:G:A	7.797e-72	-1.78463	-0.0545138	1.98807e-18	-2.21586	-0.270209	2.81764e-19	-2.59651	-0.200165
55829197	chr3:55829197:T:C	1.16849e-71	-1.07932e-09	-1.43459	5.52696e-18	-1.07932e-09	-1.4636	1.07419e-18	-1.07932e-09	-1.45842
55829321	chr3:55829321:C:T	8.57835e-73	-2.65994	-1.38629	4.8483e-19	-2.49943	-1.39777	1.11902e-19	-2.32597	-1.39415
55829368	chr3:55829368:T:C	1.16603e-71	-1.07932e-09	-1.43669	5.52381e-18	-1.07932e-09	-1.46417	1.07309e-18	-1.07932e-09	-1.45945
55829397	chr3:55829397:C:T	1.33193e-72	-2.5513	-1.05495	1.21393e-18	-1.54993	-1.42945	1.19888e-19	-2.25517	-1.39601
55829483	chr3:55829483:A:G	1.22006e-71	-1.07932e-09	-1.3914	5.74286e-18	-1.07932e-09	-1.42528	1.10703e-18	-1.07932e-09	-1.42831
55829724	chr3:55829724:T:C	7.66649e-71	0.446558	-4.45018e-10	9.25454e-17	1.35446	-4.45018e-10	1.71048e-17	1.30937	-4.45018e-10
55829748	chr3:55829748:C:A	1.30911e-71	-1.07932e-09	-1.32095	5.91967e-18	-1.07932e-09	-1.39495	1.16214e-18	-1.07932e-09	-1.37972
55829777	chr3:55829777:A:G	1.23095e-71	-1.07932e-09	-1.38251	5.76999e-18	-1.07932e-09	-1.42057	1.11153e-18	-1.07932e-09	-1.42425
55829831	chr3:55829831:A:T	1.63293e-72	-2.48868	-0.913827	7.5402e-19	-2.57103	-0.88454	1.45128e-19	-2.55229	-0.907843
55829843	chr3:55829843:T:C	8.74692e-73	-2.64731	-1.37946	5.04464e-19	-2.46608	-1.39142	1.16793e-19	-2.2897	-1.38764
55829848	chr3:55829848:T:C	1.14491e-71	-1.07932e-09	-1.45497	5.73012e-18	-1.07932e-09	-1.4275	1.10536e-18	-1.07932e-09	-1.42982
55830104	chr3:55830104:C:T	1.33264e-71	-1.07932e-09	-1.30314	5.99392e-18	-1.07932e-09	-1.38249	1.1782e-18	-1.07932e-09	-1.36599
55830217	chr3:55830217:C:T	1.1699e-71	-1.07932e-09	-1.43338	5.85573e-18	-1.07932e-09	-1.40581	1.18416e-18	-1.07932e-09	-1.36095
55830477	chr3:55830477:A:G	1.33222e-72	-2.3365	-1.26954	1.1473e-18	-1.57133	-1.4645	1.19557e-19	-2.18902	-1.46493
55830794	chr3:55830794:A:T	3.42249e-72	-2.66252	-4.45018e-10	1.62996e-18	-2.68468	-4.45018e-10	3.28346e-19	-2.64367	-4.45018e-10
55830967	chr3:55830967:T:C	1.26153e-71	-1.07932e-09	-1.35797	6.62381e-18	-1.07932e-09	-1.28256	1.25916e-18	-1.07932e-09	-1.29954
55831000	chr3:55831000:A:G	8.86516e-72	-1.73278	0.0220202	2.08788e-18	-2.23635	-0.200736	3.00691e-19	-2.60464	-0.127018
55831183	chr3:55831183:A:AC	1.1699e-71	-1.07932e-09	-1.43338	5.52862e-18	-1.07932e-09	-1.4633	1.07485e-18	-1.07932e-09	-1.4578
55831210	chr3:55831210:G:A	1.63767e-72	-2.6374	-0.762208	1.83911e-18	-2.42254	-0.141413	3.08855e-19	-2.46889	-0.235981
55831234	chr3:55831234:C:A	9.02824e-72	-1.69253	-4.45018e-10	1.7689e-18	-2.60288	-4.45018e-10	3.7559e-19	-2.50924	-4.45018e-10
55831249	chr3:55831249:C:T	1.16856e-71	-1.07932e-09	-1.43453	5.52702e-18	-1.07932e-09	-1.46359	1.07429e-18	-1.07932e-09	-1.45833
55831722	chr3:55831722:G:A	1.21e-72	-2.25217	-1.45009	1.08799e-18	-1.83884	-1.25006	1.17795e-19	-2.36808	-1.30072
55831807	chr3:55831807:C:T	1.60336e-72	-2.50775	-0.913035	7.4144e-19	-2.5925	-0.879897	1.41731e-19	-2.57558	-0.908227
55831833	chr3:55831833:A:G	1.3556e-72	-2.33117	-1.25748	1.13843e-18	-1.57834	-1.46524	1.19042e-19	-2.19426	-1.46401
55831887	chr3:55831887:G:A	1.16359e-71	-1.07932e-09	-1.43879	5.57976e-18	-1.07932e-09	-1.45409	1.08611e-18	-1.07932e-09	-1.44738
55831938	chr3:55831938:A:G	1.55095e-72	-2.55621	-0.897803	2.20468e-18	-2.16757	-0.215081	3.5303e-19	-2.2271	-0.344089
55831982	chr3:55831982:T:C	1.51704e-72	-2.57017	-0.905954	2.11749e-18	-2.19538	-0.227619	3.39865e-19	-2.25329	-0.355906
55831992	chr3:55831992:T:C	1.16577e-71	-1.07932e-09	-1.43692	5.52358e-18	-1.07932e-09	-1.46421	1.07301e-18	-1.07932e-09	-1.45952
55832060	chr3:55832060:C:T	1.75877e-71	-1.07932e-09	-1.02568	1.03154e-17	-1.07932e-09	-0.839602	1.93893e-18	-1.07932e-09	-0.867851
55832268	chr3:55832268:C:T	9.42917e-73	-2.68388	-1.26778	8.69177e-19	-2.4383	-0.875148	1.45281e-19	-2.52484	-0.93423
55832441	chr3:55832441:A:C	1.14268e-71	-1.07932e-09	-1.45692	5.66543e-18	-1.07932e-09	-1.43885	1.08687e-18	-1.07932e-09	-1.44668
55832474	chr3:55832474:T:C	1.64435e-72	-2.23258	-1.16296	9.50854e-19	-1.77666	-1.44698	1.09291e-19	-2.32787	-1.41586
55832762	chr3:55832762:A:G	8.66135e-72	-1.62919	-0.104824	1.73516e-18	-2.3051	-0.317041	2.59722e-19	-2.63181	-0.246324
55832789	chr3:55832789:C:T	1.46976e-72	-2.278	-1.22979	1.04159e-18	-1.66649	-1.46599	1.1251e-19	-2.25296	-1.46174
55832854	chr3:55832854:C:A	3.13988e-71	-1.07932e-09	-0.446115	1.23197e-17	-1.07932e-09	-0.66204	2.25166e-18	-1.07932e-09	-0.718318
55833212	chr3:55833212:T:C	1.8944e-72	-2.65022	-0.603768	2.74254e-18	-2.16805	0.00370029	4.11528e-19	-2.29626	-0.121609
55833642	chr3:55833642:C:G	1.13595e-71	-1.07932e-09	-1.46283	5.54138e-18	-1.07932e-09	-1.46099	1.06823e-18	-1.07932e-09	-1.46398
55833647	chr3:55833647:G:A	3.80243e-71	-1.07932e-09	-0.254662	2.48546e-17	-1.07932e-09	0.0398048	4.28744e-18	-1.07932e-09	-0.074296
55833705	chr3:55833705:C:T	1.0888e-72	-2.68375	-1.12406	9.20686e-19	-2.41918	-0.836693	1.65761e-19	-2.4299	-0.897295
55833730	chr3:55833730:T:A	4.29219e-72	-1.61216	-0.823926	9.28399e-19	-2.32747	-0.920056	1.36421e-19	-2.63934	-0.882658
55833749	chr3:55833749:A:G	5.18452e-72	-1.48207	-0.765137	9.15427e-19	-2.39679	-0.864812	1.41261e-19	-2.6617	-0.825425
55833908	chr3:55833908:GA:G	1.56052e-72	-2.51221	-0.935654	7.22026e-19	-2.59532	-0.903606	1.38042e-19	-2.57899	-0.931187
55834186	chr3:55834186:C:T	1.49685e-72	-2.2258	-1.26372	9.69931e-19	-1.73984	-1.46393	1.07715e-19	-2.293	-1.46525
55834263	chr3:55834263:A:G	2.08017e-71	-1.07932e-09	-0.857853	7.44706e-18	-1.07932e-09	-1.16542	1.48133e-18	-1.07932e-09	-1.13705
55834889	chr3:55834889:T:C	1.23952e-71	-1.07932e-09	-1.37557	5.79972e-18	-1.07932e-09	-1.41543	1.11784e-18	-1.07932e-09	-1.41859
55835317	chr3:55835317:C:T	9.71645e-73	-2.67736	-1.24429	8.57267e-19	-2.49171	-0.835531	1.44578e-19	-2.56723	-0.89669
55835423	chr3:55835423:T:C	1.45347e-72	-2.59015	-0.928782	1.95724e-18	-2.2387	-0.263004	3.15688e-19	-2.29449	-0.388498
55835494	chr3:55835494:A:G	1.29666e-71	-1.07932e-09	-1.33051	7.01689e-18	-1.07932e-09	-1.22492	1.32612e-18	-1.07932e-09	-1.24773
55835518	chr3:55835518:T:C	1.41969e-71	-1.07932e-09	-1.23986	6.29786e-18	-1.07932e-09	-1.33303	1.18889e-18	-1.07932e-09	-1.35696
55835799	chr3:55835799:G:C	1.42186e-72	-2.58002	-0.960905	1.90436e-18	-2.21664	-0.312452	3.0745e-19	-2.27364	-0.435795
55836400	chr3:55836400:A:G	7.56058e-72	-1.73068	-0.13926	1.78592e-18	-2.2445	-0.3488	2.5766e-19	-2.60743	-0.278668
55836527	chr3:55836527:G:A	1.40544e-72	-2.28249	-1.27005	1.04416e-18	-1.66573	-1.4643	1.12246e-19	-2.25201	-1.46504
55837207	chr3:55837207:G:A	2.01273e-71	-1.07932e-09	-0.89081	1.32829e-17	-1.07932e-09	-0.586755	2.47383e-18	-1.07932e-09	-0.624217
55837272	chr3:55837272:A:T	1.54805e-70	-1.07932e-09	1.14928	1.02876e-16	-1.07932e-09	1.46029	1.83181e-17	-1.07932e-09	1.3779
55837469	chr3:55837469:C:T	1.27165e-72	-2.21435	-1.43822	9.99988e-19	-1.79093	-1.38231	1.08736e-19	-2.33243	-1.41639
55837489	chr3:55837489:C:T	1.5029e-72	-2.30352	-1.18197	1.07427e-18	-1.63772	-1.46388	1.1555e-19	-2.23639	-1.45165
55837505	chr3:55837505:C:T	9.03055e-72	-1.65647	-0.0358075	1.87807e-18	-2.29005	-0.252946	2.78173e-19	-2.62801	-0.18149
55837828	chr3:55837828:C:T	1.3946e-72	-2.63022	-0.930054	1.78614e-18	-2.32815	-0.265029	2.90246e-19	-2.37524	-0.391778
55837854	chr3:55837854:TA:T	3.84895e-72	-2.57983	0.0347393	1.36967e-18	-2.68214	-0.176519	2.6478e-19	-2.66401	-0.194831
55838022	chr3:55838022:G:A	1.49828e-71	-1.07932e-09	-1.18599	6.56473e-18	-1.07932e-09	-1.29153	1.23369e-18	-1.07932e-09	-1.31998
55838173	chr3:55838173:C:T	3.39962e-72	-2.66922	-4.45018e-10	1.63889e-18	-2.67922	-4.45018e-10	3.25617e-19	-2.65202	-4.45018e-10
55838178	chr3:55838178:TAGA:T	8.24025e-73	-2.6823	-1.40414	4.31183e-19	-2.59868	-1.41578	9.43585e-20	-2.47203	-1.41861
55838257	chr3:55838257:T:C	5.16888e-71	-1.07932e-09	0.0523559	1.96628e-17	-1.07932e-09	-0.194507	4.02741e-18	-1.07932e-09	-0.136862
55838302	chr3:55838302:G:C	1.16932e-71	-1.07932e-09	-1.43388	5.52808e-18	-1.07932e-09	-1.4634	1.07458e-18	-1.07932e-09	-1.45806
55838784	chr3:55838784:G:A	1.27062e-72	-2.24647	-1.40691	9.80638e-19	-1.76556	-1.42723	1.06069e-19	-2.32005	-1.4536
55838787	chr3:55838787:A:G	2.354e-71	-1.07932e-09	-0.734185	8.85745e-18	-1.07932e-09	-0.991977	1.73655e-18	-1.07932e-09	-0.978088
55838986	chr3:55838986:G:A	4.7082e-71	-1.07932e-09	-0.0409962	1.82891e-17	-1.07932e-09	-0.266931	3.77642e-18	-1.07932e-09	-0.201208
55839092	chr3:55839092:C:G	1.43061e-72	-2.63077	-0.904011	1.85726e-18	-2.33032	-0.223812	3.04704e-19	-2.3777	-0.340695
55839530	chr3:55839530:A:C	2.88222e-69	4.07343	-4.45018e-10	2.85422e-16	2.48073	-4.45018e-10	9.79399e-17	3.05437	-4.45018e-10
55839545	chr3:55839545:C:T	1.41744e-71	-1.07932e-09	-1.24145	6.26714e-18	-1.07932e-09	-1.33792	1.23641e-18	-1.07932e-09	-1.31777
55839613	chr3:55839613:A:G	2.38893e-72	-2.68471	-0.337332	2.29463e-18	-2.49597	0.153306	3.7962e-19	-2.57683	0.0782624
55839658	chr3:55839658:A:T	1.18776e-70	-1.07932e-09	0.884352	7.75069e-17	-1.07932e-09	1.17713	1.38641e-17	-1.07932e-09	1.09931
55839803	chr3:55839803:C:T	1.5061e-72	-2.58703	-0.896332	2.06136e-18	-2.23627	-0.213605	3.35702e-19	-2.29217	-0.329343
55840344	chr3:55840344:A:G	1.46225e-72	-2.62109	-0.891826	1.94279e-18	-2.30525	-0.203856	3.18217e-19	-2.35254	-0.322469
55840905	chr3:55840905:A:G	2.71105e-71	-1.07932e-09	-0.592964	1.02818e-17	-1.07932e-09	-0.84286	2.12283e-18	-1.07932e-09	-0.777234
55841035	chr3:55841035:A:T	1.58265e-72	-2.5854	-0.84839	2.23061e-18	-2.2277	-0.143266	3.6095e-19	-2.2846	-0.264404
55841107	chr3:55841107:T:C	1.1297e-70	-1.07932e-09	0.834239	4.49752e-17	-1.07932e-09	0.632876	9.05959e-18	-1.07932e-09	0.673838
55841121	chr3:55841121:T:C	1.13228e-71	-1.07932e-09	-1.46607	5.54313e-18	-1.07932e-09	-1.46068	1.07327e-18	-1.07932e-09	-1.45928
55841282	chr3:55841282:T:C	1.13259e-71	-1.07932e-09	-1.46579	5.52386e-18	-1.07932e-09	-1.46416	1.08263e-18	-1.07932e-09	-1.45059
55841313	chr3:55841313:G:T	3.78485e-72	-2.59737	0.0354867	1.37547e-18	-2.67848	-0.175963	2.67296e-19	-2.65514	-0.194242
55841504	chr3:55841504:G:A	1.33514e-71	-1.07932e-09	-1.30126	7.32859e-18	-1.07932e-09	-1.18145	1.38413e-18	-1.07932e-09	-1.20491
55841616	chr3:55841616:T:C	1.47597e-71	-1.07932e-09	-1.20098	6.4801e-18	-1.07932e-09	-1.3045	1.21924e-18	-1.07932e-09	-1.33176
55841741	chr3:55841741:AG:A	1.52914e-72	-2.58982	-0.878361	2.11117e-18	-2.23895	-0.187037	3.43113e-19	-2.29423	-0.305453
55841842	chr3:55841842:C:G	1.49791e-71	-1.07932e-09	-1.18623	6.56388e-18	-1.07932e-09	-1.29165	1.23361e-18	-1.07932e-09	-1.32004
55841992	chr3:55841992:G:C	1.55501e-72	-2.57513	-0.876281	2.18713e-18	-2.20626	-0.184385	3.54283e-19	-2.26484	-0.302804
55842185	chr3:55842185:T:C	2.26231e-72	-2.66851	-0.407987	1.9317e-18	-2.58764	0.0728061	3.28885e-19	-2.64056	-0.0014783
55842564	chr3:55842564:A:G	9.47503e-71	-1.07932e-09	0.658358	3.80845e-17	-1.07932e-09	0.466572	7.66201e-18	-1.07932e-09	0.506288
55842594	chr3:55842594:G:T	8.39784e-73	-2.67391	-1.39358	4.50286e-19	-2.56359	-1.40752	1.00327e-19	-2.4187	-1.41061
55842609	chr3:55842609:G:A	1.24981e-70	-1.07932e-09	0.935274	4.94396e-17	-1.07932e-09	0.727516	9.93755e-18	-1.07932e-09	0.766334
55842748	chr3:55842748:A:G	1.1382e-72	-2.37988	-1.38356	1.22117e-18	-1.53046	-1.44296	1.23141e-19	-2.16335	-1.46106
55842771	chr3:55842771:T:C	1.13882e-70	-1.07932e-09	0.842276	4.53647e-17	-1.07932e-09	0.641498	9.13709e-18	-1.07932e-09	0.682356
55842800	chr3:55842800:T:C	1.44692e-72	-2.61446	-0.90899	1.92268e-18	-2.28787	-0.231646	3.14772e-19	-2.33752	-0.348377
55842922	chr3:55842922:A:T	9.29091e-72	-1.68368	0.0198327	2.06411e-18	-2.24683	-0.201711	2.97994e-19	-2.61484	-0.125822
55843526	chr3:55843526:C:T	1.49473e-71	-1.07932e-09	-1.18835	6.55289e-18	-1.07932e-09	-1.29333	1.23172e-18	-1.07932e-09	-1.32157
55843743	chr3:55843743:G:A	1.68915e-71	-1.07932e-09	-1.06608	7.38087e-18	-1.07932e-09	-1.17434	1.44952e-18	-1.07932e-09	-1.15875
55844499	chr3:55844499:A:T	6.91837e-72	-0.500655	-1.45805	1.45606e-17	0.942891	-1.43781	9.46604e-18	2.16734	-1.44961
55844793	chr3:55844793:C:T	4.27256e-71	-1.07932e-09	-0.138087	1.65211e-17	-1.07932e-09	-0.368598	3.37048e-18	-1.07932e-09	-0.314931
55845068	chr3:55845068:C:A	3.4693e-71	-1.07932e-09	-0.346347	1.39593e-17	-1.07932e-09	-0.537091	2.84346e-18	-1.07932e-09	-0.484966
55845241	chr3:55845241:A:G	3.59653e-72	-2.61292	-4.45018e-10	4.14129e-17	0.550357	-4.45018e-10	3.32112e-19	-2.63227	-4.45018e-10
55845305	chr3:55845305:C:T	1.1327e-71	-1.07932e-09	-1.46569	5.52261e-18	-1.07932e-09	-1.46439	1.08193e-18	-1.07932e-09	-1.45124
55845343	chr3:55845343:T:A	1.42338e-72	-2.51748	-1.02237	1.95755e-18	-2.09151	-0.410028	3.17174e-19	-2.157	-0.521291
55845393	chr3:55845393:G:A	1.21546e-72	-2.31381	-1.38395	1.08449e-18	-1.64957	-1.44256	1.14092e-19	-2.23981	-1.46093
55845398	chr3:55845398:G:T	1.27487e-72	-2.548	-1.10204	1.64536e-18	-2.14409	-0.531192	2.69919e-19	-2.2039	-0.635722
55845814	chr3:55845814:T:C	1.04248e-71	-1.62243	0.0737301	2.03006e-18	-2.30855	-0.156619	3.06394e-19	-2.63225	-0.0806182
55845821	chr3:55845821:G:A	1.52117e-72	-2.55281	-0.920594	2.15011e-18	-2.1579	-0.249821	3.47179e-19	-2.22053	-0.367376
55845844	chr3:55845844:G:A	1.16084e-71	-1.07932e-09	-1.44115	5.93727e-18	-1.07932e-09	-1.39199	1.14805e-18	-1.07932e-09	-1.39192
55845998	chr3:55845998:T:C	2.13677e-72	-1.96733	-1.16626	1.20249e-18	-2.65191	-0.336932	3.29248e-19	-2.20842	-0.432512
55846037	chr3:55846037:C:T	1.51278e-72	-2.54269	-0.936251	2.14235e-18	-2.13788	-0.273455	3.45909e-19	-2.20172	-0.389841
55846055	chr3:55846055:A:T	1.49266e-71	-1.07932e-09	-1.18974	6.54711e-18	-1.07932e-09	-1.29421	1.23063e-18	-1.07932e-09	-1.32246
55846187	chr3:55846187:C:A	1.50801e-72	-2.56585	-0.916245	2.10724e-18	-2.18432	-0.243537	3.40718e-19	-2.24533	-0.361359
55846229	chr3:55846229:T:C	1.54092e-72	-2.67171	-0.788797	1.23787e-18	-2.56517	-0.394673	2.09052e-19	-2.631	-0.464155
55846232	chr3:55846232:A:G	1.51696e-72	-2.55458	-0.921595	2.13847e-18	-2.16162	-0.25152	3.45559e-19	-2.22363	-0.368947
55846251	chr3:55846251:G:C	1.74159e-71	-1.07932e-09	-1.0355	7.64778e-18	-1.07932e-09	-1.13882	1.50582e-18	-1.07932e-09	-1.12065
55846346	chr3:55846346:C:T	1.68227e-71	-1.07932e-09	-1.07016	7.35741e-18	-1.07932e-09	-1.17753	1.44456e-18	-1.07932e-09	-1.16218
55846388	chr3:55846388:A:G	3.56359e-72	-2.62212	-4.45018e-10	1.68098e-18	-2.65386	-4.45018e-10	3.4006e-19	-2.60862	-4.45018e-10
55846401	chr3:55846401:T:C	1.68471e-71	-1.07932e-09	-1.0687	7.36674e-18	-1.07932e-09	-1.17626	1.44646e-18	-1.07932e-09	-1.16087
55846425	chr3:55846425:C:A	1.22881e-71	-1.07932e-09	-1.38425	6.51435e-18	-1.07932e-09	-1.29923	1.24017e-18	-1.07932e-09	-1.31474
55846490	chr3:55846490:C:T	1.37528e-72	-2.56042	-1.01381	1.82298e-18	-2.17551	-0.397258	2.96147e-19	-2.23776	-0.509122
55846850	chr3:55846850:G:A	1.44075e-72	-2.54443	-0.983296	1.97544e-18	-2.14148	-0.350969	3.1945e-19	-2.20593	-0.465213
55846993	chr3:55846993:A:C	1.32478e-72	-2.37832	-1.23332	6.4985e-19	-2.46123	-1.14302	1.24586e-19	-2.4379	-1.17485
55847275	chr3:55847275:T:C	1.13266e-71	-1.07932e-09	-1.46573	5.52307e-18	-1.07932e-09	-1.4643	1.08219e-18	-1.07932e-09	-1.451
55847567	chr3:55847567:T:C	1.1356e-71	-1.07932e-09	-1.46314	5.6919e-18	-1.07932e-09	-1.43419	1.08923e-18	-1.07932e-09	-1.44451
55847693	chr3:55847693:G:GAGAAAAAGAAAGGAAAT	4.48291e-72	-2.54475	0.152135	1.49141e-18	-2.68467	-0.0888482	2.83766e-19	-2.6738	-0.115789
55848549	chr3:55848549:C:T	3.91042e-72	-2.5518	0.0225555	7.24699e-18	-2.18715	0.994502	1.1257e-18	-2.24788	0.836304
55848610	chr3:55848610:G:A	1.158e-71	-1.07932e-09	-1.44361	5.51423e-18	-1.07932e-09	-1.4659	1.06749e-18	-1.07932e-09	-1.46467
55849204	chr3:55849204:C:T	1.18322e-72	-2.28192	-1.44273	1.78359e-18	-1.62288	-0.971726	1.71555e-19	-2.22416	-1.06867
55849235	chr3:55849235:C:A	2.49859e-72	-2.64285	-0.334309	2.05043e-18	-2.61323	0.158045	3.49306e-19	-2.65725	0.0754577
55849244	chr3:55849244:GCTT:G	1.5408e-72	-2.48001	-0.98058	6.94495e-19	-2.58201	-0.955794	1.3232e-19	-2.56799	-0.984532
55849354	chr3:55849354:T:C	2.73759e-72	-2.63553	-0.250277	2.26375e-18	-2.62221	0.265998	3.88357e-19	-2.66221	0.186394
55849368	chr3:55849368:T:C	1.84137e-72	-2.67753	-0.604846	2.61087e-18	-2.40073	0.187172	4.15602e-19	-2.48194	0.0739316
55849665	chr3:55849665:T:C	1.79757e-70	-1.07932e-09	1.29872	1.33878e-16	-1.07932e-09	1.72369	2.47103e-17	-1.07932e-09	1.67723
55849832	chr3:55849832:A:G	2.58873e-72	-2.63487	-0.30685	2.11805e-18	-2.62259	0.199845	3.64605e-19	-2.66238	0.123454
55850271	chr3:55850271:G:A	4.61122e-72	-2.54015	0.17576	1.52402e-18	-2.68474	-0.0671421	2.89535e-19	-2.67515	-0.0943168
55850305	chr3:55850305:C:T	2.19733e-71	-0.80306	-4.45018e-10	1.31306e-17	-0.598293	-4.45018e-10	2.8371e-18	-0.487203	-4.45018e-10
55850423	chr3:55850423:A:G	1.50323e-71	-1.07932e-09	-1.18269	6.58129e-18	-1.07932e-09	-1.28901	1.23627e-18	-1.07932e-09	-1.31789
55850516	chr3:55850516:G:T	8.2834e-73	-2.61665	-1.46457	5.15547e-19	-2.37234	-1.46342	1.23228e-19	-2.15885	-1.46486
55850566	chr3:55850566:T:C	3.6461e-71	-1.07932e-09	-0.296644	1.22349e-17	-1.07932e-09	-0.668941	2.54647e-18	-1.07932e-09	-0.595278
55850582	chr3:55850582:A:G	1.2165e-70	-1.07932e-09	0.908264	7.95176e-17	-1.07932e-09	1.20274	1.42177e-17	-1.07932e-09	1.1245
55850982	chr3:55850982:C:T	1.56071e-72	-2.65865	-0.789095	1.20176e-18	-2.59364	-0.39581	2.01707e-19	-2.64967	-0.481253
55851078	chr3:55851078:T:C	3.68902e-72	-2.63557	0.0480415	4.10411e-18	-2.4535	0.692253	6.83772e-19	-2.50202	0.5919
55851252	chr3:55851252:C:T	3.61084e-72	-2.60895	-4.45018e-10	4.58993e-18	-1.64937	-4.45018e-10	8.64738e-18	0.62727	-4.45018e-10
55851336	chr3:55851336:T:G	2.59629e-71	-1.07932e-09	-0.636216	9.876e-18	-1.07932e-09	-0.883129	2.03531e-18	-1.07932e-09	-0.819339
55851652	chr3:55851652:T:C	1.16441e-71	-1.07932e-09	-1.43808	5.83593e-18	-1.07932e-09	-1.4092	1.13218e-18	-1.07932e-09	-1.40584
55851762	chr3:55851762:AAAAAAAG:A	1.13268e-71	-1.07932e-09	-1.46572	5.52289e-18	-1.07932e-09	-1.46433	1.08209e-18	-1.07932e-09	-1.45109
55851967	chr3:55851967:T:A	1.59182e-71	-1.07932e-09	-1.12542	6.88936e-18	-1.07932e-09	-1.24326	1.28939e-18	-1.07932e-09	-1.27581
55852168	chr3:55852168:T:C	1.42249e-72	-2.33796	-1.20252	1.17363e-18	-1.54728	-1.46586	1.22337e-19	-2.17202	-1.45895
55852196	chr3:55852196:G:A	3.76157e-72	-2.56805	-4.45018e-10	2.05978e-18	-2.45064	-4.45018e-10	5.10233e-19	-2.20287	-4.45018e-10
55852580	chr3:55852580:G:A	1.83273e-71	-1.07932e-09	-0.984494	7.72096e-18	-1.07932e-09	-1.1293	1.43358e-18	-1.07932e-09	-1.16981
55852656	chr3:55852656:T:G	4.16354e-72	-2.67693	0.210404	1.29702e-18	-2.5648	-0.348368	3.01957e-19	-2.37937	-0.348089
55852673	chr3:55852673:C:T	1.67123e-71	-1.07932e-09	-1.07674	7.31629e-18	-1.07932e-09	-1.18313	1.43561e-18	-1.07932e-09	-1.16839
55853309	chr3:55853309:T:A	4.18972e-71	-1.07932e-09	-0.157667	1.62511e-17	-1.07932e-09	-0.385075	3.31655e-18	-1.07932e-09	-0.331062
55853498	chr3:55853498:G:A	1.26877e-71	-1.07932e-09	-1.35225	6.71944e-18	-1.07932e-09	-1.26823	1.27287e-18	-1.07932e-09	-1.28871
55854002	chr3:55854002:C:T	1.158e-71	-1.07932e-09	-1.44361	5.51666e-18	-1.07932e-09	-1.46546	1.06605e-18	-1.07932e-09	-1.46603
55854104	chr3:55854104:G:A	1.19738e-71	-1.07932e-09	-1.41016	5.58347e-18	-1.07932e-09	-1.45342	1.08145e-18	-1.07932e-09	-1.45169
55854138	chr3:55854138:G:T	1.13474e-71	-1.07932e-09	-1.4639	5.53073e-18	-1.07932e-09	-1.46292	1.0697e-18	-1.07932e-09	-1.4626
55854284	chr3:55854284:C:A	1.48351e-71	-1.07932e-09	-1.19589	6.27152e-18	-1.07932e-09	-1.33722	1.20087e-18	-1.07932e-09	-1.34694
55854506	chr3:55854506:C:T	2.28756e-72	-2.6568	-0.408596	6.76466e-19	-2.57062	-0.993489	1.75134e-19	-2.28632	-0.98587
55854528	chr3:55854528:G:A	1.68306e-71	-1.07932e-09	-1.06969	6.75136e-18	-1.07932e-09	-1.26349	1.3311e-18	-1.07932e-09	-1.24398
55854828	chr3:55854828:A:G	1.41315e-71	-1.07932e-09	-1.24448	6.35616e-18	-1.07932e-09	-1.32381	1.24073e-18	-1.07932e-09	-1.31428
55854862	chr3:55854862:G:C	4.59701e-72	-1.57096	-0.796518	1.59731e-18	-2.15893	-0.545982	3.69537e-19	-1.90287	-0.622617
55855203	chr3:55855203:T:G	1.41109e-71	-1.07932e-09	-1.24594	6.21212e-18	-1.07932e-09	-1.34673	1.18455e-18	-1.07932e-09	-1.36063
55855379	chr3:55855379:C:T	1.95107e-72	-1.79505	-1.42945	5.91014e-19	-2.3758	-1.32335	1.34206e-19	-2.18753	-1.35084
55855618	chr3:55855618:T:C	1.31297e-71	-1.07932e-09	-1.31801	6.21867e-18	-1.07932e-09	-1.34568	1.18702e-18	-1.07932e-09	-1.35854
55855728	chr3:55855728:T:A	1.3781e-71	-1.07932e-09	-1.2696	6.05686e-18	-1.07932e-09	-1.37204	1.18238e-18	-1.07932e-09	-1.36245
55855793	chr3:55855793:A:C	1.41535e-71	-1.07932e-09	-1.24293	6.36802e-18	-1.07932e-09	-1.32195	1.20912e-18	-1.07932e-09	-1.3401
55856448	chr3:55856448:T:C	1.55233e-72	-2.33922	-1.11391	3.93748e-19	-2.68414	-1.42114	7.98553e-20	-2.65732	-1.4002
55856536	chr3:55856536:ACAC:A	3.69535e-72	-2.58581	-4.45018e-10	1.8522e-18	-2.55686	-4.45018e-10	3.77449e-19	-2.50431	-4.45018e-10
55856755	chr3:55856755:C:T	5.96163e-71	-1.07932e-09	0.195042	2.30311e-17	-1.07932e-09	-0.0363902	4.38695e-18	-1.07932e-09	-0.0513516
55857970	chr3:55857970:C:T	1.15763e-71	-1.07932e-09	-1.44393	5.84869e-18	-1.07932e-09	-1.40702	1.13026e-18	-1.07932e-09	-1.40754
55858364	chr3:55858364:G:A	1.06598e-70	-1.07932e-09	0.77618	7.80334e-17	-1.07932e-09	1.1839	1.44413e-17	-1.07932e-09	1.14011
55858689	chr3:55858689:C:T	1.90648e-71	-0.945042	-4.45018e-10	4.73631e-18	-1.61798	-4.45018e-10	1.40458e-18	-1.19025	-4.45018e-10
55858781	chr3:55858781:G:A	1.55975e-72	-2.62308	-0.825284	4.93147e-19	-2.62825	-1.25193	1.20161e-19	-2.40198	-1.24693
55858829	chr3:55858829:T:C	1.30214e-71	-1.07932e-09	-1.32629	5.99171e-18	-1.07932e-09	-1.38286	1.1447e-18	-1.07932e-09	-1.39484
55859229	chr3:55859229:C:T	1.56038e-72	-1.99263	-1.45533	5.83924e-19	-2.31607	-1.39515	1.35728e-19	-2.11317	-1.41392
55859322	chr3:55859322:C:T	3.38615e-72	-2.67319	-4.45018e-10	1.7245e-18	-2.6283	-4.45018e-10	3.21421e-19	-2.66499	-4.45018e-10
55859431	chr3:55859431:G:A	1.08742e-72	-2.68269	-1.12639	4.89924e-19	-2.62152	-1.26522	1.12065e-19	-2.46138	-1.25728
55859640	chr3:55859640:G:A	2.1311e-72	-1.67135	-1.46489	7.1617e-19	-2.07886	-1.42821	1.79491e-19	-1.80628	-1.44134
55859879	chr3:55859879:A:G	2.40203e-72	-2.59238	-0.424193	9.51522e-19	-2.61908	-0.603851	1.94865e-19	-2.5677	-0.597733
55859957	chr3:55859957:T:C	2.26461e-71	-1.07932e-09	-0.772896	9.2005e-18	-1.07932e-09	-0.953978	1.80119e-18	-1.07932e-09	-0.941538
55860008	chr3:55860008:C:T	1.46525e-71	-1.07932e-09	-1.20828	6.54398e-18	-1.07932e-09	-1.29469	1.27947e-18	-1.07932e-09	-1.28354
55860115	chr3:55860115:G:A	1.55033e-71	-1.07932e-09	-1.15183	6.99521e-18	-1.07932e-09	-1.22801	1.35083e-18	-1.07932e-09	-1.22926
55860704	chr3:55860704:A:G	1.14098e-71	-1.07932e-09	-1.45842	5.55866e-18	-1.07932e-09	-1.45788	1.07106e-18	-1.07932e-09	-1.46134
55860790	chr3:55860790:C:G	1.14574e-70	-1.07932e-09	0.848336	3.94222e-17	-1.07932e-09	0.501094	6.76154e-18	-1.07932e-09	0.381264
55860923	chr3:55860923:G:A	3.27134e-72	-1.52052	-1.18716	1.28891e-18	-1.86172	-1.05772	3.32483e-19	-1.52436	-1.10679
55861317	chr3:55861317:G:A	1.64349e-71	-1.07932e-09	-1.09348	9.76678e-18	-1.07932e-09	-0.89425	1.835e-18	-1.07932e-09	-0.922941
55861381	chr3:55861381:G:A	2.32552e-72	-1.5943	-1.45464	7.63547e-19	-2.08947	-1.35354	1.86371e-19	-1.83406	-1.37594
55862211	chr3:55862211:CA:C	1.55897e-71	-1.07932e-09	-1.14628	7.10562e-18	-1.07932e-09	-1.21235	1.35274e-18	-1.07932e-09	-1.22785
55862229	chr3:55862229:T:C	3.04312e-72	-1.70233	-1.07767	1.26519e-18	-2.00937	-0.928639	3.17525e-19	-1.69489	-0.982298
55862803	chr3:55862803:A:G	1.50094e-71	-1.07932e-09	-1.18421	6.75066e-18	-1.07932e-09	-1.2636	1.27805e-18	-1.07932e-09	-1.28465
55863129	chr3:55863129:A:G	1.49374e-71	-1.07932e-09	-1.18902	6.65528e-18	-1.07932e-09	-1.27783	1.30278e-18	-1.07932e-09	-1.26548
55863165	chr3:55863165:CTCCTTGCTAA:C	3.3476e-72	-2.68464	-4.45018e-10	2.20454e-18	-2.38272	-4.45018e-10	4.84963e-19	-2.25367	-4.45018e-10
55863223	chr3:55863223:C:T	1.48422e-71	-1.07932e-09	-1.19541	6.70062e-18	-1.07932e-09	-1.27104	1.26799e-18	-1.07932e-09	-1.29255
55863677	chr3:55863677:G:A	1.23252e-72	-2.31302	-1.3708	3.93909e-19	-2.64294	-1.46193	8.15724e-20	-2.57054	-1.46571
55863923	chr3:55863923:G:A	1.30504e-71	-1.07932e-09	-1.32407	6.81473e-18	-1.07932e-09	-1.25415	1.29643e-18	-1.07932e-09	-1.27037
55864071	chr3:55864071:C:G	2.41495e-72	-1.84374	-1.16746	1.03776e-18	-2.10196	-1.03421	2.54814e-19	-1.81471	-1.0825
55864740	chr3:55864740:C:T	1.51638e-71	-1.07932e-09	-1.17398	6.74248e-18	-1.07932e-09	-1.26481	1.32026e-18	-1.07932e-09	-1.25216
55864741	chr3:55864741:T:C	1.16122e-72	-2.29026	-1.45315	4.31676e-19	-2.57974	-1.43358	9.37103e-20	-2.45081	-1.44673
55864822	chr3:55864822:G:A	2.46715e-72	-1.89201	-1.09782	1.0833e-18	-2.14228	-0.950944	2.6353e-19	-1.86066	-1.00291
55865632	chr3:55865632:C:T	2.21821e-71	-1.07932e-09	-0.793598	9.02486e-18	-1.07932e-09	-0.973253	1.76808e-18	-1.07932e-09	-0.960091
55865722	chr3:55865722:T:C	2.5989e-72	-1.78136	-1.15643	1.10252e-18	-2.07219	-1.00345	2.79917e-19	-1.77178	-1.03146
55865817	chr3:55865817:T:C	1.12448e-72	-2.50337	-1.27219	1.56133e-18	-1.58278	-1.14492	1.23384e-19	-2.49266	-1.12978
55866061	chr3:55866061:A:G	7.89105e-73	-2.68132	-1.44842	4.72015e-19	-2.5377	-1.38628	9.57159e-20	-2.49848	-1.37788
55866452	chr3:55866452:A:C	2.12858e-71	-1.07932e-09	-0.834845	8.25833e-18	-1.07932e-09	-1.06201	1.67589e-18	-1.07932e-09	-1.01364
55866664	chr3:55866664:A:T	8.50877e-73	-2.62525	-1.42913	1.47133e-18	-1.35986	-1.42721	9.88312e-20	-2.42358	-1.42075
55866673	chr3:55866673:A:G	1.32615e-71	-1.07932e-09	-1.30802	6.10541e-18	-1.07932e-09	-1.36406	1.1649e-18	-1.07932e-09	-1.37735
55866911	chr3:55866911:G:A	2.24204e-71	-1.07932e-09	-0.782914	9.62127e-18	-1.07932e-09	-0.90926	1.85798e-18	-1.07932e-09	-0.910497
55866984	chr3:55866984:A:G	9.45463e-73	-2.54669	-1.40228	1.63997e-18	-1.39887	-1.27969	1.14722e-19	-2.41486	-1.28038
55867981	chr3:55867981:C:T	1.39958e-72	-2.32611	-1.23061	3.82747e-19	-2.67216	-1.46146	7.48469e-20	-2.66691	-1.45539
55868081	chr3:55868081:T:C	2.69361e-71	-0.599418	-4.45018e-10	3.81988e-18	-1.83302	-4.45018e-10	5.59624e-19	-2.11048	-4.45018e-10
55868312	chr3:55868312:T:G	3.72667e-70	-1.07932e-09	2.0278	3.43428e-16	-1.07932e-09	2.66574	5.50655e-17	-1.07932e-09	2.47854
55868424	chr3:55868424:G:A	1.32524e-72	-2.42629	-1.18499	1.41673e-18	-1.78409	-1.04079	1.28722e-19	-2.55976	-1.02032
55868791	chr3:55868791:G:A	2.95467e-71	-1.07932e-09	-0.506915	1.15713e-17	-1.07932e-09	-0.724706	2.27189e-18	-1.07932e-09	-0.709374
55869087	chr3:55869087:A:G	1.31471e-72	-2.31437	-1.3049	1.4121e-18	-1.79679	-1.03137	1.09904e-19	-2.65939	-1.07874
55869599	chr3:55869599:T:C	2.70295e-72	-1.81083	-1.08771	1.16294e-18	-2.09721	-0.925071	2.91018e-19	-1.81495	-0.949405
55869713	chr3:55869713:A:G	7.94851e-71	-1.07932e-09	0.482684	3.09187e-17	-1.07932e-09	0.258124	6.11108e-18	-1.07932e-09	0.280117
55869739	chr3:55869739:C:G	2.68504e-72	-1.8245	-1.08069	1.15993e-18	-2.10814	-0.916737	2.89787e-19	-1.82741	-0.941181
55869863	chr3:55869863:C:T	2.394e-71	-1.07932e-09	-0.717334	8.49955e-18	-1.07932e-09	-1.03322	1.72221e-18	-1.07932e-09	-0.986379
55869888	chr3:55869888:G:A	1.41177e-72	-2.32823	-1.21981	1.16688e-18	-1.94407	-1.07484	1.17419e-19	-2.61538	-1.05662
55870228	chr3:55870228:C:T	1.13285e-71	-1.07932e-09	-1.46557	5.52966e-18	-1.07932e-09	-1.46311	1.06777e-18	-1.07932e-09	-1.46442
55870645	chr3:55870645:G:A	7.25443e-71	-1.07932e-09	0.391311	2.83355e-17	-1.07932e-09	0.17088	5.6112e-18	-1.07932e-09	0.194778
55871318	chr3:55871318:A:G	1.69138e-71	-1.07932e-09	-1.06475	7.03832e-18	-1.07932e-09	-1.22187	1.41493e-18	-1.07932e-09	-1.18291
55871995	chr3:55871995:C:A	1.17039e-71	-1.07932e-09	-1.43297	5.52914e-18	-1.07932e-09	-1.4632	1.07144e-18	-1.07932e-09	-1.46099
55872134	chr3:55872134:C:T	1.38002e-70	-1.07932e-09	1.03438	5.48868e-17	-1.07932e-09	0.832036	1.10733e-17	-1.07932e-09	0.874554
55872986	chr3:55872986:C:T	1.49321e-72	-2.08063	-1.41133	6.20549e-19	-2.42475	-1.22564	1.4094e-19	-2.23345	-1.25596
55873200	chr3:55873200:G:A	1.23525e-71	-1.07932e-09	-1.37903	5.64238e-18	-1.07932e-09	-1.44293	1.08464e-18	-1.07932e-09	-1.44874
55873259	chr3:55873259:C:T	3.46878e-72	-2.64908	-4.45018e-10	1.64337e-18	-2.67649	-4.45018e-10	8.3533e-19	-1.70991	-4.45018e-10
55873399	chr3:55873399:G:A	1.99823e-71	-1.07932e-09	-0.898037	8.67678e-18	-1.07932e-09	-1.01259	1.67653e-18	-1.07932e-09	-1.01326
55873612	chr3:55873612:T:C	1.71681e-71	-1.07932e-09	-1.04983	9.72333e-18	-1.07932e-09	-0.898708	1.84626e-18	-1.07932e-09	-0.916822
55874215	chr3:55874215:G:T	3.42798e-72	-2.66091	-4.45018e-10	1.67401e-18	-2.65801	-4.45018e-10	3.30547e-19	-2.63699	-4.45018e-10
55874590	chr3:55874590:G:A	2.94183e-71	-1.07932e-09	-0.511269	1.10442e-17	-1.07932e-09	-0.771327	2.10909e-18	-1.07932e-09	-0.783732
55875438	chr3:55875438:G:A	1.22882e-71	-1.07932e-09	-1.38424	6.60311e-18	-1.07932e-09	-1.2857	1.25668e-18	-1.07932e-09	-1.30151
55875539	chr3:55875539:A:G	3.34983e-72	-2.68398	-4.45018e-10	2.16141e-18	-2.40248	-4.45018e-10	4.71011e-19	-2.28286	-4.45018e-10
55875728	chr3:55875728:T:A	1.38991e-71	-1.26106	-4.45018e-10	4.68226e-18	-1.62945	-4.45018e-10	1.2743e-18	-1.28759	-4.45018e-10
55875825	chr3:55875825:C:A	1.36885e-71	-1.07932e-09	-1.27633	5.7428e-18	-1.07932e-09	-1.42529	1.11832e-18	-1.07932e-09	-1.41816
55876978	chr3:55876978:A:G	1.64469e-72	-1.96752	-1.42781	4.79925e-19	-2.46627	-1.44109	1.0634e-19	-2.31919	-1.45191
55877109	chr3:55877109:C:T	1.85091e-72	-1.95343	-1.32379	3.23859e-18	-1.61917	-0.378928	3.3953e-19	-2.13944	-0.470739
55877239	chr3:55877239:T:C	2.82894e-72	-1.38869	-1.46429	9.28588e-19	-1.82597	-1.42135	2.44705e-19	-1.50368	-1.43401
55877501	chr3:55877501:A:T	1.82949e-72	-1.82653	-1.46232	1.26191e-18	-1.77643	-1.16418	1.52133e-19	-2.20949	-1.2035
55877766	chr3:55877766:G:A	1.70348e-71	-1.07932e-09	-1.05763	6.67692e-18	-1.07932e-09	-1.27458	1.28516e-18	-1.07932e-09	-1.27911
55878056	chr3:55878056:T:C	1.24511e-71	-1.07932e-09	-1.37108	5.69344e-18	-1.07932e-09	-1.43392	1.11019e-18	-1.07932e-09	-1.42545
55878293	chr3:55878293:A:G	1.47295e-71	-1.07932e-09	-1.20303	6.66668e-18	-1.07932e-09	-1.27611	1.2805e-18	-1.07932e-09	-1.28273
55878313	chr3:55878313:C:T	3.47481e-72	-2.64735	-4.45018e-10	1.66473e-18	-2.66357	-4.45018e-10	3.32909e-19	-2.62987	-4.45018e-10
55878538	chr3:55878538:GTTC:G	1.17343e-71	-1.07932e-09	-1.43037	6.01629e-18	-1.07932e-09	-1.37877	1.14506e-18	-1.07932e-09	-1.39453
55878743	chr3:55878743:T:C	8.18094e-71	-1.07932e-09	0.511506	4.08616e-17	-1.07932e-09	0.536955	7.42431e-18	-1.07932e-09	0.474774
55878987	chr3:55878987:T:C	1.76624e-72	-2.10838	-1.21565	2.45063e-18	-1.27188	-1.00501	2.37914e-19	-1.95739	-1.00844
55879069	chr3:55879069:TTTTTC:T	3.67509e-71	-1.07932e-09	-0.288723	1.42865e-17	-1.07932e-09	-0.513919	2.96267e-18	-1.07932e-09	-0.443894
55879209	chr3:55879209:G:A	1.67907e-72	-2.24705	-1.12759	3.57086e-18	-1.01433	-0.886096	3.22696e-19	-1.77116	-0.889873
55879449	chr3:55879449:A:T	1.38594e-71	-1.07932e-09	-1.26393	7.62315e-18	-1.07932e-09	-1.14205	1.43615e-18	-1.07932e-09	-1.16802
55879881	chr3:55879881:C:T	1.56157e-71	-1.07932e-09	-1.14461	6.91421e-18	-1.07932e-09	-1.23966	1.35462e-18	-1.07932e-09	-1.22647
55879943	chr3:55879943:T:C	1.13256e-71	-1.07932e-09	-1.46582	5.64623e-18	-1.07932e-09	-1.44225	1.0851e-18	-1.07932e-09	-1.44831
55880143	chr3:55880143:G:A	2.29496e-72	-2.37971	-0.682459	5.10047e-19	-2.68034	-1.16615	1.03949e-19	-2.63338	-1.16046
55880357	chr3:55880357:T:C	1.75932e-71	-1.07932e-09	-1.02537	7.11812e-18	-1.07932e-09	-1.21059	1.42934e-18	-1.07932e-09	-1.17277
55880512	chr3:55880512:C:T	1.13586e-71	-1.07932e-09	-1.46291	5.72352e-18	-1.07932e-09	-1.42865	1.09825e-18	-1.07932e-09	-1.43627
55880996	chr3:55880996:G:A	4.74807e-71	-1.07932e-09	-0.0325637	1.81185e-17	-1.07932e-09	-0.276301	3.46981e-18	-1.07932e-09	-0.285885
55881425	chr3:55881425:A:T	3.82953e-72	-1.47552	-1.07463	1.61845e-18	-1.85839	-0.833379	4.11828e-19	-1.52368	-0.893461
55881451	chr3:55881451:C:T	1.25096e-71	-1.07932e-09	-1.36639	5.70693e-18	-1.07932e-09	-1.43155	1.1108e-18	-1.07932e-09	-1.42491
55881584	chr3:55881584:G:A	1.5228e-72	-2.22997	-1.24236	2.70685e-18	-1.13711	-1.04034	2.61374e-19	-1.82885	-1.04294
55881636	chr3:55881636:A:G	6.00462e-72	-1.4453	-0.655055	2.44094e-18	-1.86053	-0.420324	5.65011e-19	-1.59758	-0.503313
55881820	chr3:55881820:A:C	2.41862e-72	-1.87187	-1.13781	1.15372e-18	-2.29229	-0.737949	2.58556e-19	-2.05739	-0.82524
55882876	chr3:55882876:A:T	8.23743e-72	-2.20689	0.422694	9.1809e-18	-2.12225	1.16614	1.57136e-18	-2.25722	1.17917
55883039	chr3:55883039:T:C	8.65097e-71	-1.07932e-09	0.567371	4.32247e-17	-1.07932e-09	0.593176	7.84681e-18	-1.07932e-09	0.53012
55883088	chr3:55883088:A:T	1.64755e-71	-1.09101	-4.45018e-10	2.60172e-18	-2.21706	-4.45018e-10	4.09129e-19	-2.42371	-4.45018e-10
55883209	chr3:55883209:A:G	1.37291e-71	-1.07932e-09	-1.27337	6.02453e-18	-1.07932e-09	-1.3774	1.1498e-18	-1.07932e-09	-1.3904
55883612	chr3:55883612:G:A	3.47549e-72	-2.64715	-4.45018e-10	1.74138e-18	-2.61856	-4.45018e-10	3.63639e-19	-2.54158	-4.45018e-10
55883717	chr3:55883717:G:T	1.66934e-71	-1.07932e-09	-1.07787	6.93189e-18	-1.07932e-09	-1.2371	1.38778e-18	-1.07932e-09	-1.20228
55883925	chr3:55883925:CAA:C	1.27274e-71	-1.07932e-09	-1.34913	7.3054e-18	-1.07932e-09	-1.18462	1.39656e-18	-1.07932e-09	-1.19597
55884387	chr3:55884387:C:T	1.55339e-71	-1.07932e-09	-1.14986	6.87957e-18	-1.07932e-09	-1.24468	1.34725e-18	-1.07932e-09	-1.23192
55884513	chr3:55884513:T:C	1.15147e-71	-1.07932e-09	-1.44926	5.51708e-18	-1.07932e-09	-1.46539	1.06648e-18	-1.07932e-09	-1.46562
55884528	chr3:55884528:C:T	1.34828e-71	-1.07932e-09	-1.29147	5.95271e-18	-1.07932e-09	-1.38939	1.13712e-18	-1.07932e-09	-1.40149
55884698	chr3:55884698:T:C	1.45989e-71	-1.07932e-09	-1.21194	6.71643e-18	-1.07932e-09	-1.26868	1.28035e-18	-1.07932e-09	-1.28286
55884731	chr3:55884731:T:C	1.93045e-71	-1.07932e-09	-0.932546	8.41516e-18	-1.07932e-09	-1.0432	1.625e-18	-1.07932e-09	-1.04448
55885059	chr3:55885059:C:T	2.60671e-72	-1.49948	-1.43531	1.00241e-18	-1.83897	-1.33186	2.67322e-19	-1.50189	-1.3474
55885266	chr3:55885266:A:G	1.52443e-71	-1.07932e-09	-1.16868	6.48507e-18	-1.07932e-09	-1.30373	1.23196e-18	-1.07932e-09	-1.32138
55885424	chr3:55885424:A:C	1.62821e-71	-1.07932e-09	-1.10282	6.84753e-18	-1.07932e-09	-1.24935	1.34711e-18	-1.07932e-09	-1.23203
55885761	chr3:55885761:T:G	7.78523e-72	-1.29898	-0.541673	3.88646e-18	-1.59925	-0.216488	1.02597e-18	-1.20953	-0.294824
55885782	chr3:55885782:G:C	1.24694e-71	-1.07932e-09	-1.36961	5.79876e-18	-1.07932e-09	-1.41559	1.12084e-18	-1.07932e-09	-1.41591
55886335	chr3:55886335:AT:A	3.45433e-71	-1.07932e-09	-0.350673	1.10745e-17	-1.07932e-09	-0.768593	2.13714e-18	-1.07932e-09	-0.770516
55886528	chr3:55886528:T:C	1.2374e-71	-1.07932e-09	-1.37729	5.66985e-18	-1.07932e-09	-1.43807	1.10492e-18	-1.07932e-09	-1.43022
55887454	chr3:55887454:TTTCAAAG:T	1.23638e-71	-1.07932e-09	-1.37811	5.66608e-18	-1.07932e-09	-1.43874	1.10415e-18	-1.07932e-09	-1.43091
55887802	chr3:55887802:T:C	1.29063e-71	-1.33517	-4.45018e-10	2.29735e-18	-2.34148	-4.45018e-10	3.72824e-19	-2.51663	-4.45018e-10
55887812	chr3:55887812:T:G	1.8343e-71	-1.07932e-09	-0.983636	8.05019e-18	-1.07932e-09	-1.08754	1.56158e-18	-1.07932e-09	-1.08429
55887870	chr3:55887870:T:G	1.59091e-71	-1.07932e-09	-1.126	6.68245e-18	-1.07932e-09	-1.27375	1.26024e-18	-1.07932e-09	-1.29868
55888074	chr3:55888074:C:T	1.97679e-72	-2.24546	-0.96595	4.2728e-18	-0.940117	-0.780849	4.1777e-19	-1.6435	-0.759314
55888672	chr3:55888672:G:A	1.5197e-71	-1.07932e-09	-1.17179	8.46052e-18	-1.07932e-09	-1.03783	1.61005e-18	-1.07932e-09	-1.05372
55888740	chr3:55888740:T:C	2.88949e-71	-1.07932e-09	-0.529221	1.17868e-17	-1.07932e-09	-0.706256	2.39206e-18	-1.07932e-09	-0.657833
55889673	chr3:55889673:TC:T	1.71622e-71	-1.07932e-09	-1.05018	7.14087e-18	-1.07932e-09	-1.2074	1.4037e-18	-1.07932e-09	-1.19088
55889904	chr3:55889904:T:C	1.64771e-71	-1.07932e-09	-1.09091	7.32175e-18	-1.07932e-09	-1.18239	1.42044e-18	-1.07932e-09	-1.17902
55890036	chr3:55890036:A:G	8.01422e-71	-1.07932e-09	0.490917	3.96387e-17	-1.07932e-09	0.50657	7.24494e-18	-1.07932e-09	0.450317
55890257	chr3:55890257:T:C	6.49796e-72	-1.05929	-0.962109	2.79129e-18	-1.36732	-0.779411	7.95426e-19	-0.930075	-0.828789
55890680	chr3:55890680:T:A	1.17581e-71	-1.07932e-09	-1.42835	6.07989e-18	-1.07932e-09	-1.36825	1.15975e-18	-1.07932e-09	-1.38178
55890939	chr3:55890939:C:T	1.51493e-72	-2.10734	-1.37018	1.13637e-18	-1.58082	-1.46457	1.25115e-19	-2.14255	-1.46596
55891057	chr3:55891057:C:T	1.36675e-71	-1.07932e-09	-1.27787	6.42705e-18	-1.07932e-09	-1.31272	1.25192e-18	-1.07932e-09	-1.30531
55891295	chr3:55891295:C:T	1.23349e-71	-1.07932e-09	-1.38046	6.56143e-18	-1.07932e-09	-1.29203	1.24773e-18	-1.07932e-09	-1.30866
55891363	chr3:55891363:C:T	5.82087e-72	-0.900678	-1.23076	2.42283e-18	-1.1801	-1.1082	7.58613e-19	-0.661319	-1.14493
55892073	chr3:55892073:T:G	1.39726e-71	-1.07932e-09	-1.25579	5.96708e-18	-1.07932e-09	-1.38698	1.15955e-18	-1.07932e-09	-1.38196
55892094	chr3:55892094:G:A	4.32422e-71	-1.07932e-09	-0.12607	1.65089e-17	-1.07932e-09	-0.369337	3.40729e-18	-1.07932e-09	-0.30407
55892473	chr3:55892473:T:G	1.20674e-71	-1.07932e-09	-1.40238	5.56082e-18	-1.07932e-09	-1.45749	1.07969e-18	-1.07932e-09	-1.45331
55892864	chr3:55892864:T:A	2.19983e-71	-1.07932e-09	-0.801922	1.55219e-17	-1.07932e-09	-0.430981	3.06415e-18	-1.07932e-09	-0.410215
55893007	chr3:55893007:T:G	2.7908e-72	-1.85113	-1.01543	2.03463e-18	-1.90108	-0.561847	2.14722e-19	-2.41983	-0.648566
55893537	chr3:55893537:G:A	1.78009e-72	-1.85681	-1.45941	1.08444e-18	-1.76211	-1.33006	1.15708e-19	-2.31526	-1.37141
55893704	chr3:55893704:C:A	1.14964e-71	-1.07932e-09	-1.45085	5.86078e-18	-1.07932e-09	-1.40495	1.12097e-18	-1.07932e-09	-1.41579
55893807	chr3:55893807:C:T	2.36305e-71	-1.07932e-09	-0.730349	1.69577e-17	-1.07932e-09	-0.342513	3.35316e-18	-1.07932e-09	-0.320084
55893876	chr3:55893876:G:A	1.46659e-71	-1.07932e-09	-1.20736	6.39462e-18	-1.07932e-09	-1.31778	1.24398e-18	-1.07932e-09	-1.31167
55893951	chr3:55893951:T:C	9.56303e-73	-2.61035	-1.32722	6.54801e-18	-0.00743538	-1.28664	5.43539e-19	-0.837869	-1.30177
55894137	chr3:55894137:C:T	1.46509e-71	-1.07932e-09	-1.20839	6.38982e-18	-1.07932e-09	-1.31853	1.24303e-18	-1.07932e-09	-1.31243
55894752	chr3:55894752:T:C	2.06071e-72	-1.81286	-1.35697	2.10294e-18	-1.74053	-0.689363	2.08669e-19	-2.30802	-0.788974
55894772	chr3:55894772:T:C	1.77439e-71	-1.07932e-09	-1.01685	1.08246e-17	-1.07932e-09	-0.791412	1.96615e-18	-1.07932e-09	-0.853909
55894918	chr3:55894918:C:T	1.48412e-71	-1.07932e-09	-1.19548	7.96622e-18	-1.07932e-09	-1.09803	1.50853e-18	-1.07932e-09	-1.11885
55894923	chr3:55894923:C:T	1.25148e-71	-1.07932e-09	-1.36598	7.17024e-18	-1.07932e-09	-1.2033	1.3955e-18	-1.07932e-09	-1.19674
55895016	chr3:55895016:T:C	2.24275e-72	-1.78712	-1.29807	2.37223e-18	-1.76638	-0.543028	2.38023e-19	-2.31622	-0.649152
55895132	chr3:55895132:A:G	1.15358e-72	-2.31478	-1.43523	1.19312e-18	-1.61273	-1.38393	2.76312e-19	-1.43383	-1.38239
55895327	chr3:55895327:T:C	6.4992e-71	-1.07932e-09	0.281379	1.40637e-17	-1.07932e-09	-0.529639	2.88023e-18	-1.07932e-09	-0.472114
55895383	chr3:55895383:C:T	7.7253e-72	-1.36045	-0.487934	4.2053e-18	-1.64516	-0.0917334	1.25776e-18	-1.20698	-0.0936724
55895457	chr3:55895457:T:G	1.36983e-71	-1.07932e-09	-1.27562	5.75207e-18	-1.07932e-09	-1.42368	1.1132e-18	-1.07932e-09	-1.42275
55895694	chr3:55895694:C:T	3.35112e-72	-2.68359	-4.45018e-10	2.3346e-18	-2.3254	-4.45018e-10	5.36532e-19	-2.15261	-4.45018e-10
55895820	chr3:55895820:A:G	1.73249e-72	-2.02947	-1.31386	9.6272e-19	-2.65106	-0.560167	1.90176e-19	-2.54407	-0.645721
55896820	chr3:55896820:T:C	6.11971e-72	-1.66036	-0.421015	3.47859e-18	-1.91778	-0.00882932	9.67737e-19	-1.55612	-0.00666032
55896899	chr3:55896899:T:G	4.9336e-71	-1.07932e-09	0.00576797	1.95958e-17	-1.07932e-09	-0.197922	3.70802e-18	-1.07932e-09	-0.219488
55896965	chr3:55896965:C:T	6.01335e-72	-1.67488	-0.424026	3.41925e-18	-1.93132	-0.0124915	9.51584e-19	-1.5693	-0.0103099
55897057	chr3:55897057:C:T	1.46659e-71	-1.07932e-09	-1.20736	6.39462e-18	-1.07932e-09	-1.31778	1.24398e-18	-1.07932e-09	-1.31167
55897304	chr3:55897304:C:T	1.46332e-71	-1.07932e-09	-1.20959	6.39292e-18	-1.07932e-09	-1.31805	1.24311e-18	-1.07932e-09	-1.31237
55897611	chr3:55897611:A:G	2.05733e-72	-1.90239	-1.26909	2.86082e-18	-1.64643	-0.475701	2.74294e-19	-2.23897	-0.584572
55898472	chr3:55898472:C:T	1.24184e-72	-2.59156	-1.08474	6.25184e-18	-0.221934	-1.11843	5.0973e-19	-1.05177	-1.15209
55898574	chr3:55898574:C:T	1.29065e-71	-1.07932e-09	-1.33516	7.52371e-18	-1.07932e-09	-1.15518	1.46548e-18	-1.07932e-09	-1.1478
55898624	chr3:55898624:C:T	3.35303e-72	-2.68302	-4.45018e-10	2.38269e-18	-2.30501	-4.45018e-10	5.50469e-19	-2.12697	-4.45018e-10
55898720	chr3:55898720:T:C	1.28648e-71	-1.07932e-09	-1.33839	5.80785e-18	-1.07932e-09	-1.41403	1.14585e-18	-1.07932e-09	-1.39384
55898799	chr3:55898799:G:A	1.08242e-71	-1.51111	-4.45018e-10	3.19568e-18	-2.01144	-4.45018e-10	6.34386e-19	-1.98508	-4.45018e-10
55899203	chr3:55899203:C:T	1.276e-71	-1.07932e-09	-1.34657	6.5333e-18	-1.07932e-09	-1.29632	1.42071e-18	-1.07932e-09	-1.17883
55899265	chr3:55899265:A:G	2.30075e-72	-1.68608	-1.37358	1.9165e-18	-1.85514	-0.667598	2.05753e-19	-2.36816	-0.742902
55899534	chr3:55899534:A:G	1.2992e-71	-1.07932e-09	-1.32855	6.67417e-18	-1.07932e-09	-1.27499	1.4604e-18	-1.07932e-09	-1.15128
55899724	chr3:55899724:C:T	1.27618e-71	-1.07932e-09	-1.34643	6.5346e-18	-1.07932e-09	-1.29612	1.42107e-18	-1.07932e-09	-1.17858
55899939	chr3:55899939:T:C	3.7799e-72	-1.33222	-1.23097	1.65612e-18	-1.78205	-0.886703	4.57032e-19	-1.38336	-0.929625
55899951	chr3:55899951:T:C	3.18184e-72	-1.39704	-1.33838	1.31939e-18	-1.8356	-1.06047	3.63134e-19	-1.45151	-1.09146
55899965	chr3:55899965:C:G	2.61599e-72	-1.73524	-1.19601	2.75139e-18	-1.84706	-0.314066	2.78737e-19	-2.37214	-0.435334
55900000	chr3:55900000:C:T	1.19161e-71	-1.07932e-09	-1.415	5.54681e-18	-1.07932e-09	-1.46001	1.07258e-18	-1.07932e-09	-1.45992
55900080	chr3:55900080:T:C	1.26792e-71	-1.07932e-09	-1.35292	5.76839e-18	-1.07932e-09	-1.42084	1.11967e-18	-1.07932e-09	-1.41695
55900122	chr3:55900122:G:A	3.02937e-72	-1.50309	-1.28144	6.27684e-19	-2.17368	-1.46527	1.58137e-19	-1.90829	-1.46599
55900273	chr3:55900273:A:G	4.88278e-72	-1.11017	-1.197	1.30143e-18	-2.53448	-0.375295	1.86041e-19	-2.68449	-0.527285
55900387	chr3:55900387:C:T	1.83841e-72	-2.09521	-1.18877	4.94876e-19	-2.41415	-1.46253	1.20574e-19	-2.18522	-1.46025
55900797	chr3:55900797:A:G	1.73346e-69	4.9963	-1.43131	1.04281e-15	4.90578	-1.12935	6.76125e-15	8.46888	-1.1799
55900862	chr3:55900862:T:G	1.21204e-71	-1.07932e-09	-1.398	6.38548e-18	-1.07932e-09	-1.31921	1.21623e-18	-1.07932e-09	-1.33423
55900911	chr3:55900911:G:A	1.65776e-72	-1.98748	-1.39994	3.73404e-17	1.7177	-1.27086	5.44629e-18	1.47455	-1.3096
55901315	chr3:55901315:A:T	1.31619e-71	-1.07932e-09	-1.31556	6.07156e-18	-1.07932e-09	-1.36962	1.20481e-18	-1.07932e-09	-1.34366
55901333	chr3:55901333:G:T	3.3158e-70	1.80242	0.108559	3.44153e-15	5.32667	-0.356237	2.2998e-16	4.26982	-0.361812
55901428	chr3:55901428:T:C	2.35726e-71	-1.07932e-09	-0.732803	1.55945e-17	-1.07932e-09	-0.426316	2.82332e-18	-1.07932e-09	-0.492074
55901440	chr3:55901440:T:C	3.06761e-71	-1.07932e-09	-0.469403	2.23688e-17	-1.07932e-09	-0.0655703	4.20202e-18	-1.07932e-09	-0.0944206
55901442	chr3:55901442:A:G	3.7456e-72	-1.86201	-0.710296	1.6864e-18	-2.07031	-0.580324	4.19519e-19	-1.75934	-0.639293
55901474	chr3:55901474:T:C	1.50997e-71	-1.07932e-09	-1.17821	6.71765e-18	-1.07932e-09	-1.2685	1.30112e-18	-1.07932e-09	-1.26676
55901498	chr3:55901498:A:C	8.47236e-71	-1.07932e-09	0.546509	6.31273e-17	-1.07932e-09	0.971917	1.09707e-17	-1.07932e-09	0.865246
55901675	chr3:55901675:C:T	2.79094e-72	-2.49149	-0.375012	7.57088e-19	-2.68368	-0.767831	1.31978e-19	-2.6638	-0.891307
55901772	chr3:55901772:T:C	1.32201e-71	-1.07932e-09	-1.31115	5.70633e-18	-1.07932e-09	-1.43166	1.10853e-18	-1.07932e-09	-1.42695
55901850	chr3:55901850:A:G	3.45489e-72	-1.98164	-0.671459	2.09275e-18	-1.77765	-0.657108	8.05377e-19	-1.01517	-0.731265
55902094	chr3:55902094:C:T	4.65845e-72	-1.76203	-0.592171	2.02768e-18	-1.98489	-0.481448	5.03093e-19	-1.672	-0.544962
55902456	chr3:55902456:A:G	1.18121e-71	-1.07932e-09	-1.42376	5.61709e-18	-1.07932e-09	-1.44742	1.09845e-18	-1.07932e-09	-1.43609
55902468	chr3:55902468:C:T	4.63381e-71	-1.07932e-09	-0.0569224	3.54119e-17	-1.07932e-09	0.393812	6.69425e-18	-1.07932e-09	0.371262
55902837	chr3:55902837:G:A	1.14335e-71	-1.07932e-09	-1.45633	5.51408e-18	-1.07932e-09	-1.46593	1.06759e-18	-1.07932e-09	-1.46458
55903863	chr3:55903863:T:C	4.7494e-71	-1.07932e-09	-0.032283	3.58952e-17	-1.07932e-09	0.407368	6.74597e-18	-1.07932e-09	0.37896
55904360	chr3:55904360:T:C	3.34756e-72	-2.68465	-4.45018e-10	3.04834e-16	2.54653	-4.45018e-10	3.37331e-19	-2.61668	-4.45018e-10
55904656	chr3:55904656:T:A	2.56053e-72	-2.44226	-0.510411	6.59483e-19	-2.68474	-0.904792	1.11311e-19	-2.67065	-1.05476
55904679	chr3:55904679:C:T	2.36353e-71	-0.730144	-4.45018e-10	1.88849e-17	-0.234873	-4.45018e-10	4.77467e-18	0.0333387	-4.45018e-10
55904972	chr3:55904972:A:G	1.65368e-71	-1.07932e-09	-1.0873	7.2105e-18	-1.07932e-09	-1.1977	1.44026e-18	-1.07932e-09	-1.16516
55905173	chr3:55905173:C:T	2.22242e-72	-2.10712	-0.987166	1.02458e-18	-2.2559	-0.893054	2.97418e-19	-1.78584	-0.956766
55905328	chr3:55905328:G:A	1.00169e-72	-2.53648	-1.35472	3.8902e-19	-2.68443	-1.43293	7.4906e-20	-2.67794	-1.44357
55905339	chr3:55905339:C:T	1.23243e-71	-1.07932e-09	-1.38131	5.81457e-18	-1.07932e-09	-1.41287	1.07055e-18	-1.07932e-09	-1.46181
55905664	chr3:55905664:A:G	2.26553e-72	-1.9657	-1.10938	4.03672e-18	-0.488198	-1.28961	2.34079e-19	-1.74528	-1.2368
55906049	chr3:55906049:A:G	1.26229e-71	-1.07932e-09	-1.35737	5.65256e-18	-1.07932e-09	-1.44113	1.10269e-18	-1.07932e-09	-1.43223
55906154	chr3:55906154:CT:C	2.16847e-71	-0.81628	-4.45018e-10	1.66117e-17	-0.36313	-4.45018e-10	4.14408e-18	-0.108305	-4.45018e-10
55906155	chr3:55906155:T:C	1.83796e-70	2.07245	-0.751505	2.09955e-15	5.33339	-0.857145	1.76066e-16	4.49681	-0.855935
55906336	chr3:55906336:G:A	1.76456e-71	-1.07932e-09	-1.0224	7.32071e-18	-1.07932e-09	-1.18253	1.44212e-18	-1.07932e-09	-1.16387
55906349	chr3:55906349:G:A	1.9496e-72	-2.09394	-1.13133	9.41293e-19	-2.23848	-0.995254	2.66087e-19	-1.79145	-1.06247
55906380	chr3:55906380:C:T	1.2696e-71	-1.07932e-09	-1.3516	6.67171e-18	-1.07932e-09	-1.27536	1.2949e-18	-1.07932e-09	-1.27155
55907190	chr3:55907190:T:A	4.88186e-72	-2.30736	-4.45018e-10	1.69125e-18	-2.64777	-4.45018e-10	3.15225e-19	-2.68445	-4.45018e-10
55907531	chr3:55907531:T:C	3.46661e-72	-2.64971	-4.45018e-10	1.92791e-18	-2.5168	-4.45018e-10	4.57987e-19	-2.3109	-4.45018e-10
55907900	chr3:55907900:C:T	1.13297e-71	-1.07932e-09	-1.46546	5.51744e-18	-1.07932e-09	-1.46532	1.06609e-18	-1.07932e-09	-1.46599
55908166	chr3:55908166:A:G	2.90087e-72	-1.39191	-1.43597	4.74401e-19	-2.61395	-1.30499	8.7795e-20	-2.59917	-1.36357
55908404	chr3:55908404:T:C	1.21335e-71	-1.07932e-09	-1.39692	5.74126e-18	-1.07932e-09	-1.42556	1.06752e-18	-1.07932e-09	-1.46465
55908617	chr3:55908617:G:C	2.68579e-72	-1.47162	-1.43329	4.87006e-19	-2.59295	-1.29976	8.63318e-20	-2.62076	-1.35879
55908796	chr3:55908796:A:G	6.4597e-72	-0.570468	-1.45684	4.50015e-19	-2.68473	-1.28698	1.12072e-19	-2.38619	-1.33241
55908973	chr3:55908973:T:C	2.96983e-71	-1.07932e-09	-0.501798	1.83518e-17	-1.07932e-09	-0.263509	3.50819e-18	-1.07932e-09	-0.274885
55909080	chr3:55909080:G:A	1.57411e-71	-1.07932e-09	-1.13661	6.91475e-18	-1.07932e-09	-1.23958	1.31375e-18	-1.07932e-09	-1.2571
55909286	chr3:55909286:T:A	1.21344e-71	-1.07932e-09	-1.39684	5.74177e-18	-1.07932e-09	-1.42547	1.06754e-18	-1.07932e-09	-1.46463
55909310	chr3:55909310:T:A	2.97619e-71	-1.07932e-09	-0.499656	1.83975e-17	-1.07932e-09	-0.261024	3.51694e-18	-1.07932e-09	-0.272394
55909324	chr3:55909324:C:T	1.30448e-71	-1.07932e-09	-1.32449	6.04815e-18	-1.07932e-09	-1.37348	1.19995e-18	-1.07932e-09	-1.3477
55909390	chr3:55909390:A:C	2.4067e-69	5.35705	-1.46393	3.06113e-17	1.6891	-1.44097	1.13556e-17	2.34229	-1.44256
55909563	chr3:55909563:T:C	3.08165e-72	-1.3022	-1.46522	4.62243e-19	-2.57825	-1.36665	8.11855e-20	-2.64219	-1.39881
55909725	chr3:55909725:G:A	6.90359e-72	-0.503911	-1.45693	4.54382e-19	-2.6845	-1.27756	1.15085e-19	-2.36615	-1.32592
55909902	chr3:55909902:T:C	8.84707e-73	-2.60818	-1.4072	4.14276e-19	-2.67432	-1.38014	7.98575e-20	-2.66825	-1.38925
55910019	chr3:55910019:G:T	1.64987e-71	-1.07932e-09	-1.08961	7.19061e-18	-1.07932e-09	-1.20046	1.36351e-18	-1.07932e-09	-1.21993
55910264	chr3:55910264:C:T	4.71857e-69	5.98307	-1.41669	5.95989e-17	2.21475	-1.30035	2.26844e-17	2.8952	-1.30351
55910497	chr3:55910497:T:C	1.13281e-71	-1.07932e-09	-1.4656	5.54977e-18	-1.07932e-09	-1.45948	1.07142e-18	-1.07932e-09	-1.461
55910529	chr3:55910529:C:T	1.28642e-71	-1.07932e-09	-1.33844	5.81934e-18	-1.07932e-09	-1.41205	1.12724e-18	-1.07932e-09	-1.41022
55910996	chr3:55910996:T:C	2.91766e-71	-1.07932e-09	-0.51952	1.78615e-17	-1.07932e-09	-0.290591	3.42946e-18	-1.07932e-09	-0.297585
55911214	chr3:55911214:C:T	1.08544e-71	-1.50831	-4.45018e-10	1.00966e-17	-0.861036	-4.45018e-10	2.47835e-18	-0.622391	-4.45018e-10
55911337	chr3:55911337:A:C	8.41625e-73	-2.67497	-1.39034	4.3188e-19	-2.55384	-1.459	8.8055e-20	-2.49505	-1.46473
55911638	chr3:55911638:C:T	2.85985e-72	-1.93379	-0.908332	1.41419e-18	-2.01661	-0.810067	4.22325e-19	-1.5108	-0.88117
55911833	chr3:55911833:A:G	1.70758e-71	-1.07932e-09	-1.05522	7.13869e-18	-1.07932e-09	-1.20771	1.40611e-18	-1.07932e-09	-1.18916
55911911	chr3:55911911:T:C	1.15826e-71	-1.07932e-09	-1.44338	5.89087e-18	-1.07932e-09	-1.39983	1.1414e-18	-1.07932e-09	-1.39773
55911979	chr3:55911979:T:C	7.93021e-73	-2.68143	-1.44337	4.39704e-19	-2.53019	-1.4647	9.14351e-20	-2.46343	-1.45868
55912169	chr3:55912169:G:A	1.17287e-71	-1.07932e-09	-1.43085	5.72188e-18	-1.07932e-09	-1.42894	1.11732e-18	-1.07932e-09	-1.41905
55912212	chr3:55912212:G:A	7.78455e-73	-2.68006	-1.46327	4.46477e-19	-2.53164	-1.44797	9.3175e-20	-2.47027	-1.43299
55912235	chr3:55912235:G:A	1.63011e-71	-1.07932e-09	-1.10165	7.13434e-18	-1.07932e-09	-1.20832	1.35491e-18	-1.07932e-09	-1.22625
55912580	chr3:55912580:C:G	3.05592e-72	-1.32213	-1.45367	1.84356e-17	1.0611	-1.32005	7.57791e-19	-0.434928	-1.37241
55912873	chr3:55912873:C:G	2.39026e-72	-1.5597	-1.46179	7.4945e-19	-2.00476	-1.45689	1.46146e-19	-2.0072	-1.44594
55913242	chr3:55913242:G:A	1.24708e-71	-1.07932e-09	-1.3695	6.30898e-18	-1.07932e-09	-1.33126	1.21859e-18	-1.07932e-09	-1.3323
55913288	chr3:55913288:A:G	1.7033e-71	-1.07932e-09	-1.05773	7.11797e-18	-1.07932e-09	-1.21061	1.40095e-18	-1.07932e-09	-1.19284
55913600	chr3:55913600:C:T	2.18144e-72	-2.08909	-1.02381	1.15506e-18	-2.14084	-0.888248	3.52606e-19	-1.60691	-0.965478
55913838	chr3:55913838:T:C	3.40568e-72	-2.66744	-4.45018e-10	1.98467e-18	-2.48779	-4.45018e-10	4.07599e-19	-2.42746	-4.45018e-10
55914032	chr3:55914032:T:A	9.46043e-70	4.40533	-1.44593	1.50369e-17	0.930125	-1.39285	5.51653e-18	1.57975	-1.40198
55914498	chr3:55914498:C:T	1.24199e-71	-1.07932e-09	-1.37359	5.83979e-18	-1.07932e-09	-1.40854	1.12052e-18	-1.07932e-09	-1.41619
55914699	chr3:55914699:C:T	1.82161e-72	-2.53274	-0.760426	6.45038e-19	-2.68249	-0.929189	1.19077e-19	-2.68463	-0.973341
55914788	chr3:55914788:C:G	2.93737e-72	-1.34954	-1.46583	9.39666e-19	-1.79483	-1.44064	1.87658e-19	-1.78736	-1.41576
55914973	chr3:55914973:T:C	1.59115e-71	-1.07932e-09	-1.12584	6.842e-18	-1.07932e-09	-1.25016	1.33125e-18	-1.07932e-09	-1.24387
55915026	chr3:55915026:C:T	1.01298e-71	-1.57741	-4.45018e-10	2.02855e-18	-2.46591	-4.45018e-10	3.44988e-19	-2.59423	-4.45018e-10
55915161	chr3:55915161:T:TGG	1.33945e-71	-1.07932e-09	-1.29804	7.53003e-18	-1.07932e-09	-1.15434	1.47004e-18	-1.07932e-09	-1.14469
55915171	chr3:55915171:T:C	1.26186e-71	-1.07932e-09	-1.35771	6.65789e-18	-1.07932e-09	-1.27743	1.26632e-18	-1.07932e-09	-1.29387
55915191	chr3:55915191:A:T	1.28555e-72	-2.27135	-1.37034	6.82927e-18	0.205349	-1.45737	2.78227e-19	-1.36347	-1.44584
55915244	chr3:55915244:A:C	8.26463e-72	-0.450333	-1.33057	6.22369e-19	-2.67241	-0.975047	1.73777e-19	-2.22703	-1.05294
55915457	chr3:55915457:G:C	2.3632e-69	5.30775	-1.43287	3.75769e-17	1.76942	-1.31626	1.42595e-17	2.44717	-1.31973
55915853	chr3:55915853:A:G	2.57782e-72	-1.47986	-1.46608	8.3959e-19	-1.90216	-1.44592	1.65976e-19	-1.90308	-1.42282
55916101	chr3:55916101:A:G	6.40546e-72	-0.574394	-1.46134	4.36867e-19	-2.67549	-1.32587	1.25162e-19	-2.247	-1.36113
55917050	chr3:55917050:C:T	5.26446e-71	-1.07932e-09	0.0706778	2.13603e-17	-1.07932e-09	-0.111702	4.3811e-18	-1.07932e-09	-0.0526857
55917132	chr3:55917132:C:G	9.62466e-73	-2.52116	-1.40998	4.67538e-19	-2.58281	-1.35071	9.18181e-20	-2.56069	-1.35725
55917192	chr3:55917192:A:G	1.83459e-71	-1.07932e-09	-0.983481	7.88746e-18	-1.07932e-09	-1.10796	1.49205e-18	-1.07932e-09	-1.12983
55917700	chr3:55917700:C:A	1.44151e-71	-1.07932e-09	-1.22461	6.29652e-18	-1.07932e-09	-1.33324	1.22153e-18	-1.07932e-09	-1.32988
55917728	chr3:55917728:C:T	1.61211e-71	-1.07932e-09	-1.11276	7.0668e-18	-1.07932e-09	-1.21783	1.34274e-18	-1.07932e-09	-1.23527
55917829	chr3:55917829:C:T	2.52021e-69	5.34965	-1.41044	4.04197e-17	1.79172	-1.26564	1.5383e-17	2.47252	-1.26924
55917923	chr3:55917923:T:C	1.16803e-71	-1.07932e-09	-1.43498	5.57975e-18	-1.07932e-09	-1.45409	1.06916e-18	-1.07932e-09	-1.46311
55918120	chr3:55918120:A:G	1.51581e-71	-1.07932e-09	-1.17435	6.89959e-18	-1.07932e-09	-1.24177	1.35511e-18	-1.07932e-09	-1.2261
55918208	chr3:55918208:A:G	1.13857e-71	-1.07932e-09	-1.46053	5.58552e-18	-1.07932e-09	-1.45306	1.07265e-18	-1.07932e-09	-1.45985
55918613	chr3:55918613:T:C	1.83356e-71	-1.07932e-09	-0.98404	7.88355e-18	-1.07932e-09	-1.10846	1.49134e-18	-1.07932e-09	-1.13031
55918754	chr3:55918754:A:G	2.44329e-72	-1.96766	-1.03188	1.28646e-18	-1.97925	-0.942087	4.03839e-19	-1.42455	-1.01217
55918805	chr3:55918805:A:G	1.64134e-71	-1.07932e-09	-1.09479	6.85787e-18	-1.07932e-09	-1.24784	1.34434e-18	-1.07932e-09	-1.23408
55919224	chr3:55919224:T:C	1.16825e-71	-1.07932e-09	-1.43479	5.58045e-18	-1.07932e-09	-1.45397	1.06908e-18	-1.07932e-09	-1.46318
55919298	chr3:55919298:C:T	1.13226e-71	-1.07932e-09	-1.46608	5.55619e-18	-1.07932e-09	-1.45832	1.07254e-18	-1.07932e-09	-1.45996
55920146	chr3:55920146:T:C	4.00463e-72	-2.50543	-4.45018e-10	2.08516e-18	-2.43839	-4.45018e-10	3.57406e-19	-2.55887	-4.45018e-10
55920187	chr3:55920187:A:C	1.52747e-72	-2.66859	-0.80068	4.7584e-19	-2.56099	-1.35492	1.30817e-19	-2.21151	-1.35242
55920395	chr3:55920395:C:T	3.80608e-72	-1.17145	-1.38483	2.22696e-17	1.3931	-1.46311	9.2699e-19	-0.14005	-1.46575
55920482	chr3:55920482:A:T	3.04471e-72	-1.33741	-1.44207	1.01694e-18	-1.78462	-1.37181	2.05902e-19	-1.7824	-1.32794
55920643	chr3:55920643:T:G	2.63954e-71	-0.619698	-4.45018e-10	2.15595e-17	-0.102421	-4.45018e-10	5.43259e-18	0.16243	-4.45018e-10
55920647	chr3:55920647:AC:A	1.63011e-71	-1.07932e-09	-1.10165	7.13434e-18	-1.07932e-09	-1.20832	1.35491e-18	-1.07932e-09	-1.22625
55920838	chr3:55920838:T:C	8.29094e-73	-2.61428	-1.46603	4.01449e-19	-2.6568	-1.42911	8.22607e-20	-2.62907	-1.39878
55920998	chr3:55920998:A:G	1.3453e-71	-1.07932e-09	-1.29368	7.5837e-18	-1.07932e-09	-1.14723	1.48074e-18	-1.07932e-09	-1.13744
55921186	chr3:55921186:G:A	6.57682e-72	-0.545693	-1.46364	6.63522e-17	2.39022	-1.36848	2.27561e-18	0.696383	-1.40412
55921353	chr3:55921353:G:A	9.02498e-71	-1.07932e-09	0.609695	3.48991e-17	-1.07932e-09	0.379224	7.2347e-18	-1.07932e-09	0.448902
55921478	chr3:55921478:A:C	7.82674e-72	-0.445988	-1.38935	5.68937e-19	-2.67506	-1.06216	1.58384e-19	-2.24997	-1.12275
55921530	chr3:55921530:A:G	1.60029e-71	-1.07932e-09	-1.12011	6.77113e-18	-1.07932e-09	-1.26057	1.33026e-18	-1.07932e-09	-1.24461
55921562	chr3:55921562:T:C	2.42376e-69	5.25851	-1.35832	3.96974e-17	1.72684	-1.21879	1.52085e-17	2.40802	-1.21616
55921659	chr3:55921659:A:T	1.29968e-72	-2.51268	-1.11809	4.70414e-19	-2.6818	-1.24558	8.69458e-20	-2.68472	-1.28774
55921890	chr3:55921890:G:T	1.44053e-72	-2.09585	-1.43203	4.1985e-18	-0.272426	-1.46608	2.11496e-19	-1.61939	-1.46415
55921965	chr3:55921965:G:A	1.13281e-71	-1.07932e-09	-1.4656	5.53426e-18	-1.07932e-09	-1.46228	1.06676e-18	-1.07932e-09	-1.46536
55921979	chr3:55921979:A:T	6.68481e-72	-1.99305	-4.45018e-10	2.02438e-18	-2.46797	-4.45018e-10	4.22629e-19	-2.39125	-4.45018e-10
55922047	chr3:55922047:C:T	3.1729e-69	5.44778	-1.27826	5.14692e-17	1.83484	-1.06709	1.95301e-17	2.50918	-1.06721
55922347	chr3:55922347:A:T	1.17722e-72	-2.29913	-1.4306	7.55434e-18	0.314968	-1.46608	2.95571e-19	-1.2847	-1.46413
55922767	chr3:55922767:T:C	1.22948e-72	-2.23983	-1.44647	6.40699e-18	0.148317	-1.46416	2.63648e-19	-1.39704	-1.46608
55923072	chr3:55923072:G:A	1.15931e-71	-1.07932e-09	-1.44248	5.57784e-18	-1.07932e-09	-1.45443	1.07436e-18	-1.07932e-09	-1.45826
55923357	chr3:55923357:AAC:A	2.51396e-71	-1.07932e-09	-0.668441	1.05405e-17	-1.07932e-09	-0.818012	2.04684e-18	-1.07932e-09	-0.813687
55923380	chr3:55923380:G:A	3.58931e-72	-2.61493	-4.45018e-10	1.74681e-18	-2.61544	-4.45018e-10	3.49522e-19	-2.58118	-4.45018e-10
55923590	chr3:55923590:A:C	2.47345e-71	-0.684687	-4.45018e-10	2.01871e-17	-0.168194	-4.45018e-10	5.07063e-18	0.0934781	-4.45018e-10
55923975	chr3:55923975:T:C	1.90975e-71	-1.07932e-09	-0.943329	8.52288e-18	-1.07932e-09	-1.03048	1.7268e-18	-1.07932e-09	-0.983715
55924031	chr3:55924031:T:G	3.38929e-72	-1.8826	-0.789665	1.76811e-18	-1.86812	-0.735206	5.69187e-19	-1.28227	-0.811263
55924054	chr3:55924054:T:C	2.50935e-72	-1.5307	-1.44216	4.84475e-19	-2.59761	-1.30032	8.63066e-20	-2.61112	-1.36871
55924388	chr3:55924388:A:G	2.92169e-72	-1.41105	-1.40968	4.9532e-19	-2.63729	-1.2385	9.60779e-20	-2.56237	-1.31021
55924933	chr3:55924933:C:T	1.37273e-71	-1.07932e-09	-1.2735	7.7862e-18	-1.07932e-09	-1.12088	1.52052e-18	-1.07932e-09	-1.11093
55925651	chr3:55925651:C:T	9.75595e-73	-2.67821	-1.23938	1.20429e-18	-2.17637	-0.810975	1.17742e-19	-2.68338	-0.98586
55925694	chr3:55925694:A:C	1.28094e-69	4.69697	-1.43451	2.22054e-17	1.27956	-1.35246	8.11567e-18	1.91423	-1.35042
55926477	chr3:55926477:T:C	1.35265e-71	-1.07932e-09	-1.28824	7.07725e-18	-1.07932e-09	-1.21635	1.51322e-18	-1.07932e-09	-1.11574
55926529	chr3:55926529:C:T	1.25871e-71	-1.07932e-09	-1.36021	5.68792e-18	-1.07932e-09	-1.43489	1.1068e-18	-1.07932e-09	-1.42851
55926700	chr3:55926700:C:T	5.10091e-72	-2.26347	-4.45018e-10	1.69437e-17	-0.343338	-4.45018e-10	4.64156e-18	0.00506374	-4.45018e-10
55928039	chr3:55928039:G:A	7.44209e-71	-1.07932e-09	0.416851	4.60328e-17	-1.07932e-09	0.656118	7.96856e-18	-1.07932e-09	0.545517
55928741	chr3:55928741:C:G	3.70091e-72	-1.47297	-1.11134	7.09914e-19	-2.63297	-0.882881	1.3034e-19	-2.56484	-1.00276
55928992	chr3:55928992:T:C	1.5891e-71	-1.07932e-09	-1.12714	6.69199e-18	-1.07932e-09	-1.27233	1.31307e-18	-1.07932e-09	-1.25762
55929049	chr3:55929049:T:C	2.90851e-72	-1.96108	-0.864166	1.51717e-18	-1.94511	-0.811279	4.85849e-19	-1.37042	-0.881427
55929641	chr3:55929641:C:A	6.17854e-72	-2.0718	-4.45018e-10	2.27633e-18	-2.35067	-4.45018e-10	4.12755e-19	-2.41489	-4.45018e-10
55930392	chr3:55930392:G:T	1.20788e-71	-1.07932e-09	-1.40143	5.78542e-18	-1.07932e-09	-1.41789	1.13589e-18	-1.07932e-09	-1.40257
55930530	chr3:55930530:T:C	2.69934e-71	0.676447	-1.27374	1.16982e-16	3.03239	-1.4436	7.31764e-17	4.19108	-1.42819
55931701	chr3:55931701:T:C	1.46087e-71	-1.07932e-09	-1.21127	6.15199e-18	-1.07932e-09	-1.35646	1.21258e-18	-1.07932e-09	-1.33723
55931867	chr3:55931867:T:C	7.89254e-73	-2.66584	-1.46371	4.27399e-19	-2.60714	-1.41613	8.89638e-20	-2.57049	-1.37902
55932376	chr3:55932376:A:G	1.25028e-71	-1.07932e-09	-1.36694	5.96249e-18	-1.07932e-09	-1.38775	1.17556e-18	-1.07932e-09	-1.36824
55932426	chr3:55932426:T:C	1.63343e-71	-1.07932e-09	-1.09962	6.89958e-18	-1.07932e-09	-1.24178	1.35773e-18	-1.07932e-09	-1.22417
55932967	chr3:55932967:C:T	1.36948e-71	-1.07932e-09	-1.27587	5.90577e-18	-1.07932e-09	-1.39731	1.15991e-18	-1.07932e-09	-1.38164
55933165	chr3:55933165:C:T	1.19629e-72	-2.31693	-1.39674	7.20902e-18	0.261932	-1.45983	3.08922e-19	-1.25321	-1.45144
55933555	chr3:55933555:A:G	1.15385e-71	-1.07932e-09	-1.44719	5.55807e-18	-1.07932e-09	-1.45799	1.07112e-18	-1.07932e-09	-1.46128
55933700	chr3:55933700:G:A	4.21513e-72	-2.4542	-4.45018e-10	4.67617e-18	-1.63076	-4.45018e-10	1.22914e-18	-1.32367	-4.45018e-10
55934488	chr3:55934488:A:G	1.48339e-71	-1.07932e-09	-1.19597	8.13483e-18	-1.07932e-09	-1.07708	1.51218e-18	-1.07932e-09	-1.11643
55934691	chr3:55934691:G:A	1.14969e-71	-1.07932e-09	-1.45081	5.52147e-18	-1.07932e-09	-1.46459	1.06599e-18	-1.07932e-09	-1.46609
55935026	chr3:55935026:A:T	1.97922e-69	5.13841	-1.44084	3.07413e-17	1.60801	-1.35564	1.13116e-17	2.24557	-1.34973
55935635	chr3:55935635:T:C	3.73657e-72	-1.21166	-1.36306	4.89482e-19	-2.67741	-1.21024	1.11558e-19	-2.43444	-1.28876
55936082	chr3:55936082:C:T	1.15003e-71	-1.07932e-09	-1.45051	5.78483e-18	-1.07932e-09	-1.418	1.11997e-18	-1.07932e-09	-1.41668
55936098	chr3:55936098:T:A	1.13581e-71	-1.07932e-09	-1.46296	5.64197e-18	-1.07932e-09	-1.443	1.09522e-18	-1.07932e-09	-1.43903
55936123	chr3:55936123:C:T	1.57801e-72	-2.01567	-1.42105	6.42786e-19	-2.18866	-1.42652	7.6772e-20	-2.64811	-1.44879
55936362	chr3:55936362:AG:A	4.63213e-71	1.05151	-1.1088	7.5845e-16	4.89338	-1.43534	1.90185e-17	2.83216	-1.41673
55936749	chr3:55936749:A:AT	4.50036e-72	-2.38873	-4.45018e-10	2.70485e-18	-2.17819	-4.45018e-10	6.64538e-19	-1.93865	-4.45018e-10
55936938	chr3:55936938:C:T	7.96926e-73	-2.68033	-1.43955	7.77317e-17	2.53317	-1.35315	1.71241e-18	0.393883	-1.38597
55937523	chr3:55937523:C:T	2.38237e-71	-0.722206	-4.45018e-10	1.91678e-17	-0.220002	-4.45018e-10	4.86648e-18	0.0523848	-4.45018e-10
55938632	chr3:55938632:T:C	1.14181e-71	-1.07932e-09	-1.45769	5.5228e-18	-1.07932e-09	-1.46435	1.0666e-18	-1.07932e-09	-1.46551
55938813	chr3:55938813:C:T	1.23559e-71	-1.07932e-09	-1.37876	5.65089e-18	-1.07932e-09	-1.44142	1.09877e-18	-1.07932e-09	-1.4358
55939095	chr3:55939095:T:C	2.25875e-72	-1.75851	-1.31956	6.94039e-19	-2.41104	-1.12742	9.36852e-20	-2.67667	-1.22113
55939425	chr3:55939425:A:G	1.40279e-71	-1.07932e-09	-1.25184	7.56798e-18	-1.07932e-09	-1.14931	1.43006e-18	-1.07932e-09	-1.17227
55940116	chr3:55940116:C:T	8.40467e-71	0.538487	-4.45018e-10	1.38341e-16	1.75649	-4.45018e-10	7.24036e-17	2.75227	-4.45018e-10
55940176	chr3:55940176:C:T	7.79792e-73	-2.68164	-1.45997	7.43952e-17	2.53787	-1.40172	1.62727e-18	0.382359	-1.42544
55940254	chr3:55940254:G:C	3.46623e-72	-2.64982	-4.45018e-10	3.16079e-18	-2.02241	-4.45018e-10	7.67669e-19	-1.79438	-4.45018e-10
55940285	chr3:55940285:AG:A	1.15854e-71	-1.07932e-09	-1.44314	5.56105e-18	-1.07932e-09	-1.45745	1.07583e-18	-1.07932e-09	-1.45689
55941438	chr3:55941438:A:G	1.33303e-71	-1.07932e-09	-1.30285	6.24961e-18	-1.07932e-09	-1.34072	1.23463e-18	-1.07932e-09	-1.31922
55942028	chr3:55942028:C:T	1.68508e-71	-1.07932e-09	-1.06849	7.68315e-18	-1.07932e-09	-1.13421	1.51087e-18	-1.07932e-09	-1.1173
55942105	chr3:55942105:C:T	3.48693e-71	0.860631	-1.20191	7.6573e-16	4.9239	-1.45631	1.66982e-17	2.7327	-1.44738
55942802	chr3:55942802:T:A	1.5263e-71	-1.07932e-09	-1.16745	6.75403e-18	-1.07932e-09	-1.2631	1.28225e-18	-1.07932e-09	-1.28137
55942967	chr3:55942967:T:A	1.68811e-71	-1.07932e-09	-1.06669	7.70419e-18	-1.07932e-09	-1.13147	1.51379e-18	-1.07932e-09	-1.11537
55943225	chr3:55943225:G:C	1.39732e-72	-2.68377	-0.874558	2.30936e-18	-2.18511	-0.151159	2.13569e-19	-2.68472	-0.389059
55943254	chr3:55943254:C:T	1.38313e-71	-1.07932e-09	-1.26595	6.46879e-18	-1.07932e-09	-1.30625	1.28046e-18	-1.07932e-09	-1.28277
55943521	chr3:55943521:CT:C	6.87253e-69	6.28499	-1.34259	6.88016e-17	2.23946	-1.18147	2.95255e-17	3.03904	-1.18378
55943526	chr3:55943526:G:A	5.62896e-69	6.12462	-1.38183	6.26561e-17	2.21015	-1.24572	2.69171e-17	3.01178	-1.249
55943893	chr3:55943893:T:G	1.5781e-71	-1.07932e-09	-1.13408	7.09433e-18	-1.07932e-09	-1.21394	1.38048e-18	-1.07932e-09	-1.20756
55943901	chr3:55943901:G:C	8.20944e-73	-2.67196	-1.41823	4.67841e-19	-2.56994	-1.36292	1.01391e-19	-2.49555	-1.32321
55944033	chr3:55944033:G:C	1.31906e-71	-1.07932e-09	-1.31338	5.88547e-18	-1.07932e-09	-1.40075	1.14847e-18	-1.07932e-09	-1.39156
55944212	chr3:55944212:C:G	1.25718e-71	-1.07932e-09	-1.36143	5.70898e-18	-1.07932e-09	-1.4312	1.11112e-18	-1.07932e-09	-1.42462
55944758	chr3:55944758:A:G	1.15052e-72	-2.6787	-1.07397	5.11733e-19	-2.62934	-1.21385	1.00735e-19	-2.58285	-1.2424
55944806	chr3:55944806:A:G	1.30279e-71	-1.07932e-09	-1.32579	6.84785e-18	-1.07932e-09	-1.2493	1.5513e-18	-1.07932e-09	-1.09089
55945482	chr3:55945482:G:A	8.32695e-69	6.58244	-1.44807	5.64895e-17	2.28492	-1.4241	2.44055e-17	3.09327	-1.42845
55945647	chr3:55945647:A:G	1.50296e-71	-1.07932e-09	-1.18287	6.79677e-18	-1.07932e-09	-1.25679	1.32204e-18	-1.07932e-09	-1.25081
55945751	chr3:55945751:T:C	1.19063e-71	-1.07932e-09	-1.41582	5.55745e-18	-1.07932e-09	-1.4581	1.07845e-18	-1.07932e-09	-1.45446
55945936	chr3:55945936:A:G	1.91677e-72	-1.81833	-1.42392	7.06595e-19	-2.12182	-1.39872	2.40172e-19	-1.53404	-1.42234
55945939	chr3:55945939:T:A	1.13344e-71	-1.07932e-09	-1.46505	5.52292e-18	-1.07932e-09	-1.46433	1.06936e-18	-1.07932e-09	-1.46293
55946073	chr3:55946073:A:T	1.13992e-71	-1.07932e-09	-1.45934	5.51692e-18	-1.07932e-09	-1.46542	1.06608e-18	-1.07932e-09	-1.466
55946517	chr3:55946517:T:G	1.31078e-71	-1.07932e-09	-1.31968	6.15178e-18	-1.07932e-09	-1.3565	1.16719e-18	-1.07932e-09	-1.37539
55946600	chr3:55946600:T:C	1.1775e-71	-1.07932e-09	-1.42691	5.62215e-18	-1.07932e-09	-1.44652	1.08749e-18	-1.07932e-09	-1.44611
55947193	chr3:55947193:C:G	4.94279e-69	4.6128	-4.45018e-10	1.41882e-15	4.08435	-4.45018e-10	5.90387e-16	4.85079	-4.45018e-10
55947217	chr3:55947217:A:T	1.02504e-70	-1.07932e-09	0.737015	7.12719e-17	-1.07932e-09	1.09327	1.19291e-17	-1.07932e-09	0.948993
55947260	chr3:55947260:CCCTCAACTATAT:C	7.75021e-73	-2.68193	-1.46583	3.7318e-17	1.88444	-1.4382	9.68202e-19	-0.112921	-1.44938
55947274	chr3:55947274:C:T	9.38378e-69	6.47147	-1.21762	9.07213e-17	2.35099	-1.01644	3.82988e-17	3.13207	-1.01663
55947311	chr3:55947311:A:T	2.39747e-71	-1.07932e-09	-0.715885	1.08871e-17	-1.07932e-09	-0.78566	1.99246e-18	-1.07932e-09	-0.840615
55947590	chr3:55947590:GTTTTCCCTGGGT:G	1.38834e-72	-2.68109	-0.883688	2.39013e-18	-2.13904	-0.162851	2.11361e-19	-2.68423	-0.399942
55947631	chr3:55947631:G:A	1.47383e-71	-1.07932e-09	-1.20243	8.02302e-18	-1.07932e-09	-1.09092	1.51153e-18	-1.07932e-09	-1.11686
55947786	chr3:55947786:T:C	2.40568e-71	-0.712466	-4.45018e-10	1.9163e-17	-0.220253	-4.45018e-10	4.93195e-18	0.0657487	-4.45018e-10
55947974	chr3:55947974:G:T	4.44115e-71	1.09914	-1.19853	1.05162e-15	5.24003	-1.45518	2.13135e-17	2.97527	-1.44592
55947998	chr3:55947998:A:G	1.32023e-71	-1.07932e-09	-1.31249	6.03259e-18	-1.07932e-09	-1.37606	1.15378e-18	-1.07932e-09	-1.38694
55948316	chr3:55948316:T:C	3.94043e-71	1.09091	-1.30992	9.64439e-16	5.15726	-1.45895	1.95056e-17	2.89455	-1.45383
55948338	chr3:55948338:C:T	1.48936e-71	-1.07932e-09	-1.19195	6.7406e-18	-1.07932e-09	-1.26509	1.31402e-18	-1.07932e-09	-1.25689
55948992	chr3:55948992:G:A	1.80445e-71	-1.07932e-09	-1.00004	8.1988e-18	-1.07932e-09	-1.06925	1.61389e-18	-1.07932e-09	-1.05134
55949064	chr3:55949064:G:A	1.76796e-71	-1.07932e-09	-1.02048	8.16957e-18	-1.07932e-09	-1.07282	1.51734e-18	-1.07932e-09	-1.11303
55949108	chr3:55949108:A:G	1.18522e-71	-1.07932e-09	-1.42037	6.33146e-18	-1.07932e-09	-1.3277	1.30164e-18	-1.07932e-09	-1.26636
55949141	chr3:55949141:G:A	2.55362e-71	-1.07932e-09	-0.652788	1.49885e-17	-1.07932e-09	-0.465951	2.80221e-18	-1.07932e-09	-0.499577
55949263	chr3:55949263:G:A	1.13545e-71	-1.07932e-09	-1.46327	5.56914e-18	-1.07932e-09	-1.45599	1.07668e-18	-1.07932e-09	-1.4561
55949376	chr3:55949376:A:G	1.1569e-71	-1.07932e-09	-1.44456	5.5709e-18	-1.07932e-09	-1.45568	1.07289e-18	-1.07932e-09	-1.45963
55949588	chr3:55949588:C:T	1.51722e-71	-1.07932e-09	-1.17342	7.01892e-18	-1.07932e-09	-1.22463	1.36932e-18	-1.07932e-09	-1.21567
55949832	chr3:55949832:G:A	4.4861e-71	1.10102	-1.19034	1.07119e-15	5.25666	-1.45337	2.15421e-17	2.98337	-1.44335
55949909	chr3:55949909:T:C	1.17572e-71	-1.07932e-09	-1.42842	6.24249e-18	-1.07932e-09	-1.34186	1.27901e-18	-1.07932e-09	-1.2839
55950070	chr3:55950070:T:C	1.73374e-71	-1.07932e-09	-1.04002	7.92843e-18	-1.07932e-09	-1.10278	1.55882e-18	-1.07932e-09	-1.08606
55950315	chr3:55950315:C:A	1.51787e-71	-1.07932e-09	-1.17299	7.02205e-18	-1.07932e-09	-1.22418	1.36995e-18	-1.07932e-09	-1.21521
55950333	chr3:55950333:T:A	1.66109e-71	-1.07932e-09	-1.08283	7.41208e-18	-1.07932e-09	-1.17013	1.4447e-18	-1.07932e-09	-1.16209
55950564	chr3:55950564:A:C	1.51213e-71	-1.07932e-09	-1.17678	6.99769e-18	-1.07932e-09	-1.22766	1.3651e-18	-1.07932e-09	-1.21876
55951044	chr3:55951044:T:A	1.96866e-71	-1.07932e-09	-0.912947	8.34484e-18	-1.07932e-09	-1.05159	1.67926e-18	-1.07932e-09	-1.01163
55951084	chr3:55951084:G:A	4.43624e-71	1.09779	-1.19828	1.0507e-15	5.23913	-1.45515	2.13788e-17	2.97829	-1.44588
55951369	chr3:55951369:A:T	7.7292e-73	-2.68474	-1.46572	4.67408e-17	2.10891	-1.43753	1.13452e-18	0.0450805	-1.44886
55951723	chr3:55951723:T:C	7.79733e-73	-2.68272	-1.45897	3.93423e-17	1.91103	-1.41196	9.86695e-19	-0.115608	-1.42777
55952031	chr3:55952031:C:T	3.89484e-69	5.43062	-1.0561	8.2546e-14	9.31813	-1.17026	6.22152e-15	8.37055	-1.16476
55952300	chr3:55952300:C:T	2.41567e-71	-0.708322	-4.45018e-10	1.88991e-17	-0.234121	-4.45018e-10	4.93035e-18	0.0654243	-4.45018e-10
55952548	chr3:55952548:T:A	1.5462e-71	-1.07932e-09	-1.1545	7.14766e-18	-1.07932e-09	-1.20645	1.39499e-18	-1.07932e-09	-1.1971
55952759	chr3:55952759:C:T	1.17214e-71	-1.07932e-09	-1.43147	6.0668e-18	-1.07932e-09	-1.3704	1.17487e-18	-1.07932e-09	-1.36883
55952855	chr3:55952855:A:C	3.1938e-68	7.64052	-1.16185	2.23611e-16	3.21309	-0.976413	1.01797e-16	4.06895	-0.975955
55953121	chr3:55953121:C:T	2.25749e-71	-1.07932e-09	-0.776048	9.3559e-18	-1.07932e-09	-0.937229	1.90572e-18	-1.07932e-09	-0.885125
55953174	chr3:55953174:C:T	7.8063e-73	-2.67952	-1.46102	4.82495e-19	-2.46708	-1.43494	1.04832e-19	-2.37099	-1.4144
55953795	chr3:55953795:A:G	9.85106e-73	-2.54022	-1.36767	2.09281e-16	3.61923	-1.44879	3.74411e-18	1.23063	-1.44044
55954366	chr3:55954366:A:G	7.74718e-73	-2.68419	-1.46396	4.21669e-17	1.9963	-1.4279	1.04126e-18	-0.0482903	-1.44126
55955679	chr3:55955679:G:T	2.0346e-72	-1.79779	-1.3848	7.52718e-19	-2.12084	-1.33646	2.50534e-19	-1.54234	-1.37181
55955732	chr3:55955732:C:T	1.26752e-71	-1.07932e-09	-1.35324	6.60207e-18	-1.07932e-09	-1.28585	1.47158e-18	-1.07932e-09	-1.14365
55955910	chr3:55955910:G:A	2.85387e-71	0.755677	-1.2973	6.61247e-16	4.78698	-1.46609	1.39701e-17	2.57144	-1.46451
55956071	chr3:55956071:C:G	1.21237e-71	-1.07932e-09	-1.39772	5.60392e-18	-1.07932e-09	-1.44977	1.0889e-18	-1.07932e-09	-1.44481
55956698	chr3:55956698:A:G	9.67765e-73	-2.63317	-1.29248	5.06504e-19	-2.60303	-1.25043	1.27469e-19	-2.29972	-1.29015
55956809	chr3:55956809:C:T	1.54634e-71	-1.07932e-09	-1.15441	7.06413e-18	-1.07932e-09	-1.21821	1.41491e-18	-1.07932e-09	-1.18292
55956948	chr3:55956948:G:GCTA	9.44109e-69	6.57478	-1.31484	1.70968e-13	10.1992	-1.32321	1.16725e-14	9.13264	-1.29763
55957058	chr3:55957058:C:T	1.20572e-71	-1.07932e-09	-1.40322	5.58503e-18	-1.07932e-09	-1.45315	1.08463e-18	-1.07932e-09	-1.44874
55957098	chr3:55957098:A:G	1.15815e-71	-1.07932e-09	-1.44348	5.5762e-18	-1.07932e-09	-1.45473	1.07363e-18	-1.07932e-09	-1.45894
55957518	chr3:55957518:G:A	2.00791e-71	-0.893204	-4.45018e-10	1.57019e-17	-0.419456	-4.45018e-10	4.01893e-18	-0.13897	-4.45018e-10
55957552	chr3:55957552:C:T	1.4448e-71	-1.07932e-09	-1.22233	6.26411e-18	-1.07932e-09	-1.3384	1.22745e-18	-1.07932e-09	-1.32505
55957782	chr3:55957782:AG:A	7.96013e-73	-2.67432	-1.44671	5.02912e-19	-2.45076	-1.40982	1.10205e-19	-2.35599	-1.37941
55957987	chr3:55957987:C:T	7.74833e-73	-2.68432	-1.46368	5.01055e-17	2.19569	-1.4548	1.17484e-18	0.0926751	-1.46153
55958185	chr3:55958185:C:T	4.68855e-72	-2.34776	-4.45018e-10	1.63515e-18	-2.6815	-4.45018e-10	2.46252e-18	-0.628801	-4.45018e-10
55958595	chr3:55958595:G:A	1.27363e-71	-1.07932e-09	-1.34843	6.65285e-18	-1.07932e-09	-1.27819	1.49123e-18	-1.07932e-09	-1.13038
55958717	chr3:55958717:T:C	1.51515e-71	-1.07932e-09	-1.17479	6.82975e-18	-1.07932e-09	-1.25195	1.33131e-18	-1.07932e-09	-1.24382
55958746	chr3:55958746:C:A	7.76169e-73	-2.68211	-1.46416	4.59317e-19	-2.48871	-1.46254	9.80939e-20	-2.3981	-1.45372
55958784	chr3:55958784:G:C	3.32155e-71	0.89826	-1.28813	7.75434e-16	4.94616	-1.46597	1.61694e-17	2.71687	-1.46373
55959446	chr3:55959446:T:C	1.59105e-71	-1.07932e-09	-1.1259	7.12855e-18	-1.07932e-09	-1.20913	1.39039e-18	-1.07932e-09	-1.2004
55959500	chr3:55959500:C:T	2.2624e-72	-1.76024	-1.31622	8.45076e-19	-2.08795	-1.25361	2.8363e-19	-1.49004	-1.30003
55959501	chr3:55959501:A:G	1.24281e-71	-1.07932e-09	-1.37293	5.67157e-18	-1.07932e-09	-1.43777	1.10325e-18	-1.07932e-09	-1.43172
55959502	chr3:55959502:G:C	1.13476e-71	-1.07932e-09	-1.46388	5.55055e-18	-1.07932e-09	-1.45934	1.06942e-18	-1.07932e-09	-1.46287
55959515	chr3:55959515:A:G	1.67101e-68	6.90252	-1.07164	7.47513e-13	11.5716	-1.22035	5.86058e-14	10.6633	-1.21466
55959809	chr3:55959809:C:T	2.37102e-71	-0.726981	-4.45018e-10	1.85734e-17	-0.251508	-4.45018e-10	4.86401e-18	0.0518763	-4.45018e-10
55959923	chr3:55959923:C:T	2.1396e-72	-1.67483	-1.45743	6.55335e-19	-2.13504	-1.46081	1.51209e-19	-1.9615	-1.45757
55960095	chr3:55960095:C:T	8.11175e-73	-2.67182	-1.43033	5.21998e-19	-2.43971	-1.38362	1.15031e-19	-2.34479	-1.34775
55960446	chr3:55960446:C:A	3.42863e-71	-1.07932e-09	-0.358139	2.06911e-17	-1.07932e-09	-0.143531	3.83258e-18	-1.07932e-09	-0.186447
55960510	chr3:55960510:A:G	1.52946e-71	-1.07932e-09	-1.16539	6.91312e-18	-1.07932e-09	-1.23982	1.34644e-18	-1.07932e-09	-1.23252
55960563	chr3:55960563:A:G	7.76736e-73	-2.67947	-1.46607	4.71561e-19	-2.46895	-1.456	1.01532e-19	-2.3744	-1.44297
55960727	chr3:55960727:C:T	7.80813e-73	-2.67429	-1.46602	4.86107e-19	-2.44074	-1.45382	1.05326e-19	-2.3409	-1.43978
55960779	chr3:55960779:C:A	2.23774e-71	-1.07932e-09	-0.784833	8.57901e-18	-1.07932e-09	-1.02392	1.70755e-18	-1.07932e-09	-0.994926
55960877	chr3:55960877:G:A	6.67593e-69	6.31848	-1.4051	4.3137e-17	2.03703	-1.44588	1.85261e-17	2.83764	-1.44845
55960900	chr3:55960900:C:T	1.76312e-71	-1.07932e-09	-1.02322	1.1314e-17	-1.07932e-09	-0.747198	2.04521e-18	-1.07932e-09	-0.814486
55961023	chr3:55961023:A:C	1.19842e-71	-1.07932e-09	-1.4093	5.57262e-18	-1.07932e-09	-1.45537	1.08183e-18	-1.07932e-09	-1.45133
55961254	chr3:55961254:T:C	3.05941e-71	0.598298	-1.07038	5.36856e-16	4.53307	-1.42058	1.17834e-17	2.3386	-1.40189
55961515	chr3:55961515:C:A	2.4983e-71	-1.07932e-09	-0.674692	1.4968e-17	-1.07932e-09	-0.467319	2.81153e-18	-1.07932e-09	-0.496257
55961524	chr3:55961524:C:T	1.4884e-71	-1.07932e-09	-1.1926	6.5274e-18	-1.07932e-09	-1.29723	1.29863e-18	-1.07932e-09	-1.26868
55961610	chr3:55961610:T:C	1.16351e-70	1.55987	-0.696141	5.62666e-18	-1.77432	0.3286	8.45655e-19	-2.00851	0.310881
55961707	chr3:55961707:TA:T	1.89356e-69	5.02736	-1.37403	2.84356e-14	8.43396	-1.3518	2.0442e-15	7.42505	-1.33227
55961991	chr3:55961991:C:A	2.59463e-71	-1.07932e-09	-0.636855	1.5564e-17	-1.07932e-09	-0.428273	2.91978e-18	-1.07932e-09	-0.458477
55962081	chr3:55962081:T:A	1.26381e-71	-1.07932e-09	-1.35617	6.58227e-18	-1.07932e-09	-1.28886	1.47128e-18	-1.07932e-09	-1.14385
55962238	chr3:55962238:A:G	3.81411e-71	-1.07932e-09	-0.251595	2.32413e-17	-1.07932e-09	-0.0273065	4.29352e-18	-1.07932e-09	-0.0728788
55962257	chr3:55962257:T:C	1.92115e-69	4.92305	-1.25526	5.62956e-14	9.06076	-1.29563	4.63533e-15	8.20409	-1.29262
55962398	chr3:55962398:C:T	7.81443e-73	-2.67477	-1.46473	4.87452e-19	-2.44484	-1.44696	1.05791e-19	-2.34719	-1.42909
55962453	chr3:55962453:C:T	1.15373e-71	-1.07932e-09	-1.4473	5.56255e-18	-1.07932e-09	-1.45718	1.07159e-18	-1.07932e-09	-1.46084
55962759	chr3:55962759:C:A	7.77419e-73	-2.67871	-1.46595	4.75627e-19	-2.4631	-1.45326	1.02559e-19	-2.36923	-1.43807
55962926	chr3:55962926:G:C	7.83313e-73	-2.68071	-1.4564	4.8284e-19	-2.47601	-1.42529	1.04814e-19	-2.38455	-1.401
55962932	chr3:55962932:T:C	7.99379e-73	-2.65639	-1.46042	4.24295e-19	-2.59455	-1.43601	8.94954e-20	-2.5289	-1.41466
55962976	chr3:55962976:G:A	1.26534e-71	-1.07932e-09	-1.35496	6.59235e-18	-1.07932e-09	-1.28733	1.47409e-18	-1.07932e-09	-1.14194
55963091	chr3:55963091:G:C	2.8411e-71	-0.546111	-4.45018e-10	3.55652e-18	-1.90445	-4.45018e-10	9.73938e-19	-1.55639	-4.45018e-10
55963120	chr3:55963120:T:C	1.13696e-71	-1.07932e-09	-1.46194	5.54486e-18	-1.07932e-09	-1.46036	1.07457e-18	-1.07932e-09	-1.45806
55963181	chr3:55963181:C:T	1.13379e-71	-1.07932e-09	-1.46474	5.60883e-18	-1.07932e-09	-1.44889	1.11321e-18	-1.07932e-09	-1.42274
55963359	chr3:55963359:C:T	7.74681e-73	-2.68449	-1.46369	4.98808e-17	2.19089	-1.45449	1.15049e-18	0.0715562	-1.46135
55963433	chr3:55963433:T:A	1.26341e-71	-1.07932e-09	-1.35648	6.6362e-18	-1.07932e-09	-1.2807	1.26112e-18	-1.07932e-09	-1.29799
55963490	chr3:55963490:A:G	6.05935e-69	5.98769	-1.17122	7.07649e-17	2.06647	-0.980339	3.12652e-17	2.88413	-0.971615
55963527	chr3:55963527:A:T	1.98262e-71	-1.07932e-09	-0.905883	9.1082e-18	-1.07932e-09	-0.964061	1.68213e-18	-1.07932e-09	-1.00993
55963865	chr3:55963865:C:T	8.05213e-73	-2.65892	-1.45061	5.23569e-19	-2.42201	-1.39831	1.1786e-19	-2.3157	-1.35254
55964286	chr3:55964286:A:G	1.40134e-71	-1.07932e-09	-1.25287	6.53469e-18	-1.07932e-09	-1.29611	1.2726e-18	-1.07932e-09	-1.28892
55964318	chr3:55964318:C:T	8.65916e-73	-2.57814	-1.45871	2.0413e-16	3.48224	-1.33672	5.37277e-18	1.46248	-1.31112
55964608	chr3:55964608:C:A	1.95191e-71	-0.921495	-4.45018e-10	1.47602e-17	-0.481303	-4.45018e-10	3.82933e-18	-0.187296	-4.45018e-10
55965067	chr3:55965067:T:C	7.84644e-73	-2.67692	-1.45849	4.90654e-19	-2.45486	-1.43039	1.06777e-19	-2.35926	-1.40774
55965275	chr3:55965275:C:T	1.52923e-71	-1.07932e-09	-1.16554	6.51618e-18	-1.07932e-09	-1.29895	1.28114e-18	-1.07932e-09	-1.28224
55965276	chr3:55965276:G:A	1.80983e-71	-1.07932e-09	-0.997067	8.21675e-18	-1.07932e-09	-1.06706	1.61774e-18	-1.07932e-09	-1.04896
55965313	chr3:55965313:T:C	8.20414e-73	-2.66205	-1.42878	5.46441e-19	-2.39706	-1.3805	1.21565e-19	-2.29293	-1.34436
55965325	chr3:55965325:A:G	4.23142e-69	5.77475	-1.31734	7.20681e-14	9.36722	-1.35509	5.1194e-15	8.36691	-1.3561
55965470	chr3:55965470:C:T	7.84388e-73	-2.67925	-1.45649	4.85768e-19	-2.46906	-1.4262	1.05553e-19	-2.37612	-1.40241
55965700	chr3:55965700:C:T	9.30659e-73	-2.50907	-1.45568	2.7488e-16	3.83545	-1.39235	4.36163e-18	1.35544	-1.41258
55965726	chr3:55965726:C:T	6.28679e-72	-2.05444	-4.45018e-10	3.29482e-18	-1.98088	-4.45018e-10	5.5251e-19	-2.12327	-4.45018e-10
55966219	chr3:55966219:A:T	1.16474e-71	-1.07932e-09	-1.43781	5.52274e-18	-1.07932e-09	-1.46436	1.07232e-18	-1.07932e-09	-1.46017
55966652	chr3:55966652:C:A	1.33872e-71	-1.07932e-09	-1.29858	7.07295e-18	-1.07932e-09	-1.21696	1.61953e-18	-1.07932e-09	-1.04785
55966884	chr3:55966884:C:T	5.45362e-69	6.03777	-1.32662	6.34525e-17	1.69165	-0.714598	2.56223e-17	2.46533	-0.751849
55967515	chr3:55967515:T:C	1.61339e-71	-1.07932e-09	-1.11196	6.84614e-18	-1.07932e-09	-1.24955	1.34648e-18	-1.07932e-09	-1.23249
55967635	chr3:55967635:T:C	6.6155e-69	6.24728	-1.343	6.50823e-17	2.1963	-1.19388	2.82075e-17	2.98792	-1.17831
55967766	chr3:55967766:G:A	1.27027e-71	-1.07932e-09	-1.35107	6.08644e-18	-1.07932e-09	-1.36717	1.18218e-18	-1.07932e-09	-1.36263
55967831	chr3:55967831:T:C	1.26086e-71	-1.07932e-09	-1.35851	5.91509e-18	-1.07932e-09	-1.39573	1.12944e-18	-1.07932e-09	-1.40827
55967926	chr3:55967926:T:C	1.14753e-71	-1.07932e-09	-1.45269	5.75363e-18	-1.07932e-09	-1.42341	1.11757e-18	-1.07932e-09	-1.41883
55968385	chr3:55968385:T:C	1.84459e-71	-0.978041	-4.45018e-10	1.42794e-17	-0.514419	-4.45018e-10	3.6156e-18	-0.24473	-4.45018e-10
55968542	chr3:55968542:C:T	1.14217e-71	-1.07932e-09	-1.45737	5.52946e-18	-1.07932e-09	-1.46315	1.06865e-18	-1.07932e-09	-1.46359
55968944	chr3:55968944:G:A	4.72904e-71	-1.07932e-09	-0.0365795	2.91968e-17	-1.07932e-09	0.200823	5.19983e-18	-1.07932e-09	0.11864
55969202	chr3:55969202:T:G	3.97539e-71	-1.07932e-09	-0.210178	3.17519e-17	-1.07932e-09	0.284716	5.26099e-18	-1.07932e-09	0.130332
55969546	chr3:55969546:T:C	1.43315e-71	-1.07932e-09	-1.23042	6.22512e-18	-1.07932e-09	-1.34464	1.21991e-18	-1.07932e-09	-1.33121
55969654	chr3:55969654:G:A	1.1418e-71	-1.07932e-09	-1.4577	5.52604e-18	-1.07932e-09	-1.46377	1.06673e-18	-1.07932e-09	-1.46539
55969858	chr3:55969858:T:C	1.22347e-71	-1.07932e-09	-1.38861	5.6996e-18	-1.07932e-09	-1.43284	1.09383e-18	-1.07932e-09	-1.4403
55970132	chr3:55970132:T:C	4.25536e-72	-0.992071	-1.45264	2.54183e-18	-0.779012	-1.46134	6.15714e-19	-0.552124	-1.46284
55970394	chr3:55970394:G:A	2.09473e-72	-1.75496	-1.3985	7.96122e-19	-2.04708	-1.35416	2.87115e-19	-1.39142	-1.38644
55970609	chr3:55970609:T:C	1.94116e-71	-0.927017	-4.45018e-10	1.49127e-17	-0.471025	-4.45018e-10	3.83161e-18	-0.186702	-4.45018e-10
55970739	chr3:55970739:C:T	3.62279e-69	5.33164	-1.02952	4.48878e-17	1.68	-1.04907	1.68905e-17	2.37888	-1.08212
55971331	chr3:55971331:T:C	1.03448e-68	6.65315	-1.30179	8.92336e-17	2.56486	-1.24684	4.0008e-17	3.43645	-1.27735
55971395	chr3:55971395:C:G	1.5865e-72	-1.99352	-1.43784	6.23077e-19	-2.30085	-1.34547	7.82364e-20	-2.68434	-1.39367
55971425	chr3:55971425:T:C	1.77376e-71	-1.0172	-4.45018e-10	1.36709e-17	-0.557966	-4.45018e-10	3.45314e-18	-0.290702	-4.45018e-10
55971627	chr3:55971627:A:G	1.13389e-68	6.7351	-1.29199	9.62918e-17	2.6295	-1.23536	4.35833e-17	3.51131	-1.26662
55971687	chr3:55971687:T:C	9.34304e-73	-2.57109	-1.38974	8.1458e-19	-1.91871	-1.45961	1.90533e-19	-1.72429	-1.46363
55971763	chr3:55971763:T:C	1.6976e-68	6.98378	-1.13711	2.82332e-16	3.71267	-1.24282	1.60823e-16	4.83706	-1.28674
55972102	chr3:55972102:C:T	1.69227e-71	-1.07932e-09	-1.06423	7.89795e-18	-1.07932e-09	-1.10663	1.53995e-18	-1.07932e-09	-1.09824
55972149	chr3:55972149:A:G	1.97828e-71	-1.07932e-09	-0.908073	9.08917e-18	-1.07932e-09	-0.966152	1.67879e-18	-1.07932e-09	-1.01191
55972295	chr3:55972295:A:T	1.3253e-71	-1.07932e-09	-1.30866	7.00027e-18	-1.07932e-09	-1.22729	1.59783e-18	-1.07932e-09	-1.06134
55972828	chr3:55972828:T:C	1.39642e-71	-1.07932e-09	-1.25639	6.52282e-18	-1.07932e-09	-1.29793	1.27115e-18	-1.07932e-09	-1.29006
55972881	chr3:55972881:G:A	7.85457e-72	-1.83179	-4.45018e-10	1.71886e-18	-2.63158	-4.45018e-10	1.08553e-18	-1.44792	-4.45018e-10
55973328	chr3:55973328:A:G	1.87072e-72	-1.83387	-1.43269	5.67459e-19	-2.4069	-1.33293	8.01082e-20	-2.67158	-1.38278
55973337	chr3:55973337:C:T	1.06344e-68	6.75404	-1.37507	1.47453e-16	3.19514	-1.37487	7.81523e-17	4.23567	-1.40699
55973875	chr3:55973875:G:A	1.29123e-71	-1.07932e-09	-1.33471	5.79851e-18	-1.07932e-09	-1.41563	1.13001e-18	-1.07932e-09	-1.40776
55974668	chr3:55974668:A:G	2.1235e-71	-1.07932e-09	-0.837237	9.42077e-18	-1.07932e-09	-0.930319	1.83275e-18	-1.07932e-09	-0.924169
55975008	chr3:55975008:C:T	1.19139e-71	-1.07932e-09	-1.41518	6.38034e-18	-1.07932e-09	-1.32002	1.31448e-18	-1.07932e-09	-1.25655
55975139	chr3:55975139:C:T	1.01076e-68	6.70162	-1.37346	1.67936e-16	3.33844	-1.38809	9.41475e-17	4.43388	-1.419
55975651	chr3:55975651:T:C	7.82693e-73	-2.68158	-1.45632	3.5978e-17	1.87239	-1.46272	9.02392e-19	-0.167012	-1.46568
55976219	chr3:55976219:G:A	7.78462e-73	-2.68455	-1.45877	4.53858e-19	-2.55161	-1.41159	9.86332e-20	-2.4728	-1.37354
55976557	chr3:55976557:G:A	1.16304e-71	-1.07932e-09	-1.43926	6.12743e-18	-1.07932e-09	-1.36046	1.25093e-18	-1.07932e-09	-1.3061
55976929	chr3:55976929:A:G	3.32243e-69	5.58391	-1.36835	3.67846e-17	1.66616	-1.23432	1.57811e-17	2.44734	-1.21851
55977043	chr3:55977043:C:G	2.03592e-71	-1.07932e-09	-0.879352	8.59899e-18	-1.07932e-09	-1.02159	1.73226e-18	-1.07932e-09	-0.980559
55977663	chr3:55977663:C:T	1.93698e-71	-1.07932e-09	-0.929171	8.13671e-18	-1.07932e-09	-1.07685	1.59511e-18	-1.07932e-09	-1.06304
55977748	chr3:55977748:C:T	1.99175e-72	-1.75623	-1.44764	2.41607e-18	-0.895597	-1.3955	6.20042e-19	-0.638884	-1.36907
55977783	chr3:55977783:T:C	1.13227e-71	-1.07932e-09	-1.46607	5.53499e-18	-1.07932e-09	-1.46215	1.07008e-18	-1.07932e-09	-1.46225
55978068	chr3:55978068:A:G	1.60029e-71	0.329283	-1.4494	1.61322e-18	-1.24487	-1.45014	2.31828e-19	-1.54734	-1.4444
55978349	chr3:55978349:A:G	1.5612e-71	-1.07932e-09	-1.14485	6.58664e-18	-1.07932e-09	-1.28819	1.28594e-18	-1.07932e-09	-1.2785
55978521	chr3:55978521:G:A	7.65797e-71	0.445446	-4.45018e-10	1.23831e-16	1.64568	-4.45018e-10	6.42019e-17	2.63205	-4.45018e-10
55978784	chr3:55978784:G:A	9.66112e-73	-2.67356	-1.2538	5.02421e-19	-2.65112	-1.21043	1.16661e-19	-2.42503	-1.25344
55978823	chr3:55978823:G:A	2.51539e-71	0.754595	-1.42247	2.45179e-18	-0.848461	-1.42796	3.41918e-19	-1.18429	-1.41888
55978849	chr3:55978849:T:C	1.43394e-70	-1.07932e-09	1.07271	1.2423e-16	-1.07932e-09	1.6489	2.15704e-17	-1.07932e-09	1.54134
55978860	chr3:55978860:T:C	1.35098e-72	-2.14183	-1.45022	1.19494e-18	-1.53109	-1.46405	2.90959e-19	-1.3098	-1.45476
55978905	chr3:55978905:C:G	1.811e-71	0.334629	-1.33105	1.94534e-18	-1.16129	-1.34651	2.80822e-19	-1.46681	-1.33321
55978920	chr3:55978920:C:A	8.23307e-73	-2.67524	-1.41208	5.25341e-19	-2.49496	-1.32198	1.18821e-19	-2.40341	-1.25672
55979348	chr3:55979348:C:T	2.32261e-71	0.709765	-1.45738	2.22056e-18	-0.924559	-1.45092	3.08852e-19	-1.25234	-1.45254
55979601	chr3:55979601:T:C	3.55692e-72	-2.62399	-4.45018e-10	1.64901e-18	-2.67306	-4.45018e-10	3.17126e-19	-2.67844	-4.45018e-10
55979606	chr3:55979606:G:T	1.39904e-71	-1.07932e-09	-1.25451	7.61445e-18	-1.07932e-09	-1.14319	1.43917e-18	-1.07932e-09	-1.16592
55979966	chr3:55979966:T:C	1.69091e-71	-1.07932e-09	-1.06503	7.21326e-18	-1.07932e-09	-1.19732	1.35285e-18	-1.07932e-09	-1.22777
55980024	chr3:55980024:A:C	1.16824e-72	-2.68474	-1.05265	6.10437e-19	-2.68391	-0.982906	1.21225e-19	-2.59605	-1.04404
55980089	chr3:55980089:G:T	8.82658e-73	-2.56231	-1.45539	7.95637e-18	0.351264	-1.45053	4.10261e-19	-0.962248	-1.4587
55980429	chr3:55980429:C:T	1.25333e-71	-1.07932e-09	-1.3645	5.698e-18	-1.07932e-09	-1.43312	1.10868e-18	-1.07932e-09	-1.42682
55980436	chr3:55980436:C:T	2.95904e-71	0.812957	-1.31839	1.21272e-15	5.37599	-1.4486	2.88147e-17	3.28897	-1.45807
55980487	chr3:55980487:G:A	7.96178e-73	-2.67397	-1.44685	5.10137e-17	2.17373	-1.41487	8.07653e-19	-0.323258	-1.42035
55980489	chr3:55980489:G:C	1.50856e-72	-2.03338	-1.44835	2.20488e-18	-0.918389	-1.46417	2.26322e-18	0.749119	-1.46231
55980735	chr3:55980735:G:T	8.24057e-73	-2.63529	-1.45112	1.80706e-17	1.12501	-1.40396	4.14323e-19	-0.99203	-1.41907
55980753	chr3:55980753:A:G	8.28333e-73	-2.62129	-1.45993	1.53797e-17	0.985837	-1.42602	3.71793e-19	-1.08092	-1.43849
55981114	chr3:55981114:C:T	1.24198e-71	-1.07932e-09	-1.37359	5.75193e-18	-1.07932e-09	-1.4237	1.10264e-18	-1.07932e-09	-1.43228
55981486	chr3:55981486:C:T	1.18206e-68	5.33541	0.149309	4.21633e-16	2.66256	0.20834	4.16375e-16	4.20691	0.294688
55981560	chr3:55981560:C:T	1.13446e-71	-1.07932e-09	-1.46414	5.7691e-18	-1.07932e-09	-1.42072	1.09465e-18	-1.07932e-09	-1.43955
55981642	chr3:55981642:A:G	6.06792e-69	5.00753	-0.18965	2.60346e-12	12.2802	-0.681058	1.56316e-13	11.1605	-0.730883
55981711	chr3:55981711:T:C	1.38842e-71	-1.07932e-09	-1.26214	6.43381e-18	-1.07932e-09	-1.31167	1.28903e-18	-1.07932e-09	-1.2761
55981734	chr3:55981734:A:G	1.13763e-71	-1.07932e-09	-1.46135	5.82669e-18	-1.07932e-09	-1.41079	1.11003e-18	-1.07932e-09	-1.4256
55981897	chr3:55981897:G:A	8.83895e-73	-2.6158	-1.4005	3.66499e-18	-0.417833	-1.45658	1.92255e-19	-1.71548	-1.46344
55982176	chr3:55982176:T:C	3.38936e-72	-2.67225	-4.45018e-10	2.48632e-16	2.34274	-4.45018e-10	3.25237e-19	-2.65319	-4.45018e-10
55982326	chr3:55982326:G:A	1.13728e-71	-1.07932e-09	-1.46166	5.71177e-18	-1.07932e-09	-1.43071	1.09406e-18	-1.07932e-09	-1.44009
55982650	chr3:55982650:G:A	1.38672e-72	-2.10205	-1.46389	1.89883e-18	-1.06784	-1.46416	1.88126e-18	0.567246	-1.46529
55982729	chr3:55982729:A:G	2.44592e-70	3.06791	-1.46121	2.66006e-13	10.7451	-1.4271	1.54788e-14	9.54017	-1.42293
55982834	chr3:55982834:T:G	1.83119e-68	7.34487	-1.42245	7.90308e-17	2.64517	-1.44857	2.86664e-17	3.2514	-1.42566
55982856	chr3:55982856:T:C	5.25313e-71	-1.07932e-09	0.0685234	2.11905e-17	-1.07932e-09	-0.119682	4.21497e-18	-1.07932e-09	-0.091344
55982860	chr3:55982860:G:A	1.15529e-71	-1.07932e-09	-1.44595	6.0463e-18	-1.07932e-09	-1.37379	1.14798e-18	-1.07932e-09	-1.39198
55982988	chr3:55982988:A:G	3.38312e-72	-2.67409	-4.45018e-10	2.9682e-18	-2.08528	-4.45018e-10	6.96181e-19	-1.89213	-4.45018e-10
55983091	chr3:55983091:C:T	2.00209e-68	7.07409	-1.06244	2.57692e-16	2.82794	-0.449416	8.58622e-17	3.50635	-0.583595
55983570	chr3:55983570:T:C	1.87641e-70	2.79688	-1.45523	1.71958e-13	10.3211	-1.43929	1.01094e-14	9.127	-1.43576
55984018	chr3:55984018:A:G	6.6934e-72	-1.225	-0.766761	1.1365e-18	-2.1872	-0.858087	1.80819e-19	-2.38442	-0.855824
55984122	chr3:55984122:T:C	8.28821e-72	-2.53472	0.756666	4.63698e-18	-1.93364	0.294471	1.31127e-18	-1.6294	0.370411
55984275	chr3:55984275:T:A	2.01645e-72	-2.59273	-0.598824	1.39585e-18	-2.68431	-0.155421	2.49519e-19	-2.67776	-0.240446
55984512	chr3:55984512:G:C	1.50112e-71	-1.07932e-09	-1.18409	7.90187e-18	-1.07932e-09	-1.10614	1.4819e-18	-1.07932e-09	-1.13666
55984811	chr3:55984811:T:C	1.29564e-71	-1.07932e-09	-1.3313	5.69405e-18	-1.07932e-09	-1.43382	1.11412e-18	-1.07932e-09	-1.42192
55984845	chr3:55984845:C:T	4.83822e-71	1.44945	-1.4632	8.85155e-18	0.473433	-1.46608	4.83313e-18	1.5103	-1.46479
55985042	chr3:55985042:A:G	1.45436e-71	-0.430688	-0.785048	1.80774e-17	0.722302	-1.00088	1.56056e-17	2.22775	-1.01011
55985123	chr3:55985123:T:C	1.16045e-71	-1.07932e-09	-1.44149	6.1172e-18	-1.07932e-09	-1.36213	1.16161e-18	-1.07932e-09	-1.38018
55985777	chr3:55985777:T:C	3.4559e-68	7.61148	-1.05394	2.79072e-16	3.63335	-1.17512	1.21385e-16	4.43153	-1.16255
55985877	chr3:55985877:C:A	2.54534e-68	7.46398	-1.21226	1.87878e-16	3.29508	-1.23252	7.83495e-17	4.06765	-1.23645
55985914	chr3:55985914:G:C	1.84197e-71	-1.07932e-09	-0.979464	7.98237e-18	-1.07932e-09	-1.096	1.5485e-18	-1.07932e-09	-1.0927
55986131	chr3:55986131:G:A	1.65135e-69	4.89488	-1.37841	7.01516e-14	9.44268	-1.4575	1.06414e-15	6.89831	-1.45837
55986293	chr3:55986293:A:G	1.13511e-72	-2.35489	-1.41127	1.26505e-18	-1.49906	-1.43907	1.03781e-18	-0.062616	-1.43026
55987082	chr3:55987082:T:C	1.81521e-72	-2.63173	-0.664954	1.30098e-18	-2.67767	-0.232453	2.35785e-19	-2.66301	-0.311813
55987428	chr3:55987428:C:T	1.40476e-71	-1.07932e-09	-1.25044	7.23136e-18	-1.07932e-09	-1.19481	1.38225e-18	-1.07932e-09	-1.20628
55987608	chr3:55987608:A:G	6.57915e-72	-1.29975	-0.709235	1.29855e-18	-2.27097	-0.641016	2.04592e-19	-2.44892	-0.667805
55988165	chr3:55988165:T:A	7.89725e-73	-2.67272	-1.45623	5.28626e-17	2.2487	-1.45424	7.67817e-19	-0.338576	-1.45561
55988306	chr3:55988306:G:C	1.23107e-71	-1.07932e-09	-1.38242	6.81131e-18	-1.07932e-09	-1.25465	1.27867e-18	-1.07932e-09	-1.28417
55988625	chr3:55988625:C:T	1.81828e-71	-1.07932e-09	-0.992408	7.90592e-18	-1.07932e-09	-1.10562	1.53987e-18	-1.07932e-09	-1.09829
55988744	chr3:55988744:T:C	3.48919e-72	-2.64322	-4.45018e-10	4.07182e-18	-1.76915	-4.45018e-10	1.00065e-18	-1.52934	-4.45018e-10
55989103	chr3:55989103:G:A	5.67444e-72	-1.17572	-0.981198	1.18479e-18	-2.248	-0.755672	1.56246e-19	-2.63485	-0.751457
55989501	chr3:55989501:T:C	1.13386e-71	-1.07932e-09	-1.46467	5.78986e-18	-1.07932e-09	-1.41713	1.09749e-18	-1.07932e-09	-1.43696
55989535	chr3:55989535:G:A	2.21756e-70	1.67282	-0.164127	5.27385e-14	8.98371	-1.28384	3.23253e-15	7.78337	-1.23233
55989597	chr3:55989597:G:A	5.10028e-71	1.37391	-1.33491	1.64284e-14	7.99944	-1.46591	9.71597e-16	6.81493	-1.46597
55989996	chr3:55989996:G:A	1.27308e-71	-1.07932e-09	-1.34886	6.01597e-18	-1.07932e-09	-1.37882	1.15147e-18	-1.07932e-09	-1.38895
55990031	chr3:55990031:C:T	1.63055e-71	-1.07932e-09	-1.10138	7.60768e-18	-1.07932e-09	-1.14408	1.47043e-18	-1.07932e-09	-1.14443
55990371	chr3:55990371:C:T	1.26405e-71	-1.07932e-09	-1.35598	5.98221e-18	-1.07932e-09	-1.38445	1.08201e-18	-1.07932e-09	-1.45117
55990633	chr3:55990633:C:T	4.28965e-72	-2.43668	-4.45018e-10	8.62569e-18	-1.01849	-4.45018e-10	2.17883e-18	-0.751197	-4.45018e-10
55990942	chr3:55990942:A:G	2.38322e-71	-0.721848	-4.45018e-10	6.4484e-18	-1.3094	-4.45018e-10	1.48596e-18	-1.13392	-4.45018e-10
55990995	chr3:55990995:C:T	2.06373e-72	-2.65332	-0.515057	1.58501e-18	-2.66543	-0.0472181	2.87619e-19	-2.64364	-0.132465
55991434	chr3:55991434:G:A	4.44219e-72	-2.51158	0.109842	2.75689e-18	-1.90448	-0.254652	7.72983e-19	-1.59279	-0.19469
55991784	chr3:55991784:C:T	2.2261e-71	-1.07932e-09	-0.790049	9.49908e-18	-1.07932e-09	-0.922041	1.77256e-18	-1.07932e-09	-0.957561
55992176	chr3:55992176:C:T	1.24081e-71	-1.07932e-09	-1.37454	5.81787e-18	-1.07932e-09	-1.4123	1.07091e-18	-1.07932e-09	-1.46147
55992782	chr3:55992782:A:G	1.237e-71	-1.07932e-09	-1.37762	6.40031e-18	-1.07932e-09	-1.31689	1.24144e-18	-1.07932e-09	-1.31372
55992849	chr3:55992849:C:T	1.11217e-68	6.88074	-1.45698	5.20802e-17	2.24534	-1.46579	1.68872e-17	2.76115	-1.46458
55993165	chr3:55993165:T:C	1.62034e-71	-1.07932e-09	-1.10767	7.38729e-18	-1.07932e-09	-1.17348	1.46729e-18	-1.07932e-09	-1.14657
55993277	chr3:55993277:G:A	2.47889e-70	2.97386	-1.35376	2.16899e-13	10.5773	-1.46334	1.28916e-14	9.39829	-1.46395
55993281	chr3:55993281:T:C	1.44755e-72	-2.62063	-0.902381	9.62687e-19	-2.68067	-0.530594	1.75255e-19	-2.66889	-0.602612
55993499	chr3:55993499:T:C	2.34607e-70	2.93995	-1.37492	2.23486e-13	10.6096	-1.46576	1.30517e-14	9.41263	-1.46595
55993632	chr3:55993632:T:C	1.85205e-71	-1.07932e-09	-0.97401	7.60738e-18	-1.07932e-09	-1.14412	1.45685e-18	-1.07932e-09	-1.15371
55993775	chr3:55993775:T:G	9.15649e-73	-2.61958	-1.36142	7.66952e-18	0.0785298	-1.21451	2.26463e-19	-1.80117	-1.21399
55993888	chr3:55993888:T:C	6.00082e-72	-1.35693	-0.744057	1.05921e-18	-2.27839	-0.837321	1.72341e-19	-2.45514	-0.833128
55994074	chr3:55994074:A:G	3.07229e-71	0.992506	-1.46038	5.17514e-15	6.77	-1.39161	1.95825e-16	5.13635	-1.38911
55994107	chr3:55994107:C:T	1.30464e-68	7.03628	-1.4529	5.88815e-17	2.36702	-1.46473	1.92002e-17	2.88775	-1.46282
55994519	chr3:55994519:G:A	1.20219e-72	-2.24946	-1.45928	1.48192e-18	-1.31389	-1.466	1.32864e-18	0.220206	-1.46604
55994765	chr3:55994765:T:C	4.64887e-71	0.639543	-0.693219	3.04745e-15	5.43596	-0.587135	1.13314e-16	3.74496	-0.544779
55994821	chr3:55994821:A:G	5.09977e-71	0.649319	-0.610425	3.491e-15	5.48647	-0.501761	1.28722e-16	3.78482	-0.457146
55995029	chr3:55995029:C:T	4.97162e-71	0.597209	-0.583765	3.32715e-15	5.40975	-0.473116	1.24103e-16	3.71907	-0.427944
55995243	chr3:55995243:G:T	3.08192e-71	0.433538	-0.898288	1.73357e-15	5.07487	-0.790171	6.63081e-17	3.42084	-0.756513
55995676	chr3:55995676:A:T	2.42639e-68	7.39665	-1.19279	1.85739e-16	3.28083	-1.22972	7.66774e-17	4.04241	-1.23279
55995698	chr3:55995698:A:G	3.73124e-72	-2.55644	-0.0197047	2.19702e-18	-1.97627	-0.409861	6.06105e-19	-1.67696	-0.353726
55996067	chr3:55996067:A:G	1.26254e-71	-1.07932e-09	-1.35718	6.57054e-18	-1.07932e-09	-1.29064	1.2748e-18	-1.07932e-09	-1.2872
55996578	chr3:55996578:A:G	9.89054e-73	-2.54639	-1.3575	4.37175e-18	-0.42666	-1.27141	1.53302e-19	-2.10149	-1.30384
55996950	chr3:55996950:G:A	2.88898e-72	-2.60101	-0.230968	1.63981e-18	-2.11764	-0.561015	4.40142e-19	-1.8509	-0.499745
55997061	chr3:55997061:T:C	4.50502e-72	-1.39901	-0.988685	1.35107e-18	-2.09488	-0.777453	1.63854e-19	-2.56999	-0.768781
55997176	chr3:55997176:A:C	4.38156e-71	0.496707	-0.609603	2.874e-15	5.27637	-0.48615	1.10258e-16	3.60296	-0.430129
55997209	chr3:55997209:C:T	4.14781e-72	-1.45293	-1.01737	1.34236e-18	-2.06664	-0.812169	1.60101e-19	-2.55802	-0.803917
55997293	chr3:55997293:T:TC	1.43076e-68	7.13185	-1.45619	6.5084e-17	2.46802	-1.46558	2.11855e-17	2.98745	-1.46412
55997325	chr3:55997325:A:G	2.3293e-68	7.18546	-1.02244	2.90986e-16	2.9089	-0.408862	9.57763e-17	3.58174	-0.549711
55997577	chr3:55997577:T:C	3.25177e-72	-2.58413	-0.129555	1.86092e-18	-2.07438	-0.477784	5.04457e-19	-1.80209	-0.412171
55998054	chr3:55998054:C:T	2.55584e-68	7.27419	-1.01836	3.12489e-16	2.97377	-0.402441	1.02368e-16	3.64203	-0.543443
55998585	chr3:55998585:G:A	4.87131e-72	-1.37096	-0.938564	1.40964e-18	-2.11068	-0.719216	1.72059e-19	-2.58031	-0.709599
55999019	chr3:55999019:G:A	5.02646e-71	0.699854	-0.67544	3.5672e-15	5.549	-0.542703	1.32285e-16	3.84785	-0.492876
55999253	chr3:55999253:T:C	2.21484e-68	7.27973	-1.1671	2.55075e-16	2.97997	-0.611653	8.54949e-17	3.66239	-0.743918
55999668	chr3:55999668:C:T	4.88439e-72	-1.36543	-0.941411	8.78521e-19	-2.26997	-1.03278	1.42705e-19	-2.45258	-1.02438
56000233	chr3:56000233:A:G	1.0626e-72	-2.51275	-1.31942	4.29072e-18	-0.485066	-1.23171	1.57599e-19	-2.1114	-1.26629
56000240	chr3:56000240:A:G	9.9006e-73	-2.54932	-1.35356	4.90052e-18	-0.306935	-1.27696	1.65983e-19	-2.01694	-1.30892
56000270	chr3:56000270:T:C	5.6119e-72	-2.168	-4.45018e-10	2.17184e-18	-2.39766	-4.45018e-10	4.49323e-19	-2.33	-4.45018e-10
56000332	chr3:56000332:G:A	2.4689e-71	-1.07932e-09	-0.686528	1.03649e-17	-1.07932e-09	-0.834815	1.93427e-18	-1.07932e-09	-0.870258
56000874	chr3:56000874:C:T	1.46976e-68	7.13955	-1.437	1.7143e-16	2.71149	-0.740554	5.9138e-17	3.37888	-0.828991
56001214	chr3:56001214:A:G	1.02806e-72	-2.5217	-1.34351	4.14312e-18	-0.481267	-1.27052	1.50901e-19	-2.12037	-1.30074
56001362	chr3:56001362:AT:A	1.18655e-71	-1.07932e-09	-1.41925	6.30274e-18	-1.07932e-09	-1.33225	1.18945e-18	-1.07932e-09	-1.35649
56001722	chr3:56001722:T:C	1.63828e-71	-1.07932e-09	-1.09665	9.02058e-18	-1.07932e-09	-0.973727	1.70533e-18	-1.07932e-09	-0.996226
56001740	chr3:56001740:G:C	1.27601e-72	-2.18611	-1.46303	1.65984e-18	-1.20166	-1.46485	1.57184e-18	0.387962	-1.4657
56001857	chr3:56001857:C:T	2.02823e-68	7.20915	-1.18453	2.34955e-16	2.91537	-0.629208	7.79396e-17	3.59007	-0.764121
56001963	chr3:56001963:C:T	4.01401e-72	-1.23566	-1.26744	7.32086e-19	-2.27893	-1.20617	1.21704e-19	-2.4705	-1.16565
56002077	chr3:56002077:C:T	1.36955e-71	-1.07932e-09	-1.27582	6.4146e-18	-1.07932e-09	-1.31466	1.12165e-18	-1.07932e-09	-1.41518
56002291	chr3:56002291:G:A	1.23941e-71	-1.07932e-09	-1.37567	6.767e-18	-1.07932e-09	-1.26118	1.27268e-18	-1.07932e-09	-1.28886
56002932	chr3:56002932:A:T	1.25158e-71	-1.07932e-09	-1.3659	6.86947e-18	-1.07932e-09	-1.24615	1.29147e-18	-1.07932e-09	-1.27421
56003571	chr3:56003571:C:T	2.28763e-71	-1.07932e-09	-0.762786	9.83357e-18	-1.07932e-09	-0.887434	1.84808e-18	-1.07932e-09	-0.91584
56003904	chr3:56003904:T:A	3.50652e-72	-2.52983	-0.108433	2.16265e-18	-1.91825	-0.483648	6.01258e-19	-1.60758	-0.431133
56003971	chr3:56003971:G:A	2.34413e-72	-1.5778	-1.46318	9.9865e-19	-1.7437	-1.43089	1.06245e-19	-2.33556	-1.43643
56005281	chr3:56005281:G:A	1.37407e-71	-1.07932e-09	-1.27252	6.42249e-18	-1.07932e-09	-1.31343	1.1225e-18	-1.07932e-09	-1.41443
56005513	chr3:56005513:T:C	2.14172e-71	-0.828692	-4.45018e-10	1.76455e-17	-0.302755	-4.45018e-10	4.52907e-18	-0.01947	-4.45018e-10
56005517	chr3:56005517:C:T	1.37252e-71	-1.07932e-09	-1.27365	6.416e-18	-1.07932e-09	-1.31444	1.12184e-18	-1.07932e-09	-1.41502
56005549	chr3:56005549:T:C	1.77958e-71	-1.07932e-09	-1.01393	1.00298e-17	-1.07932e-09	-0.867677	1.87708e-18	-1.07932e-09	-0.900271
56005683	chr3:56005683:G:A	1.34497e-71	-1.07932e-09	-1.29393	6.029e-18	-1.07932e-09	-1.37666	1.18742e-18	-1.07932e-09	-1.3582
56005838	chr3:56005838:C:T	1.50863e-71	-1.07932e-09	-1.1791	6.77063e-18	-1.07932e-09	-1.26064	1.30474e-18	-1.07932e-09	-1.26398
56006093	chr3:56006093:G:A	1.32935e-71	-1.07932e-09	-1.30561	6.2386e-18	-1.07932e-09	-1.34248	1.19255e-18	-1.07932e-09	-1.35389
56006175	chr3:56006175:C:A	4.23472e-72	-1.2723	-1.17727	1.00464e-18	-2.16564	-1.00296	1.25138e-19	-2.60438	-1.00394
56006529	chr3:56006529:G:A	9.59412e-71	1.59584	-0.924994	4.14865e-18	-1.71902	-0.0314279	6.2757e-19	-1.94958	-0.0463051
56006726	chr3:56006726:T:C	1.36538e-71	-1.07932e-09	-1.27887	6.39562e-18	-1.07932e-09	-1.31762	1.11981e-18	-1.07932e-09	-1.41683
56006927	chr3:56006927:T:C	1.06479e-70	-1.07932e-09	0.775061	4.09046e-17	-1.07932e-09	0.538006	8.64915e-18	-1.07932e-09	0.627475
56007159	chr3:56007159:C:T	3.35798e-72	-1.5668	-1.11475	1.31582e-18	-1.97399	-0.924785	1.47488e-19	-2.51847	-0.925531
56007343	chr3:56007343:T:C	6.94739e-72	-1.95452	-4.45018e-10	1.81159e-18	-2.57903	-4.45018e-10	1.27023e-18	-1.29079	-4.45018e-10
56007880	chr3:56007880:G:A	1.14237e-71	-1.07932e-09	-1.4572	5.76088e-18	-1.07932e-09	-1.42215	1.0959e-18	-1.07932e-09	-1.43841
56008200	chr3:56008200:T:C	3.15822e-71	1.00859	-1.44889	5.91422e-15	6.8689	-1.35702	2.18537e-16	5.21097	-1.354
56008342	chr3:56008342:T:C	1.22884e-71	-1.07932e-09	-1.38423	6.46283e-18	-1.07932e-09	-1.30717	1.31566e-18	-1.07932e-09	-1.25565
56008809	chr3:56008809:A:G	7.15985e-72	-1.22835	-0.696052	1.20705e-18	-2.1963	-0.788756	1.93225e-19	-2.3894	-0.784485
56008827	chr3:56008827:T:C	2.30091e-71	-1.07932e-09	-0.756997	1.39812e-17	-1.07932e-09	-0.535523	2.59375e-18	-1.07932e-09	-0.576883
56009481	chr3:56009481:T:C	3.83474e-72	-2.54879	-4.45018e-10	1.91687e-18	-2.52254	-4.45018e-10	4.19308e-19	-2.39914	-4.45018e-10
56009659	chr3:56009659:C:T	1.14646e-71	-1.07932e-09	-1.45362	5.71981e-18	-1.07932e-09	-1.4293	1.08975e-18	-1.07932e-09	-1.44403
56009661	chr3:56009661:C:T	2.37594e-72	-2.56803	-0.459468	1.49067e-18	-2.01305	-0.760962	4.01343e-19	-1.72248	-0.720449
56010426	chr3:56010426:T:C	1.14982e-71	-1.07932e-09	-1.4507	5.69598e-18	-1.07932e-09	-1.43347	1.08626e-18	-1.07932e-09	-1.44724
56011361	chr3:56011361:C:T	3.72157e-72	-2.57874	-4.45018e-10	1.63365e-18	-2.68242	-4.45018e-10	3.25818e-19	-2.6514	-4.45018e-10
56011387	chr3:56011387:C:A	1.14529e-71	-1.07932e-09	-1.45464	5.69498e-18	-1.07932e-09	-1.43365	1.08618e-18	-1.07932e-09	-1.44732
56011443	chr3:56011443:C:T	2.24775e-72	-2.57273	-0.510228	1.40848e-18	-2.0265	-0.804222	3.77761e-19	-1.73903	-0.764447
56012041	chr3:56012041:T:C	1.37281e-71	-1.07932e-09	-1.27344	6.41777e-18	-1.07932e-09	-1.31417	1.12203e-18	-1.07932e-09	-1.41485
56012557	chr3:56012557:T:C	2.17992e-71	-1.07932e-09	-0.811012	1.28335e-17	-1.07932e-09	-0.621178	2.39875e-18	-1.07932e-09	-0.655038
56012614	chr3:56012614:G:A	8.20615e-72	-0.948745	-0.839257	1.23356e-18	-2.02302	-0.940307	1.92411e-19	-2.24979	-0.928313
56012741	chr3:56012741:C:A	2.17424e-72	-2.57851	-0.537699	1.36437e-18	-2.03645	-0.826093	3.65242e-19	-1.75077	-0.786416
56012971	chr3:56012971:G:A	2.36862e-72	-2.56755	-0.463033	1.48814e-18	-2.01185	-0.763854	4.01057e-19	-1.721	-0.72264
56013283	chr3:56013283:C:G	1.14985e-71	-1.07932e-09	-1.45067	6.43647e-18	-1.07932e-09	-1.31126	1.19714e-18	-1.07932e-09	-1.35005
56013361	chr3:56013361:G:A	1.62996e-71	-1.08967	-0.0120765	2.74291e-18	-2.19752	0.0333091	4.27289e-19	-2.39105	0.0107689
56013402	chr3:56013402:G:A	4.51727e-72	-2.38498	-4.45018e-10	2.65138e-18	-2.19816	-4.45018e-10	4.82156e-19	-2.25947	-4.45018e-10
56013544	chr3:56013544:A:T	2.16416e-72	-2.57458	-0.546272	1.37019e-18	-2.02667	-0.831618	3.67507e-19	-1.73902	-0.79198
56013668	chr3:56013668:T:G	2.00176e-71	-1.07932e-09	-0.896276	8.92772e-18	-1.07932e-09	-0.984075	1.72491e-18	-1.07932e-09	-0.98481
56013990	chr3:56013990:A:C	1.76089e-71	-1.02448	-4.45018e-10	1.46893e-17	-0.486114	-4.45018e-10	3.70135e-18	-0.22129	-4.45018e-10
56014270	chr3:56014270:A:G	2.52072e-71	-1.07932e-09	-0.665756	1.09892e-17	-1.07932e-09	-0.776325	1.64051e-18	-1.07932e-09	-1.03498
56014293	chr3:56014293:C:T	1.25471e-71	-1.07932e-09	-1.3634	6.87231e-18	-1.07932e-09	-1.24574	1.29139e-18	-1.07932e-09	-1.27427
56014873	chr3:56014873:G:A	2.18266e-71	-1.07932e-09	-0.809759	9.3734e-18	-1.07932e-09	-0.93536	1.81033e-18	-1.07932e-09	-0.936479
56014939	chr3:56014939:C:T	1.31405e-72	-2.28969	-1.33008	1.43176e-18	-1.35138	-1.46295	8.88105e-20	-2.49243	-1.4588
56014994	chr3:56014994:T:C	3.56109e-71	-1.07932e-09	-0.320233	1.44718e-17	-1.07932e-09	-0.501037	2.69479e-18	-1.07932e-09	-0.538664
56015281	chr3:56015281:G:A	1.20337e-71	-1.07932e-09	-1.40517	5.84512e-18	-1.07932e-09	-1.40763	1.13611e-18	-1.07932e-09	-1.40237
56015500	chr3:56015500:T:C	1.8217e-71	-1.07932e-09	-0.99053	1.06648e-17	-1.07932e-09	-0.806288	1.99449e-18	-1.07932e-09	-0.8396
56015681	chr3:56015681:C:T	1.27601e-72	-2.32956	-1.31958	1.49622e-18	-1.30946	-1.46084	9.02924e-20	-2.47871	-1.45598
56015850	chr3:56015850:C:T	1.90752e-71	-1.07932e-09	-0.944499	1.27277e-17	-1.07932e-09	-0.629455	2.31809e-18	-1.07932e-09	-0.689241
56017010	chr3:56017010:G:A	1.21582e-72	-2.39297	-1.3045	1.77809e-18	-1.13974	-1.45795	9.73241e-20	-2.40805	-1.45164
56017574	chr3:56017574:G:T	1.35067e-71	-1.07932e-09	-1.2897	5.89678e-18	-1.07932e-09	-1.39883	1.15e-18	-1.07932e-09	-1.39022
56017634	chr3:56017634:G:A	2.14649e-72	-2.28808	-0.840968	2.6646e-18	-1.67899	-0.514195	5.92261e-19	-1.46413	-0.589667
56017751	chr3:56017751:G:A	2.53754e-70	2.92374	-1.28026	7.56173e-15	7.2124	-1.45478	4.56009e-17	3.73883	-1.44888
56019246	chr3:56019246:T:C	4.61553e-71	-1.07932e-09	-0.0608734	1.83261e-17	-1.07932e-09	-0.264911	3.47238e-18	-1.07932e-09	-0.285147
56019783	chr3:56019783:A:G	1.44874e-71	-1.07932e-09	-1.21961	6.27336e-18	-1.07932e-09	-1.33692	1.22796e-18	-1.07932e-09	-1.32463
56019873	chr3:56019873:G:A	2.50493e-70	3.08421	-1.45367	1.65877e-14	7.60543	-1.06225	7.69154e-17	3.94118	-1.12846
56020049	chr3:56020049:T:C	2.16946e-67	8.40751	-0.0129932	1.38408e-15	3.75254	0.307021	4.68003e-16	4.48846	0.130034
56020262	chr3:56020262:T:C	1.14993e-71	-1.07932e-09	-1.4506	5.53113e-18	-1.07932e-09	-1.46284	1.0671e-18	-1.07932e-09	-1.46504
56020599	chr3:56020599:A:G	1.25038e-72	-2.60417	-1.06527	7.55979e-19	-2.67416	-0.778814	1.37499e-19	-2.66823	-0.845902
56020706	chr3:56020706:C:T	1.93631e-70	2.7835	-1.41043	6.50888e-15	7.06617	-1.45848	4.13563e-17	3.65391	-1.46167
56020754	chr3:56020754:A:G	4.93313e-71	-1.07932e-09	0.00567325	1.87686e-17	-1.07932e-09	-0.241048	3.669e-18	-1.07932e-09	-0.230066
56020897	chr3:56020897:T:C	1.66594e-72	-2.61937	-0.763132	9.40224e-19	-2.62808	-0.606795	2.20763e-19	-2.49921	-0.541437
56021529	chr3:56021529:G:C	1.04717e-72	-2.38559	-1.4612	1.36525e-18	-1.53393	-1.32797	9.31226e-20	-2.556	-1.34783
56022413	chr3:56022413:A:C	1.08026e-72	-2.46446	-1.35123	1.93236e-18	-1.40499	-1.10951	1.19536e-19	-2.51664	-1.13749
56022423	chr3:56022423:C:A	8.18544e-73	-2.6669	-1.42621	4.25543e-19	-2.67996	-1.34767	8.71087e-20	-2.62264	-1.34795
56022430	chr3:56022430:A:C	1.02388e-68	5.15194	0.18912	2.78689e-16	1.38866	1.0682	5.87433e-17	1.63975	0.903445
56023969	chr3:56023969:G:A	7.94758e-73	-2.65785	-1.46475	2.17333e-17	1.31726	-1.41165	4.11501e-19	-1.00141	-1.41652
56023976	chr3:56023976:T:C	7.19041e-71	1.72735	-1.34491	1.23401e-15	5.39401	-1.44922	1.00385e-17	2.22418	-1.44774
56024072	chr3:56024072:T:C	2.10964e-72	-2.0326	-1.11376	8.14254e-19	-2.23686	-1.14186	1.5986e-19	-2.2328	-1.13064
56024141	chr3:56024141:C:T	2.11288e-72	-2.03362	-1.11121	8.15623e-19	-2.23763	-1.13941	1.60154e-19	-2.23345	-1.12815
56024271	chr3:56024271:C:A	7.82012e-71	-1.07932e-09	0.466399	6.25411e-17	-1.07932e-09	0.962589	1.10306e-17	-1.07932e-09	0.87069
56024490	chr3:56024490:T:C	2.00667e-72	-2.22714	-0.969268	1.96165e-18	-1.83897	-0.660476	1.63638e-19	-2.64751	-0.692573
56024683	chr3:56024683:C:T	2.14414e-72	-2.03362	-1.09653	8.27221e-19	-2.2376	-1.12532	1.62458e-19	-2.2335	-1.11382
56024820	chr3:56024820:G:A	1.2325e-71	-1.07932e-09	-1.38126	5.73631e-18	-1.07932e-09	-1.42642	1.11946e-18	-1.07932e-09	-1.41714
56025345	chr3:56025345:G:A	2.18146e-72	-2.04798	-1.06491	8.41328e-19	-2.24942	-1.09659	1.65283e-19	-2.24546	-1.08462
56025610	chr3:56025610:A:C	2.2023e-72	-2.04293	-1.06045	8.50542e-19	-2.24382	-1.09129	1.67135e-19	-2.23983	-1.07911
56025623	chr3:56025623:T:C	8.54036e-71	1.83756	-1.28306	1.40205e-15	5.48823	-1.41577	1.13049e-17	2.30938	-1.41413
56026164	chr3:56026164:C:T	1.44935e-72	-2.56351	-0.958266	6.96755e-19	-2.57655	-0.958011	1.64187e-19	-2.42397	-0.912764
56026291	chr3:56026291:C:T	1.27892e-72	-2.50681	-1.14006	6.03839e-19	-2.54278	-1.1349	1.44047e-19	-2.37241	-1.09519
56026302	chr3:56026302:G:A	9.12789e-73	-2.66991	-1.31422	5.4653e-19	-2.65772	-1.11968	1.12854e-19	-2.58271	-1.12893
56026440	chr3:56026440:T:G	4.01057e-72	-2.50395	-4.45018e-10	1.63112e-18	-2.68397	-4.45018e-10	3.17799e-19	-2.67632	-4.45018e-10
56026663	chr3:56026663:A:G	1.91081e-71	-1.07932e-09	-0.942775	9.11901e-18	-1.07932e-09	-0.962875	1.7754e-18	-1.07932e-09	-0.955963
56027071	chr3:56027071:T:A	1.19691e-71	-1.07932e-09	-1.41056	5.61699e-18	-1.07932e-09	-1.44744	1.08406e-18	-1.07932e-09	-1.44927
56027462	chr3:56027462:T:C	8.41289e-71	1.83027	-1.29081	1.49488e-15	5.55825	-1.42168	1.2292e-17	2.39918	-1.42022
56029134	chr3:56029134:C:T	1.41515e-71	-1.07932e-09	-1.24307	6.17708e-18	-1.07932e-09	-1.35239	1.20808e-18	-1.07932e-09	-1.34095
56029698	chr3:56029698:C:T	1.20203e-71	-1.07932e-09	-1.40629	5.51641e-18	-1.07932e-09	-1.46551	1.06663e-18	-1.07932e-09	-1.46548
56029706	chr3:56029706:ATCT:A	7.63573e-71	1.72875	-1.28621	1.33117e-15	5.44422	-1.42364	1.13718e-17	2.32261	-1.42146
56029925	chr3:56029925:T:C	7.81154e-71	-1.07932e-09	0.465301	5.31467e-17	-1.07932e-09	0.799821	8.92654e-18	-1.07932e-09	0.659043
56031543	chr3:56031543:C:G	8.39911e-72	-1.76476	-4.45018e-10	3.13771e-18	-2.02974	-4.45018e-10	5.47827e-19	-2.13178	-4.45018e-10
56031926	chr3:56031926:G:T	1.13375e-71	-1.07932e-09	-1.46477	5.51323e-18	-1.07932e-09	-1.46609	1.06631e-18	-1.07932e-09	-1.46578
56032074	chr3:56032074:C:T	1.84736e-72	-2.29941	-0.979723	3.58162e-18	-1.84285	-0.0545751	2.7554e-19	-2.63653	-0.18248
56032119	chr3:56032119:T:C	1.58981e-71	-1.07932e-09	-1.12669	7.17178e-18	-1.07932e-09	-1.20308	1.39522e-18	-1.07932e-09	-1.19694
56032537	chr3:56032537:C:T	9.22047e-69	5.11647	0.119826	2.4867e-16	1.36315	0.979742	5.26952e-17	1.60351	0.83103
56033570	chr3:56033570:G:A	1.13324e-71	-1.07932e-09	-1.46522	5.51526e-18	-1.07932e-09	-1.46572	1.06748e-18	-1.07932e-09	-1.46468
56033702	chr3:56033702:C:T	1.73484e-72	-2.49537	-0.846599	7.72844e-19	-2.52412	-0.906798	1.89136e-19	-2.34201	-0.853268
56034758	chr3:56034758:A:T	1.23252e-71	-1.07932e-09	-1.38124	6.214e-18	-1.07932e-09	-1.34643	1.22025e-18	-1.07932e-09	-1.33093
56035194	chr3:56035194:A:AT	1.13532e-71	-1.07932e-09	-1.46339	5.53662e-18	-1.07932e-09	-1.46185	1.07036e-18	-1.07932e-09	-1.46199
56035661	chr3:56035661:C:T	1.23533e-71	-1.07932e-09	-1.37896	5.52013e-18	-1.07932e-09	-1.46483	1.07266e-18	-1.07932e-09	-1.45984
56036632	chr3:56036632:C:A	3.0014e-72	-1.37348	-1.42033	1.00758e-18	-1.98094	-1.18475	3.46062e-19	-1.38268	-1.20844
56036699	chr3:56036699:G:T	1.78084e-71	-1.07932e-09	-1.01321	7.91275e-18	-1.07932e-09	-1.10476	1.49988e-18	-1.07932e-09	-1.1246
56036730	chr3:56036730:A:C	8.7497e-69	4.98883	0.195055	2.37169e-16	1.20832	1.08721	4.9577e-17	1.45159	0.921956
56037486	chr3:56037486:T:A	1.28321e-70	2.20364	-1.24199	4.23584e-15	6.64009	-1.46199	2.84407e-17	3.2839	-1.46606
56037507	chr3:56037507:G:A	1.18936e-72	-2.65423	-1.06524	7.80084e-19	-2.68368	-0.737912	1.39679e-19	-2.68175	-0.81665
56037653	chr3:56037653:C:T	6.52014e-72	-2.01799	-4.45018e-10	3.61897e-18	-1.88705	-4.45018e-10	5.88704e-19	-2.05982	-4.45018e-10
56038228	chr3:56038228:A:G	1.13336e-71	-1.07932e-09	-1.46511	5.60342e-18	-1.07932e-09	-1.44986	1.08353e-18	-1.07932e-09	-1.44976
56038306	chr3:56038306:C:T	3.93664e-71	0.911828	-1.1318	7.21625e-15	7.17639	-1.46553	4.67782e-16	6.08349	-1.46547
56038504	chr3:56038504:C:T	3.89682e-71	-1.07932e-09	-0.23014	2.47168e-17	-1.07932e-09	0.0342471	5.04216e-18	-1.07932e-09	0.0878486
56038526	chr3:56038526:G:A	1.19939e-71	-1.07932e-09	-1.40849	5.59973e-18	-1.07932e-09	-1.45052	1.0904e-18	-1.07932e-09	-1.44344
56038632	chr3:56038632:G:A	1.18724e-71	-1.07932e-09	-1.41867	6.34853e-18	-1.07932e-09	-1.32501	1.19982e-18	-1.07932e-09	-1.34781
56038648	chr3:56038648:G:A	1.86275e-71	-1.07932e-09	-0.968245	8.30557e-18	-1.07932e-09	-1.05631	1.60988e-18	-1.07932e-09	-1.05383
56039831	chr3:56039831:T:C	2.0645e-72	-1.98519	-1.1828	2.93832e-18	-1.10872	-0.986681	1.40162e-19	-2.4615	-1.03344
56040733	chr3:56040733:T:C	3.61433e-72	-2.60798	-4.45018e-10	1.88062e-18	-2.54164	-4.45018e-10	3.15291e-19	-2.68424	-4.45018e-10
56041981	chr3:56041981:GA:G	6.8822e-69	5.2432	-0.299395	1.61249e-16	1.44615	0.463565	3.48377e-17	1.69507	0.325642
56042350	chr3:56042350:G:A	2.70184e-71	-1.07932e-09	-0.596368	1.59035e-17	-1.07932e-09	-0.406694	3.03807e-18	-1.07932e-09	-0.418764
56042676	chr3:56042676:G:A	1.97597e-71	-1.07932e-09	-0.90924	8.70637e-18	-1.07932e-09	-1.00918	1.64306e-18	-1.07932e-09	-1.03343
56043165	chr3:56043165:AAAG:A	1.74854e-71	-1.03152	-4.45018e-10	4.91129e-18	-1.5817	-4.45018e-10	1.25587e-18	-1.30216	-4.45018e-10
56043506	chr3:56043506:G:A	1.38662e-71	-1.07932e-09	-1.26344	6.17098e-18	-1.07932e-09	-1.35338	1.20716e-18	-1.07932e-09	-1.34172
56043551	chr3:56043551:G:A	2.33591e-71	-1.07932e-09	-0.741898	1.05619e-17	-1.07932e-09	-0.815986	2.0494e-18	-1.07932e-09	-0.812437
56043659	chr3:56043659:G:A	1.13293e-71	-1.07932e-09	-1.46549	5.55939e-18	-1.07932e-09	-1.45775	1.0749e-18	-1.07932e-09	-1.45775
56045300	chr3:56045300:G:A	1.25572e-71	-1.07932e-09	-1.36259	6.57182e-18	-1.07932e-09	-1.29045	1.26745e-18	-1.07932e-09	-1.29298
56045668	chr3:56045668:T:G	1.37718e-71	-1.07932e-09	-1.27026	7.32979e-18	-1.07932e-09	-1.18129	1.37155e-18	-1.07932e-09	-1.21405
56045882	chr3:56045882:G:A	1.93669e-71	-1.07932e-09	-0.929318	8.41562e-18	-1.07932e-09	-1.04315	1.59707e-18	-1.07932e-09	-1.06182
56046022	chr3:56046022:G:A	3.89963e-72	-2.53201	-4.45018e-10	2.27217e-18	-2.3525	-4.45018e-10	4.30936e-19	-2.37178	-4.45018e-10
56046314	chr3:56046314:A:G	1.09171e-70	2.21059	-1.41056	3.38071e-15	6.41113	-1.45852	2.36552e-17	3.09638	-1.46278
56046500	chr3:56046500:T:C	3.83248e-71	-0.246788	-4.45018e-10	8.72138e-18	-1.00746	-4.45018e-10	2.0783e-18	-0.798437	-4.45018e-10
56047745	chr3:56047745:T:C	1.26976e-72	-2.64258	-1.01149	8.40886e-19	-2.68212	-0.664414	1.49726e-19	-2.67892	-0.750016
56047874	chr3:56047874:G:A	2.06193e-71	-1.07932e-09	-0.86666	9.23172e-18	-1.07932e-09	-0.950591	1.76371e-18	-1.07932e-09	-0.962565
56049026	chr3:56049026:G:A	2.18993e-71	-1.07932e-09	-0.80643	9.99068e-18	-1.07932e-09	-0.871583	1.93989e-18	-1.07932e-09	-0.867356
56049220	chr3:56049220:G:C	6.81087e-71	1.75238	-1.42417	1.56176e-15	5.62904	-1.4487	1.16093e-17	2.37793	-1.45611
56049520	chr3:56049520:G:T	1.32003e-72	-2.65363	-0.961608	8.97164e-19	-2.68455	-0.597198	1.59478e-19	-2.68323	-0.682611
56049629	chr3:56049629:C:T	4.89514e-71	-1.07932e-09	-0.00205709	2.01428e-17	-1.07932e-09	-0.170389	4.15907e-18	-1.07932e-09	-0.104695
56050212	chr3:56050212:A:G	8.52717e-73	-2.65834	-1.39388	4.1171e-19	-2.6741	-1.38657	8.71767e-20	-2.59964	-1.37017
56050339	chr3:56050339:G:A	1.43686e-72	-2.56706	-0.963364	9.27831e-19	-2.6458	-0.602339	1.69838e-19	-2.61559	-0.687308
56051277	chr3:56051277:CAG:C	9.7637e-73	-2.52008	-1.39672	4.5985e-19	-2.50575	-1.44434	1.1106e-19	-2.30065	-1.42702
56051700	chr3:56051700:C:T	1.42941e-71	-1.07932e-09	-1.23304	8.63866e-18	-1.07932e-09	-1.01699	1.58968e-18	-1.07932e-09	-1.06645
56052396	chr3:56052396:G:A	4.09713e-68	6.8622	-0.134463	8.18636e-16	2.83526	0.699147	1.73034e-16	3.07519	0.548307
56053073	chr3:56053073:C:T	9.10916e-73	-2.58284	-1.40335	4.29402e-19	-2.57099	-1.4476	1.00145e-19	-2.39997	-1.43115
56053729	chr3:56053729:CAT:C	9.29287e-70	4.27879	-1.33726	8.09985e-14	9.3913	-1.26235	3.37785e-16	5.56426	-1.27183
56053787	chr3:56053787:G:A	1.15437e-71	-1.07932e-09	-1.44675	5.82468e-18	-1.07932e-09	-1.41113	1.12839e-18	-1.07932e-09	-1.40919
56053916	chr3:56053916:A:C	1.18119e-71	-1.07932e-09	-1.42378	6.46623e-18	-1.07932e-09	-1.30664	1.21649e-18	-1.07932e-09	-1.33401
56054129	chr3:56054129:T:C	1.21899e-71	-1.07932e-09	-1.39228	6.71337e-18	-1.07932e-09	-1.26913	1.26021e-18	-1.07932e-09	-1.29871
56054781	chr3:56054781:C:T	1.13343e-71	-1.07932e-09	-1.46505	5.5764e-18	-1.07932e-09	-1.45469	1.07804e-18	-1.07932e-09	-1.45485
56055278	chr3:56055278:T:A	9.17972e-73	-2.62205	-1.35643	4.22115e-19	-2.61912	-1.41659	9.5927e-20	-2.4802	-1.39395
56056337	chr3:56056337:G:A	2.35942e-72	-2.25499	-0.779479	2.64555e-18	-1.99338	-0.20698	2.46964e-19	-2.66615	-0.262355
56056359	chr3:56056359:G:A	5.29654e-70	3.52071	-1.14137	4.2432e-14	8.49455	-1.01213	2.04912e-16	4.82504	-1.03244
56057623	chr3:56057623:C:A	1.13232e-71	-1.07932e-09	-1.46604	5.5898e-18	-1.07932e-09	-1.45229	1.08068e-18	-1.07932e-09	-1.4524
56057753	chr3:56057753:A:T	9.19979e-73	-2.57383	-1.40246	4.32975e-19	-2.56308	-1.44723	1.01601e-19	-2.38578	-1.43091
56058444	chr3:56058444:C:T	1.79709e-72	-1.84583	-1.46089	6.06982e-19	-2.22267	-1.44982	7.42752e-20	-2.6819	-1.44806
56058764	chr3:56058764:C:T	1.19609e-71	-1.07932e-09	-1.41124	5.69477e-18	-1.07932e-09	-1.43369	1.09423e-18	-1.07932e-09	-1.43993
56058870	chr3:56058870:C:A	3.07118e-70	2.35577	-0.52142	2.64318e-15	4.95261	-0.246106	1.84805e-17	1.69035	-0.303624
56059152	chr3:56059152:G:A	1.31663e-67	8.88921	-0.994097	2.81258e-15	4.84728	-0.0786627	7.13209e-16	5.22904	-0.189251
56059240	chr3:56059240:G:A	5.28664e-71	0.0748816	-4.45018e-10	1.82918e-18	-2.56937	-4.45018e-10	3.22993e-19	-2.66011	-4.45018e-10
56059509	chr3:56059509:T:C	1.17599e-71	-1.07932e-09	-1.42819	6.00308e-18	-1.07932e-09	-1.38096	1.16444e-18	-1.07932e-09	-1.37774
56060058	chr3:56060058:T:C	1.77758e-72	-2.64494	-0.672688	1.29017e-18	-2.68222	-0.236242	2.27082e-19	-2.67915	-0.333283
56060227	chr3:56060227:C:T	1.58931e-71	-1.07932e-09	-1.127	7.0642e-18	-1.07932e-09	-1.2182	1.34516e-18	-1.07932e-09	-1.23348
56061364	chr3:56061364:T:C	1.14513e-71	-1.07932e-09	-1.45479	5.74206e-18	-1.07932e-09	-1.42542	1.11203e-18	-1.07932e-09	-1.4238
56061537	chr3:56061537:A:G	2.30338e-72	-2.17297	-0.88554	5.12093e-18	-1.24421	-0.295691	2.58402e-19	-2.44289	-0.440336
56061804	chr3:56061804:T:C	6.90686e-68	8.42487	-1.1749	1.33023e-15	4.41519	-0.395318	3.31569e-16	4.77154	-0.497689
56062182	chr3:56062182:C:T	1.90155e-72	-2.39971	-0.850512	3.12797e-18	-1.72155	-0.311305	2.37218e-19	-2.60313	-0.36563
56062198	chr3:56062198:A:T	1.47338e-71	-1.07932e-09	-1.20274	6.8509e-18	-1.07932e-09	-1.24886	1.30964e-18	-1.07932e-09	-1.26023
56062227	chr3:56062227:T:C	1.98008e-71	-0.907162	-4.45018e-10	2.61112e-18	-2.21346	-4.45018e-10	4.17768e-19	-2.40282	-4.45018e-10
56062680	chr3:56062680:C:T	1.74485e-71	-1.07932e-09	-1.03363	7.9006e-18	-1.07932e-09	-1.1063	1.52224e-18	-1.07932e-09	-1.10981
56063229	chr3:56063229:T:C	8.91282e-68	8.63033	-1.12538	1.84009e-15	4.65426	-0.309925	4.68695e-16	5.03518	-0.415215
56063485	chr3:56063485:G:A	1.95227e-71	-1.07932e-09	-0.921307	8.95412e-18	-1.07932e-09	-0.981123	1.74843e-18	-1.07932e-09	-0.971266
56063633	chr3:56063633:C:T	1.18543e-71	-1.07932e-09	-1.42019	5.65497e-18	-1.07932e-09	-1.4407	1.08787e-18	-1.07932e-09	-1.44576
56063861	chr3:56063861:T:C	4.33453e-68	8.17439	-1.39032	7.92279e-16	4.18911	-0.687429	2.00203e-16	4.54568	-0.776331
56064153	chr3:56064153:G:A	2.3118e-72	-2.36138	-0.693483	6.84716e-19	-2.68405	-0.86794	1.46817e-19	-2.52297	-0.925581
56064884	chr3:56064884:T:C	3.88323e-72	-2.53622	-4.45018e-10	4.99862e-18	-1.56407	-4.45018e-10	1.21654e-18	-1.33397	-4.45018e-10
56064967	chr3:56064967:C:T	2.78004e-72	-2.10805	-0.762372	2.33331e-18	-2.14156	-0.184394	2.4647e-19	-2.68291	-0.247594
56065063	chr3:56065063:G:A	2.82983e-72	-2.02119	-0.831483	1.94064e-18	-2.23234	-0.277872	2.24711e-19	-2.68425	-0.338677
56065304	chr3:56065304:C:T	1.14841e-71	-1.07932e-09	-1.45192	5.53857e-18	-1.07932e-09	-1.4615	1.06854e-18	-1.07932e-09	-1.46369
56065431	chr3:56065431:G:A	1.14594e-71	-1.07932e-09	-1.45407	5.53315e-18	-1.07932e-09	-1.46248	1.06777e-18	-1.07932e-09	-1.46442
56065445	chr3:56065445:T:C	2.85276e-72	-2.66869	-0.175905	3.0391e-18	-2.32286	0.261185	6.2479e-19	-2.30362	0.303297
56065525	chr3:56065525:A:T	1.91788e-71	-1.07932e-09	-0.939082	7.01478e-18	-1.07932e-09	-1.22522	1.38701e-18	-1.07932e-09	-1.20284
56066036	chr3:56066036:C:T	1.1335e-71	-1.07932e-09	-1.46499	5.60892e-18	-1.07932e-09	-1.44888	1.08591e-18	-1.07932e-09	-1.44757
56066108	chr3:56066108:T:C	1.27436e-71	-1.07932e-09	-1.34786	6.72906e-18	-1.07932e-09	-1.2668	1.32683e-18	-1.07932e-09	-1.24719
56066651	chr3:56066651:C:T	8.59379e-73	-2.61836	-1.42607	4.03847e-19	-2.62102	-1.45893	9.05815e-20	-2.48372	-1.44777
56066804	chr3:56066804:G:A	3.53656e-72	-2.62973	-4.45018e-10	2.30102e-18	-2.33989	-4.45018e-10	4.68458e-19	-2.2883	-4.45018e-10
56068285	chr3:56068285:G:C	9.93973e-73	-2.43519	-1.46374	1.76092e-18	-1.3939	-1.2135	1.10155e-19	-2.48598	-1.24987
56068781	chr3:56068781:G:C	3.33154e-68	7.89637	-1.37548	6.54506e-16	3.94373	-0.633088	1.64921e-16	4.29931	-0.723836
56068890	chr3:56068890:C:T	2.52099e-71	-1.07932e-09	-0.665651	9.19249e-18	-1.07932e-09	-0.954849	1.67736e-18	-1.07932e-09	-1.01276
56069259	chr3:56069259:T:C	1.45835e-72	-2.6526	-0.862979	9.31888e-19	-2.68429	-0.559487	1.70197e-19	-2.68474	-0.616043
56069623	chr3:56069623:A:G	5.05083e-71	-1.07932e-09	0.029251	1.91437e-17	-1.07932e-09	-0.22126	3.70698e-18	-1.07932e-09	-0.219769
56069682	chr3:56069682:T:A	1.68051e-71	-1.07932e-09	-1.0712	7.48572e-18	-1.07932e-09	-1.16024	1.47092e-18	-1.07932e-09	-1.1441
56069816	chr3:56069816:C:G	1.67705e-71	-1.07932e-09	-1.07327	7.55048e-18	-1.07932e-09	-1.15163	1.463e-18	-1.07932e-09	-1.1495
56069896	chr3:56069896:G:A	1.34091e-72	-2.60794	-0.991595	8.92531e-19	-2.6665	-0.620432	1.59724e-19	-2.65931	-0.704989
56070195	chr3:56070195:C:T	1.13577e-71	-1.07932e-09	-1.46299	5.6842e-18	-1.07932e-09	-1.43555	1.10606e-18	-1.07932e-09	-1.42918
56070214	chr3:56070214:A:T	3.16027e-71	-1.07932e-09	-0.439643	1.32604e-17	-1.07932e-09	-0.588457	2.59717e-18	-1.07932e-09	-0.575562
56070217	chr3:56070217:A:T	1.14482e-71	-1.07932e-09	-1.45505	5.74923e-18	-1.07932e-09	-1.42417	1.11014e-18	-1.07932e-09	-1.4255
56070519	chr3:56070519:TA:T	1.43203e-72	-2.11121	-1.42258	1.55777e-18	-1.74555	-0.984431	7.62399e-19	-0.790424	-1.01085
56070615	chr3:56070615:G:T	4.8762e-70	3.74857	-1.45192	1.99735e-17	0.939816	-1.11864	2.46748e-18	0.578466	-1.20525
56070936	chr3:56070936:A:G	1.5105e-70	2.51983	-1.3951	1.59067e-14	7.96196	-1.4607	8.24044e-17	4.34523	-1.46357
56071170	chr3:56071170:C:A	9.23915e-73	-2.51595	-1.45607	5.76201e-18	-0.221871	-1.20008	1.96476e-19	-1.88887	-1.26833
56071321	chr3:56071321:A:G	5.63499e-69	6.06759	-1.32373	1.44583e-16	2.42702	-0.626404	3.09632e-17	2.62692	-0.724108
56071355	chr3:56071355:C:T	1.40676e-71	-1.07932e-09	-1.24901	6.39242e-18	-1.07932e-09	-1.31812	1.21136e-18	-1.07932e-09	-1.33824
56071808	chr3:56071808:A:G	1.25291e-72	-2.39817	-1.26925	5.09936e-18	-0.713428	-0.830693	1.9736e-19	-2.21106	-0.941655
56072198	chr3:56072198:C:T	1.12941e-72	-2.44301	-1.32818	4.83436e-18	-0.646078	-0.95141	1.83669e-19	-2.17516	-1.04945
56072328	chr3:56072328:A:G	2.71547e-71	-1.07932e-09	-0.591338	9.77465e-18	-1.07932e-09	-0.893444	1.7778e-18	-1.07932e-09	-0.954612
56072491	chr3:56072491:C:T	1.2244e-71	-1.07932e-09	-1.38785	6.3722e-18	-1.07932e-09	-1.32129	1.21405e-18	-1.07932e-09	-1.33603
56072650	chr3:56072650:A:T	9.05571e-73	-2.57336	-1.41872	6.8931e-18	0.0901981	-1.33291	2.17827e-19	-1.67623	-1.37781
56072802	chr3:56072802:A:G	1.11613e-72	-2.45566	-1.32736	5.10068e-18	-0.594452	-0.949411	1.89403e-19	-2.14637	-1.04749
56073205	chr3:56073205:G:A	1.22069e-72	-2.46811	-1.22536	6.43152e-18	-0.565592	-0.746433	2.33583e-19	-2.13132	-0.852882
56073468	chr3:56073468:T:C	1.21322e-72	-2.48269	-1.21692	7.1053e-18	-0.480115	-0.732281	2.46034e-19	-2.09319	-0.839084
56073552	chr3:56073552:C:T	1.28505e-71	-1.07932e-09	-1.3395	5.917e-18	-1.07932e-09	-1.39541	1.15366e-18	-1.07932e-09	-1.38705
56073703	chr3:56073703:A:G	1.33204e-71	-1.07932e-09	-1.30359	5.95348e-18	-1.07932e-09	-1.38926	1.16072e-18	-1.07932e-09	-1.38095
56074013	chr3:56074013:A:T	5.20922e-70	3.21563	-0.85292	2.7855e-17	0.704066	-0.550289	3.80361e-18	0.480053	-0.67409
56074382	chr3:56074382:G:C	1.11313e-72	-2.57528	-1.21043	4.60193e-19	-2.62536	-1.32398	9.65243e-20	-2.50725	-1.3607
56074816	chr3:56074816:T:C	1.13806e-71	-1.07932e-09	-1.46098	5.6464e-18	-1.07932e-09	-1.44222	1.09099e-18	-1.07932e-09	-1.4429
56075340	chr3:56075340:C:T	1.43419e-72	-2.46616	-1.06613	5.61873e-19	-2.53782	-1.21189	1.22229e-19	-2.37	-1.26184
56075429	chr3:56075429:T:C	1.50264e-72	-2.49624	-0.989426	4.6903e-19	-2.63411	-1.29622	8.83687e-20	-2.64338	-1.31285
56075567	chr3:56075567:G:A	1.18075e-71	-1.07932e-09	-1.42415	5.54603e-18	-1.07932e-09	-1.46015	1.07574e-18	-1.07932e-09	-1.45698
56075746	chr3:56075746:G:T	1.45122e-72	-2.43515	-1.08533	5.66934e-19	-2.51191	-1.22883	1.25218e-19	-2.33128	-1.27641
56075940	chr3:56075940:A:G	1.56358e-72	-2.40862	-1.03729	5.91225e-19	-2.49349	-1.20531	1.29937e-19	-2.30763	-1.26307
56076995	chr3:56076995:T:C	8.7044e-73	-2.56643	-1.46521	4.3305e-19	-2.57021	-1.43993	9.81624e-20	-2.39752	-1.4536
56077250	chr3:56077250:A:G	1.63746e-71	-1.09715	-4.45018e-10	1.40386e-17	-0.531427	-4.45018e-10	3.53732e-18	-0.266616	-4.45018e-10
56077344	chr3:56077344:G:A	8.59641e-73	-2.57819	-1.46594	4.25802e-19	-2.58175	-1.44527	9.5989e-20	-2.41632	-1.45719
56077424	chr3:56077424:T:C	8.68363e-73	-2.56885	-1.46518	4.32101e-19	-2.57256	-1.43977	9.77643e-20	-2.40169	-1.4535
56077428	chr3:56077428:G:A	1.54402e-72	-2.41438	-1.04412	5.87855e-19	-2.49762	-1.20689	1.28955e-19	-2.31381	-1.26446
56077435	chr3:56077435:G:C	4.19541e-72	-2.4589	-4.45018e-10	2.51441e-18	-2.2512	-4.45018e-10	4.74088e-19	-2.27635	-4.45018e-10
56077656	chr3:56077656:A:G	3.82294e-72	-1.3358	-1.21606	2.80057e-18	-0.899102	-1.24431	7.11985e-19	-0.666621	-1.20306
56077712	chr3:56077712:T:G	3.45494e-72	-2.65308	-4.45018e-10	1.00291e-16	1.43484	-4.45018e-10	3.24603e-19	-2.65514	-4.45018e-10
56078147	chr3:56078147:G:C	1.46349e-72	-2.44208	-1.06997	5.61405e-19	-2.5204	-1.23015	1.22191e-19	-2.34723	-1.28492
56078663	chr3:56078663:T:A	1.64042e-71	-1.09535	-4.45018e-10	1.40682e-17	-0.529316	-4.45018e-10	3.54608e-18	-0.264143	-4.45018e-10
56079134	chr3:56079134:C:T	1.21627e-72	-2.403	-1.29411	5.02844e-18	-0.166623	-1.3915	1.49108e-19	-2.07259	-1.36048
56079167	chr3:56079167:A:G	1.60039e-72	-2.47778	-0.944861	4.86982e-19	-2.62227	-1.2705	9.08285e-20	-2.63307	-1.2957
56079528	chr3:56079528:G:A	1.51098e-72	-2.45957	-1.02055	5.75549e-19	-2.53487	-1.19079	1.24064e-19	-2.36641	-1.25053
56079619	chr3:56079619:C:T	3.37194e-72	-2.6774	-4.45018e-10	6.75905e-18	-1.26235	-4.45018e-10	2.88899e-17	1.83351	-4.45018e-10
56079732	chr3:56079732:C:T	1.1716e-71	-1.07932e-09	-1.43193	5.51355e-18	-1.07932e-09	-1.46603	1.06651e-18	-1.07932e-09	-1.4656
56079899	chr3:56079899:T:C	2.17037e-72	-2.68411	-0.433875	1.70194e-18	-2.66341	0.0219429	3.02299e-19	-2.66782	-0.0585045
56079903	chr3:56079903:A:G	1.72851e-72	-2.42043	-0.925192	6.41239e-19	-2.5032	-1.11439	1.38451e-19	-2.32208	-1.18514
56079938	chr3:56079938:C:T	3.38999e-72	-2.67206	-4.45018e-10	1.71431e-18	-2.63422	-4.45018e-10	3.89626e-19	-2.47255	-4.45018e-10
56079991	chr3:56079991:T:C	1.70741e-72	-2.4298	-0.928109	6.34295e-19	-2.51149	-1.11699	1.3649e-19	-2.33401	-1.18748
56080006	chr3:56080006:G:A	1.73628e-72	-2.48372	-0.85742	5.20713e-19	-2.6223	-1.20349	9.73158e-20	-2.63356	-1.22622
56080022	chr3:56080022:C:T	1.17238e-71	-1.07932e-09	-1.43127	5.94206e-18	-1.07932e-09	-1.39118	1.15457e-18	-1.07932e-09	-1.38625
56080320	chr3:56080320:G:A	1.5552e-72	-2.16827	-1.28301	3.30723e-18	-0.7775	-1.19962	1.24419e-19	-2.35814	-1.25594
56080445	chr3:56080445:C:A	1.68871e-72	-2.44222	-0.926704	6.4324e-19	-2.51828	-1.0962	1.39103e-19	-2.34282	-1.1597
56080722	chr3:56080722:G:A	1.56842e-72	-2.44383	-0.998988	6.03642e-19	-2.51934	-1.15867	1.31262e-19	-2.34424	-1.2163
56080833	chr3:56080833:T:C	7.96055e-73	-2.65489	-1.46608	1.97357e-17	1.23884	-1.42965	3.714e-19	-1.08688	-1.43358
56081160	chr3:56081160:C:G	1.53067e-72	-2.41264	-1.05455	5.94969e-19	-2.49219	-1.2003	1.31181e-19	-2.30675	-1.25441
56081305	chr3:56081305:A:G	1.13581e-71	-1.07932e-09	-1.46296	5.51572e-18	-1.07932e-09	-1.46563	1.06623e-18	-1.07932e-09	-1.46586
56081474	chr3:56081474:G:A	1.26696e-71	-1.07932e-09	-1.35368	5.66592e-18	-1.07932e-09	-1.43877	1.10946e-18	-1.07932e-09	-1.42611
56081530	chr3:56081530:G:C	1.1811e-71	-1.07932e-09	-1.42385	6.61213e-18	-1.07932e-09	-1.28433	1.2355e-18	-1.07932e-09	-1.31851
56081537	chr3:56081537:G:GAA	1.37038e-72	-2.4405	-1.1373	6.3216e-19	-2.47159	-1.16025	1.37692e-19	-2.27215	-1.24057
56081802	chr3:56081802:A:T	1.33993e-68	6.97788	-1.3678	2.93133e-16	3.35753	-0.85014	7.5901e-17	3.709	-0.909554
56081918	chr3:56081918:T:C	1.60639e-72	-2.45248	-0.966418	5.96612e-19	-2.51681	-1.17291	1.0804e-19	-2.52873	-1.22651
56082080	chr3:56082080:T:C	1.3866e-72	-2.44294	-1.12309	8.05876e-19	-2.33345	-1.05561	1.71425e-19	-2.28291	-1.01068
56082238	chr3:56082238:T:A	1.42541e-72	-2.43215	-1.10628	6.54638e-19	-2.46454	-1.13237	1.42539e-19	-2.26194	-1.21619
56082413	chr3:56082413:G:A	9.95871e-72	-1.59444	-4.45018e-10	3.71746e-18	-1.8602	-4.45018e-10	1.07135e-18	-1.46106	-4.45018e-10
56082612	chr3:56082612:A:G	8.74209e-73	-2.57052	-1.4568	4.42922e-19	-2.57406	-1.41354	9.94855e-20	-2.40366	-1.43407
56082626	chr3:56082626:G:T	1.152e-71	-1.07932e-09	-1.4488	5.57127e-18	-1.07932e-09	-1.45561	1.06925e-18	-1.07932e-09	-1.46303
56082698	chr3:56082698:C:A	3.94183e-72	-1.33253	-1.18871	2.90868e-18	-0.899367	-1.20617	7.41019e-19	-0.666863	-1.16285
56082762	chr3:56082762:C:T	8.78084e-73	-2.56615	-1.45675	4.44771e-19	-2.57	-1.41343	1.00095e-19	-2.39764	-1.43398
56082884	chr3:56082884:C:T	8.74047e-73	-2.57473	-1.45278	4.45139e-19	-2.57812	-1.40449	9.95694e-20	-2.40996	-1.42692
56082996	chr3:56082996:G:A	1.52133e-72	-2.47245	-1.00086	5.72699e-19	-2.53469	-1.19594	1.04516e-19	-2.5446	-1.24379
56083074	chr3:56083074:A:G	1.40694e-72	-2.43515	-1.11632	6.49115e-19	-2.467	-1.13838	1.41704e-19	-2.26537	-1.21863
56083139	chr3:56083139:C:T	1.18196e-70	-1.07932e-09	0.879458	9.89142e-17	-1.07932e-09	1.42102	2.0135e-17	-1.07932e-09	1.47247
56083153	chr3:56083153:A:C	8.72817e-73	-2.57072	-1.4582	4.41369e-19	-2.57422	-1.41689	9.91835e-20	-2.4041	-1.43667
56083274	chr3:56083274:C:T	1.41733e-72	-2.404	-1.14012	6.53508e-19	-2.43724	-1.1614	1.44491e-19	-2.22594	-1.23858
56083278	chr3:56083278:G:A	8.98493e-73	-2.5447	-1.45522	4.57109e-19	-2.54636	-1.40971	1.03908e-19	-2.36313	-1.4311
56083399	chr3:56083399:C:G	1.55353e-72	-2.28898	-1.16337	6.46451e-19	-2.41505	-1.19444	1.43547e-19	-2.20473	-1.26635
56083433	chr3:56083433:G:A	1.56683e-72	-2.2817	-1.16213	6.48492e-19	-2.41438	-1.19196	1.43712e-19	-2.20591	-1.26402
56083439	chr3:56083439:C:T	1.53765e-72	-2.31386	-1.14877	6.40009e-19	-2.44021	-1.1793	1.40391e-19	-2.24012	-1.25319
56083596	chr3:56083596:T:C	4.27387e-72	-1.25345	-1.18691	3.17893e-18	-0.812309	-1.20438	8.14304e-19	-0.574487	-1.16092
56083942	chr3:56083942:C:T	1.35312e-72	-2.4484	-1.14207	6.24262e-19	-2.48147	-1.16295	1.35942e-19	-2.28546	-1.24005
56083985	chr3:56083985:C:A	1.15984e-71	-1.07932e-09	-1.44202	5.84746e-18	-1.07932e-09	-1.40723	1.13556e-18	-1.07932e-09	-1.40286
56084056	chr3:56084056:G:A	1.51735e-71	-1.07932e-09	-1.17333	6.65375e-18	-1.07932e-09	-1.27805	1.22087e-18	-1.07932e-09	-1.33042
56084352	chr3:56084352:T:C	3.47971e-71	-1.07932e-09	-0.343352	2.19995e-17	-1.07932e-09	-0.0822167	3.7706e-18	-1.07932e-09	-0.202751
56084957	chr3:56084957:T:G	8.90633e-73	-2.55146	-1.45725	4.49561e-19	-2.55831	-1.41441	1.01791e-19	-2.38006	-1.43476
56085146	chr3:56085146:G:T	1.46614e-71	-1.07932e-09	-1.20766	6.51336e-18	-1.07932e-09	-1.29938	1.20014e-18	-1.07932e-09	-1.34755
56085336	chr3:56085336:T:G	1.47297e-72	-2.40106	-1.10454	6.72744e-19	-2.43953	-1.1301	1.47597e-19	-2.2291	-1.21416
56085637	chr3:56085637:G:A	1.62301e-72	-2.67865	-0.729955	1.18466e-18	-2.67348	-0.330305	2.12004e-19	-2.67643	-0.404707
56085678	chr3:56085678:T:C	1.98554e-71	-1.07932e-09	-0.904408	7.32548e-18	-1.07932e-09	-1.18188	1.47475e-18	-1.07932e-09	-1.1415
56085943	chr3:56085943:C:T	1.49632e-72	-2.40424	-1.08564	6.85833e-19	-2.44247	-1.10789	1.49843e-19	-2.23325	-1.1949
56086469	chr3:56086469:C:T	8.85551e-73	-2.55751	-1.45692	4.45105e-19	-2.56985	-1.41283	1.00468e-19	-2.3945	-1.4334
56086523	chr3:56086523:C:T	1.41377e-71	-1.07932e-09	-1.24404	6.28525e-18	-1.07932e-09	-1.33503	1.16305e-18	-1.07932e-09	-1.37894
56087078	chr3:56087078:A:G	1.93978e-71	-1.07932e-09	-0.927724	7.21325e-18	-1.07932e-09	-1.19732	1.44358e-18	-1.07932e-09	-1.16286
56087365	chr3:56087365:G:C	1.15739e-71	-1.07932e-09	-1.44414	5.55252e-18	-1.07932e-09	-1.45898	1.06746e-18	-1.07932e-09	-1.46471
56087425	chr3:56087425:T:C	1.89637e-71	-0.950357	-4.45018e-10	4.92499e-18	-1.57891	-4.45018e-10	6.84222e-19	-1.90946	-4.45018e-10
56087804	chr3:56087804:G:A	1.27583e-71	-1.07932e-09	-1.3467	7.43336e-18	-1.07932e-09	-1.16726	1.38353e-18	-1.07932e-09	-1.20535
56087882	chr3:56087882:G:T	1.4332e-72	-2.49192	-1.04105	5.47761e-19	-2.54889	-1.22627	1.00274e-19	-2.55861	-1.27123
56088056	chr3:56088056:C:T	1.36942e-72	-2.44897	-1.12953	6.30451e-19	-2.48396	-1.1506	1.3697e-19	-2.28891	-1.22907
56088106	chr3:56088106:T:C	1.50542e-72	-2.67438	-0.809433	1.05862e-18	-2.67926	-0.437016	1.90394e-19	-2.68127	-0.507378
56088394	chr3:56088394:T:C	1.18763e-71	-1.07932e-09	-1.41835	5.95018e-18	-1.07932e-09	-1.38981	1.18793e-18	-1.07932e-09	-1.35778
56088531	chr3:56088531:A:G	2.21514e-71	-1.07932e-09	-0.794984	1.33957e-17	-1.07932e-09	-0.578301	2.54871e-18	-1.07932e-09	-0.594401
56088575	chr3:56088575:A:G	8.87115e-73	-2.5535	-1.45916	4.46708e-19	-2.56	-1.41909	1.01194e-19	-2.38242	-1.43829
56089637	chr3:56089637:G:A	8.68956e-71	-1.07932e-09	0.571821	3.4913e-17	-1.07932e-09	0.379624	6.90969e-18	-1.07932e-09	0.402939
56090011	chr3:56090011:T:A	8.47413e-73	-2.6006	-1.45786	4.26048e-19	-2.61048	-1.41596	9.37498e-20	-2.46086	-1.43625
56090429	chr3:56090429:GC:G	1.46182e-72	-2.66856	-0.844643	6.53797e-19	-2.68443	-0.913761	1.17337e-19	-2.65062	-1.02207
56090728	chr3:56090728:C:T	1.13625e-71	-1.07932e-09	-1.46257	5.51609e-18	-1.07932e-09	-1.46557	1.06955e-18	-1.07932e-09	-1.46275
56090758	chr3:56090758:G:A	2.74734e-71	-1.07932e-09	-0.579669	1.23527e-17	-1.07932e-09	-0.659363	2.41706e-18	-1.07932e-09	-0.647432
56090779	chr3:56090779:C:T	1.31161e-71	-1.07932e-09	-1.31905	6.04191e-18	-1.07932e-09	-1.37452	1.1648e-18	-1.07932e-09	-1.37744
56090949	chr3:56090949:T:A	1.21941e-71	-1.39193	-4.45018e-10	4.43615e-18	-1.68345	-4.45018e-10	1.32798e-18	-1.24633	-4.45018e-10
56091140	chr3:56091140:G:A	1.74953e-70	-1.07932e-09	1.27163	1.5115e-16	-1.07932e-09	1.84504	3.12226e-17	-1.07932e-09	1.91116
56091698	chr3:56091698:G:A	1.44251e-72	-2.55042	-0.976079	8.4763e-19	-2.05131	-1.28724	8.84206e-20	-2.68019	-1.27545
56091795	chr3:56091795:T:C	2.86779e-68	7.65608	-1.28509	6.80992e-16	4.32015	-0.96983	2.0181e-16	4.76493	-0.987589
56091973	chr3:56091973:C:A	9.31122e-73	-2.58608	-1.37817	4.96451e-19	-2.59689	-1.27661	1.08599e-19	-2.43061	-1.31947
56091988	chr3:56091988:A:G	1.97133e-71	-0.911591	-4.45018e-10	1.7267e-17	-0.324439	-4.45018e-10	4.48091e-18	-0.0301598	-4.45018e-10
56093188	chr3:56093188:G:A	1.73426e-72	-2.49774	-0.844565	7.85973e-19	-2.53431	-0.879762	1.64089e-19	-2.35095	-0.986384
56093501	chr3:56093501:A:G	2.09893e-68	7.43312	-1.37424	5.29152e-16	4.02371	-0.925669	1.48017e-16	4.44586	-0.978512
56093759	chr3:56093759:A:C	8.79683e-73	-2.62178	-1.39929	4.67624e-19	-2.62652	-1.30681	9.9972e-20	-2.48623	-1.34662
56094069	chr3:56094069:A:G	7.84692e-71	-1.07932e-09	0.469821	3.17301e-17	-1.07932e-09	0.284029	6.29959e-18	-1.07932e-09	0.310499
56094237	chr3:56094237:G:T	1.72483e-72	-2.51272	-0.835037	7.80183e-19	-2.54658	-0.874883	1.61773e-19	-2.36905	-0.982494
56094428	chr3:56094428:C:A	1.16126e-71	-1.07932e-09	-1.44079	5.85948e-18	-1.07932e-09	-1.40518	1.13852e-18	-1.07932e-09	-1.40026
56094442	chr3:56094442:C:T	1.66024e-72	-2.51874	-0.867184	7.53666e-19	-2.55227	-0.90377	1.56183e-19	-2.37762	-1.00909
56094601	chr3:56094601:A:T	1.68952e-72	-2.50681	-0.861635	7.65578e-19	-2.54207	-0.898295	1.59362e-19	-2.36238	-1.00418
56094625	chr3:56094625:T:A	1.26313e-71	-1.07932e-09	-1.35671	5.71998e-18	-1.07932e-09	-1.42927	1.08999e-18	-1.07932e-09	-1.44382
56095270	chr3:56095270:A:T	1.1682e-71	-1.07932e-09	-1.43483	5.52447e-18	-1.07932e-09	-1.46405	1.07102e-18	-1.07932e-09	-1.46138
56095443	chr3:56095443:G:A	1.42343e-72	-2.63535	-0.90447	1.2269e-18	-2.36482	-0.603928	2.26498e-19	-2.34577	-0.66924
56096364	chr3:56096364:T:C	1.52785e-72	-2.51607	-0.952959	6.88557e-19	-2.55238	-0.994013	1.43592e-19	-2.38072	-1.09005
56096486	chr3:56096486:G:T	8.76764e-73	-2.62293	-1.40147	4.66118e-19	-2.62638	-1.31017	9.97673e-20	-2.48536	-1.34954
56097340	chr3:56097340:T:C	1.14695e-71	-1.07932e-09	-1.4532	5.51855e-18	-1.07932e-09	-1.46512	1.0675e-18	-1.07932e-09	-1.46467
56097394	chr3:56097394:T:C	4.56173e-72	-0.938967	-1.43622	3.30538e-18	-0.544464	-1.43322	8.34258e-19	-0.288978	-1.42222
56098060	chr3:56098060:G:A	2.11865e-69	4.05356	-0.287907	1.34699e-13	9.92112	-1.28355	6.44391e-15	8.47322	-1.23231
56098133	chr3:56098133:C:T	8.68084e-73	-2.63059	-1.40376	4.60826e-19	-2.63446	-1.31351	9.79712e-20	-2.50059	-1.35248
56098208	chr3:56098208:C:T	1.13561e-71	-1.07932e-09	-1.46313	5.70005e-18	-1.07932e-09	-1.43276	1.08998e-18	-1.07932e-09	-1.44383
56098622	chr3:56098622:G:A	1.80172e-72	-2.67884	-0.625301	8.04688e-19	-2.6839	-0.706638	1.39129e-19	-2.66503	-0.837304
56098626	chr3:56098626:A:C	1.39016e-71	-1.07932e-09	-1.26088	6.30258e-18	-1.07932e-09	-1.33228	1.23344e-18	-1.07932e-09	-1.32018
56098816	chr3:56098816:C:T	3.59785e-72	-2.61255	-4.45018e-10	1.46754e-16	1.81553	-4.45018e-10	3.38286e-19	-2.61385	-4.45018e-10
56099174	chr3:56099174:A:G	1.95676e-72	-2.65889	-0.5627	8.81292e-19	-2.68011	-0.619496	1.55046e-19	-2.62604	-0.767974
56099284	chr3:56099284:C:A	1.76028e-71	-1.07932e-09	-1.02483	6.78023e-18	-1.07932e-09	-1.25922	1.36346e-18	-1.07932e-09	-1.21996
56099639	chr3:56099639:G:C	5.11135e-72	-2.26142	-4.45018e-10	1.63623e-18	-2.68084	-4.45018e-10	3.53256e-19	-2.57055	-4.45018e-10
56099648	chr3:56099648:C:T	1.57579e-72	-2.68462	-0.753515	7.21398e-19	-2.676	-0.823798	1.2263e-19	-2.67936	-0.949209
56099661	chr3:56099661:C:A	8.73123e-73	-2.65893	-1.36964	4.76223e-19	-2.66146	-1.25365	9.76203e-20	-2.5567	-1.29996
56099972	chr3:56099972:C:T	5.2324e-71	-1.07932e-09	0.0645683	2.2058e-17	-1.07932e-09	-0.07956	4.38972e-18	-1.07932e-09	-0.0507199
56100030	chr3:56100030:A:T	1.25343e-71	-1.07932e-09	-1.36442	5.80113e-18	-1.07932e-09	-1.41518	1.10571e-18	-1.07932e-09	-1.4295
56100100	chr3:56100100:G:T	1.13642e-71	-1.07932e-09	-1.46242	5.52538e-18	-1.07932e-09	-1.46388	1.06823e-18	-1.07932e-09	-1.46399
56100331	chr3:56100331:T:C	7.0637e-71	-1.07932e-09	0.364668	2.97543e-17	-1.07932e-09	0.219738	5.93918e-18	-1.07932e-09	0.251585
56100618	chr3:56100618:T:C	8.90145e-73	-2.66015	-1.34911	4.89455e-19	-2.66507	-1.22263	9.93332e-20	-2.56659	-1.27267
56100803	chr3:56100803:A:C	1.13244e-71	-1.07932e-09	-1.46593	5.58469e-18	-1.07932e-09	-1.45321	1.07663e-18	-1.07932e-09	-1.45615
56101423	chr3:56101423:A:G	1.89038e-72	-2.68313	-0.572981	8.34488e-19	-2.67916	-0.675009	1.38545e-19	-2.67633	-0.830216
56101470	chr3:56101470:T:C	1.79485e-72	-2.68375	-0.624212	7.96184e-19	-2.67786	-0.723304	1.32491e-19	-2.67783	-0.873395
56101638	chr3:56101638:G:A	1.14387e-71	-1.07932e-09	-1.45589	6.18035e-18	-1.07932e-09	-1.35186	1.16789e-18	-1.07932e-09	-1.37478
56101711	chr3:56101711:G:A	2.39217e-72	-1.58091	-1.43977	2.49089e-18	-0.830993	-1.4296	2.72956e-18	0.819524	-1.34537
56101982	chr3:56101982:T:C	2.02324e-71	-1.07932e-09	-0.885602	9.13861e-18	-1.07932e-09	-0.960728	1.79863e-18	-1.07932e-09	-0.942963
56102014	chr3:56102014:T:C	1.68235e-72	-2.68385	-0.688845	7.47309e-19	-2.67758	-0.786934	1.25124e-19	-2.67816	-0.930279
56102015	chr3:56102015:G:A	1.16648e-71	-1.07932e-09	-1.43631	5.51956e-18	-1.07932e-09	-1.46494	1.06719e-18	-1.07932e-09	-1.46496
56102914	chr3:56102914:C:A	1.66799e-72	-2.68454	-0.696733	7.44048e-19	-2.6746	-0.794288	1.24039e-19	-2.68041	-0.936737
56102998	chr3:56102998:T:C	1.65753e-72	-2.68431	-0.703246	7.38408e-19	-2.67555	-0.800945	1.23295e-19	-2.68	-0.943169
56103325	chr3:56103325:G:C	1.13312e-71	-1.07932e-09	-1.46533	5.59777e-18	-1.07932e-09	-1.45087	1.07768e-18	-1.07932e-09	-1.45518
56103373	chr3:56103373:C:T	1.18536e-71	-1.07932e-09	-1.42025	5.72067e-18	-1.07932e-09	-1.42915	1.11591e-18	-1.07932e-09	-1.42032
56103676	chr3:56103676:C:T	3.55955e-72	-2.62325	-4.45018e-10	2.23548e-18	-2.36878	-4.45018e-10	5.11999e-19	-2.19942	-4.45018e-10
56103847	chr3:56103847:C:A	1.13595e-71	-1.07932e-09	-1.46283	5.55367e-18	-1.07932e-09	-1.45878	1.09073e-18	-1.07932e-09	-1.44314
56103967	chr3:56103967:C:T	1.72561e-72	-2.68421	-0.6631	7.69263e-19	-2.67661	-0.758945	1.28457e-19	-2.67883	-0.903321
56104276	chr3:56104276:T:C	1.29124e-68	7.01706	-1.444	8.65454e-16	4.3907	-0.800687	1.0134e-16	3.93898	-0.850488
56104329	chr3:56104329:A:C	1.74527e-72	-2.68392	-0.652063	7.75818e-19	-2.67758	-0.749489	1.29599e-19	-2.67802	-0.89527
56104464	chr3:56104464:C:T	1.13328e-71	-1.07932e-09	-1.46519	5.60332e-18	-1.07932e-09	-1.44988	1.07874e-18	-1.07932e-09	-1.45419
56104575	chr3:56104575:G:A	1.60384e-72	-2.54751	-0.872975	1.58163e-18	-2.14692	-0.567862	2.93197e-19	-2.11884	-0.638059
56104778	chr3:56104778:C:T	1.16177e-71	-1.07932e-09	-1.44035	5.51573e-18	-1.07932e-09	-1.46563	1.06829e-18	-1.07932e-09	-1.46393
56104904	chr3:56104904:G:A	1.6682e-72	-2.6836	-0.697537	2.29134e-18	-1.19915	-1.14495	1.20161e-19	-2.47625	-1.17266
56104925	chr3:56104925:A:G	1.83683e-72	-2.67081	-0.614036	8.42127e-19	-2.62855	-0.71651	1.33412e-19	-2.67945	-0.864846
56105381	chr3:56105381:GCAACTCCAAC:G	1.74108e-72	-2.68447	-0.653915	7.76088e-19	-2.67517	-0.751558	1.29132e-19	-2.68005	-0.896855
56105827	chr3:56105827:G:A	5.19886e-71	-1.07932e-09	0.0581389	2.19242e-17	-1.07932e-09	-0.0856444	4.36273e-18	-1.07932e-09	-0.056887
56106283	chr3:56106283:A:G	1.63679e-72	-2.68388	-0.71627	7.29424e-19	-2.67762	-0.811111	1.22681e-19	-2.67827	-0.949889
56106292	chr3:56106292:A:G	1.21912e-71	-1.07932e-09	-1.39217	6.00266e-18	-1.07932e-09	-1.38103	1.14291e-18	-1.07932e-09	-1.39641
56106423	chr3:56106423:G:A	2.017e-72	-2.68447	-0.506806	8.91588e-19	-2.67554	-0.612448	1.46051e-19	-2.6798	-0.773983
56106430	chr3:56106430:C:T	1.19881e-71	-1.07932e-09	-1.40897	5.57215e-18	-1.07932e-09	-1.45545	1.06731e-18	-1.07932e-09	-1.46484
56106626	chr3:56106626:C:T	8.12414e-70	4.09239	-1.28526	1.04851e-14	7.54802	-1.46354	4.95308e-17	3.83851	-1.4659
56106951	chr3:56106951:C:A	1.42627e-71	-1.07932e-09	-1.23524	6.43408e-18	-1.07932e-09	-1.31163	1.21078e-18	-1.07932e-09	-1.33872
56107265	chr3:56107265:T:C	3.59319e-72	-2.61385	-4.45018e-10	5.01464e-18	-1.56087	-4.45018e-10	3.4181e-19	-2.60348	-4.45018e-10
56107411	chr3:56107411:C:T	1.73676e-72	-2.68445	-0.656413	7.74237e-19	-2.6753	-0.753817	1.2896e-19	-2.68001	-0.898226
56107611	chr3:56107611:G:A	1.7331e-72	-2.68474	-0.658235	7.75651e-19	-2.67155	-0.755741	1.28464e-19	-2.68212	-0.899978
56107761	chr3:56107761:A:G	1.72258e-72	-2.68417	-0.66489	7.66871e-19	-2.67669	-0.76198	1.28157e-19	-2.67894	-0.905547
56107881	chr3:56107881:T:C	1.40365e-72	-2.68414	-0.869669	6.3882e-19	-2.6769	-0.944473	1.09054e-19	-2.67882	-1.06709
56107884	chr3:56107884:T:C	3.57961e-72	-2.61763	-4.45018e-10	2.36359e-18	-2.31305	-4.45018e-10	4.86109e-19	-2.25131	-4.45018e-10
56107885	chr3:56107885:A:C	1.70262e-72	-2.68417	-0.67655	7.58761e-19	-2.67659	-0.772717	1.26934e-19	-2.679	-0.91507
56108243	chr3:56108243:G:A	1.87135e-72	-1.85665	-1.40958	7.52488e-19	-2.29182	-1.16578	2.62331e-19	-1.6874	-1.18074
56108360	chr3:56108360:C:T	2.40539e-71	-0.712589	-4.45018e-10	7.32247e-18	-1.18229	-4.45018e-10	1.01271e-18	-1.51736	-4.45018e-10
56108409	chr3:56108409:A:C	1.59501e-72	-2.68424	-0.741761	7.13239e-19	-2.67625	-0.834929	1.20009e-19	-2.67927	-0.970901
56108832	chr3:56108832:T:C	7.73959e-73	-2.68411	-1.46501	3.88659e-17	1.89863	-1.41175	7.35e-19	-0.422666	-1.4152
56109058	chr3:56109058:T:G	1.63229e-72	-2.68423	-0.718675	7.29032e-19	-2.67646	-0.812815	1.22475e-19	-2.67905	-0.950786
56109122	chr3:56109122:C:T	1.70393e-72	-2.6847	-0.675246	7.61724e-19	-2.6734	-0.772012	1.26714e-19	-2.68121	-0.914607
56109800	chr3:56109800:CCAA:C	1.76264e-72	-2.68473	-0.641347	7.87671e-19	-2.67285	-0.73906	1.30418e-19	-2.6815	-0.885494
56109823	chr3:56109823:G:A	3.37341e-72	-2.67696	-4.45018e-10	1.66353e-18	-2.66429	-4.45018e-10	3.15148e-19	-2.6847	-4.45018e-10
56109830	chr3:56109830:A:G	1.38706e-71	-1.07932e-09	-1.26311	6.52347e-18	-1.07932e-09	-1.29783	1.24645e-18	-1.07932e-09	-1.30969
56109994	chr3:56109994:C:T	1.15516e-71	-1.07932e-09	-1.44606	5.51337e-18	-1.07932e-09	-1.46606	1.07026e-18	-1.07932e-09	-1.46208
56110070	chr3:56110070:C:T	1.11096e-72	-2.68437	-1.10329	5.23182e-19	-2.67833	-1.14273	9.25251e-20	-2.6771	-1.23316
56110233	chr3:56110233:A:C	8.63532e-73	-2.66725	-1.37236	2.10351e-18	-1.19253	-1.2371	1.10717e-19	-2.43262	-1.29815
56110519	chr3:56110519:G:A	1.7084e-72	-2.55399	-0.803342	1.68194e-18	-2.16944	-0.483848	3.11281e-19	-2.14081	-0.556237
56110608	chr3:56110608:T:A	1.33482e-70	-1.07932e-09	1.00108	1.11168e-16	-1.07932e-09	1.5378	2.29532e-17	-1.07932e-09	1.60347
56110807	chr3:56110807:C:T	1.88321e-72	-1.80378	-1.45613	6.85692e-19	-2.25273	-1.29783	2.45122e-19	-1.62675	-1.30923
56110865	chr3:56110865:G:C	1.61151e-72	-2.68471	-0.731004	7.2533e-19	-2.67277	-0.821594	1.2113e-19	-2.68153	-0.95935
56111110	chr3:56111110:T:C	3.04769e-71	-1.07932e-09	-0.475917	1.2915e-17	-1.07932e-09	-0.614844	2.39949e-18	-1.07932e-09	-0.654729
56111134	chr3:56111134:T:A	1.06646e-72	-2.68362	-1.14492	5.02835e-19	-2.68019	-1.18054	8.98122e-20	-2.67461	-1.26541
56111145	chr3:56111145:G:C	1.12059e-72	-2.68394	-1.09509	5.27114e-19	-2.67956	-1.13402	9.33491e-20	-2.67554	-1.22585
56111419	chr3:56111419:C:T	1.07093e-72	-2.67188	-1.15248	5.572e-19	-2.65022	-1.10785	9.73032e-20	-2.68474	-1.17517
56111607	chr3:56111607:G:A	1.14484e-71	-1.07932e-09	-1.45504	5.52112e-18	-1.07932e-09	-1.46466	1.07753e-18	-1.07932e-09	-1.45532
56112012	chr3:56112012:GA:G	1.15355e-71	-1.07932e-09	-1.44746	5.57396e-18	-1.07932e-09	-1.45513	1.07129e-18	-1.07932e-09	-1.46112
56112088	chr3:56112088:G:A	1.13589e-71	-1.07932e-09	-1.46289	5.65175e-18	-1.07932e-09	-1.44127	1.09091e-18	-1.07932e-09	-1.44298
56112402	chr3:56112402:TAAC:T	1.08695e-72	-2.68393	-1.12559	5.12742e-19	-2.67959	-1.16163	9.11043e-20	-2.67598	-1.24976
56112440	chr3:56112440:C:G	2.50255e-71	-1.07932e-09	-0.67299	1.10962e-17	-1.07932e-09	-0.766634	2.17412e-18	-1.07932e-09	-0.753363
56112468	chr3:56112468:T:C	2.08203e-71	-1.07932e-09	-0.856959	8.3409e-18	-1.07932e-09	-1.05206	1.49088e-18	-1.07932e-09	-1.13062
56112526	chr3:56112526:C:T	1.04725e-72	-2.68344	-1.16329	4.93505e-19	-2.68038	-1.19907	8.84469e-20	-2.67431	-1.28103
56112568	chr3:56112568:A:C	2.50047e-71	-1.07932e-09	-0.673824	1.07361e-17	-1.07932e-09	-0.79962	2.01033e-18	-1.07932e-09	-0.831688
56112651	chr3:56112651:G:A	8.97926e-73	-2.66159	-1.33896	4.95699e-19	-2.66634	-1.20868	1.00195e-19	-2.56994	-1.26069
56112696	chr3:56112696:A:C	3.55356e-72	-2.62494	-4.45018e-10	2.31946e-18	-2.3319	-4.45018e-10	4.77184e-19	-2.26984	-4.45018e-10
56112782	chr3:56112782:C:G	1.90776e-72	-1.81512	-1.43184	7.32048e-19	-2.26385	-1.22129	2.59574e-19	-1.64402	-1.23468
56112887	chr3:56112887:C:T	1.07763e-72	-2.68157	-1.13655	5.05392e-19	-2.6826	-1.17306	9.07815e-20	-2.66991	-1.25937
56112898	chr3:56112898:C:T	1.07395e-72	-2.68191	-1.13963	5.04189e-19	-2.68235	-1.17569	9.05162e-20	-2.67062	-1.2616
56112973	chr3:56112973:A:T	1.06677e-72	-2.68277	-1.14548	5.01814e-19	-2.68131	-1.18145	8.98919e-20	-2.67271	-1.26642
56113111	chr3:56113111:A:C	7.73917e-73	-2.6842	-1.46498	3.2563e-18	-0.589609	-1.40304	1.27363e-19	-2.15138	-1.43932
56113228	chr3:56113228:C:T	8.99106e-73	-2.65614	-1.3431	4.95131e-19	-2.66143	-1.21474	1.00853e-19	-2.55802	-1.26606
56113407	chr3:56113407:T:C	1.06519e-72	-2.68348	-1.14625	5.02912e-19	-2.6832	-1.17737	9.09194e-20	-2.66487	-1.2629
56113430	chr3:56113430:A:C	1.0611e-72	-2.68205	-1.15153	5.00032e-19	-2.68417	-1.18215	9.09818e-20	-2.66015	-1.26694
56113503	chr3:56113503:A:G	1.05624e-72	-2.68324	-1.15493	4.9848e-19	-2.68344	-1.18599	9.03793e-20	-2.66373	-1.27
56113581	chr3:56113581:T:C	1.31612e-71	-1.07932e-09	-1.31562	6.01316e-18	-1.07932e-09	-1.37928	1.14045e-18	-1.07932e-09	-1.39856
56113644	chr3:56113644:G:T	2.78692e-71	-1.07932e-09	-0.565364	1.19796e-17	-1.07932e-09	-0.690033	2.23175e-18	-1.07932e-09	-0.727198
56113676	chr3:56113676:A:G	1.04748e-72	-2.68046	-1.16604	4.92823e-19	-2.68468	-1.19616	9.03918e-20	-2.65498	-1.27861
56114028	chr3:56114028:A:G	1.14878e-71	-1.07932e-09	-1.4516	5.79541e-18	-1.07932e-09	-1.41617	1.11875e-18	-1.07932e-09	-1.41777
56114070	chr3:56114070:G:A	1.31949e-71	-1.07932e-09	-1.31306	5.85303e-18	-1.07932e-09	-1.40628	1.14704e-18	-1.07932e-09	-1.3928
56114261	chr3:56114261:C:T	1.05697e-72	-2.68247	-1.15501	4.97159e-19	-2.68406	-1.18803	9.04482e-20	-2.66088	-1.27208
56114282	chr3:56114282:A:G	1.01477e-72	-2.67958	-1.19865	4.76555e-19	-2.68472	-1.22968	8.79725e-20	-2.65451	-1.30621
56114545	chr3:56114545:T:C	1.62467e-72	-2.68103	-0.726557	7.2426e-19	-2.68389	-0.811949	1.2446e-19	-2.66264	-0.951119
56114856	chr3:56114856:G:A	1.08424e-72	-2.68019	-1.13182	5.07987e-19	-2.68467	-1.16587	9.26472e-20	-2.65552	-1.25342
56114887	chr3:56114887:C:G	3.48859e-72	-2.64339	-4.45018e-10	1.66066e-18	-2.66602	-4.45018e-10	3.18438e-19	-2.67431	-4.45018e-10
56115164	chr3:56115164:C:G	8.88871e-73	-2.66155	-1.34914	4.9555e-19	-2.65731	-1.21801	1.02393e-19	-2.53994	-1.26898
56115231	chr3:56115231:G:A	1.92727e-71	-1.07932e-09	-0.934196	7.83958e-18	-1.07932e-09	-1.11405	1.53892e-18	-1.07932e-09	-1.0989
56115464	chr3:56115464:A:G	1.41444e-68	7.04812	-1.38394	4.87289e-16	4.00964	-0.99402	1.4371e-16	4.47405	-1.03623
56115505	chr3:56115505:T:C	1.08946e-72	-2.52422	-1.28299	6.55427e-19	-2.17455	-1.42116	1.46423e-19	-2.00772	-1.44352
56115628	chr3:56115628:G:A	1.57028e-72	-2.58587	-0.85576	1.48843e-18	-2.23022	-0.545293	2.75175e-19	-2.20502	-0.615314
56115825	chr3:56115825:G:A	1.42822e-71	-1.07932e-09	-1.23387	6.44139e-18	-1.07932e-09	-1.31049	1.21199e-18	-1.07932e-09	-1.33772
56115894	chr3:56115894:C:A	3.12905e-71	-1.07932e-09	-0.449571	1.32273e-17	-1.07932e-09	-0.590957	2.45138e-18	-1.07932e-09	-0.633334
56117084	chr3:56117084:G:C	1.49048e-72	-2.22951	-1.26428	4.01606e-19	-2.61944	-1.46608	1.03417e-19	-2.33902	-1.45995
56117199	chr3:56117199:C:T	4.52743e-72	-2.38273	-4.45018e-10	1.7264e-18	-2.6272	-4.45018e-10	1.22386e-18	-1.32797	-4.45018e-10
56117235	chr3:56117235:G:A	2.86126e-71	-1.07932e-09	-0.539038	1.18157e-17	-1.07932e-09	-0.703808	2.27051e-18	-1.07932e-09	-0.709981
56117371	chr3:56117371:T:G	1.88733e-72	-2.48183	-0.775897	6.4395e-19	-2.55605	-1.05732	1.76939e-19	-2.18631	-1.07562
56117615	chr3:56117615:A:G	1.32886e-72	-2.38172	-1.22684	8.82872e-19	-2.27195	-1.02587	3.39458e-19	-1.59995	-1.01044
56117752	chr3:56117752:T:C	1.13265e-71	-1.07932e-09	-1.46574	5.59382e-18	-1.07932e-09	-1.45157	1.07986e-18	-1.07932e-09	-1.45316
56117942	chr3:56117942:T:C	1.28114e-72	-2.24201	-1.40313	4.11447e-19	-2.62926	-1.43205	1.08901e-19	-2.29268	-1.45463
56118273	chr3:56118273:T:C	1.09725e-72	-2.35109	-1.44899	3.90727e-19	-2.68444	-1.42854	7.62523e-20	-2.68049	-1.42321
56118459	chr3:56118459:G:C	1.35631e-71	-1.07932e-09	-1.28553	6.15759e-18	-1.07932e-09	-1.35555	1.16492e-18	-1.07932e-09	-1.37733
56118561	chr3:56118561:G:A	5.03154e-72	-2.27716	-4.45018e-10	1.73759e-18	-2.62073	-4.45018e-10	4.002e-19	-2.44578	-4.45018e-10
56118586	chr3:56118586:C:T	1.03629e-72	-2.40345	-1.45378	3.94255e-19	-2.68385	-1.42014	7.75972e-20	-2.67199	-1.41422
56118798	chr3:56118798:G:A	1.1327e-71	-1.07932e-09	-1.4657	5.89147e-18	-1.07932e-09	-1.39973	1.11943e-18	-1.07932e-09	-1.41717
56118876	chr3:56118876:C:T	1.92568e-72	-2.45023	-0.787371	6.55247e-19	-2.53362	-1.06236	1.83706e-19	-2.14378	-1.08063
56118906	chr3:56118906:G:C	1.64681e-71	-1.07932e-09	-1.09146	6.48929e-18	-1.07932e-09	-1.30308	1.29804e-18	-1.07932e-09	-1.26913
56118917	chr3:56118917:C:T	3.72363e-72	-2.57819	-4.45018e-10	5.20442e-18	-1.52373	-4.45018e-10	1.26192e-18	-1.29735	-4.45018e-10
56118969	chr3:56118969:G:A	1.19423e-71	-1.07932e-09	-1.4128	6.25758e-18	-1.07932e-09	-1.33944	1.19363e-18	-1.07932e-09	-1.35299
56119683	chr3:56119683:A:G	1.4083e-71	-1.07932e-09	-1.24792	6.17585e-18	-1.07932e-09	-1.35259	1.14865e-18	-1.07932e-09	-1.3914
56119989	chr3:56119989:G:A	1.95191e-72	-2.20734	-1.01674	6.88253e-19	-2.32613	-1.2207	2.29631e-19	-1.77108	-1.23019
56120226	chr3:56120226:A:C	1.15193e-71	-1.07932e-09	-1.44886	6.42234e-18	-1.07932e-09	-1.31345	1.20425e-18	-1.07932e-09	-1.34413
56120285	chr3:56120285:G:A	1.14443e-71	-1.07932e-09	-1.4554	5.5276e-18	-1.07932e-09	-1.46348	1.06721e-18	-1.07932e-09	-1.46494
56120293	chr3:56120293:C:A	9.87595e-73	-2.50972	-1.39564	5.4303e-19	-2.35426	-1.42956	7.83782e-20	-2.62315	-1.45304
56120350	chr3:56120350:T:A	1.79473e-72	-2.4484	-0.859625	6.21407e-19	-2.52998	-1.11903	1.74703e-19	-2.13896	-1.13569
56120552	chr3:56120552:G:A	1.06214e-72	-2.37602	-1.45659	3.96019e-19	-2.68474	-1.41479	7.75863e-20	-2.67773	-1.40862
56120972	chr3:56120972:T:C	1.86135e-72	-2.21972	-1.05187	6.66752e-19	-2.33183	-1.24675	2.23403e-19	-1.77316	-1.2556
56120978	chr3:56120978:G:A	1.92624e-72	-2.19065	-1.04666	6.85792e-19	-2.30741	-1.243	2.32927e-19	-1.73477	-1.25225
56121393	chr3:56121393:A:G	1.90169e-72	-2.15299	-1.09715	6.89668e-19	-2.26737	-1.27741	2.40828e-19	-1.66825	-1.28541
56121960	chr3:56121960:C:T	9.75326e-72	-1.61528	-4.45018e-10	4.36473e-18	-1.69968	-4.45018e-10	1.10166e-18	-1.43317	-4.45018e-10
56122203	chr3:56122203:G:T	1.13711e-71	-1.07932e-09	-1.46181	5.69036e-18	-1.07932e-09	-1.43446	1.08706e-18	-1.07932e-09	-1.44651
56122355	chr3:56122355:C:T	7.43692e-72	-1.88643	-4.45018e-10	1.76832e-18	-2.60321	-4.45018e-10	3.17613e-19	-2.67691	-4.45018e-10
56122655	chr3:56122655:A:G	2.46406e-72	-1.6179	-1.37317	6.71407e-19	-2.10585	-1.46577	1.3977e-19	-2.03171	-1.46603
56122768	chr3:56122768:C:T	1.1341e-71	-1.07932e-09	-1.46446	5.51457e-18	-1.07932e-09	-1.46584	1.06705e-18	-1.07932e-09	-1.46508
56123297	chr3:56123297:C:G	1.36385e-72	-2.14448	-1.43809	8.63207e-19	-1.88103	-1.43931	2.04653e-19	-1.6897	-1.42672
56123631	chr3:56123631:T:C	1.24484e-72	-2.22483	-1.44905	6.05738e-19	-2.20875	-1.46579	1.30094e-19	-2.11037	-1.45911
56123957	chr3:56123957:A:T	1.27172e-71	-1.07932e-09	-1.34993	7.15836e-18	-1.07932e-09	-1.20496	1.33794e-18	-1.07932e-09	-1.23885
56124029	chr3:56124029:A:G	3.31921e-71	-1.07932e-09	-0.390573	1.31728e-17	-1.07932e-09	-0.595086	2.53648e-18	-1.07932e-09	-0.599209
56124425	chr3:56124425:G:A	1.35865e-71	-1.07932e-09	-1.28381	7.42501e-18	-1.07932e-09	-1.16838	1.62119e-18	-1.07932e-09	-1.04683
56124461	chr3:56124461:C:T	1.13282e-71	-1.07932e-09	-1.46559	6.02864e-18	-1.07932e-09	-1.37671	1.13467e-18	-1.07932e-09	-1.40364
56124678	chr3:56124678:A:G	1.13238e-71	-1.07932e-09	-1.46598	5.92002e-18	-1.07932e-09	-1.3949	1.11775e-18	-1.07932e-09	-1.41867
56125186	chr3:56125186:A:T	3.59095e-72	-2.61447	-4.45018e-10	6.78867e-18	-1.25798	-4.45018e-10	1.72228e-18	-0.986337	-4.45018e-10
56125451	chr3:56125451:A:G	1.13232e-71	-1.07932e-09	-1.46604	5.93188e-18	-1.07932e-09	-1.3929	1.11953e-18	-1.07932e-09	-1.41707
56126327	chr3:56126327:T:C	1.29961e-72	-2.17112	-1.4597	6.42004e-19	-2.19584	-1.42055	1.43243e-19	-2.10444	-1.36876
56126923	chr3:56126923:G:A	1.42759e-72	-2.09446	-1.44244	9.10474e-19	-1.82636	-1.44067	2.16479e-19	-1.63131	-1.42894
56126972	chr3:56126972:A:C	1.66309e-72	-2.07143	-1.31278	1.0392e-18	-1.85125	-1.28354	2.48478e-19	-1.66713	-1.25525
56127262	chr3:56127262:T:A	9.75453e-73	-2.62845	-1.28929	7.84505e-19	-2.4471	-0.968841	1.51579e-19	-2.36804	-1.04859
56127327	chr3:56127327:A:G	1.26753e-71	-1.07932e-09	-1.35323	7.12616e-18	-1.07932e-09	-1.20946	1.33305e-18	-1.07932e-09	-1.24251
56127432	chr3:56127432:T:G	1.49659e-72	-2.06016	-1.42954	8.17016e-19	-1.98684	-1.38849	1.92981e-19	-1.84981	-1.32534
56127506	chr3:56127506:T:C	1.26247e-71	-1.07932e-09	-1.35723	6.78696e-18	-1.07932e-09	-1.25823	1.28834e-18	-1.07932e-09	-1.27663
56127563	chr3:56127563:A:G	1.28936e-71	-1.07932e-09	-1.33615	7.31024e-18	-1.07932e-09	-1.18396	1.36518e-18	-1.07932e-09	-1.2187
56127850	chr3:56127850:G:A	1.33528e-71	-1.07932e-09	-1.30116	7.6958e-18	-1.07932e-09	-1.13256	1.43106e-18	-1.07932e-09	-1.17157
56127996	chr3:56127996:A:G	1.2688e-71	-1.07932e-09	-1.35223	7.13846e-18	-1.07932e-09	-1.20774	1.33499e-18	-1.07932e-09	-1.24107
56128008	chr3:56128008:G:A	1.26689e-72	-2.21388	-1.44244	6.66526e-19	-2.16799	-1.41093	1.53634e-19	-2.04614	-1.35703
56128758	chr3:56128758:G:A	1.01556e-72	-2.59552	-1.28192	8.57612e-19	-2.3715	-0.955339	1.6815e-19	-2.2761	-1.03678
56128870	chr3:56128870:A:G	1.43886e-71	-1.07932e-09	-1.22645	6.55984e-18	-1.07932e-09	-1.29227	1.23853e-18	-1.07932e-09	-1.31606
56129197	chr3:56129197:G:A	1.31007e-71	-1.32022	-4.45018e-10	1.30259e-17	-0.606298	-4.45018e-10	1.42943e-17	1.12987	-4.45018e-10
56129280	chr3:56129280:G:A	1.31189e-72	-2.15536	-1.46606	6.56669e-19	-2.14006	-1.45375	1.45959e-19	-2.03563	-1.41879
56129341	chr3:56129341:C:A	1.05222e-72	-2.67429	-1.1677	6.91935e-19	-2.37518	-1.16632	1.03863e-19	-2.63516	-1.15951
56129933	chr3:56129933:G:C	1.42176e-71	-1.07932e-09	-1.23841	6.49536e-18	-1.07932e-09	-1.30215	1.22608e-18	-1.07932e-09	-1.32616
56130271	chr3:56130271:G:A	1.12818e-72	-2.30969	-1.46259	5.35484e-19	-2.33393	-1.46389	1.16396e-19	-2.23788	-1.44286
56130473	chr3:56130473:T:C	1.2237e-71	-1.07932e-09	-1.38842	6.75078e-18	-1.07932e-09	-1.26358	1.26673e-18	-1.07932e-09	-1.29355
56130646	chr3:56130646:A:C	4.4507e-72	-2.39983	-4.45018e-10	2.16424e-18	-2.40117	-4.45018e-10	4.56824e-19	-2.31344	-4.45018e-10
56130726	chr3:56130726:C:T	2.33042e-71	-1.07932e-09	-0.744252	1.36963e-17	-1.07932e-09	-0.556111	2.60081e-18	-1.07932e-09	-0.574164
56130875	chr3:56130875:G:C	1.23415e-71	-1.07932e-09	-1.37992	6.84199e-18	-1.07932e-09	-1.25016	1.28296e-18	-1.07932e-09	-1.28082
56130986	chr3:56130986:T:C	1.35269e-72	-2.14654	-1.44425	6.88509e-19	-2.14618	-1.40028	1.5751e-19	-2.04463	-1.33362
56131011	chr3:56131011:G:A	1.14945e-72	-2.6628	-1.0908	7.02051e-19	-2.4396	-1.08739	1.08627e-19	-2.65876	-1.09106
56132427	chr3:56132427:A:C	2.07977e-71	-1.07932e-09	-0.858044	8.89532e-18	-1.07932e-09	-0.98771	1.79879e-18	-1.07932e-09	-0.942872
56132437	chr3:56132437:G:A	1.28054e-72	-2.18724	-1.45836	6.42899e-19	-2.18735	-1.42765	1.44599e-19	-2.08677	-1.37701
56132439	chr3:56132439:G:A	1.2887e-72	-2.17777	-1.46148	6.43917e-19	-2.17819	-1.43523	1.44356e-19	-2.07678	-1.38868
56132568	chr3:56132568:C:T	8.38804e-72	-1.76608	-4.45018e-10	8.06667e-18	-1.0855	-4.45018e-10	9.22635e-18	0.692077	-4.45018e-10
56133063	chr3:56133063:A:G	1.31668e-72	-2.15837	-1.4594	6.56705e-19	-2.16244	-1.43132	1.47601e-19	-2.0621	-1.38113
56133079	chr3:56133079:C:G	1.15374e-71	-1.07932e-09	-1.44729	5.87813e-18	-1.07932e-09	-1.402	1.12103e-18	-1.07932e-09	-1.41574
56133173	chr3:56133173:C:T	1.15439e-71	-1.07932e-09	-1.44673	5.88412e-18	-1.07932e-09	-1.40098	1.12203e-18	-1.07932e-09	-1.41484
56133235	chr3:56133235:C:T	1.15727e-71	-1.07932e-09	-1.44423	5.53757e-18	-1.07932e-09	-1.46168	1.07392e-18	-1.07932e-09	-1.45867
56133334	chr3:56133334:G:A	1.42273e-72	-2.08282	-1.45748	9.02327e-19	-1.81786	-1.45815	2.14322e-19	-1.61951	-1.45075
56133512	chr3:56133512:T:C	5.66175e-72	-2.15915	-4.45018e-10	4.06937e-18	-1.76975	-4.45018e-10	9.90301e-19	-1.53973	-4.45018e-10
56133937	chr3:56133937:G:A	1.31219e-72	-2.6648	-0.956388	7.44617e-19	-2.40541	-1.06271	1.15147e-19	-2.64567	-1.04586
56134220	chr3:56134220:C:T	1.57903e-72	-1.99291	-1.44316	1.01851e-18	-1.71354	-1.44136	2.45577e-19	-1.50436	-1.42977
56134687	chr3:56134687:A:G	1.15421e-71	-1.07932e-09	-1.44689	5.8824e-18	-1.07932e-09	-1.40127	1.12174e-18	-1.07932e-09	-1.4151
56134763	chr3:56134763:G:A	1.13335e-71	-1.07932e-09	-1.46513	5.59491e-18	-1.07932e-09	-1.45138	1.12017e-18	-1.07932e-09	-1.41651
56134936	chr3:56134936:G:T	1.15132e-71	-1.07932e-09	-1.44939	5.53647e-18	-1.07932e-09	-1.46188	1.06762e-18	-1.07932e-09	-1.46455
56135937	chr3:56135937:A:T	1.06477e-72	-2.67666	-1.15346	2.93227e-18	-1.00007	-1.09739	1.57236e-19	-2.22045	-1.15954
56136240	chr3:56136240:G:A	1.568e-72	-2.13332	-1.30977	6.79282e-19	-2.15617	-1.40378	1.42162e-19	-2.04792	-1.43285
56136316	chr3:56136316:C:T	1.45282e-72	-2.14051	-1.37887	6.85596e-19	-2.11676	-1.43394	1.4509e-19	-2.00438	-1.45601
56136322	chr3:56136322:G:A	1.20169e-71	-1.07932e-09	-1.40657	6.54993e-18	-1.07932e-09	-1.29378	1.23899e-18	-1.07932e-09	-1.31569
56136476	chr3:56136476:G:C	1.72613e-72	-2.66646	-0.680548	1.02646e-18	-2.4276	-0.719524	1.56071e-19	-2.6556	-0.731828
56136732	chr3:56136732:A:T	1.54126e-72	-2.17717	-1.28311	7.03383e-19	-2.15367	-1.37142	1.45414e-19	-2.04494	-1.41322
56136760	chr3:56136760:C:T	5.79522e-72	-2.13585	-4.45018e-10	4.21039e-18	-1.73568	-4.45018e-10	1.02366e-18	-1.5066	-4.45018e-10
56136928	chr3:56136928:G:A	1.13912e-71	-1.07932e-09	-1.46004	5.65625e-18	-1.07932e-09	-1.44047	1.09453e-18	-1.07932e-09	-1.43966
56137402	chr3:56137402:A:ACTAT	1.78515e-72	-2.3647	-0.948689	5.26887e-19	-2.68355	-1.13045	1.07519e-19	-2.55574	-1.20434
56137733	chr3:56137733:A:G	1.48138e-71	-1.07932e-09	-1.19732	6.66565e-18	-1.07932e-09	-1.27627	1.25303e-18	-1.07932e-09	-1.30442
56138777	chr3:56138777:T:G	1.25365e-71	-1.07932e-09	-1.36424	6.98764e-18	-1.07932e-09	-1.22909	1.31339e-18	-1.07932e-09	-1.25738
56138982	chr3:56138982:C:T	1.13231e-71	-1.07932e-09	-1.46604	5.63253e-18	-1.07932e-09	-1.44468	1.07867e-18	-1.07932e-09	-1.45426
56138991	chr3:56138991:C:T	1.99524e-72	-2.3558	-0.846328	5.74375e-19	-2.6833	-1.04441	1.16266e-19	-2.55325	-1.12861
56139237	chr3:56139237:C:T	1.98824e-72	-1.96647	-1.23917	1.38759e-18	-1.61482	-1.23085	3.4235e-19	-1.38789	-1.21402
56139810	chr3:56139810:A:T	1.32558e-71	-1.07932e-09	-1.30845	7.52289e-18	-1.07932e-09	-1.15529	1.40706e-18	-1.07932e-09	-1.18848
56139862	chr3:56139862:G:A	2.30354e-71	-1.07932e-09	-0.755852	9.81715e-18	-1.07932e-09	-0.889105	1.99202e-18	-1.07932e-09	-0.840838
56139974	chr3:56139974:T:C	2.66799e-71	0.845251	-1.45423	3.01608e-16	3.85983	-1.32394	1.92726e-16	5.08329	-1.352
56140191	chr3:56140191:G:A	1.47368e-71	-1.07932e-09	-1.20254	6.43006e-18	-1.07932e-09	-1.31225	1.26221e-18	-1.07932e-09	-1.29712
56140543	chr3:56140543:C:T	1.47124e-71	-1.07932e-09	-1.20419	6.48952e-18	-1.07932e-09	-1.30305	1.27219e-18	-1.07932e-09	-1.28925
56140700	chr3:56140700:T:C	4.01017e-71	-1.07932e-09	-0.201467	1.49389e-17	-1.07932e-09	-0.469269	3.05289e-18	-1.07932e-09	-0.413896
56141102	chr3:56141102:C:T	1.15019e-71	-1.07932e-09	-1.45037	5.51677e-18	-1.07932e-09	-1.46544	1.06676e-18	-1.07932e-09	-1.46536
56141259	chr3:56141259:T:C	1.53404e-71	-1.07932e-09	-1.1624	8.98418e-18	-1.07932e-09	-0.97777	1.60105e-18	-1.07932e-09	-1.05932
56142409	chr3:56142409:T:C	1.43336e-71	-1.07932e-09	-1.23028	7.9174e-18	-1.07932e-09	-1.10417	1.50264e-18	-1.07932e-09	-1.12276
56142505	chr3:56142505:C:G	1.59813e-71	-1.07932e-09	-1.12146	6.39065e-18	-1.07932e-09	-1.3184	1.28423e-18	-1.07932e-09	-1.27982
56142879	chr3:56142879:T:C	1.143e-71	-1.07932e-09	-1.45664	5.51367e-18	-1.07932e-09	-1.46601	1.06617e-18	-1.07932e-09	-1.46591
56143040	chr3:56143040:T:G	2.5156e-71	-1.07932e-09	-0.66779	1.06353e-17	-1.07932e-09	-0.809059	2.16659e-18	-1.07932e-09	-0.756829
56143470	chr3:56143470:T:C	1.65985e-72	-2.59906	-0.787101	8.16437e-19	-2.56627	-0.809767	1.3905e-19	-2.68454	-0.818366
56143662	chr3:56143662:T:C	1.14751e-71	-1.07932e-09	-1.45271	5.85934e-18	-1.07932e-09	-1.4052	1.11608e-18	-1.07932e-09	-1.42016
56144389	chr3:56144389:G:A	1.46034e-70	2.52665	-1.43569	3.91538e-17	1.94725	-1.45299	1.82116e-17	2.83226	-1.46019
56144407	chr3:56144407:C:T	2.34921e-72	-2.32171	-0.7171	6.35371e-19	-2.68056	-0.946222	1.29591e-19	-2.53472	-1.03864
56145572	chr3:56145572:C:T	1.13412e-71	-1.07932e-09	-1.46444	5.63327e-18	-1.07932e-09	-1.44455	1.14081e-18	-1.07932e-09	-1.39825
56146098	chr3:56146098:C:T	2.54427e-72	-2.33261	-0.626436	7.84385e-19	-2.67696	-0.73913	1.60286e-19	-2.51101	-0.849773
56146178	chr3:56146178:C:T	1.51513e-72	-2.66549	-0.811894	9.12938e-19	-2.4272	-0.837118	1.39366e-19	-2.65505	-0.845585
56146511	chr3:56146511:C:T	1.13536e-71	-1.07932e-09	-1.46335	5.73114e-18	-1.07932e-09	-1.42732	1.10881e-18	-1.07932e-09	-1.4267
56146693	chr3:56146693:G:A	2.88004e-72	-2.31997	-0.515116	8.71402e-19	-2.67466	-0.636232	1.77674e-19	-2.50255	-0.755246
56146859	chr3:56146859:C:T	4.65863e-69	5.96759	-1.414	1.44859e-16	2.78531	-0.98278	4.23954e-17	3.25652	-1.03946
56147150	chr3:56147150:A:T	7.96101e-73	-2.67796	-1.44295	1.08829e-16	2.98241	-1.46587	1.30822e-18	0.204219	-1.46554
56148574	chr3:56148574:C:T	1.85676e-71	-1.07932e-09	-0.971469	1.08933e-17	-1.07932e-09	-0.785092	2.06073e-18	-1.07932e-09	-0.806928
56149772	chr3:56149772:G:A	8.56936e-71	1.50709	-0.9492	8.81204e-15	7.37151	-1.46088	5.95423e-16	6.32528	-1.46599
56149957	chr3:56149957:T:C	7.94144e-73	-2.67639	-1.44698	1.11978e-16	3.01025	-1.46518	1.34787e-18	0.234564	-1.46603
56149978	chr3:56149978:A:AT	1.17422e-71	-1.07932e-09	-1.42969	6.13767e-18	-1.07932e-09	-1.35879	1.17736e-18	-1.07932e-09	-1.36671
56150105	chr3:56150105:A:G	1.15661e-71	-1.07932e-09	-1.44481	5.51325e-18	-1.07932e-09	-1.46608	1.06672e-18	-1.07932e-09	-1.4654
56150650	chr3:56150650:T:C	1.56362e-72	-2.3184	-1.12748	4.65388e-19	-2.68145	-1.25667	9.92427e-20	-2.54176	-1.29841
56151236	chr3:56151236:C:T	1.53634e-72	-2.28107	-1.18241	4.25001e-19	-2.68128	-1.34761	9.13281e-20	-2.54301	-1.38027
56152041	chr3:56152041:C:T	7.99041e-73	-2.66945	-1.44778	1.31619e-16	3.17171	-1.46504	1.51113e-18	0.348926	-1.46606
56152077	chr3:56152077:G:A	2.39092e-71	-0.718624	-4.45018e-10	3.09013e-18	-2.04502	-4.45018e-10	8.3172e-19	-1.71425	-4.45018e-10
56152208	chr3:56152208:A:G	7.87063e-73	-2.66841	-1.46392	1.4547e-16	3.22484	-1.4181	1.85316e-18	0.520516	-1.43361
56152499	chr3:56152499:C:T	1.17272e-71	-1.07932e-09	-1.43097	5.57103e-18	-1.07932e-09	-1.45566	1.06599e-18	-1.07932e-09	-1.46608
56152500	chr3:56152500:A:G	1.48038e-72	-2.34444	-1.15615	4.54749e-19	-2.68306	-1.27818	9.63885e-20	-2.55208	-1.31728
56152999	chr3:56152999:C:T	1.15988e-71	-1.07932e-09	-1.44199	5.54637e-18	-1.07932e-09	-1.46009	1.06672e-18	-1.07932e-09	-1.4654
56153411	chr3:56153411:A:T	1.24051e-71	-1.07932e-09	-1.37478	5.78357e-18	-1.07932e-09	-1.41821	1.10125e-18	-1.07932e-09	-1.43354
56153419	chr3:56153419:G:A	2.06476e-72	-2.01211	-1.15577	1.42152e-18	-1.68033	-1.14118	3.46954e-19	-1.46652	-1.12203
56153631	chr3:56153631:C:T	1.2415e-71	-1.07932e-09	-1.37398	5.78699e-18	-1.07932e-09	-1.41762	1.10177e-18	-1.07932e-09	-1.43307
56154123	chr3:56154123:T:C	1.38625e-71	-1.07932e-09	-1.2637	7.71119e-18	-1.07932e-09	-1.13056	1.45397e-18	-1.07932e-09	-1.15569
56154295	chr3:56154295:A:C	1.13249e-71	-1.07932e-09	-1.46588	5.69753e-18	-1.07932e-09	-1.4332	1.09102e-18	-1.07932e-09	-1.44287
56154678	chr3:56154678:C:T	1.31807e-71	-1.07932e-09	-1.31413	6.04867e-18	-1.07932e-09	-1.3734	1.14468e-18	-1.07932e-09	-1.39486
56154726	chr3:56154726:T:C	2.24442e-72	-1.89432	-1.19012	1.14274e-18	-1.78401	-1.2558	2.41901e-19	-1.62762	-1.32159
56155025	chr3:56155025:C:T	2.02589e-72	-2.27949	-0.907387	5.37526e-19	-2.67946	-1.11455	1.15623e-19	-2.52831	-1.1591
56155086	chr3:56155086:C:T	1.38772e-71	-1.07932e-09	-1.26264	7.72079e-18	-1.07932e-09	-1.12932	1.45563e-18	-1.07932e-09	-1.15455
56155385	chr3:56155385:T:G	2.05271e-72	-1.9373	-1.23643	1.37863e-18	-1.62349	-1.22865	3.37526e-19	-1.40244	-1.21365
56155541	chr3:56155541:C:T	7.87453e-73	-2.68151	-1.45033	4.87125e-19	-2.5828	-1.30967	9.54285e-20	-2.52832	-1.35105
56155603	chr3:56155603:G:A	1.50063e-72	-2.34091	-1.14609	4.33464e-19	-2.68462	-1.32456	9.00891e-20	-2.57704	-1.3599
56155794	chr3:56155794:G:T	3.20215e-71	-1.07932e-09	-0.426479	1.30854e-17	-1.07932e-09	-0.601736	2.55344e-18	-1.07932e-09	-0.592546
56156069	chr3:56156069:T:C	8.04799e-73	-2.6549	-1.45515	5.22702e-19	-2.49682	-1.32516	1.04394e-19	-2.42514	-1.36444
56156332	chr3:56156332:C:T	1.71013e-71	-1.07932e-09	-1.05373	7.65614e-18	-1.07932e-09	-1.13773	1.51851e-18	-1.07932e-09	-1.11226
56156418	chr3:56156418:C:G	2.12302e-72	-1.98716	-1.15289	1.47027e-18	-1.64968	-1.1381	3.58957e-19	-1.43565	-1.11889
56156531	chr3:56156531:G:A	2.34231e-72	-1.93969	-1.10205	1.63303e-18	-1.5925	-1.0903	4.01866e-19	-1.36981	-1.07181
56156719	chr3:56156719:C:T	1.69354e-71	-1.07932e-09	-1.06348	7.60892e-18	-1.07932e-09	-1.14391	1.51021e-18	-1.07932e-09	-1.11773
56157300	chr3:56157300:A:G	1.39368e-72	-2.19169	-1.36925	5.07775e-19	-2.38795	-1.46301	1.54168e-19	-1.93734	-1.46236
56158512	chr3:56158512:T:C	1.0758e-72	-2.45356	-1.36626	1.09899e-15	5.2943	-1.46539	9.86868e-18	2.22422	-1.46484
56158514	chr3:56158514:G:C	3.19077e-71	-1.07932e-09	-0.43004	1.32758e-17	-1.07932e-09	-0.587292	2.6986e-18	-1.07932e-09	-0.537254
56158596	chr3:56158596:G:A	1.14087e-71	-1.07932e-09	-1.45851	5.8784e-18	-1.07932e-09	-1.40195	1.12131e-18	-1.07932e-09	-1.41549
56158764	chr3:56158764:G:C	3.45734e-72	-2.65239	-4.45018e-10	1.68835e-18	-2.64948	-4.45018e-10	9.17268e-19	-1.61634	-4.45018e-10
56159160	chr3:56159160:A:G	1.13229e-71	-1.07932e-09	-1.46606	5.65839e-18	-1.07932e-09	-1.4401	1.08342e-18	-1.07932e-09	-1.44986
56159186	chr3:56159186:T:C	7.93554e-73	-2.67506	-1.44906	5.03101e-19	-2.5524	-1.3078	9.93492e-20	-2.48824	-1.35086
56159472	chr3:56159472:T:C	7.99362e-73	-2.65407	-1.46276	1.79139e-17	1.06239	-1.35005	4.99112e-19	-0.852926	-1.37198
56159632	chr3:56159632:A:G	1.18092e-71	0.0411593	-1.46516	7.28971e-18	0.273994	-1.46077	5.21008e-18	1.57824	-1.45763
56159876	chr3:56159876:A:T	2.58345e-71	0.805537	-1.44671	1.11732e-14	7.45021	-1.30218	1.96949e-15	7.36704	-1.31149
56160208	chr3:56160208:G:A	9.63515e-72	-0.194428	-1.43304	7.42444e-18	0.297607	-1.46607	5.80937e-18	1.69517	-1.46569
56160703	chr3:56160703:C:A	1.44376e-71	-1.07932e-09	-1.22305	8.15974e-18	-1.07932e-09	-1.07402	1.5489e-18	-1.07932e-09	-1.09244
56161284	chr3:56161284:G:A	1.13939e-71	-1.07932e-09	-1.45981	5.70775e-18	-1.07932e-09	-1.43141	1.15849e-18	-1.07932e-09	-1.38287
56161335	chr3:56161335:T:C	2.8635e-71	0.874035	-1.41229	1.38893e-14	7.57513	-1.20949	2.48894e-15	7.50017	-1.21054
56161654	chr3:56161654:G:A	2.79424e-72	-1.56423	-1.30109	4.64675e-19	-2.59633	-1.34332	8.43723e-20	-2.68237	-1.32013
56161673	chr3:56161673:C:T	8.28934e-73	-2.62033	-1.46017	2.10996e-17	1.24166	-1.36564	5.75341e-19	-0.696398	-1.38638
56161907	chr3:56161907:C:T	1.11011e-70	1.9422	-1.12546	2.36095e-17	1.45406	-1.46565	5.5859e-18	1.65197	-1.46171
56162575	chr3:56162575:C:T	3.5338e-72	-2.63051	-4.45018e-10	1.65955e-18	-2.66669	-4.45018e-10	3.15454e-19	-2.68373	-4.45018e-10
56163082	chr3:56163082:T:C	1.06225e-71	-0.0982721	-1.43164	8.23118e-18	0.400779	-1.46609	6.58317e-18	1.82006	-1.46553
56163160	chr3:56163160:T:C	8.11089e-72	-0.370882	-1.4288	6.00194e-18	0.0849092	-1.46606	4.51403e-18	1.44247	-1.46527
56163500	chr3:56163500:C:T	1.01537e-71	-0.143792	-1.43125	7.82512e-18	0.350188	-1.46609	6.18105e-18	1.75702	-1.46552
56163501	chr3:56163501:G:A	1.49348e-71	-1.07932e-09	-1.18919	6.52257e-18	-1.07932e-09	-1.29797	1.27271e-18	-1.07932e-09	-1.28884
56163871	chr3:56163871:A:G	8.59544e-73	-2.58327	-1.46096	2.74914e-17	1.50427	-1.36363	6.91648e-19	-0.514184	-1.38448
56164470	chr3:56164470:G:A	8.53016e-73	-2.59397	-1.45789	2.52909e-17	1.43226	-1.37505	6.55178e-19	-0.558259	-1.39458
56164584	chr3:56164584:G:A	8.48506e-73	-2.59112	-1.46605	2.86586e-17	1.48211	-1.2999	7.36956e-19	-0.515436	-1.31978
56165029	chr3:56165029:A:T	8.63803e-73	-2.58307	-1.45622	2.79455e-17	1.52618	-1.36915	7.05598e-19	-0.48932	-1.38938
56165222	chr3:56165222:G:C	3.20142e-70	3.32613	-1.45025	2.17485e-17	1.03486	-1.12855	6.60432e-18	1.5347	-1.17696
56165233	chr3:56165233:ATATAT:A	1.13768e-71	-0.0485776	-1.41273	8.55126e-18	0.438297	-1.46545	6.80518e-18	1.85097	-1.46328
56165690	chr3:56165690:T:A	1.24546e-71	-1.07932e-09	-1.37079	5.52505e-18	-1.07932e-09	-1.46394	1.07399e-18	-1.07932e-09	-1.4586
56165781	chr3:56165781:GC:G	1.54853e-72	-2.5656	-0.889979	6.26903e-19	-2.41568	-1.22452	9.91157e-20	-2.65098	-1.19047
56165820	chr3:56165820:G:A	1.21664e-71	-1.07932e-09	-1.39421	5.66398e-18	-1.07932e-09	-1.43911	1.06829e-18	-1.07932e-09	-1.46392
56165935	chr3:56165935:G:A	1.04774e-72	-2.39841	-1.44785	9.93102e-16	5.0958	-1.3682	7.6809e-18	1.90195	-1.3932
56166273	chr3:56166273:A:G	1.03146e-72	-2.41619	-1.44572	9.05444e-16	4.99849	-1.3633	7.19538e-18	1.83241	-1.38896
56166433	chr3:56166433:T:C	9.91573e-73	-2.45129	-1.45006	5.31755e-16	4.56276	-1.45982	4.18436e-18	1.36238	-1.46101
56166631	chr3:56166631:G:A	1.1395e-71	-1.07932e-09	-1.45971	5.72527e-18	-1.07932e-09	-1.42835	1.09841e-18	-1.07932e-09	-1.43612
56167077	chr3:56167077:T:C	8.76579e-73	-2.55853	-1.46608	3.48755e-17	1.67484	-1.2963	8.41134e-19	-0.38655	-1.31644
56167294	chr3:56167294:G:A	1.55312e-71	-1.07932e-09	-1.15003	6.35169e-18	-1.07932e-09	-1.32452	1.26793e-18	-1.07932e-09	-1.2926
56167615	chr3:56167615:C:T	8.80532e-73	-2.55697	-1.46315	3.60614e-17	1.764	-1.35201	9.11251e-19	-0.244937	-1.37799
56168452	chr3:56168452:T:G	8.61206e-73	-2.57823	-1.46407	3.43634e-17	1.69846	-1.3347	8.84428e-19	-0.294438	-1.35836
56169580	chr3:56169580:G:A	8.51925e-72	-0.328971	-1.42159	6.44859e-18	0.154821	-1.4642	4.87649e-18	1.51607	-1.46163
56169635	chr3:56169635:C:T	2.44106e-71	0.748269	-1.44614	6.79204e-19	-2.11313	-1.44694	7.40826e-20	-2.68205	-1.45051
56169821	chr3:56169821:AAAC:A	1.19837e-71	-1.07932e-09	-1.40934	5.68685e-18	-1.07932e-09	-1.43508	1.09342e-18	-1.07932e-09	-1.44068
56169822	chr3:56169822:AAC:A	5.5113e-72	-0.966445	-1.21964	4.26485e-15	6.52553	-1.34061	2.44683e-16	5.35282	-1.38284
56170745	chr3:56170745:C:T	2.47389e-72	-2.55422	-0.432869	1.03954e-18	-2.56544	-0.56902	1.77097e-19	-2.68431	-0.576737
56171691	chr3:56171691:A:G	2.55915e-71	-1.07932e-09	-0.650627	1.03239e-17	-1.07932e-09	-0.838777	2.02179e-18	-1.07932e-09	-0.826001
56172134	chr3:56172134:T:C	1.14914e-71	-1.07932e-09	-1.45129	5.90882e-18	-1.07932e-09	-1.39679	1.12844e-18	-1.07932e-09	-1.40915
56172232	chr3:56172232:G:A	8.31183e-72	-0.358588	-1.41662	6.08169e-18	0.0951905	-1.46314	4.51404e-18	1.43691	-1.4597
56172980	chr3:56172980:A:T	1.94212e-71	0.516142	-1.44266	7.80818e-15	7.07241	-1.28272	1.54001e-15	7.10199	-1.29243
56172982	chr3:56172982:C:A	8.07261e-73	-2.68009	-1.42691	5.22932e-19	-2.57354	-1.248	1.01942e-19	-2.51445	-1.29888
56173420	chr3:56173420:T:C	9.04096e-73	-2.58381	-1.40989	4.65898e-16	4.25011	-1.27938	4.09908e-18	1.19628	-1.3155
56173606	chr3:56173606:G:A	1.16032e-72	-2.49083	-1.25336	7.59096e-16	4.86832	-1.40943	6.6367e-18	1.78028	-1.41765
56173781	chr3:56173781:C:G	2.01645e-71	0.557881	-1.44684	7.23435e-15	7.00589	-1.29253	1.29723e-15	6.93998	-1.30198
56173980	chr3:56173980:T:G	9.25581e-73	-2.54525	-1.42497	6.85974e-16	4.66529	-1.30769	6.32019e-18	1.65419	-1.34042
56174006	chr3:56174006:G:A	8.62417e-72	-0.286955	-1.45136	6.1799e-18	0.10608	-1.45801	4.62902e-18	1.46527	-1.46291
56174144	chr3:56174144:C:T	8.36552e-73	-2.67812	-1.39323	5.68028e-19	-2.56402	-1.1748	1.09856e-19	-2.50391	-1.23467
56174889	chr3:56174889:A:G	2.18198e-71	0.655736	-1.46581	8.75634e-15	7.29118	-1.38688	1.74915e-15	7.32894	-1.39204
56175100	chr3:56175100:T:C	6.10519e-72	-2.08375	-4.45018e-10	1.84526e-18	-2.56062	-4.45018e-10	3.98294e-19	-2.45055	-4.45018e-10
56175630	chr3:56175630:A:G	7.75155e-73	-2.68379	-1.46379	4.30957e-19	-2.60086	-1.41412	8.56693e-20	-2.55058	-1.43666
56175701	chr3:56175701:C:T	9.41914e-72	-0.206428	-1.44371	6.96001e-18	0.232657	-1.46571	5.34508e-18	1.61223	-1.46604
56176474	chr3:56176474:A:T	3.40108e-72	-2.66879	-4.45018e-10	1.71435e-18	-2.6342	-4.45018e-10	3.16561e-19	-2.68023	-4.45018e-10
56176819	chr3:56176819:A:T	7.81865e-73	-2.67773	-1.46122	4.41409e-19	-2.5672	-1.42382	8.86881e-20	-2.50884	-1.44377
56177076	chr3:56177076:A:G	8.40616e-73	-2.60884	-1.45766	2.42696e-17	1.38744	-1.37145	6.3417e-19	-0.599018	-1.38641
56179142	chr3:56179142:G:A	1.12397e-72	-2.50237	-1.27365	6.93708e-16	4.7881	-1.41928	6.1674e-18	1.71634	-1.42705
56179149	chr3:56179149:C:T	1.10015e-72	-2.50041	-1.29703	7.03083e-16	4.81246	-1.43022	6.16975e-18	1.72664	-1.43696
56179190	chr3:56179190:C:T	1.08505e-72	-2.51131	-1.29995	6.52165e-16	4.73878	-1.43171	5.83227e-18	1.67173	-1.43831
56179620	chr3:56179620:G:A	1.1526e-72	-2.46435	-1.28652	8.77612e-16	5.02947	-1.4255	7.34675e-18	1.897	-1.43272
56179680	chr3:56179680:GC:G	2.69327e-72	-2.54505	-0.357079	1.10754e-18	-2.57701	-0.494088	1.90553e-19	-2.68337	-0.504437
56179704	chr3:56179704:A:G	8.05122e-73	-2.67571	-1.43393	5.24073e-19	-2.55419	-1.26517	1.02762e-19	-2.49152	-1.31381
56179902	chr3:56179902:G:C	8.6594e-72	-0.55421	-1.18003	4.43198e-18	-0.264709	-1.41968	3.10274e-18	0.99605	-1.39375
56180052	chr3:56180052:G:T	9.45007e-72	-0.202868	-1.444	6.95028e-18	0.229695	-1.46415	5.33358e-18	1.60995	-1.46592
56180251	chr3:56180251:C:A	4.59128e-71	0.378854	-0.444997	5.36203e-14	9.17065	-1.4542	4.66607e-15	8.35614	-1.43805
56180420	chr3:56180420:G:A	1.07742e-72	-2.42751	-1.39081	8.87175e-16	5.07348	-1.45868	7.17791e-18	1.89109	-1.45007
56181417	chr3:56181417:T:G	2.67684e-72	-2.55068	-0.357566	1.11309e-18	-2.57152	-0.49458	1.90348e-19	-2.68397	-0.504918
56181446	chr3:56181446:T:C	2.3496e-71	0.728717	-1.46477	1.71497e-14	7.70199	-1.12549	3.00092e-15	7.64407	-1.16738
56181573	chr3:56181573:A:G	8.55912e-73	-2.60893	-1.43955	2.30954e-17	1.37813	-1.41173	6.055e-19	-0.605257	-1.42643
56182210	chr3:56182210:GA:G	1.14248e-71	-1.07932e-09	-1.4571	5.7397e-18	-1.07932e-09	-1.42583	1.20228e-18	-1.07932e-09	-1.34576
56182212	chr3:56182212:A:G	1.14248e-71	-1.07932e-09	-1.4571	5.7397e-18	-1.07932e-09	-1.42583	1.20228e-18	-1.07932e-09	-1.34576
56182498	chr3:56182498:C:T	1.13725e-71	-1.07932e-09	-1.46169	5.61438e-18	-1.07932e-09	-1.4479	1.07522e-18	-1.07932e-09	-1.45746
56183143	chr3:56183143:T:C	5.03269e-71	0.9118	-0.886148	6.64298e-14	9.38323	-1.45257	5.10551e-15	8.45297	-1.44488
56183426	chr3:56183426:C:A	8.52886e-73	-2.60575	-1.44627	3.77269e-17	1.89232	-1.43518	5.59674e-19	-0.654722	-1.45566
56183726	chr3:56183726:T:A	1.35816e-71	-1.07932e-09	-1.28417	5.55663e-18	-1.07932e-09	-1.45824	1.0723e-18	-1.07932e-09	-1.46018
56183767	chr3:56183767:G:A	7.90434e-73	-2.68384	-1.44422	4.96281e-19	-2.56181	-1.31204	9.81171e-20	-2.49953	-1.35205
56184356	chr3:56184356:C:G	9.85297e-73	-2.50854	-1.39915	1.08841e-15	5.27889	-1.45965	7.46777e-18	1.94637	-1.46576
56184428	chr3:56184428:T:C	1.31922e-71	-1.07932e-09	-1.31326	6.00405e-18	-1.07932e-09	-1.3808	1.17872e-18	-1.07932e-09	-1.36556
56184488	chr3:56184488:C:T	1.46047e-69	4.84644	-1.45281	4.61852e-17	1.7593	-1.09988	1.44675e-17	2.29391	-1.15199
56184547	chr3:56184547:C:T	3.41929e-72	-2.66345	-4.45018e-10	2.03736e-18	-2.46158	-4.45018e-10	3.19297e-19	-2.67162	-4.45018e-10
56184636	chr3:56184636:C:T	1.27562e-71	-1.34687	-4.45018e-10	3.69914e-18	-1.86514	-4.45018e-10	6.79495e-19	-1.91639	-4.45018e-10
56184659	chr3:56184659:G:A	1.13611e-71	-1.07932e-09	-1.46269	5.81816e-18	-1.07932e-09	-1.41225	1.12576e-18	-1.07932e-09	-1.41153
56184697	chr3:56184697:C:G	9.4739e-73	-2.49567	-1.45126	7.64762e-16	4.83765	-1.37132	5.211e-18	1.51597	-1.39518
56184861	chr3:56184861:T:C	9.8589e-73	-2.49101	-1.41609	1.17596e-15	5.34912	-1.45252	7.81928e-18	1.98994	-1.46333
56185182	chr3:56185182:T:C	1.49411e-72	-2.63056	-0.86079	4.68625e-17	2.08254	-1.40856	6.94271e-19	-0.515178	-1.3797
56185836	chr3:56185836:A:T	7.8642e-73	-2.6806	-1.45255	4.74915e-19	-2.58183	-1.33603	9.38021e-20	-2.52394	-1.37261
56185904	chr3:56185904:T:C	1.24131e-72	-2.68169	-0.995027	4.4895e-19	-2.66421	-1.30987	8.67023e-20	-2.66575	-1.30951
56186345	chr3:56186345:T:C	1.02798e-72	-2.4434	-1.42189	1.78827e-15	5.76526	-1.44949	1.25262e-17	2.45962	-1.46179
56186378	chr3:56186378:T:TA	1.03331e-72	-2.43633	-1.42379	1.8392e-15	5.79226	-1.44841	1.28446e-17	2.48423	-1.46129
56186686	chr3:56186686:C:T	3.02441e-72	-2.59579	-0.190377	1.3585e-18	-2.52494	-0.341911	2.21854e-19	-2.68337	-0.352348
56186965	chr3:56186965:T:C	9.98734e-73	-2.47429	-1.41986	1.56853e-15	5.63541	-1.45075	1.13456e-17	2.36134	-1.46249
56187034	chr3:56187034:G:C	1.04314e-72	-2.43638	-1.41426	1.88212e-15	5.82062	-1.4537	1.30158e-17	2.5	-1.46382
56187189	chr3:56187189:T:C	1.05612e-72	-2.42875	-1.40954	1.9789e-15	5.87309	-1.45603	1.34815e-17	2.53611	-1.46477
56187305	chr3:56187305:T:G	1.14878e-71	-1.07932e-09	-1.4516	5.53921e-18	-1.07932e-09	-1.46138	1.06741e-18	-1.07932e-09	-1.46475
56187579	chr3:56187579:T:G	1.03355e-72	-2.43763	-1.42225	1.8765e-15	5.8134	-1.44947	1.30087e-17	2.49749	-1.46186
56188610	chr3:56188610:G:C	1.31515e-71	-1.07932e-09	-1.31635	6.87798e-18	-1.07932e-09	-1.24491	1.5863e-18	-1.07932e-09	-1.06858
56189067	chr3:56189067:CAG:C	9.20478e-73	-2.53246	-1.44329	6.20016e-16	4.60932	-1.35281	4.39913e-18	1.33076	-1.37934
56189087	chr3:56189087:T:C	9.85039e-73	-2.54264	-1.36532	6.89866e-16	4.56581	-1.20254	4.96836e-18	1.31864	-1.24554
56189356	chr3:56189356:G:A	1.48086e-72	-2.64257	-0.857695	4.71079e-17	2.12022	-1.44102	6.95395e-19	-0.478711	-1.41455
56189639	chr3:56189639:C:T	1.31922e-71	-1.07932e-09	-1.31326	6.00405e-18	-1.07932e-09	-1.3808	1.17872e-18	-1.07932e-09	-1.36556
56189689	chr3:56189689:T:C	1.52972e-72	-2.67121	-0.796588	4.57578e-19	-2.63595	-1.3191	8.6394e-20	-2.68258	-1.29624
56190059	chr3:56190059:G:A	9.05605e-73	-2.54142	-1.45062	5.74113e-16	4.55001	-1.37042	4.15143e-18	1.28814	-1.39467
56190343	chr3:56190343:T:C	1.13654e-71	-1.07932e-09	-1.46231	5.52707e-18	-1.07932e-09	-1.46358	1.06817e-18	-1.07932e-09	-1.46404
56191301	chr3:56191301:C:G	7.49853e-70	3.83452	-1.10753	1.7825e-17	0.945019	-1.23765	4.94259e-18	1.30444	-1.23654
56191875	chr3:56191875:C:G	9.51233e-73	-2.55541	-1.38747	5.94912e-16	4.45502	-1.23985	4.4442e-18	1.24124	-1.27962
56192013	chr3:56192013:G:A	5.59931e-70	3.03262	-0.597691	4.04648e-17	1.50735	-0.980151	6.88115e-18	1.35692	-0.958122
56192138	chr3:56192138:AC:A	3.05057e-72	-2.5711	-0.206461	1.30183e-18	-2.55012	-0.359345	2.17955e-19	-2.68471	-0.368744
56192218	chr3:56192218:C:T	1.2011e-71	-1.07932e-09	-1.40706	6.22841e-18	-1.07932e-09	-1.34412	1.36236e-18	-1.07932e-09	-1.22077
56192565	chr3:56192565:TAA:T	2.74235e-72	-2.55655	-0.327519	1.15966e-18	-2.56651	-0.458605	1.97302e-19	-2.68442	-0.468591
56192763	chr3:56192763:GC:G	1.13367e-71	-1.07932e-09	-1.46484	5.6444e-18	-1.07932e-09	-1.44257	1.08245e-18	-1.07932e-09	-1.45076
56192774	chr3:56192774:A:G	1.167e-71	-1.07932e-09	-1.43586	5.5146e-18	-1.07932e-09	-1.46584	1.06625e-18	-1.07932e-09	-1.46584
56192779	chr3:56192779:G:T	3.83606e-72	-2.54844	-4.45018e-10	2.84213e-18	-2.12868	-4.45018e-10	6.3599e-18	0.320026	-4.45018e-10
56193097	chr3:56193097:G:A	1.11481e-72	-2.45619	-1.32801	1.41366e-15	5.22428	-1.14357	9.79e-18	1.93779	-1.18642
56193252	chr3:56193252:G:A	1.55061e-70	1.15093	-4.45018e-10	1.98311e-17	-0.185983	-4.45018e-10	4.46316e-18	-0.034128	-4.45018e-10
56193390	chr3:56193390:C:T	2.31602e-72	-1.64499	-1.40804	4.25289e-19	-2.62593	-1.4023	7.92991e-20	-2.67712	-1.38739
56193469	chr3:56193469:C:T	4.38797e-72	-2.41402	-4.45018e-10	1.63138e-18	-2.68381	-4.45018e-10	3.17538e-19	-2.67714	-4.45018e-10
56193489	chr3:56193489:C:A	8.88848e-73	-2.68007	-1.33065	3.95017e-19	-2.63887	-1.46319	7.84275e-20	-2.60998	-1.46559
56193894	chr3:56193894:C:T	9.5009e-73	-2.58414	-1.35994	5.72749e-16	4.64199	-1.46478	3.02561e-18	1.03622	-1.45909
56193911	chr3:56193911:C:T	4.51504e-72	-2.38547	-4.45018e-10	2.32551e-18	-2.3293	-4.45018e-10	4.30943e-18	-0.069181	-4.45018e-10
56194175	chr3:56194175:A:C	1.39728e-71	-1.07932e-09	-1.25577	7.79734e-18	-1.07932e-09	-1.11945	1.54335e-18	-1.07932e-09	-1.09603
56194330	chr3:56194330:G:A	1.02646e-72	-2.53443	-1.33234	7.60096e-16	4.61011	-1.1499	5.33077e-18	1.33643	-1.19292
56194343	chr3:56194343:G:A	1.13295e-71	-1.07932e-09	-1.46548	5.66393e-18	-1.07932e-09	-1.43912	1.08569e-18	-1.07932e-09	-1.44777
56194364	chr3:56194364:G:A	8.38631e-72	-0.331081	-1.4352	5.10181e-18	-0.0968374	-1.4468	3.79249e-18	1.26111	-1.45808
56194470	chr3:56194470:G:A	9.7511e-73	-2.60107	-1.31702	4.96702e-16	4.49191	-1.45716	2.76498e-18	0.93302	-1.44597
56194574	chr3:56194574:G:A	1.76839e-71	-1.07932e-09	-1.02023	7.8742e-18	-1.07932e-09	-1.10964	1.56362e-18	-1.07932e-09	-1.08298
56194651	chr3:56194651:G:A	1.66647e-71	-1.07932e-09	-1.0796	9.87239e-18	-1.07932e-09	-0.883494	1.74051e-18	-1.07932e-09	-0.975808
56195277	chr3:56195277:G:A	1.12234e-72	-2.56913	-1.20833	7.39384e-16	4.38918	-0.956596	5.409e-18	1.17218	-1.0141
56196275	chr3:56196275:A:G	2.0356e-72	-2.56751	-0.614587	8.7192e-19	-2.55361	-0.756686	1.47587e-19	-2.68474	-0.758581
56197490	chr3:56197490:C:T	4.32354e-71	0.723784	-0.85001	4.78876e-14	9.05235	-1.44898	3.7446e-15	8.13765	-1.43957
56197570	chr3:56197570:G:A	9.21795e-72	-0.205878	-1.46586	6.60047e-18	0.107188	-1.39328	5.08897e-18	1.51569	-1.41861
56198206	chr3:56198206:A:G	1.11639e-72	-2.3187	-1.46409	1.34849e-15	5.4752	-1.44169	8.74195e-18	2.08279	-1.44464
56198232	chr3:56198232:C:T	9.55619e-73	-2.68366	-1.25462	3.90982e-19	-2.64836	-1.46397	7.79343e-20	-2.62157	-1.4603
56198710	chr3:56198710:T:C	4.77858e-72	-2.32874	-4.45018e-10	1.64228e-18	-2.67715	-4.45018e-10	2.77825e-18	-0.508167	-4.45018e-10
56198827	chr3:56198827:T:C	2.35945e-72	-2.58857	-0.445891	1.04238e-18	-2.52897	-0.602762	1.72045e-19	-2.6836	-0.606384
56199152	chr3:56199152:A:T	5.07501e-71	0.976111	-0.942083	8.49107e-14	9.63246	-1.45634	7.32922e-15	8.81906	-1.44942
56199574	chr3:56199574:C:T	1.32164e-71	-1.07932e-09	-1.31143	5.98011e-18	-1.07932e-09	-1.3848	1.08913e-18	-1.07932e-09	-1.44461
56199711	chr3:56199711:G:A	2.41803e-72	-2.58673	-0.423208	1.09738e-18	-2.53394	-0.546377	1.80731e-19	-2.68405	-0.556686
56200185	chr3:56200185:G:T	1.23841e-71	-1.07932e-09	-1.37647	6.60683e-18	-1.07932e-09	-1.28513	1.30174e-18	-1.07932e-09	-1.26628
56200739	chr3:56200739:T:G	7.92145e-73	-2.68243	-1.44347	4.90293e-19	-2.57678	-1.30921	9.66601e-20	-2.51616	-1.35038
56200755	chr3:56200755:C:T	1.01046e-71	-0.221355	-1.35854	4.83005e-18	-0.176873	-1.42151	3.22554e-18	1.07394	-1.43283
56200976	chr3:56200976:C:A	1.26599e-71	-1.07932e-09	-1.35445	5.85295e-18	-1.07932e-09	-1.40629	1.13978e-18	-1.07932e-09	-1.39915
56201195	chr3:56201195:C:G	1.92675e-71	-1.07932e-09	-0.934467	8.48943e-18	-1.07932e-09	-1.03441	1.6912e-18	-1.07932e-09	-1.00455
56201245	chr3:56201245:C:T	1.14162e-71	-1.07932e-09	-1.45785	5.5612e-18	-1.07932e-09	-1.45742	1.07086e-18	-1.07932e-09	-1.46152
56201329	chr3:56201329:G:C	1.26599e-71	-1.07932e-09	-1.35445	5.85295e-18	-1.07932e-09	-1.40629	1.13978e-18	-1.07932e-09	-1.39915
56201339	chr3:56201339:C:T	1.731e-71	-1.07932e-09	-1.0416	1.03577e-17	-1.07932e-09	-0.835507	1.82028e-18	-1.07932e-09	-0.930996
56201378	chr3:56201378:C:T	7.96006e-73	-2.68266	-1.43838	4.97674e-19	-2.58076	-1.29029	9.771e-20	-2.52224	-1.3335
56201575	chr3:56201575:C:A	9.82837e-72	-0.157912	-1.4497	6.39739e-18	0.128845	-1.44619	5.05197e-18	1.54805	-1.45825
56201742	chr3:56201742:G:A	2.44529e-71	0.765323	-1.46146	7.0108e-14	9.44294	-1.45838	7.00196e-15	8.7842	-1.46024
56201977	chr3:56201977:G:C	1.23188e-71	-1.07932e-09	-1.38176	5.74312e-18	-1.07932e-09	-1.42523	1.11646e-18	-1.07932e-09	-1.41982
56202190	chr3:56202190:T:C	7.93789e-72	-0.432128	-1.38911	1.41801e-17	0.763114	-1.28451	7.43238e-18	1.79119	-1.31533
56202529	chr3:56202529:T:C	1.98838e-72	-2.56041	-0.645149	8.44102e-19	-2.55906	-0.783656	1.43648e-19	-2.68469	-0.785687
56202764	chr3:56202764:G:A	1.51859e-72	-2.60592	-0.869188	6.59999e-19	-2.44655	-1.1422	1.05276e-19	-2.6659	-1.11526
56202766	chr3:56202766:G:C	1.16853e-71	-1.07932e-09	-1.43456	5.51408e-18	-1.07932e-09	-1.46593	1.06634e-18	-1.07932e-09	-1.46575
56203018	chr3:56203018:T:A	1.77205e-71	-1.07932e-09	-1.01816	8.65521e-18	-1.07932e-09	-1.01507	1.59133e-18	-1.07932e-09	-1.06542
56203258	chr3:56203258:G:A	1.50521e-72	-2.59929	-0.884671	6.44837e-19	-2.45841	-1.15358	1.03707e-19	-2.66907	-1.1271
56203389	chr3:56203389:G:A	1.00136e-71	-0.135256	-1.45368	6.59256e-18	0.154086	-1.44138	5.23492e-18	1.58047	-1.4551
56203588	chr3:56203588:T:C	7.76765e-73	-2.67951	-1.46599	4.3622e-19	-2.59491	-1.40793	8.69798e-20	-2.54027	-1.4318
56203614	chr3:56203614:A:G	1.13226e-71	-1.07932e-09	-1.46608	5.5906e-18	-1.07932e-09	-1.45215	1.0771e-18	-1.07932e-09	-1.45572
56203875	chr3:56203875:A:T	7.77046e-73	-2.68169	-1.46345	4.55705e-19	-2.58434	-1.3748	9.04859e-20	-2.52697	-1.40558
56204178	chr3:56204178:G:C	1.01665e-71	-0.117248	-1.45654	6.76602e-18	0.175239	-1.43656	5.38829e-18	1.60605	-1.45181
56204378	chr3:56204378:G:T	1.95208e-72	-2.57477	-0.649215	8.5198e-19	-2.54504	-0.788384	1.43014e-19	-2.68456	-0.790236
56204439	chr3:56204439:T:C	1.38527e-71	-1.07932e-09	-1.26441	6.41392e-18	-1.07932e-09	-1.31477	1.26186e-18	-1.07932e-09	-1.2974
56204545	chr3:56204545:C:T	1.16089e-71	-1.07932e-09	-1.44111	5.60711e-18	-1.07932e-09	-1.4492	1.07003e-18	-1.07932e-09	-1.4623
56205075	chr3:56205075:T:C	1.03809e-71	-0.101438	-1.45148	6.81325e-18	0.189951	-1.44432	5.45948e-18	1.62447	-1.45711
56205348	chr3:56205348:C:A	5.34708e-72	-2.21634	-4.45018e-10	5.25984e-17	0.789449	-4.45018e-10	1.49738e-17	1.17632	-4.45018e-10
56205433	chr3:56205433:A:G	1.13461e-71	-1.07932e-09	-1.46401	5.82379e-18	-1.07932e-09	-1.41128	1.11178e-18	-1.07932e-09	-1.42403
56205477	chr3:56205477:G:A	3.66242e-72	-2.59476	-4.45018e-10	1.83567e-18	-2.56583	-4.45018e-10	3.15329e-19	-2.68413	-4.45018e-10
56205545	chr3:56205545:C:T	9.40832e-72	-0.206488	-1.4448	6.08908e-18	0.0840148	-1.45075	4.73893e-18	1.48679	-1.46097
56206089	chr3:56206089:T:C	3.42674e-71	0.628297	-0.986989	3.82623e-14	8.84064	-1.46165	2.98618e-15	7.92838	-1.45661
56206396	chr3:56206396:A:G	3.67197e-71	0.672834	-0.962406	4.18316e-14	8.92713	-1.45896	3.26396e-15	8.01352	-1.45281
56206798	chr3:56206798:G:A	4.80021e-71	0.926397	-0.948038	7.78157e-14	9.54601	-1.45714	6.68545e-15	8.72818	-1.45047
56207246	chr3:56207246:C:A	8.7316e-72	-0.261079	-1.46486	5.9442e-18	0.0207138	-1.41153	4.51297e-18	1.41063	-1.43366
56207260	chr3:56207260:C:T	8.27646e-73	-2.61597	-1.46608	3.41677e-17	1.54533	-1.18729	7.47818e-19	-0.576697	-1.24388
56207363	chr3:56207363:A:G	2.77214e-72	-2.54506	-0.328201	1.14196e-18	-2.5749	-0.46559	1.95767e-19	-2.68379	-0.477025
56207433	chr3:56207433:T:C	8.35636e-72	-0.430187	-1.33968	1.5178e-17	0.761277	-1.21467	7.89805e-18	1.78893	-1.2523
56207884	chr3:56207884:A:G	8.10572e-72	-0.445972	-1.35434	1.46788e-17	0.748537	-1.23537	7.63569e-18	1.77399	-1.27115
56207973	chr3:56207973:T:C	1.75753e-71	-1.02639	-4.45018e-10	1.68233e-18	-2.65305	-4.45018e-10	3.4042e-19	-2.60756	-4.45018e-10
56208148	chr3:56208148:T:C	3.28099e-71	0.509306	-0.911463	3.24249e-14	8.67054	-1.45709	2.5567e-15	7.76528	-1.44879
56208321	chr3:56208321:G:A	8.18458e-72	-0.331601	-1.45903	5.42942e-18	-0.0490109	-1.43239	4.08234e-18	1.32577	-1.44909
56208696	chr3:56208696:A:G	1.70898e-72	-2.59203	-0.764957	6.04693e-19	-2.41293	-1.26334	1.31694e-19	-2.34469	-1.21257
56208773	chr3:56208773:A:G	1.77154e-72	-2.56343	-0.757607	6.36232e-19	-2.3662	-1.25923	1.39371e-19	-2.29259	-1.20801
56209059	chr3:56209059:G:T	9.2051e-72	-0.207072	-1.46606	6.40803e-18	0.0785833	-1.39427	4.9235e-18	1.48005	-1.41602
56209144	chr3:56209144:A:T	3.37517e-72	-2.3818	-0.294635	9.28258e-15	5.69855	0.264113	5.13455e-17	2.1855	0.223092
56209833	chr3:56209833:T:C	1.13654e-71	-1.07932e-09	-1.46232	5.68491e-18	-1.07932e-09	-1.43542	1.0932e-18	-1.07932e-09	-1.44088
56210263	chr3:56210263:GA:G	3.36899e-72	-2.67827	-4.45018e-10	4.15237e-18	-1.74956	-4.45018e-10	1.07241e-18	-1.46008	-4.45018e-10
56210319	chr3:56210319:CAG:C	2.11654e-71	-1.07932e-09	-0.840519	8.89771e-18	-1.07932e-09	-0.987442	1.73998e-18	-1.07932e-09	-0.976111
56210673	chr3:56210673:T:C	7.92e-73	-2.66043	-1.46565	4.21163e-19	-2.62158	-1.41639	1.08592e-19	-2.34572	-1.40442
56210756	chr3:56210756:C:T	9.76061e-73	-2.5413	-1.37581	6.83324e-16	4.57502	-1.22129	4.87064e-18	1.31525	-1.26201
56210999	chr3:56210999:T:C	1.02779e-72	-2.62114	-1.24434	6.60271e-19	-2.189	-1.39934	1.51732e-19	-2.06328	-1.35234
56211067	chr3:56211067:T:C	1.50802e-72	-2.61287	-0.869222	6.67701e-19	-2.43215	-1.145	1.0541e-19	-2.66171	-1.11817
56211202	chr3:56211202:A:G	2.98153e-72	-2.55277	-0.247679	1.2379e-18	-2.56849	-0.391328	2.10791e-19	-2.68429	-0.402584
56211386	chr3:56211386:T:C	9.33845e-70	4.37794	-1.43152	3.98316e-17	1.53056	-1.01914	1.23517e-17	2.06233	-1.07852
56211527	chr3:56211527:T:C	4.2284e-72	-2.45106	-4.45018e-10	1.63977e-18	-2.67868	-4.45018e-10	3.21092e-19	-2.66601	-4.45018e-10
56211817	chr3:56211817:A:T	1.18966e-71	-0.103789	-1.31285	2.35362e-17	1.1577	-1.1724	1.30945e-17	2.25496	-1.21276
56212274	chr3:56212274:C:T	2.20257e-72	-2.59366	-0.5096	9.89236e-19	-2.52146	-0.662598	1.62413e-19	-2.68287	-0.664728
56212471	chr3:56212471:C:T	3.65488e-72	-2.59682	-4.45018e-10	1.69248e-18	-2.64704	-4.45018e-10	3.15136e-19	-2.68474	-4.45018e-10
56212656	chr3:56212656:G:A	1.73178e-71	-1.07932e-09	-1.04115	9.85988e-18	-1.07932e-09	-0.884762	1.82637e-18	-1.07932e-09	-0.927654
56212941	chr3:56212941:C:T	8.68133e-72	-0.26908	-1.46263	5.84897e-18	0.0147414	-1.42171	4.44196e-18	1.40259	-1.44148
56213235	chr3:56213235:G:A	2.87975e-72	-1.49673	-1.33845	4.60021e-19	-2.57817	-1.37155	8.14847e-20	-2.68474	-1.35258
56213248	chr3:56213248:G:C	1.34287e-71	-1.07932e-09	-1.29549	7.21625e-18	-1.07932e-09	-1.1969	1.64688e-18	-1.07932e-09	-1.0311
56213372	chr3:56213372:T:C	8.27968e-72	-0.420027	-1.35905	1.50596e-17	0.778658	-1.23988	7.89506e-18	1.81194	-1.27569
56213438	chr3:56213438:C:T	8.66401e-72	-0.281252	-1.45246	5.64314e-18	-0.000526358	-1.44227	4.30695e-18	1.3862	-1.45595
56213823	chr3:56213823:G:A	2.3865e-72	-2.6017	-0.421352	1.08054e-18	-2.50738	-0.588389	1.75076e-19	-2.68112	-0.591394
56213838	chr3:56213838:C:T	8.57941e-72	-0.281734	-1.46179	5.75339e-18	0.000475795	-1.42392	4.37821e-18	1.38972	-1.44307
56213891	chr3:56213891:C:T	8.94605e-72	-0.245049	-1.45662	5.91682e-18	0.0403454	-1.43578	4.54898e-18	1.43652	-1.45161
56214006	chr3:56214006:G:A	9.91202e-72	-0.174565	-1.42457	6.03499e-18	0.0778706	-1.45353	4.70573e-18	1.48093	-1.46214
56214105	chr3:56214105:C:T	9.33439e-72	-0.268854	-1.39033	5.42643e-18	-0.0170419	-1.46491	4.1724e-18	1.36401	-1.46551
56214320	chr3:56214320:T:C	6.06027e-71	-1.07932e-09	0.211454	5.65478e-17	-1.07932e-09	0.86185	1.0199e-17	-1.07932e-09	0.7923
56214336	chr3:56214336:C:T	7.0968e-71	-1.07932e-09	0.369343	6.78844e-17	-1.07932e-09	1.04457	1.23365e-17	-1.07932e-09	0.982575
56214378	chr3:56214378:G:T	3.77177e-71	-1.07932e-09	-0.262756	3.27091e-17	-1.07932e-09	0.314416	6.0153e-18	-1.07932e-09	0.26432
56214389	chr3:56214389:A:T	4.09688e-71	-1.07932e-09	-0.180074	3.52505e-17	-1.07932e-09	0.389243	6.49668e-18	-1.07932e-09	0.341305
56214453	chr3:56214453:A:C	1.33719e-71	-1.07932e-09	-1.29973	7.36509e-18	-1.07932e-09	-1.17648	1.3941e-18	-1.07932e-09	-1.19774
56214633	chr3:56214633:T:A	9.70328e-73	-2.64846	-1.27455	5.98695e-19	-2.2714	-1.41484	1.35335e-19	-2.1572	-1.37279
56214724	chr3:56214724:T:C	6.91782e-72	-0.620928	-1.33786	1.17816e-17	0.504325	-1.21102	5.57719e-18	1.43774	-1.24904
56214798	chr3:56214798:GC:G	9.17449e-72	-0.215962	-1.4605	6.13027e-18	0.0675474	-1.42755	4.73346e-18	1.47041	-1.44574
56214810	chr3:56214810:C:T	2.24869e-72	-2.60678	-0.475764	1.03967e-18	-2.50291	-0.631423	1.67963e-19	-2.68033	-0.633671
56215017	chr3:56215017:G:A	1.00714e-71	-0.244184	-1.33901	5.48512e-18	-0.00585651	-1.46534	4.24977e-18	1.3765	-1.45963
56215163	chr3:56215163:T:G	9.73148e-73	-2.64908	-1.27102	6.00167e-19	-2.27079	-1.413	1.35893e-19	-2.15554	-1.37033
56215227	chr3:56215227:C:T	2.51076e-71	0.383047	-1.05276	2.42273e-14	8.38765	-1.46565	1.88428e-15	7.47488	-1.46356
56215319	chr3:56215319:C:CA	1.14816e-71	-1.07932e-09	-1.45214	5.54135e-18	-1.07932e-09	-1.461	1.06774e-18	-1.07932e-09	-1.46444
56215370	chr3:56215370:C:A	8.2261e-73	-2.62362	-1.46454	3.10156e-17	1.48983	-1.22857	6.9812e-19	-0.608068	-1.28128
56215502	chr3:56215502:A:G	3.92819e-71	-1.07932e-09	-0.222122	2.72376e-17	-1.07932e-09	0.131362	5.84858e-18	-1.07932e-09	0.236212
56215539	chr3:56215539:T:C	1.6296e-72	-2.60694	-0.797612	6.96915e-19	-2.44305	-1.09128	1.11124e-19	-2.66441	-1.06269
56215553	chr3:56215553:G:A	1.67553e-72	-2.61765	-0.759112	5.77665e-19	-2.45866	-1.26334	1.24449e-19	-2.3972	-1.21664
56215748	chr3:56215748:G:C	8.725e-72	-0.273378	-1.45332	5.66056e-18	0.001707	-1.44142	4.33764e-18	1.39271	-1.45537
56215750	chr3:56215750:A:T	1.58425e-72	-2.60938	-0.823394	6.84822e-19	-2.44037	-1.11146	1.08914e-19	-2.66364	-1.08355
56215838	chr3:56215838:C:T	4.96346e-72	-2.55116	0.26038	2.14803e-18	-2.57861	0.169925	3.82353e-19	-2.68319	0.191794
56215851	chr3:56215851:G:A	1.56178e-71	-1.07932e-09	-1.14448	8.79433e-18	-1.07932e-09	-0.999129	1.64471e-18	-1.07932e-09	-1.03242
56216002	chr3:56216002:A:G	1.13242e-71	-1.07932e-09	-1.46594	5.51706e-18	-1.07932e-09	-1.46539	1.06599e-18	-1.07932e-09	-1.46608
56216034	chr3:56216034:A:G	8.1759e-73	-2.62828	-1.466	3.06487e-17	1.44694	-1.19759	6.91746e-19	-0.645724	-1.2528
56216430	chr3:56216430:G:A	8.57243e-73	-2.68183	-1.36509	3.95983e-19	-2.64404	-1.45559	7.82166e-20	-2.61653	-1.46173
56216528	chr3:56216528:A:G	8.13549e-73	-2.63334	-1.46589	3.02898e-17	1.41155	-1.17398	6.88826e-19	-0.670707	-1.23205
56216609	chr3:56216609:T:C	2.89114e-72	-2.53776	-0.293472	1.12856e-18	-2.58088	-0.471415	1.96373e-19	-2.68337	-0.474357
56216800	chr3:56216800:G:A	8.26925e-73	-2.61704	-1.46588	3.72195e-17	1.64684	-1.20325	8.57451e-19	-0.425554	-1.25822
56216872	chr3:56216872:C:T	1.7552e-72	-2.59104	-0.739262	7.08381e-19	-2.46961	-1.0484	1.15311e-19	-2.67174	-1.01836
56217143	chr3:56217143:A:G	1.15551e-72	-2.58563	-1.16271	8.12832e-17	2.68395	-1.45925	1.05491e-18	-0.0106299	-1.4659
56217388	chr3:56217388:C:T	2.97058e-72	-2.57282	-0.231306	1.23959e-18	-2.54562	-0.412833	2.07496e-19	-2.68456	-0.41807
56217414	chr3:56217414:A:G	1.71377e-72	-2.60628	-0.747912	7.21684e-19	-2.44428	-1.05513	1.15315e-19	-2.66476	-1.02531
56217474	chr3:56217474:C:T	1.70224e-71	-1.07932e-09	-1.05835	7.25693e-18	-1.07932e-09	-1.19128	1.4207e-18	-1.07932e-09	-1.17884
56217478	chr3:56217478:A:G	1.40716e-71	-1.07932e-09	-1.24873	7.2066e-18	-1.07932e-09	-1.19824	1.75224e-18	-1.07932e-09	-0.969092
56218697	chr3:56218697:T:C	3.38818e-72	-2.67259	-4.45018e-10	1.89785e-18	-2.53252	-4.45018e-10	3.31249e-19	-2.63487	-4.45018e-10
56218742	chr3:56218742:A:G	3.34953e-72	-2.68407	-4.45018e-10	2.83253e-18	-2.13206	-4.45018e-10	6.29533e-19	-1.99276	-4.45018e-10
56218785	chr3:56218785:T:C	8.45352e-72	-0.301392	-1.45691	5.54921e-18	-0.0240518	-1.43553	4.229e-18	1.36335	-1.45137
56219178	chr3:56219178:C:T	9.04003e-72	-0.236592	-1.45463	5.90809e-18	0.0421897	-1.4391	4.54719e-18	1.43836	-1.45383
56219527	chr3:56219527:G:A	7.02454e-72	-0.55056	-1.39292	1.20215e-17	0.522666	-1.20921	5.9159e-18	1.5079	-1.26024
56219649	chr3:56219649:T:C	1.1329e-71	-0.0772753	-1.38825	9.47438e-18	0.290191	-1.21484	7.75223e-18	1.78369	-1.26569
56220105	chr3:56220105:A:G	2.29388e-72	-2.59263	-0.470007	1.07935e-18	-2.52676	-0.570118	1.76052e-19	-2.68344	-0.583521
56220533	chr3:56220533:G:A	9.38754e-72	-0.196649	-1.45685	6.20126e-18	0.0874836	-1.43597	4.81428e-18	1.49333	-1.45173
56220642	chr3:56220642:A:G	3.36289e-72	-2.68009	-4.45018e-10	1.64353e-18	-2.67639	-4.45018e-10	3.27211e-19	-2.64714	-4.45018e-10
56221159	chr3:56221159:G:T	4.22235e-71	0.726044	-0.875952	5.68955e-14	9.22916	-1.45343	5.00688e-15	8.4344	-1.44581
56221160	chr3:56221160:A:T	3.82328e-71	0.577555	-0.826748	4.35091e-14	8.95295	-1.44547	3.86992e-15	8.16692	-1.43591
56221161	chr3:56221161:A:C	4.18725e-71	0.661295	-0.819552	5.0985e-14	9.11028	-1.44423	4.52042e-15	8.32098	-1.4346
56221775	chr3:56221775:G:A	1.82456e-72	-2.61404	-0.67751	7.75329e-19	-2.42545	-1.00225	1.22421e-19	-2.65968	-0.970594
56221892	chr3:56221892:G:A	2.78218e-69	4.03811	-4.45018e-10	1.75671e-16	1.99538	-4.45018e-10	5.3349e-17	2.44687	-4.45018e-10
56222472	chr3:56222472:T:C	1.83964e-71	-1.07932e-09	-0.980731	8.19497e-18	-1.07932e-09	-1.06972	1.63144e-18	-1.07932e-09	-1.04052
56222794	chr3:56222794:T:C	2.05224e-71	-0.871368	-4.45018e-10	2.00006e-17	-0.177475	-4.45018e-10	9.45839e-18	0.716916	-4.45018e-10
56222991	chr3:56222991:G:A	1.67611e-71	-1.07932e-09	-1.07383	6.329e-18	-1.07932e-09	-1.32809	1.26359e-18	-1.07932e-09	-1.29603
56223404	chr3:56223404:T:C	3.62391e-72	-2.60533	-4.45018e-10	2.76284e-18	-2.15698	-4.45018e-10	3.89719e-19	-2.47231	-4.45018e-10
56223419	chr3:56223419:A:G	1.13236e-71	-1.07932e-09	-1.466	5.66502e-18	-1.07932e-09	-1.43893	1.08341e-18	-1.07932e-09	-1.44987
56224033	chr3:56224033:T:G	8.26354e-73	-2.61915	-1.46447	3.18936e-17	1.51617	-1.227	6.98296e-19	-0.606768	-1.28233
56224442	chr3:56224442:CATGGTGATGGAA:C	1.52782e-71	-1.16646	-4.45018e-10	1.72241e-18	-2.62951	-4.45018e-10	3.52401e-19	-2.57297	-4.45018e-10
56224537	chr3:56224537:T:C	3.08656e-72	-2.38472	-0.381111	8.23729e-15	5.68891	0.154281	4.56513e-17	2.18533	0.105718
56224660	chr3:56224660:C:T	3.66588e-71	0.752243	-1.04348	4.93676e-14	9.09969	-1.46588	3.81977e-15	8.18213	-1.46417
56224771	chr3:56224771:C:T	2.22752e-72	-2.62233	-0.469672	6.82555e-19	-2.46494	-1.09021	1.50105e-19	-2.40163	-1.02478
56225144	chr3:56225144:T:G	3.39829e-71	1.05619	-1.42322	1.56789e-14	7.84514	-1.35831	2.80307e-15	7.78398	-1.3755
56225155	chr3:56225155:C:T	7.97102e-73	-2.65644	-1.46322	4.38546e-19	-2.59956	-1.39796	1.17335e-19	-2.2888	-1.38391
56225390	chr3:56225390:T:C	1.20552e-71	-1.07932e-09	-1.40339	5.62896e-18	-1.07932e-09	-1.44531	1.06632e-18	-1.07932e-09	-1.46577
56225395	chr3:56225395:A:G	3.35938e-71	-1.07932e-09	-0.378544	2.06042e-17	-1.07932e-09	-0.14774	3.95524e-18	-1.07932e-09	-0.154944
56225419	chr3:56225419:T:C	2.08145e-72	-2.55458	-0.605238	8.65064e-19	-2.56366	-0.754524	1.47828e-19	-2.68457	-0.757123
56225697	chr3:56225697:C:T	9.60311e-72	-0.165075	-1.46572	6.89285e-18	0.121949	-1.3647	5.2773e-18	1.53443	-1.401
56225837	chr3:56225837:T:C	8.87925e-73	-2.54827	-1.46348	6.0651e-19	-2.21178	-1.46149	3.45151e-19	-1.18336	-1.4104
56225844	chr3:56225844:T:A	2.84662e-72	-2.30196	-0.544792	1.15282e-14	6.22837	-0.0490533	6.43601e-17	2.72547	-0.0909631
56226004	chr3:56226004:T:C	1.14996e-71	-1.07932e-09	-1.45057	5.5368e-18	-1.07932e-09	-1.46182	1.06728e-18	-1.07932e-09	-1.46488
56226041	chr3:56226041:C:T	1.38931e-71	-1.07932e-09	-1.26149	5.71374e-18	-1.07932e-09	-1.43036	1.12463e-18	-1.07932e-09	-1.41253
56226295	chr3:56226295:G:A	3.8487e-71	0.982622	-1.22519	1.34177e-13	9.91869	-1.28501	1.37976e-14	9.24742	-1.24515
56226461	chr3:56226461:G:A	4.96972e-71	1.0739	-1.06084	2.93196e-14	8.29389	-1.18112	6.9105e-15	8.44383	-1.13302
56226769	chr3:56226769:G:A	1.14942e-71	-1.07932e-09	-1.45104	5.51697e-18	-1.07932e-09	-1.46541	1.06599e-18	-1.07932e-09	-1.46608
56226813	chr3:56226813:G:A	4.97875e-71	0.848998	-0.834119	7.60693e-14	9.5139	-1.44774	6.44765e-15	8.68005	-1.43856
56227005	chr3:56227005:A:G	2.10525e-72	-2.54301	-0.605442	8.56205e-19	-2.57369	-0.754792	1.47892e-19	-2.68397	-0.757289
56227017	chr3:56227017:T:C	1.13702e-71	-1.07932e-09	-1.46189	5.7953e-18	-1.07932e-09	-1.41619	1.11054e-18	-1.07932e-09	-1.42514
56227101	chr3:56227101:A:G	2.96335e-72	-2.53774	-0.26883	1.20552e-18	-2.58021	-0.406114	2.07479e-19	-2.68324	-0.419471
56227163	chr3:56227163:T:C	1.13241e-71	-1.07932e-09	-1.46596	5.54264e-18	-1.07932e-09	-1.46077	1.07493e-18	-1.07932e-09	-1.45773
56227337	chr3:56227337:G:A	4.14447e-71	1.15167	-1.3202	2.19855e-13	10.4327	-1.30524	2.21884e-14	9.75604	-1.2787
56227452	chr3:56227452:T:C	1.33283e-69	3.30218	-4.45018e-10	1.75779e-16	1.99599	-4.45018e-10	7.25525e-17	2.75432	-4.45018e-10
56227734	chr3:56227734:C:T	1.55469e-71	-1.07932e-09	-1.14902	9.08802e-18	-1.07932e-09	-0.966279	1.72442e-18	-1.07932e-09	-0.985095
56227799	chr3:56227799:G:C	1.20974e-71	-1.07932e-09	-1.39989	5.55766e-18	-1.07932e-09	-1.45806	1.08142e-18	-1.07932e-09	-1.45171
56228189	chr3:56228189:C:T	3.39988e-71	0.930885	-1.29745	1.22985e-13	9.82947	-1.28288	1.1326e-14	9.05869	-1.25382
56229228	chr3:56229228:T:C	1.08813e-72	-2.64465	-1.16377	6.51499e-19	-2.25213	-1.34959	1.50519e-19	-2.13453	-1.28912
56229506	chr3:56229506:G:T	2.75655e-71	0.668827	-1.24515	9.39718e-15	7.31485	-1.33992	1.95471e-15	7.36788	-1.31987
56229682	chr3:56229682:T:A	1.14827e-71	-1.07932e-09	-1.45204	5.51444e-18	-1.07932e-09	-1.46587	1.08025e-18	-1.07932e-09	-1.45279
56229697	chr3:56229697:G:T	2.20175e-71	-1.07932e-09	-0.801048	9.79265e-18	-1.07932e-09	-0.891604	1.87305e-18	-1.07932e-09	-0.902421
56230063	chr3:56230063:A:C	1.44994e-71	-1.21878	-4.45018e-10	1.74063e-18	-2.61899	-4.45018e-10	3.57606e-19	-2.55831	-4.45018e-10
56230463	chr3:56230463:T:C	1.1893e-71	-1.07932e-09	-1.41694	5.51824e-18	-1.07932e-09	-1.46518	1.07032e-18	-1.07932e-09	-1.46203
56230701	chr3:56230701:T:C	7.19296e-71	0.951551	-0.568748	3.25745e-14	8.00646	-0.788405	7.94669e-15	8.16462	-0.71409
56230801	chr3:56230801:A:G	4.83973e-71	0.798451	-0.811892	6.80195e-14	9.39812	-1.44381	5.83491e-15	8.57544	-1.43381
56230958	chr3:56230958:T:C	2.86681e-71	-1.07932e-09	-0.537101	1.14847e-17	-1.07932e-09	-0.732218	2.25114e-18	-1.07932e-09	-0.718551
56231397	chr3:56231397:G:C	1.62713e-71	-1.07932e-09	-1.10348	6.21312e-18	-1.07932e-09	-1.34657	1.23866e-18	-1.07932e-09	-1.31595
56231876	chr3:56231876:AT:A	1.12647e-70	0.721644	0.109729	8.36837e-14	9.37881	-1.21724	7.49285e-15	8.56255	-1.17083
56231924	chr3:56231924:C:T	2.94757e-72	-2.5491	-0.262806	1.22509e-18	-2.56995	-0.400268	2.08486e-19	-2.68416	-0.41371
56232072	chr3:56232072:T:G	3.27163e-71	0.779703	-1.18472	1.30938e-13	9.75927	-1.15003	1.37973e-14	9.11773	-1.11549
56232115	chr3:56232115:C:T	3.35306e-72	-2.68301	-4.45018e-10	3.38055e-18	-1.9552	-4.45018e-10	8.45089e-19	-1.6983	-4.45018e-10
56232775	chr3:56232775:A:G	3.48381e-71	0.76702	-1.10919	1.01642e-13	9.52549	-1.16951	1.09502e-14	8.89199	-1.12087
56233552	chr3:56233552:G:A	9.32841e-72	-0.247432	-1.41239	5.51466e-18	-0.00637015	-1.45946	4.22058e-18	1.37567	-1.46569
56233781	chr3:56233781:C:T	4.6069e-71	0.748582	-0.811328	6.22061e-14	9.3083	-1.44333	5.294e-15	8.47762	-1.43328
56233813	chr3:56233813:C:A	1.56195e-72	-2.68202	-0.764927	9.92167e-19	-2.29825	-0.88285	1.41743e-19	-2.60169	-0.882036
56233838	chr3:56233838:C:G	2.06716e-71	-0.864127	-4.45018e-10	5.66661e-18	-1.43865	-4.45018e-10	1.41841e-18	-1.18045	-4.45018e-10
56233888	chr3:56233888:G:A	1.38499e-71	-1.07932e-09	-1.26461	6.41128e-18	-1.07932e-09	-1.31518	1.26135e-18	-1.07932e-09	-1.29781
56234298	chr3:56234298:C:T	1.87583e-71	-1.07932e-09	-0.961251	1.11963e-17	-1.07932e-09	-0.757653	2.12294e-18	-1.07932e-09	-0.777185
56234716	chr3:56234716:T:C	1.05858e-69	4.13106	-1.05926	1.67324e-16	2.69009	-0.743396	3.15044e-17	2.69359	-0.77345
56234860	chr3:56234860:A:G	3.46549e-72	-2.65003	-4.45018e-10	1.74004e-18	-2.61933	-4.45018e-10	3.48946e-19	-2.58282	-4.45018e-10
56235248	chr3:56235248:A:G	7.7258e-70	4.02862	-1.27177	1.16087e-16	2.64559	-1.06449	2.19837e-17	2.64634	-1.08602
56235335	chr3:56235335:T:C	5.71495e-71	-1.07932e-09	0.152784	3.6421e-17	-1.07932e-09	0.42191	6.69699e-18	-1.07932e-09	0.371673
56235348	chr3:56235348:T:C	3.35862e-72	-2.68136	-4.45018e-10	2.6753e-18	-2.18918	-4.45018e-10	5.91073e-19	-2.0558	-4.45018e-10
56235400	chr3:56235400:A:G	1.48194e-71	-1.07932e-09	-1.19695	8.54706e-18	-1.07932e-09	-1.02765	1.62307e-18	-1.07932e-09	-1.04567
56235952	chr3:56235952:T:G	7.75107e-73	-2.6841	-1.46354	4.41205e-19	-2.56454	-1.42694	8.91068e-20	-2.50208	-1.44582
56235960	chr3:56235960:T:C	2.38353e-71	-1.07932e-09	-0.721719	9.75484e-18	-1.07932e-09	-0.895473	1.90755e-18	-1.07932e-09	-0.884165
56236244	chr3:56236244:T:C	1.42531e-72	-2.18984	-1.34865	2.80493e-18	-0.905867	-1.23599	3.98603e-19	-1.21568	-1.2341
56236274	chr3:56236274:A:G	1.18518e-71	-1.07932e-09	-1.4204	5.66285e-18	-1.07932e-09	-1.43931	1.11189e-18	-1.07932e-09	-1.42393
56236310	chr3:56236310:T:C	1.32946e-69	4.23146	-0.931813	2.17226e-16	2.78586	-0.578155	4.09058e-17	2.79354	-0.612257
56236500	chr3:56236500:A:C	2.92452e-72	-2.5548	-0.264954	1.22953e-18	-2.56412	-0.402477	2.07965e-19	-2.68452	-0.415847
56237783	chr3:56237783:A:G	1.09895e-71	-1.49594	-4.45018e-10	2.60906e-18	-2.21425	-4.45018e-10	4.47967e-19	-2.33302	-4.45018e-10
56237822	chr3:56237822:A:C	2.79305e-69	5.40135	-1.35935	8.96401e-17	2.42971	-1.10714	3.16687e-17	3.0528	-1.12745
56237861	chr3:56237861:T:C	2.65945e-72	-1.58087	-1.33389	4.57376e-19	-2.59603	-1.35945	8.30761e-20	-2.68377	-1.33421
56237972	chr3:56237972:G:T	1.15071e-71	-1.07932e-09	-1.44993	5.53451e-18	-1.07932e-09	-1.46223	1.06701e-18	-1.07932e-09	-1.46512
56238075	chr3:56238075:G:A	1.17343e-71	-1.07932e-09	-1.43037	5.51323e-18	-1.07932e-09	-1.46609	1.06706e-18	-1.07932e-09	-1.46508
56238707	chr3:56238707:C:T	5.52642e-72	-2.18335	-4.45018e-10	1.66901e-18	-2.66101	-4.45018e-10	2.86326e-18	-0.478026	-4.45018e-10
56239074	chr3:56239074:A:G	1.33454e-71	-1.07932e-09	-1.30172	5.62137e-18	-1.07932e-09	-1.44666	1.10225e-18	-1.07932e-09	-1.43264
56239569	chr3:56239569:A:G	1.09679e-72	-2.63314	-1.16736	6.69012e-19	-2.22311	-1.35208	1.54781e-19	-2.1035	-1.29222
56239715	chr3:56239715:C:T	9.38117e-73	-2.52562	-1.43115	8.41944e-19	-2.30088	-1.0444	2.79103e-19	-1.74892	-1.05724
56239724	chr3:56239724:C:T	1.29555e-69	4.3775	-1.1037	2.23109e-16	2.75474	-0.52032	3.96498e-17	2.74754	-0.597439
56239874	chr3:56239874:C:T	1.25702e-71	-1.36155	-4.45018e-10	2.88016e-18	-2.11539	-4.45018e-10	4.89499e-19	-2.24436	-4.45018e-10
56239881	chr3:56239881:T:A	6.91752e-72	-1.95883	-4.45018e-10	1.63586e-18	-2.68107	-4.45018e-10	3.3805e-19	-2.61455	-4.45018e-10
56239976	chr3:56239976:G:A	1.25239e-71	-1.07932e-09	-1.36524	5.67146e-18	-1.07932e-09	-1.43779	1.10639e-18	-1.07932e-09	-1.42888
56240086	chr3:56240086:A:G	3.48534e-72	-2.64432	-4.45018e-10	5.87384e-18	-1.40273	-4.45018e-10	1.46974e-18	-1.1449	-4.45018e-10
56240193	chr3:56240193:T:C	3.91595e-71	-1.07932e-09	-0.225243	2.70413e-17	-1.07932e-09	0.124129	5.80621e-18	-1.07932e-09	0.228941
56240222	chr3:56240222:T:C	1.64595e-71	-1.07932e-09	-1.09198	9.75296e-18	-1.07932e-09	-0.895665	1.84842e-18	-1.07932e-09	-0.915657
56240621	chr3:56240621:A:C	1.73934e-71	-1.03679	-4.45018e-10	1.68294e-18	-2.65269	-4.45018e-10	3.40646e-19	-2.6069	-4.45018e-10
56240762	chr3:56240762:G:A	1.61012e-72	-2.21237	-1.2042	3.35511e-18	-0.876158	-1.0866	4.74641e-19	-1.19394	-1.08125
56240799	chr3:56240799:C:T	1.33924e-71	-1.07932e-09	-1.2982	7.3511e-18	-1.07932e-09	-1.17839	1.3972e-18	-1.07932e-09	-1.19551
56240867	chr3:56240867:G:T	1.58495e-72	-2.36007	-1.07226	5.19441e-19	-2.62904	-1.1992	8.7948e-20	-2.67185	-1.28914
56241112	chr3:56241112:A:T	1.37791e-71	-1.07932e-09	-1.26973	5.68273e-18	-1.07932e-09	-1.4358	1.11771e-18	-1.07932e-09	-1.41871
56241213	chr3:56241213:C:T	1.40614e-69	4.80532	-1.44961	5.17142e-17	1.86848	-1.09598	1.68304e-17	2.44241	-1.14921
56242018	chr3:56242018:G:A	2.23999e-72	-2.02279	-1.06362	2.68167e-18	-1.31055	-0.87625	4.38576e-19	-1.474	-0.880212
56242181	chr3:56242181:ATGGAGGCCATTTTTC:A	1.14799e-71	-1.07932e-09	-1.45229	5.9716e-18	-1.07932e-09	-1.38622	1.13904e-18	-1.07932e-09	-1.3998
56242677	chr3:56242677:C:T	4.47437e-72	-2.39452	-4.45018e-10	1.68388e-18	-2.65214	-4.45018e-10	3.29946e-19	-2.63881	-4.45018e-10
56242778	chr3:56242778:TATA:T	3.17644e-71	-1.07932e-09	-0.434541	1.38548e-17	-1.07932e-09	-0.544606	2.63434e-18	-1.07932e-09	-0.561355
56242783	chr3:56242783:GACC:G	3.17154e-71	-1.07932e-09	-0.436085	1.38364e-17	-1.07932e-09	-0.545933	2.63074e-18	-1.07932e-09	-0.562722
56243156	chr3:56243156:T:C	4.85536e-71	0.398663	-0.40888	1.61073e-14	7.90582	-1.39202	1.82911e-15	7.34548	-1.36388
56243988	chr3:56243988:C:T	2.75716e-69	5.4938	-1.46473	7.2343e-17	2.3968	-1.28862	2.55826e-17	3.03545	-1.32352
56244478	chr3:56244478:T:C	1.18686e-72	-2.45408	-1.2675	1.61568e-15	5.25843	-1.04416	1.11781e-17	1.98272	-1.09875
56244565	chr3:56244565:C:T	3.63083e-71	1.13445	-1.43529	1.65553e-14	7.94743	-1.4062	5.06585e-15	8.4081	-1.40781
56244727	chr3:56244727:A:G	1.21126e-72	-2.45498	-1.24624	1.65068e-15	5.24935	-1.01364	1.14117e-17	1.97599	-1.07134
56245027	chr3:56245027:C:T	1.22552e-71	-1.07932e-09	-1.38694	5.56551e-18	-1.07932e-09	-1.45665	1.08379e-18	-1.07932e-09	-1.44952
56245373	chr3:56245373:G:C	1.27272e-71	-1.07932e-09	-1.34914	5.54686e-18	-1.07932e-09	-1.46	1.081e-18	-1.07932e-09	-1.4521
56245385	chr3:56245385:T:C	4.0108e-72	-2.5039	-4.45018e-10	1.19307e-17	-0.694123	-4.45018e-10	2.88264e-18	-0.471278	-4.45018e-10
56245387	chr3:56245387:T:G	1.72993e-72	-2.27206	-1.07275	8.04113e-18	-0.529798	-0.558869	1.35094e-18	-0.64977	-0.579418
56245636	chr3:56245636:T:C	3.61769e-71	1.15865	-1.46312	1.87395e-14	8.12189	-1.45674	5.45664e-15	8.53453	-1.45993
56245751	chr3:56245751:T:C	3.23511e-71	1.0491	-1.46534	1.27607e-14	7.73958	-1.45869	3.67602e-15	8.13867	-1.45907
56245900	chr3:56245900:A:C	4.14573e-69	5.85818	-1.42123	8.55322e-17	2.46516	-1.1895	2.82569e-17	3.06041	-1.24905
56246135	chr3:56246135:A:G	2.2554e-72	-2.08325	-0.996309	3.00436e-18	-1.2462	-0.826968	4.96185e-19	-1.40789	-0.822899
56246288	chr3:56246288:C:T	3.11327e-69	5.57432	-1.42378	6.95764e-17	2.25223	-1.18304	2.25913e-17	2.83091	-1.24333
56247272	chr3:56247272:A:AAT	1.26609e-71	-1.07932e-09	-1.35437	6.1707e-18	-1.07932e-09	-1.35342	1.21517e-18	-1.07932e-09	-1.3351
56247324	chr3:56247324:AAT:A	2.04122e-69	5.16839	-1.43998	6.64629e-17	2.1619	-1.1385	2.28549e-17	2.78975	-1.19057
56247610	chr3:56247610:T:C	1.22348e-71	-1.07932e-09	-1.3886	6.47128e-18	-1.07932e-09	-1.30586	1.27337e-18	-1.07932e-09	-1.28832
56247779	chr3:56247779:C:G	2.53967e-71	-1.07932e-09	-0.658265	1.56826e-17	-1.07932e-09	-0.420685	2.97865e-18	-1.07932e-09	-0.438514
56248327	chr3:56248327:C:A	1.46945e-71	-1.07932e-09	-1.20541	6.62954e-18	-1.07932e-09	-1.2817	1.30075e-18	-1.07932e-09	-1.26704
56248456	chr3:56248456:C:T	5.76678e-72	-2.14077	-4.45018e-10	1.67223e-18	-2.65908	-4.45018e-10	3.15269e-19	-2.68431	-4.45018e-10
56248842	chr3:56248842:C:G	1.23651e-71	-1.07932e-09	-1.37801	5.56489e-18	-1.07932e-09	-1.45676	1.0873e-18	-1.07932e-09	-1.44629
56248950	chr3:56248950:T:C	3.51635e-72	-1.18273	-1.45273	5.46233e-19	-2.33659	-1.44135	7.71704e-20	-2.64468	-1.44704
56249289	chr3:56249289:C:T	2.578e-71	-1.07932e-09	-0.643286	1.00592e-17	-1.07932e-09	-0.864751	2.02446e-18	-1.07932e-09	-0.824683
56249427	chr3:56249427:G:A	1.08324e-69	3.09483	-4.45018e-10	8.70928e-17	1.29374	-4.45018e-10	2.61724e-17	1.73472	-4.45018e-10
56249438	chr3:56249438:GCC:G	2.17414e-70	-1.07932e-09	1.48892	7.93167e-17	-1.07932e-09	1.20021	1.56369e-17	-1.07932e-09	1.21964
56249482	chr3:56249482:C:T	6.0328e-71	-1.07932e-09	0.20691	4.03924e-17	-1.07932e-09	0.525405	7.21747e-18	-1.07932e-09	0.446519
56249636	chr3:56249636:G:A	6.19393e-72	-1.80026	-0.269056	5.36346e-18	-1.36831	-0.125315	2.17418e-18	-0.643045	-0.110289
56250001	chr3:56250001:G:A	4.87431e-72	-1.54003	-0.76888	4.24921e-18	-0.700818	-1.02568	1.99595e-18	0.192706	-1.03157
56250277	chr3:56250277:G:A	2.4084e-71	-0.506803	-0.204534	1.77298e-14	7.57913	-0.969366	2.15839e-15	7.05713	-0.91
56250454	chr3:56250454:T:A	8.73736e-70	4.34389	-1.464	3.23616e-17	1.60285	-1.29912	7.71751e-18	1.84723	-1.33373
56250519	chr3:56250519:C:T	1.57348e-70	2.46893	-1.30335	4.55247e-17	2.09932	-1.4543	1.32893e-17	2.51652	-1.45954
56250607	chr3:56250607:C:CAT	6.06188e-72	-2.09087	-4.45018e-10	1.66119e-18	-2.6657	-4.45018e-10	3.15148e-19	-2.6847	-4.45018e-10
56250756	chr3:56250756:C:T	4.34712e-71	-0.651875	0.531088	2.00988e-14	7.05614	-0.320961	2.62263e-15	6.56103	-0.219085
56251493	chr3:56251493:A:C	1.95654e-71	-1.07932e-09	-0.919125	7.48208e-18	-1.07932e-09	-1.16072	1.48097e-18	-1.07932e-09	-1.13729
56251789	chr3:56251789:G:C	3.3743e-72	-2.6767	-4.45018e-10	1.64162e-18	-2.67755	-4.45018e-10	3.19936e-19	-2.66962	-4.45018e-10
56252018	chr3:56252018:A:T	3.55559e-72	-1.24468	-1.37968	5.00115e-19	-2.42941	-1.43675	7.49966e-20	-2.67445	-1.44585
56252124	chr3:56252124:G:A	2.03957e-71	-1.07932e-09	-0.877561	1.26234e-17	-1.07932e-09	-0.637681	2.37037e-18	-1.07932e-09	-0.666941
56252599	chr3:56252599:G:A	3.28708e-71	-1.72168	1.32138	3.36398e-17	-1.25509	1.59757	1.34307e-17	-0.530193	1.59775
56253496	chr3:56253496:G:A	3.05472e-71	-1.77505	1.30144	3.11495e-17	-1.31435	1.57991	1.22327e-17	-0.606773	1.5809
56253741	chr3:56253741:T:C	3.05418e-71	-1.68172	1.20793	2.86831e-17	-1.13667	1.31975	1.21355e-17	-0.39073	1.35688
56254191	chr3:56254191:G:A	2.9854e-71	-1.73451	1.23794	2.96518e-17	-1.27222	1.48851	1.17371e-17	-0.557454	1.49022
56254222	chr3:56254222:C:A	2.5677e-71	-1.71517	1.06788	2.54917e-17	-1.24645	1.31156	1.01229e-17	-0.526984	1.3118
56254282	chr3:56254282:A:C	2.69391e-72	-1.65898	-1.24291	1.44464e-18	-1.3395	-1.46588	1.76681e-19	-1.80186	-1.46154
56254499	chr3:56254499:G:C	2.64704e-71	-1.07932e-09	-0.61686	1.31953e-17	-1.07932e-09	-0.593376	2.38512e-18	-1.07932e-09	-0.660735
56254869	chr3:56254869:T:A	3.97955e-71	-1.57469	1.36556	3.64413e-17	-1.03074	1.4532	1.55064e-17	-0.274874	1.48614
56255056	chr3:56255056:C:T	1.9581e-71	-1.07932e-09	-0.918326	7.46771e-18	-1.07932e-09	-1.16265	1.4782e-18	-1.07932e-09	-1.13916
56255486	chr3:56255486:G:C	7.95022e-71	-0.353978	0.836877	3.26438e-18	-2.18344	0.193275	5.4146e-19	-2.43935	0.295877
56255872	chr3:56255872:G:C	7.0463e-70	4.10509	-1.4403	3.88303e-17	1.57855	-1.09258	1.01291e-17	1.93925	-1.15382
56256025	chr3:56256025:T:C	1.23334e-71	-1.07932e-09	-1.38057	5.58562e-18	-1.07932e-09	-1.45304	1.08518e-18	-1.07932e-09	-1.44824
56256073	chr3:56256073:G:C	1.23274e-71	-1.07932e-09	-1.38106	5.58459e-18	-1.07932e-09	-1.45323	1.08496e-18	-1.07932e-09	-1.44844
56256214	chr3:56256214:A:G	1.14435e-71	-1.07932e-09	-1.45546	5.51857e-18	-1.07932e-09	-1.46512	1.066e-18	-1.07932e-09	-1.46608
56256446	chr3:56256446:T:C	3.56749e-72	-2.3574	-0.263627	2.47187e-18	-1.64753	-0.620736	6.29013e-19	-1.47546	-0.518134
56256963	chr3:56256963:C:A	6.61008e-71	0.234602	0.0636935	3.19092e-18	-1.82378	-0.189151	4.31762e-19	-2.22346	-0.146403
56256987	chr3:56256987:C:G	7.60898e-70	4.2028	-1.46118	3.27357e-17	1.58608	-1.27085	7.5873e-18	1.79278	-1.29629
56257105	chr3:56257105:G:A	6.35651e-71	0.16461	0.0945681	3.15999e-18	-1.86321	-0.159452	4.32627e-19	-2.25205	-0.115817
56257159	chr3:56257159:G:A	3.35429e-72	-2.68265	-4.45018e-10	3.13435e-18	-2.03081	-4.45018e-10	7.32443e-19	-1.84136	-4.45018e-10
56257182	chr3:56257182:C:T	4.04001e-71	0.272874	-0.466929	2.06999e-18	-1.80166	-0.644036	2.75912e-19	-2.20832	-0.609337
56257207	chr3:56257207:T:C	3.96104e-71	-0.275416	0.0616216	2.19486e-18	-2.09202	-0.295099	3.40392e-19	-2.38042	-0.227223
56257240	chr3:56257240:T:C	1.14012e-71	-1.07932e-09	-1.45917	5.53163e-18	-1.07932e-09	-1.46275	1.06733e-18	-1.07932e-09	-1.46483
56257366	chr3:56257366:T:C	1.14564e-71	-1.07932e-09	-1.45434	5.51685e-18	-1.07932e-09	-1.46543	1.066e-18	-1.07932e-09	-1.46608
56258153	chr3:56258153:G:C	1.19364e-71	-1.07932e-09	-1.41329	6.80481e-18	-1.07932e-09	-1.25561	1.26052e-18	-1.07932e-09	-1.29846
56258166	chr3:56258166:T:C	4.0508e-71	-1.64301	1.45162	3.68734e-17	-1.11254	1.54679	1.58172e-17	-0.350872	1.58198
56258397	chr3:56258397:C:T	1.97989e-71	-1.07932e-09	-0.907259	7.53696e-18	-1.07932e-09	-1.15342	1.49253e-18	-1.07932e-09	-1.12951
56258409	chr3:56258409:G:A	5.43486e-72	-2.20005	-4.45018e-10	1.63077e-18	-2.68418	-4.45018e-10	3.43612e-19	-2.59823	-4.45018e-10
56258801	chr3:56258801:C:A	7.49177e-71	0.302369	0.121134	3.52519e-18	-1.77933	-0.133973	4.70982e-19	-2.19119	-0.0917342
56259161	chr3:56259161:G:A	1.14587e-71	-1.07932e-09	-1.45414	5.51649e-18	-1.07932e-09	-1.46549	1.06602e-18	-1.07932e-09	-1.46606
56259543	chr3:56259543:A:G	1.931e-71	-1.07932e-09	-0.932263	7.40559e-18	-1.07932e-09	-1.171	1.46685e-18	-1.07932e-09	-1.14687
56259804	chr3:56259804:G:A	1.19602e-71	-1.07932e-09	-1.4113	6.18687e-18	-1.07932e-09	-1.35081	1.1742e-18	-1.07932e-09	-1.3694
56259955	chr3:56259955:G:A	1.14757e-71	-1.07932e-09	-1.45265	5.51494e-18	-1.07932e-09	-1.46578	1.06614e-18	-1.07932e-09	-1.46594
56260532	chr3:56260532:T:C	1.34792e-72	-2.29289	-1.30144	7.43529e-19	-2.18549	-1.2841	1.63772e-19	-2.04252	-1.29674
56261523	chr3:56261523:G:A	1.14745e-72	-2.44449	-1.31086	6.62879e-19	-2.6174	-0.966999	1.60764e-19	-2.37881	-0.979
56261809	chr3:56261809:G:A	1.48618e-71	-1.07932e-09	-1.19409	8.31874e-18	-1.07932e-09	-1.05473	1.58268e-18	-1.07932e-09	-1.07087
56261961	chr3:56261961:G:T	4.05452e-72	-1.80408	-0.688973	4.45236e-13	9.71387	0.119257	9.94477e-16	5.33832	0.0339071
56262064	chr3:56262064:A:G	1.14647e-71	-1.07932e-09	-1.45361	5.51484e-18	-1.07932e-09	-1.46579	1.06611e-18	-1.07932e-09	-1.46597
56262707	chr3:56262707:T:C	1.18529e-71	-1.07932e-09	-1.42032	6.10768e-18	-1.07932e-09	-1.36369	1.16038e-18	-1.07932e-09	-1.38124
56263374	chr3:56263374:AG:A	2.17057e-71	-1.07932e-09	-0.815309	8.84169e-18	-1.07932e-09	-0.993758	1.7479e-18	-1.07932e-09	-0.97157
56263736	chr3:56263736:A:G	1.16411e-70	-0.135543	0.999783	4.15675e-18	-2.09803	0.349525	6.43414e-19	-2.4217	0.450752
56263935	chr3:56263935:T:C	1.31735e-71	-1.07932e-09	-1.31468	5.76279e-18	-1.07932e-09	-1.42182	1.12381e-18	-1.07932e-09	-1.41326
56264110	chr3:56264110:T:C	2.68358e-72	-1.66785	-1.23789	2.5443e-13	10.0663	-0.792765	5.22118e-16	5.58615	-0.858246
56264363	chr3:56264363:G:A	3.8622e-72	-2.54165	-4.45018e-10	2.3241e-18	-2.3299	-4.45018e-10	4.77317e-19	-2.26956	-4.45018e-10
56264817	chr3:56264817:G:A	1.22925e-70	-0.522001	1.44069	5.16731e-18	-2.27409	0.74321	8.58144e-19	-2.53382	0.850852
56264940	chr3:56264940:T:C	1.21569e-71	-1.07932e-09	-1.39499	5.62853e-18	-1.07932e-09	-1.44539	1.09026e-18	-1.07932e-09	-1.44357
56264977	chr3:56264977:C:T	9.35766e-71	-0.285409	0.931303	3.65285e-18	-2.16806	0.290336	5.79219e-19	-2.46603	0.389965
56265207	chr3:56265207:T:C	1.14636e-71	-1.07932e-09	-1.45371	5.51622e-18	-1.07932e-09	-1.46554	1.06601e-18	-1.07932e-09	-1.46606
56265666	chr3:56265666:A:G	8.31807e-70	4.26883	-1.43812	4.00676e-17	1.57794	-1.06061	8.92927e-18	1.77895	-1.1196
56265926	chr3:56265926:G:A	1.1942e-71	-1.07932e-09	-1.41283	5.55314e-18	-1.07932e-09	-1.45887	1.07904e-18	-1.07932e-09	-1.45392
56265957	chr3:56265957:C:A	8.0646e-71	-0.126632	0.623816	3.47789e-18	-2.06811	0.141296	5.15504e-19	-2.40309	0.210497
56266422	chr3:56266422:A:G	8.03974e-71	-0.202127	0.696224	3.86034e-18	-2.04967	0.227189	5.77507e-19	-2.37846	0.299444
56266971	chr3:56266971:A:G	8.32246e-71	-0.17918	0.707837	3.66149e-18	-2.09312	0.217751	5.52557e-19	-2.41199	0.288809
56267077	chr3:56267077:C:T	9.22412e-70	4.36598	-1.43187	4.41408e-17	1.68218	-1.06803	9.84686e-18	1.88748	-1.13031
56267434	chr3:56267434:G:T	1.13784e-71	-1.07932e-09	-1.46117	5.59984e-18	-1.07932e-09	-1.4505	1.07728e-18	-1.07932e-09	-1.45555
56267450	chr3:56267450:T:C	7.6027e-71	-0.379527	0.81773	3.14939e-18	-2.2139	0.187878	5.0652e-19	-2.49318	0.283005
56267598	chr3:56267598:C:T	1.00311e-70	-0.207903	0.923293	3.75029e-18	-2.13706	0.285659	5.85667e-19	-2.4495	0.384508
56267772	chr3:56267772:C:T	1.32688e-71	-1.07932e-09	-1.30747	5.78325e-18	-1.07932e-09	-1.41827	1.12814e-18	-1.07932e-09	-1.40941
56268160	chr3:56268160:G:A	2.28528e-71	-0.209874	-0.55394	3.03622e-14	8.58619	-1.43848	2.8476e-15	7.84877	-1.42452
56268373	chr3:56268373:G:A	9.95097e-71	-0.233825	0.941195	3.74719e-18	-2.15273	0.300503	5.88623e-19	-2.45936	0.399407
56268612	chr3:56268612:T:C	4.35565e-72	-2.42141	-4.45018e-10	1.59321e-15	4.20027	-4.45018e-10	4.70134e-19	-2.28472	-4.45018e-10
56268918	chr3:56268918:A:G	3.09774e-71	-1.61841	1.15879	2.819e-17	-1.08061	1.24634	1.17721e-17	-0.339535	1.27528
56269293	chr3:56269293:T:C	4.15615e-72	-1.796	-0.672297	4.78036e-13	9.76308	0.141124	1.0884e-15	5.40002	0.0624623
56269552	chr3:56269552:G:A	4.19703e-71	-0.155924	-4.45018e-10	8.71149e-18	-1.00859	-4.45018e-10	2.26491e-18	-0.712451	-4.45018e-10
56269876	chr3:56269876:G:A	1.14379e-71	-1.07932e-09	-1.45595	5.52184e-18	-1.07932e-09	-1.46453	1.06631e-18	-1.07932e-09	-1.46578
56270067	chr3:56270067:A:AAGG	9.48403e-71	-0.404647	1.06396	3.05534e-18	-2.27246	0.216116	5.21522e-19	-2.52908	0.34809
56270178	chr3:56270178:AAAAG:A	4.74813e-72	-1.74947	-0.585665	5.13549e-13	9.70662	0.269247	9.90093e-16	5.18035	0.187464
56270460	chr3:56270460:G:A	1.21408e-71	-1.07932e-09	-1.39631	6.33873e-18	-1.07932e-09	-1.32656	1.21724e-18	-1.07932e-09	-1.3334
56270899	chr3:56270899:A:G	2.04547e-71	-1.07932e-09	-0.874672	7.8309e-18	-1.07932e-09	-1.11516	1.55419e-18	-1.07932e-09	-1.08903
56270903	chr3:56270903:A:C	2.1426e-71	-1.07932e-09	-0.828281	8.68018e-18	-1.07932e-09	-1.01219	1.72769e-18	-1.07932e-09	-0.983203
56271382	chr3:56271382:T:C	2.87084e-71	-0.942466	0.406768	9.36777e-15	5.73927	0.232522	1.01017e-15	5.05773	0.330158
56271644	chr3:56271644:C:T	1.13419e-71	-1.07932e-09	-1.46438	5.61883e-18	-1.07932e-09	-1.44711	1.07657e-18	-1.07932e-09	-1.4562
56272034	chr3:56272034:T:A	2.70392e-71	-0.231898	-0.363702	2.76315e-14	8.09171	-1.03823	2.75798e-15	7.32398	-0.931714
56272116	chr3:56272116:C:T	1.35369e-71	-1.07932e-09	-1.28747	5.85294e-18	-1.07932e-09	-1.40629	1.14304e-18	-1.07932e-09	-1.3963
56272215	chr3:56272215:C:A	5.13325e-72	-2.25715	-4.45018e-10	1.67022e-18	-2.66028	-4.45018e-10	3.16692e-19	-2.67981	-4.45018e-10
56272404	chr3:56272404:T:C	3.89169e-70	3.18061	-1.10949	9.97819e-17	1.83302	-0.403267	1.43359e-17	1.63288	-0.500099
56272410	chr3:56272410:A:T	4.13804e-72	-1.64257	-0.8301	1.05592e-18	-1.87248	-1.24635	1.84658e-19	-2.0379	-1.18133
56272701	chr3:56272701:T:C	6.76283e-71	-0.679981	1.00112	2.38973e-14	6.58913	0.319157	2.44987e-15	5.76759	0.506212
56273116	chr3:56273116:C:A	1.14393e-71	-1.28062	-0.175209	1.30347e-17	0.183264	-0.788882	4.53784e-18	0.717521	-0.735055
56273149	chr3:56273149:T:C	1.13346e-71	-1.07932e-09	-1.46502	5.62955e-18	-1.07932e-09	-1.44521	1.0779e-18	-1.07932e-09	-1.45497
56273675	chr3:56273675:G:A	8.24674e-71	-0.739225	1.25874	3.09942e-14	6.65604	0.512279	3.56427e-15	5.94458	0.704152
56275084	chr3:56275084:T:A	1.13272e-71	-1.07932e-09	-1.46568	5.65018e-18	-1.07932e-09	-1.44155	1.0807e-18	-1.07932e-09	-1.45237
56275606	chr3:56275606:A:C	6.94793e-71	-0.689254	1.0374	2.89831e-14	6.75638	0.344858	3.16022e-15	5.9958	0.532609
56275706	chr3:56275706:T:C	1.31262e-71	-1.07932e-09	-1.31827	5.75522e-18	-1.07932e-09	-1.42313	1.12207e-18	-1.07932e-09	-1.41481
56276356	chr3:56276356:C:A	1.28967e-71	-1.07932e-09	-1.33592	5.69202e-18	-1.07932e-09	-1.43417	1.10906e-18	-1.07932e-09	-1.42647
56276623	chr3:56276623:G:T	1.13229e-71	-1.07932e-09	-1.46606	5.67856e-18	-1.07932e-09	-1.43654	1.0848e-18	-1.07932e-09	-1.44859
56276702	chr3:56276702:T:C	3.47345e-72	-2.64774	-4.45018e-10	4.31795e-18	-1.71046	-4.45018e-10	1.00302e-18	-1.52697	-4.45018e-10
56276823	chr3:56276823:C:T	7.96041e-72	-1.81841	-4.45018e-10	2.10786e-18	-2.42756	-4.45018e-10	4.79929e-19	-2.2641	-4.45018e-10
56277068	chr3:56277068:A:C	1.14179e-71	-0.352274	-1.10543	1.32474e-14	7.76951	-1.45119	1.12121e-15	6.92999	-1.43782
56277338	chr3:56277338:C:T	2.75939e-71	-1.07932e-09	-0.575291	1.71823e-17	-1.07932e-09	-0.329359	4.01035e-18	-1.07932e-09	-0.141108
56277657	chr3:56277657:T:C	6.66996e-71	-0.689171	0.996483	2.66962e-14	6.70392	0.315121	2.90125e-15	5.94166	0.501251
56277827	chr3:56277827:A:C	1.20584e-69	4.66287	-1.46082	4.81944e-17	1.87651	-1.1745	1.09827e-17	2.0887	-1.22237
56277982	chr3:56277982:C:A	6.91043e-72	-1.95985	-4.45018e-10	1.671e-18	-2.65981	-4.45018e-10	3.15494e-19	-2.6836	-4.45018e-10
56278008	chr3:56278008:A:G	7.214e-71	-0.843494	1.22922	2.39767e-14	6.40033	0.511276	2.74659e-15	5.68164	0.706484
56278106	chr3:56278106:T:A	6.40862e-71	-0.818433	1.08578	2.20583e-14	6.43284	0.395365	2.50931e-15	5.71187	0.585906
56278112	chr3:56278112:C:G	4.78732e-72	-1.53592	-0.790997	1.03483e-18	-1.91777	-1.22122	1.87194e-19	-2.05271	-1.15289
56278167	chr3:56278167:T:G	1.36099e-71	-1.07932e-09	-1.28209	5.87165e-18	-1.07932e-09	-1.4031	1.14694e-18	-1.07932e-09	-1.39289
56278688	chr3:56278688:C:T	5.82708e-71	-1.07932e-09	0.172215	4.64228e-17	-1.07932e-09	0.664556	8.79964e-18	-1.07932e-09	0.644724
56278902	chr3:56278902:A:C	1.33108e-71	-1.07932e-09	-1.30431	5.79709e-18	-1.07932e-09	-1.41588	1.13093e-18	-1.07932e-09	-1.40695
56279036	chr3:56279036:C:T	4.30441e-72	-2.43325	-4.45018e-10	1.6801e-18	-2.65438	-4.45018e-10	3.29086e-19	-2.64142	-4.45018e-10
56279658	chr3:56279658:C:A	1.33404e-71	-1.07932e-09	-1.30209	5.80471e-18	-1.07932e-09	-1.41457	1.1328e-18	-1.07932e-09	-1.40529
56279828	chr3:56279828:A:G	1.59436e-71	-0.170284	-0.953546	1.98704e-14	8.13562	-1.41186	1.69035e-15	7.29086	-1.38815
56279871	chr3:56279871:T:C	7.7178e-71	-0.632076	1.0853	2.72368e-14	6.65364	0.38545	2.78823e-15	5.82841	0.574766
56279880	chr3:56279880:G:A	2.9056e-71	-1.07932e-09	-0.523661	1.82015e-17	-1.07932e-09	-0.271731	4.26879e-18	-1.07932e-09	-0.0786555
56280014	chr3:56280014:G:T	1.41474e-72	-2.12489	-1.42105	8.65434e-15	7.34751	-1.45493	2.43591e-17	3.10912	-1.4462
56281087	chr3:56281087:C:T	6.68579e-71	-0.620271	0.929954	2.45329e-14	6.68151	0.253029	2.47994e-15	5.84965	0.436353
56281362	chr3:56281362:G:A	2.83032e-72	-1.53291	-1.31958	5.81066e-19	-2.35186	-1.36427	1.43058e-19	-2.10857	-1.36592
56281572	chr3:56281572:A:G	1.48966e-71	-1.07932e-09	-1.19175	8.21656e-18	-1.07932e-09	-1.06708	1.53795e-18	-1.07932e-09	-1.09953
56282827	chr3:56282827:G:T	3.3785e-70	3.14673	-1.21701	8.24267e-17	1.81143	-0.572753	1.18414e-17	1.60525	-0.663636
56282843	chr3:56282843:G:A	4.7976e-72	-2.32477	-4.45018e-10	2.25527e-18	-2.35997	-4.45018e-10	4.60316e-18	-0.00324329	-4.45018e-10
56283160	chr3:56283160:C:T	2.9056e-71	-1.07932e-09	-0.523661	1.82015e-17	-1.07932e-09	-0.271731	4.26879e-18	-1.07932e-09	-0.0786555
56283671	chr3:56283671:C:A	1.13454e-71	-1.07932e-09	-1.46407	5.61164e-18	-1.07932e-09	-1.44839	1.07534e-18	-1.07932e-09	-1.45735
56283820	chr3:56283820:G:A	7.52405e-71	-0.637817	1.06562	3.17524e-14	6.81385	0.378636	3.62267e-15	6.09621	0.568776
56284455	chr3:56284455:G:T	1.31529e-71	-1.07932e-09	-1.31624	5.76413e-18	-1.07932e-09	-1.42158	1.12406e-18	-1.07932e-09	-1.41303
56284602	chr3:56284602:G:A	1.62662e-72	-2.07677	-1.32961	1.50178e-14	7.88854	-1.44478	5.04203e-17	3.81924	-1.42883
56284893	chr3:56284893:A:G	1.13822e-71	-1.07932e-09	-1.46084	5.8317e-18	-1.07932e-09	-1.40993	1.10838e-18	-1.07932e-09	-1.42709
56285825	chr3:56285825:A:G	2.81066e-72	-2.67716	-0.182304	3.30561e-18	-2.61277	0.635151	7.11389e-19	-2.63084	0.76032
56285973	chr3:56285973:A:C	1.13236e-71	-1.07932e-09	-1.466	5.61544e-18	-1.07932e-09	-1.44772	1.0884e-18	-1.07932e-09	-1.44527
56286081	chr3:56286081:G:A	1.47327e-72	-2.61753	-0.887869	2.98904e-18	-2.03232	-0.0459629	5.66511e-19	-2.08059	-0.0176504
56286311	chr3:56286311:A:G	4.52666e-72	-2.28534	-0.0975616	3.39416e-18	-1.49992	-0.451263	8.83397e-19	-1.31237	-0.341595
56286385	chr3:56286385:A:G	1.35814e-70	2.18598	-1.16757	4.80102e-17	1.72206	-1.02389	7.81906e-18	1.49643	-0.969854
56286434	chr3:56286434:AAAAAAG:A	2.09078e-71	-1.07932e-09	-0.852763	7.98688e-18	-1.07932e-09	-1.09544	1.58415e-18	-1.07932e-09	-1.06994
56286602	chr3:56286602:A:C	6.89232e-72	-1.96248	-4.45018e-10	1.66831e-18	-2.66143	-4.45018e-10	3.15581e-19	-2.68332	-4.45018e-10
56286952	chr3:56286952:T:C	5.5706e-71	-1.07932e-09	0.127202	4.40816e-17	-1.07932e-09	0.612807	8.37532e-18	-1.07932e-09	0.595304
56287247	chr3:56287247:A:G	2.80555e-72	-2.68419	-0.177094	3.3399e-18	-2.58507	0.617777	7.08132e-19	-2.60839	0.733281
56287373	chr3:56287373:G:A	2.8325e-72	-2.67965	-0.172074	3.37845e-18	-2.60416	0.648339	7.26452e-19	-2.62336	0.773791
56287843	chr3:56287843:G:A	1.74329e-71	-1.07932e-09	-1.03452	7.39076e-18	-1.07932e-09	-1.17301	1.43498e-18	-1.07932e-09	-1.16883
56288179	chr3:56288179:C:T	2.68185e-72	-2.6768	-0.229576	3.10238e-18	-2.61472	0.573657	6.6631e-19	-2.63325	0.69726
56288466	chr3:56288466:A:G	2.69597e-72	-2.67536	-0.225772	3.10917e-18	-2.61871	0.57983	6.67978e-19	-2.63671	0.703224
56288486	chr3:56288486:C:T	1.13237e-71	-1.07932e-09	-1.46599	5.68305e-18	-1.07932e-09	-1.43575	1.08537e-18	-1.07932e-09	-1.44807
56288584	chr3:56288584:T:A	1.15648e-71	-1.07932e-09	-1.44492	5.51457e-18	-1.07932e-09	-1.46584	1.0682e-18	-1.07932e-09	-1.46402
56289239	chr3:56289239:T:G	1.3289e-71	-1.07932e-09	-1.30595	5.79371e-18	-1.07932e-09	-1.41646	1.13008e-18	-1.07932e-09	-1.4077
56289242	chr3:56289242:C:T	6.22673e-71	-1.07932e-09	0.238551	4.97637e-17	-1.07932e-09	0.734049	9.44865e-18	-1.07932e-09	0.715886
56289323	chr3:56289323:C:A	1.13258e-71	-1.07932e-09	-1.46581	5.69757e-18	-1.07932e-09	-1.4332	1.08749e-18	-1.07932e-09	-1.44612
56289418	chr3:56289418:T:C	3.4076e-70	3.24142	-1.30313	1.09204e-16	2.71762	-1.19764	1.71106e-17	2.46264	-1.15293
56290191	chr3:56290191:G:A	1.59687e-71	-1.07932e-09	-1.12226	8.87228e-18	-1.07932e-09	-0.990304	1.64056e-18	-1.07932e-09	-1.03495
56291219	chr3:56291219:T:A	2.9982e-70	3.09358	-1.28329	6.92e-17	1.75119	-0.687423	1.01549e-17	1.56022	-0.772248
56291468	chr3:56291468:A:C	1.53301e-71	-1.07932e-09	-1.16307	7.67855e-18	-1.07932e-09	-1.13481	1.41194e-18	-1.07932e-09	-1.18502
56291710	chr3:56291710:T:A	3.8462e-72	-2.5458	-4.45018e-10	1.68276e-18	-2.6528	-4.45018e-10	3.17447e-19	-2.67743	-4.45018e-10
56292945	chr3:56292945:C:T	2.59479e-72	-2.68211	-0.257266	2.93805e-18	-2.61341	0.517918	6.18793e-19	-2.63445	0.624476
56293033	chr3:56293033:T:C	1.2772e-71	-1.07932e-09	-1.34563	5.65096e-18	-1.07932e-09	-1.44141	1.09676e-18	-1.07932e-09	-1.43763
56293075	chr3:56293075:G:A	1.27586e-71	-1.07932e-09	-1.34668	5.64838e-18	-1.07932e-09	-1.44187	1.09622e-18	-1.07932e-09	-1.43811
56294182	chr3:56294182:G:A	2.71678e-72	-2.68074	-0.212701	3.1113e-18	-2.60964	0.571442	6.56284e-19	-2.63047	0.679326
56294363	chr3:56294363:A:G	1.78558e-71	-1.07932e-09	-1.01056	7.71978e-18	-1.07932e-09	-1.12945	1.48185e-18	-1.07932e-09	-1.1367
56294433	chr3:56294433:C:T	2.77812e-72	-2.68114	-0.189968	3.20836e-18	-2.60745	0.599976	6.77132e-19	-2.62864	0.708764
56294441	chr3:56294441:G:T	2.67208e-72	-2.68023	-0.229798	3.03906e-18	-2.61132	0.54963	6.40789e-19	-2.63195	0.656904
56294564	chr3:56294564:T:G	2.18889e-69	5.26317	-1.4649	5.86305e-17	2.17336	-1.27534	1.44917e-17	2.45816	-1.31457
56294959	chr3:56294959:A:T	2.75358e-72	-2.67945	-0.200531	3.14413e-18	-2.61444	0.586744	6.63883e-19	-2.63457	0.694939
56295083	chr3:56295083:C:A	1.87952e-69	5.10901	-1.46312	5.06722e-17	2.0425	-1.29036	1.24245e-17	2.31838	-1.3287
56295236	chr3:56295236:T:G	2.34611e-69	5.33308	-1.46545	6.31205e-17	2.23916	-1.26735	1.55262e-17	2.51992	-1.30737
56295802	chr3:56295802:C:T	3.39241e-72	-2.67134	-4.45018e-10	1.75846e-18	-2.6088	-4.45018e-10	3.19289e-19	-2.67165	-4.45018e-10
56296035	chr3:56296035:T:A	3.41806e-72	-2.66381	-4.45018e-10	2.13253e-18	-2.41593	-4.45018e-10	4.89919e-19	-2.2435	-4.45018e-10
56296340	chr3:56296340:C:T	2.70942e-72	-2.68332	-0.212833	3.16329e-18	-2.59326	0.57164	6.66632e-19	-2.61604	0.68054
56296373	chr3:56296373:G:T	1.35266e-69	3.31694	-4.45018e-10	1.61941e-16	1.914	-4.45018e-10	7.09082e-17	2.7314	-4.45018e-10
56296491	chr3:56296491:A:C	4.4731e-72	-2.39481	-4.45018e-10	1.66261e-18	-2.66485	-4.45018e-10	3.34174e-19	-2.62608	-4.45018e-10
56296504	chr3:56296504:G:A	6.33926e-71	-1.07932e-09	0.256461	4.32665e-17	-1.07932e-09	0.594142	7.79327e-18	-1.07932e-09	0.523275
56297325	chr3:56297325:G:C	2.39357e-70	2.82231	-1.23724	5.85732e-17	1.4947	-0.597664	8.479e-18	1.29549	-0.687889
56297388	chr3:56297388:G:C	1.00452e-72	-2.42319	-1.46519	4.68392e-19	-2.51391	-1.41777	9.65305e-20	-2.45543	-1.41245
56297389	chr3:56297389:T:A	1.00507e-72	-2.42266	-1.46516	4.68734e-19	-2.5134	-1.41756	9.66117e-20	-2.45481	-1.41223
56297407	chr3:56297407:A:G	2.94019e-72	-2.67755	-0.136859	3.50978e-18	-2.61144	0.693756	7.51859e-19	-2.62959	0.814394
56297567	chr3:56297567:G:T	2.77967e-72	-2.6812	-0.189352	3.21238e-18	-2.60725	0.601027	6.78939e-19	-2.62749	0.710275
56297644	chr3:56297644:G:A	1.49561e-72	-2.62761	-0.862739	3.00849e-18	-2.06495	-0.00684674	5.69849e-19	-2.11013	0.0177586
56297663	chr3:56297663:G:A	2.68154e-72	-2.6825	-0.223991	3.10076e-18	-2.59995	0.558364	6.53982e-19	-2.62074	0.666077
56297715	chr3:56297715:T:A	2.31703e-70	2.77493	-1.22236	5.75083e-17	1.44964	-0.570942	8.37522e-18	1.25802	-0.662732
56297993	chr3:56297993:A:C	1.45034e-72	-2.30651	-1.21457	7.9773e-19	-2.47	-0.92922	1.75151e-19	-2.42211	-0.849984
56298165	chr3:56298165:C:T	2.08578e-70	2.67427	-1.22684	5.27914e-17	1.37198	-0.57887	7.69202e-18	1.18051	-0.670314
56298843	chr3:56298843:T:C	2.21326e-70	2.6825	-1.17575	5.85328e-17	1.38247	-0.486115	8.43315e-18	1.18519	-0.58301
56298932	chr3:56298932:C:T	4.90075e-71	-1.07932e-09	-0.000912811	3.07766e-17	-1.07932e-09	0.253517	6.04272e-18	-1.07932e-09	0.268868
56298998	chr3:56298998:G:A	3.35078e-72	-2.68369	-4.45018e-10	1.63039e-18	-2.68442	-4.45018e-10	3.15137e-19	-2.68473	-4.45018e-10
56299057	chr3:56299057:A:G	2.22132e-70	2.67097	-1.16059	6.1464e-17	1.4069	-0.461683	8.76913e-18	1.20161	-0.560355
56299281	chr3:56299281:T:C	2.39158e-70	2.73236	-1.14812	6.13478e-17	2.05383	-1.11051	9.82099e-18	1.80846	-1.05392
56301584	chr3:56301584:T:C	3.35364e-72	-2.68284	-4.45018e-10	2.04009e-18	-2.46024	-4.45018e-10	8.92598e-19	-1.64361	-4.45018e-10
56301614	chr3:56301614:T:G	2.02688e-69	4.85453	-1.13316	1.14103e-16	2.35245	-0.788585	3.15054e-17	2.75371	-0.833535
56301721	chr3:56301721:A:T	5.02991e-72	-2.27748	-4.45018e-10	1.63294e-18	-2.68286	-4.45018e-10	3.52868e-19	-2.57165	-4.45018e-10
56301910	chr3:56301910:G:A	2.31243e-69	5.26355	-1.41038	7.60115e-17	2.36795	-1.2103	1.91188e-17	2.65698	-1.23629
56302376	chr3:56302376:C:T	4.79993e-72	-2.32429	-4.45018e-10	1.64005e-18	-2.67851	-4.45018e-10	3.45283e-19	-2.59338	-4.45018e-10
56302508	chr3:56302508:C:A	2.63373e-71	-1.07932e-09	-0.621901	1.63041e-17	-1.07932e-09	-0.381816	3.75739e-18	-1.07932e-09	-0.206261
56302513	chr3:56302513:A:AT	4.71311e-72	-2.34254	-4.45018e-10	1.64376e-18	-2.67625	-4.45018e-10	3.4245e-19	-2.60162	-4.45018e-10
56302699	chr3:56302699:C:T	4.82861e-72	-2.31833	-4.45018e-10	1.63817e-18	-2.67966	-4.45018e-10	3.4674e-19	-2.58917	-4.45018e-10
56302822	chr3:56302822:T:C	1.14749e-72	-2.30969	-1.44562	5.45094e-19	-2.41714	-1.36289	1.14348e-19	-2.34412	-1.35437
56302926	chr3:56302926:G:A	4.71353e-72	-2.34245	-4.45018e-10	1.64399e-18	-2.67611	-4.45018e-10	3.42283e-19	-2.6021	-4.45018e-10
56302996	chr3:56302996:A:G	2.13964e-69	5.24151	-1.466	5.89121e-17	2.14824	-1.24543	1.44292e-17	2.42547	-1.2862
56303171	chr3:56303171:T:C	4.64306e-72	-2.35751	-4.45018e-10	1.64571e-18	-2.67507	-4.45018e-10	3.41372e-19	-2.60477	-4.45018e-10
56304553	chr3:56304553:CTAG:C	1.77222e-71	-1.07932e-09	-1.01807	8.28089e-18	-1.07932e-09	-1.05929	1.67976e-18	-1.07932e-09	-1.01134
56304734	chr3:56304734:T:C	1.15907e-69	-1.07932e-09	3.16249	3.95857e-16	-1.07932e-09	2.80782	8.07752e-17	-1.07932e-09	2.86168
56304864	chr3:56304864:C:T	1.49451e-69	4.50625	-1.08958	9.72046e-17	2.13066	-0.727077	2.7612e-17	2.56299	-0.774723
56305402	chr3:56305402:G:A	3.46904e-71	-1.07932e-09	-0.346424	2.19927e-17	-1.07932e-09	-0.082525	5.14878e-18	-1.07932e-09	0.108775
56305864	chr3:56305864:T:TG	1.6383e-72	-2.6105	-0.788727	7.16947e-19	-2.6825	-0.823493	1.37993e-19	-2.683	-0.827536
56306037	chr3:56306037:C:T	1.1836e-71	-1.07932e-09	-1.42174	6.23589e-18	-1.07932e-09	-1.34292	1.17401e-18	-1.07932e-09	-1.36956
56306628	chr3:56306628:C:A	6.35219e-72	-2.04409	-4.45018e-10	2.07139e-18	-2.44502	-4.45018e-10	4.73861e-19	-2.27683	-4.45018e-10
56306679	chr3:56306679:A:G	1.13388e-71	-1.07932e-09	-1.46465	5.67663e-18	-1.07932e-09	-1.43688	1.08959e-18	-1.07932e-09	-1.44418
56307118	chr3:56307118:C:T	1.75067e-69	5.03843	-1.46356	4.82904e-17	1.99144	-1.28744	1.16508e-17	2.25034	-1.32495
56307297	chr3:56307297:C:T	1.82291e-69	4.68733	-1.07203	1.07771e-16	2.19953	-0.692754	2.90943e-17	2.582	-0.741447
56307486	chr3:56307486:C:T	2.12952e-70	2.78583	-1.31766	5.71126e-17	2.13878	-1.26699	8.8112e-18	1.86415	-1.21811
56307564	chr3:56307564:G:A	1.74578e-69	5.03748	-1.46542	4.86426e-17	1.98907	-1.27781	1.1638e-17	2.23964	-1.31535
56307768	chr3:56307768:G:A	1.73158e-72	-2.67131	-0.672543	1.50145e-18	-2.6541	-0.112705	2.88592e-19	-2.67034	-0.102388
56307816	chr3:56307816:A:G	1.14379e-71	-1.07932e-09	-1.45595	5.67678e-18	-1.07932e-09	-1.43685	1.15608e-18	-1.07932e-09	-1.38495
56307835	chr3:56307835:C:T	1.43568e-72	-2.32481	-1.20644	5.49097e-19	-2.65791	-1.1148	1.12541e-19	-2.67678	-1.03764
56307955	chr3:56307955:G:A	9.61643e-71	0.673172	-4.45018e-10	4.05177e-18	-1.77408	-4.45018e-10	5.66638e-19	-2.09802	-4.45018e-10
56308500	chr3:56308500:G:A	1.44256e-71	-1.07932e-09	-1.22388	7.2086e-18	-1.07932e-09	-1.19796	1.33305e-18	-1.07932e-09	-1.24251
56308539	chr3:56308539:G:A	3.78719e-72	-2.56126	-4.45018e-10	1.91068e-18	-2.52578	-4.45018e-10	5.45131e-19	-2.13672	-4.45018e-10
56308799	chr3:56308799:T:C	1.70906e-72	-2.37973	-0.977212	1.06934e-18	-2.63439	-0.471806	2.12154e-19	-2.68471	-0.395714
56309011	chr3:56309011:C:T	2.87656e-71	-1.07932e-09	-0.533707	1.82202e-17	-1.07932e-09	-0.270705	4.20133e-18	-1.07932e-09	-0.0945852
56309082	chr3:56309082:A:G	6.278e-72	-2.37838	0.322549	2.20086e-18	-2.66478	0.280388	4.17354e-19	-2.67356	0.269758
56309191	chr3:56309191:C:A	2.06966e-71	-1.07932e-09	-0.862916	8.61878e-18	-1.07932e-09	-1.01929	1.40893e-18	-1.07932e-09	-1.18715
56309267	chr3:56309267:C:T	1.9101e-71	-1.07932e-09	-0.943144	7.64159e-18	-1.07932e-09	-1.13963	1.53737e-18	-1.07932e-09	-1.09991
56309269	chr3:56309269:C:G	4.05507e-72	-2.65191	0.158987	4.68154e-18	-2.66023	1.03063	1.01095e-18	-2.67115	1.15206
56309323	chr3:56309323:G:A	9.76677e-71	1.69966	-1.01097	1.3079e-17	0.681526	-1.28375	1.83425e-18	0.360346	-1.2837
56309516	chr3:56309516:G:A	2.60234e-70	2.8863	-1.2176	6.95024e-17	2.22619	-1.15806	1.08632e-17	1.95297	-1.09758
56309604	chr3:56309604:A:T	1.19692e-71	-1.07932e-09	-1.41055	6.34113e-18	-1.07932e-09	-1.32618	1.19165e-18	-1.07932e-09	-1.35464
56309661	chr3:56309661:G:A	4.28438e-72	-2.43791	-4.45018e-10	1.68338e-18	-2.65243	-4.45018e-10	3.27994e-19	-2.64475	-4.45018e-10
56309802	chr3:56309802:A:G	8.49958e-72	-1.75287	-4.45018e-10	2.39552e-18	-2.29964	-4.45018e-10	5.81856e-19	-2.07152	-4.45018e-10
56310004	chr3:56310004:A:G	4.14412e-71	-1.07932e-09	-0.16861	2.82778e-17	-1.07932e-09	0.168839	6.79496e-18	-1.07932e-09	0.386194
56310611	chr3:56310611:CT:C	1.09096e-69	4.17755	-1.07562	9.53848e-17	2.37985	-0.995163	2.7226e-17	2.6968	-0.922619
56310876	chr3:56310876:C:T	1.18173e-72	-2.25996	-1.46594	5.30744e-19	-2.38034	-1.42637	1.11607e-19	-2.30215	-1.42061
56311044	chr3:56311044:C:T	1.22469e-71	-1.38761	-4.45018e-10	2.07818e-18	-2.44175	-4.45018e-10	3.52235e-19	-2.57344	-4.45018e-10
56311360	chr3:56311360:C:T	3.85349e-72	-2.54391	-4.45018e-10	1.96778e-18	-2.49633	-4.45018e-10	5.18165e-19	-2.18745	-4.45018e-10
56311456	chr3:56311456:G:A	1.43666e-71	-1.07932e-09	-1.22798	7.71534e-18	-1.07932e-09	-1.13003	1.42941e-18	-1.07932e-09	-1.17272
56311541	chr3:56311541:C:T	4.04092e-72	-2.49641	-4.45018e-10	1.73087e-18	-2.62461	-4.45018e-10	3.21257e-19	-2.6655	-4.45018e-10
56311645	chr3:56311645:G:C	5.93091e-71	-1.07932e-09	0.189876	4.75894e-17	-1.07932e-09	0.689373	9.09225e-18	-1.07932e-09	0.677437
56311919	chr3:56311919:A:G	1.15387e-72	-2.42151	-1.32826	4.25351e-19	-2.63355	-1.39453	8.13197e-20	-2.66175	-1.3776
56312092	chr3:56312092:G:A	3.68791e-72	-2.58783	-4.45018e-10	5.63161e-16	3.16033	-4.45018e-10	3.72747e-19	-2.51684	-4.45018e-10
56313414	chr3:56313414:C:T	4.16072e-72	-2.4672	-4.45018e-10	1.70781e-18	-2.63803	-4.45018e-10	3.24124e-19	-2.65662	-4.45018e-10
56313779	chr3:56313779:C:T	1.1848e-71	-1.07932e-09	-1.42072	6.24377e-18	-1.07932e-09	-1.34165	1.17432e-18	-1.07932e-09	-1.36929
56313897	chr3:56313897:G:A	5.75226e-72	-2.36389	0.220595	3.9959e-18	-1.61467	-0.173296	1.03631e-18	-1.44239	-0.0519385
56314678	chr3:56314678:G:A	2.25564e-69	5.26943	-1.44113	5.31614e-17	2.16223	-1.36213	1.2939e-17	2.42052	-1.39026
56315695	chr3:56315695:T:A	1.63604e-72	-2.62852	-0.772092	7.36833e-19	-2.68474	-0.793886	1.43438e-19	-2.67694	-0.7949
56316122	chr3:56316122:C:T	1.13308e-71	-1.07932e-09	-1.46536	5.52731e-18	-1.07932e-09	-1.46354	1.09064e-18	-1.07932e-09	-1.44322
56316367	chr3:56316367:T:C	1.83115e-72	-2.44203	-0.84591	1.42947e-18	-2.60221	-0.213725	2.49018e-19	-2.68361	-0.236606
56316411	chr3:56316411:A:G	7.12623e-72	-1.9291	-4.45018e-10	1.8796e-18	-2.54218	-4.45018e-10	4.31475e-19	-2.37053	-4.45018e-10
56316797	chr3:56316797:A:G	2.05862e-69	5.15047	-1.41357	4.84243e-17	2.11639	-1.40962	1.20182e-17	2.38506	-1.42863
56316851	chr3:56316851:C:T	1.83569e-71	-1.07932e-09	-0.982882	9.57895e-18	-1.07932e-09	-0.913668	1.90626e-18	-1.07932e-09	-0.884845
56317273	chr3:56317273:G:A	4.42444e-72	-2.40574	-4.45018e-10	1.91255e-18	-2.5248	-4.45018e-10	4.74631e-19	-2.2752	-4.45018e-10
56317715	chr3:56317715:A:G	2.01988e-69	5.15854	-1.44063	4.91121e-17	2.08367	-1.3628	1.19601e-17	2.34208	-1.39049
56317866	chr3:56317866:A:T	2.01591e-72	-2.49242	-0.699395	1.81198e-18	-2.56786	-0.0109574	3.03746e-19	-2.68432	-0.0372284
56318519	chr3:56318519:A:G	4.40646e-69	5.84256	-1.34462	7.51985e-17	2.47103	-1.32413	1.84981e-17	2.75161	-1.36393
56318548	chr3:56318548:T:C	5.82561e-71	-1.07932e-09	0.171962	4.62773e-17	-1.07932e-09	0.661417	8.83114e-18	-1.07932e-09	0.648298
56319077	chr3:56319077:G:A	1.83113e-72	-2.40182	-0.886133	1.32392e-18	-2.62182	-0.270827	2.36033e-19	-2.67968	-0.29409
56319261	chr3:56319261:G:A	1.38277e-71	-1.07932e-09	-1.26621	7.3532e-18	-1.07932e-09	-1.1781	1.61805e-18	-1.07932e-09	-1.04876
56319849	chr3:56319849:A:G	1.40145e-70	-1.07932e-09	1.04979	8.66739e-17	-1.07932e-09	1.28892	1.51419e-17	-1.07932e-09	1.18748
56320109	chr3:56320109:G:A	2.96093e-71	-1.07932e-09	-0.504799	1.16394e-17	-1.07932e-09	-0.718836	2.28156e-18	-1.07932e-09	-0.705126
56321120	chr3:56321120:C:G	1.19189e-71	-1.07932e-09	-1.41476	6.3111e-18	-1.07932e-09	-1.33093	1.18552e-18	-1.07932e-09	-1.35981
56321339	chr3:56321339:T:C	1.2357e-71	-1.07932e-09	-1.37867	6.76603e-18	-1.07932e-09	-1.26132	1.272e-18	-1.07932e-09	-1.28939
56321732	chr3:56321732:G:A	1.03314e-72	-2.42302	-1.43726	4.01736e-19	-2.65592	-1.42927	7.84398e-20	-2.64077	-1.43464
56322364	chr3:56322364:C:T	1.95183e-72	-2.50625	-0.717868	7.91976e-19	-2.65596	-0.750504	1.50079e-19	-2.67661	-0.749975
56322487	chr3:56322487:G:A	5.90866e-72	-2.11647	-4.45018e-10	1.73843e-18	-2.62025	-4.45018e-10	3.33604e-19	-2.62779	-4.45018e-10
56322717	chr3:56322717:G:A	1.25582e-71	-1.07932e-09	-1.36251	6.83318e-18	-1.07932e-09	-1.25145	1.27331e-18	-1.07932e-09	-1.28837
56323005	chr3:56323005:G:C	3.19177e-71	-1.07932e-09	-0.429724	1.12422e-17	-1.07932e-09	-0.753563	2.26315e-18	-1.07932e-09	-0.713228
56323066	chr3:56323066:T:C	1.10943e-72	-2.3241	-1.46493	5.09442e-19	-2.42998	-1.4177	1.06172e-19	-2.36168	-1.411
56323409	chr3:56323409:G:A	7.48286e-71	-1.07932e-09	0.422314	6.0952e-17	-1.07932e-09	0.93685	1.15804e-17	-1.07932e-09	0.919331
56323525	chr3:56323525:G:A	2.09689e-72	-2.00606	-1.14638	2.42756e-14	8.27242	-1.34842	5.86769e-17	3.85817	-1.31611
56323825	chr3:56323825:T:C	1.47411e-69	4.84228	-1.43936	3.92529e-17	1.85817	-1.36138	9.64763e-18	2.12698	-1.39025
56324824	chr3:56324824:A:G	4.35074e-70	2.69808	-0.515453	9.02764e-17	1.78558	-0.455941	1.37173e-17	1.43411	-0.345436
56325173	chr3:56325173:G:A	1.20983e-71	-1.07932e-09	-1.39982	6.46338e-18	-1.07932e-09	-1.30708	1.21087e-18	-1.07932e-09	-1.33864
56325241	chr3:56325241:G:A	4.2376e-72	-2.44889	-4.45018e-10	2.44826e-18	-2.27786	-4.45018e-10	4.51482e-18	-0.0226218	-4.45018e-10
56325701	chr3:56325701:C:T	1.44255e-71	-1.07932e-09	-1.22389	7.21471e-18	-1.07932e-09	-1.19711	1.33461e-18	-1.07932e-09	-1.24135
56325790	chr3:56325790:A:G	2.66059e-71	-1.07932e-09	-0.611753	9.73111e-18	-1.07932e-09	-0.897908	1.95007e-18	-1.07932e-09	-0.862122
56325921	chr3:56325921:A:AGAAT	4.00724e-72	-2.50478	-4.45018e-10	1.71585e-18	-2.63333	-4.45018e-10	3.20835e-19	-2.66681	-4.45018e-10
56326555	chr3:56326555:C:A	1.1563e-72	-2.30356	-1.4441	3.89109e-19	-2.68073	-1.4364	8.2333e-20	-2.58564	-1.44133
56326566	chr3:56326566:A:G	3.33266e-70	3.13871	-1.22266	1.75029e-16	3.09846	-1.10674	4.7692e-17	3.38841	-1.05363
56326656	chr3:56326656:G:A	1.61431e-69	4.91785	-1.42408	4.14953e-17	1.94028	-1.38794	1.017e-17	2.20196	-1.4125
56326846	chr3:56326846:C:G	1.60582e-72	-1.95668	-1.46257	4.32176e-19	-2.64175	-1.3704	1.06361e-19	-2.39482	-1.37608
56327211	chr3:56327211:G:T	1.22797e-71	-1.07932e-09	-1.38494	6.60837e-18	-1.07932e-09	-1.2849	1.23546e-18	-1.07932e-09	-1.31854
56327324	chr3:56327324:C:A	3.69638e-69	5.67958	-1.35735	7.1935e-17	2.40848	-1.30596	1.74062e-17	2.67487	-1.34803
56327408	chr3:56327408:T:C	2.61427e-70	2.52362	-0.850357	7.17023e-17	1.89612	-0.796838	1.16451e-17	1.63192	-0.707021
56327449	chr3:56327449:T:G	3.40742e-70	3.16312	-1.22488	1.78936e-16	3.12417	-1.11038	4.87984e-17	3.41543	-1.05772
56327538	chr3:56327538:T:C	3.37149e-72	-2.67753	-4.45018e-10	2.24975e-18	-2.36242	-4.45018e-10	4.75048e-19	-2.27432	-4.45018e-10
56327670	chr3:56327670:C:A	1.5809e-69	4.87147	-1.3986	3.91276e-17	1.90573	-1.41214	9.40905e-18	2.1443	-1.43262
56328001	chr3:56328001:T:A	4.45529e-71	-1.07932e-09	-0.0962097	3.47984e-17	-1.07932e-09	0.376335	6.11218e-18	-1.07932e-09	0.280298
56328151	chr3:56328151:T:C	1.26105e-71	-1.07932e-09	-1.35836	6.96906e-18	-1.07932e-09	-1.23176	1.30794e-18	-1.07932e-09	-1.26153
56328182	chr3:56328182:A:C	1.60156e-69	4.90613	-1.42028	4.10062e-17	1.9302	-1.38972	1.00563e-17	2.19313	-1.41491
56328890	chr3:56328890:G:A	5.00476e-72	-2.2825	-4.45018e-10	1.64556e-18	-2.67515	-4.45018e-10	3.15136e-19	-2.68474	-4.45018e-10
56328943	chr3:56328943:T:G	1.5401e-72	-2.00179	-1.45925	4.34321e-19	-2.65186	-1.35534	1.04967e-19	-2.42312	-1.36098
56329923	chr3:56329923:A:G	1.24896e-71	-1.07932e-09	-1.36799	6.53296e-18	-1.07932e-09	-1.29638	1.40278e-18	-1.07932e-09	-1.19153
56330480	chr3:56330480:A:G	5.47126e-70	3.17143	-0.759635	1.23148e-16	2.38286	-0.742705	1.69964e-17	2.01417	-0.711158
56330837	chr3:56330837:T:G	5.31111e-72	-2.22309	-4.45018e-10	3.79547e-18	-1.83943	-4.45018e-10	9.04744e-19	-1.63009	-4.45018e-10
56330927	chr3:56330927:C:T	1.14254e-71	-1.07932e-09	-1.45705	5.80767e-18	-1.07932e-09	-1.41406	1.10349e-18	-1.07932e-09	-1.43151
56331862	chr3:56331862:C:T	5.57197e-71	-1.07932e-09	0.127447	4.38378e-17	-1.07932e-09	0.607261	8.3639e-18	-1.07932e-09	0.593938
56331868	chr3:56331868:G:T	3.84936e-72	-2.54498	-4.45018e-10	2.60492e-18	-2.21583	-4.45018e-10	4.0667e-19	-2.42974	-4.45018e-10
56332115	chr3:56332115:G:A	1.21042e-71	-1.07932e-09	-1.39934	6.52092e-18	-1.07932e-09	-1.29822	1.24e-18	-1.07932e-09	-1.31487
56332160	chr3:56332160:A:G	3.39215e-72	-2.67142	-4.45018e-10	4.19319e-18	-1.73977	-4.45018e-10	1.06972e-18	-1.46259	-4.45018e-10
56332857	chr3:56332857:T:C	2.04799e-70	-1.07932e-09	1.42914	7.43135e-17	-1.07932e-09	1.13506	1.49684e-17	-1.07932e-09	1.17596
56333064	chr3:56333064:G:A	1.14906e-71	-1.07932e-09	-1.45136	6.07522e-18	-1.07932e-09	-1.36902	1.1603e-18	-1.07932e-09	-1.38131
56333162	chr3:56333162:T:C	6.11751e-71	1.55791	-1.33706	1.61876e-17	1.05603	-1.44503	2.93879e-18	0.992801	-1.44479
56333330	chr3:56333330:C:G	1.29463e-69	4.73479	-1.46169	4.79478e-17	2.1086	-1.41172	9.71085e-18	2.18221	-1.43895
56333435	chr3:56333435:C:T	6.78469e-71	-1.07932e-09	0.324368	5.37872e-17	-1.07932e-09	0.811799	1.01005e-17	-1.07932e-09	0.782594
56333673	chr3:56333673:A:G	1.50807e-70	1.12312	-4.45018e-10	4.50385e-18	-1.6683	-4.45018e-10	6.1429e-19	-2.01727	-4.45018e-10
56334449	chr3:56334449:C:T	1.1344e-71	-1.07932e-09	-1.46419	5.63229e-18	-1.07932e-09	-1.44472	1.08298e-18	-1.07932e-09	-1.45027
56334875	chr3:56334875:G:T	1.14383e-71	-1.07932e-09	-1.45592	5.99227e-18	-1.07932e-09	-1.38277	1.1465e-18	-1.07932e-09	-1.39327
56335481	chr3:56335481:G:T	1.49377e-72	-2.32343	-1.16815	1.43145e-15	5.44476	-1.35155	1.38852e-17	2.42649	-1.32565
56335519	chr3:56335519:C:G	4.77065e-70	3.45639	-1.18163	2.11398e-16	3.26438	-1.08387	4.18099e-17	3.23737	-1.03423
56335835	chr3:56335835:A:G	4.37977e-70	3.64461	-1.45533	1.83214e-17	1.17465	-1.43982	3.37767e-18	1.1478	-1.4606
56336162	chr3:56336162:A:G	4.83864e-70	3.74689	-1.45797	1.9955e-17	1.25558	-1.43534	3.67266e-18	1.22932	-1.45839
56336176	chr3:56336176:T:A	1.22358e-72	-2.22504	-1.46606	6.78975e-19	-2.09572	-1.46469	1.55341e-19	-1.93622	-1.4559
56336177	chr3:56336177:C:T	1.22324e-72	-2.22532	-1.46606	6.78749e-19	-2.09605	-1.46469	1.55282e-19	-1.9366	-1.4559
56336732	chr3:56336732:A:G	4.84811e-70	3.44297	-1.1521	2.16608e-16	3.25413	-1.04928	4.29369e-17	3.22686	-0.997113
56336763	chr3:56336763:C:T	3.58176e-72	-2.62249	0.00545608	3.41684e-18	-2.37772	0.433195	4.85772e-19	-2.64645	0.394452
56337011	chr3:56337011:T:C	4.38979e-72	-2.32621	-0.0873958	3.18851e-18	-1.56822	-0.445465	8.30472e-19	-1.38675	-0.328995
56337155	chr3:56337155:C:T	4.8449e-70	3.4862	-1.19599	2.13731e-16	3.29126	-1.09978	4.19322e-17	3.2563	-1.05023
56337291	chr3:56337291:A:G	5.88821e-71	-1.07932e-09	0.182651	4.57988e-17	-1.07932e-09	0.651022	8.62623e-18	-1.07932e-09	0.624821
56337437	chr3:56337437:A:T	5.0861e-70	3.5141	-1.1753	2.25397e-16	3.32108	-1.07645	4.45779e-17	3.29308	-1.02583
56337464	chr3:56337464:A:T	5.72413e-71	-1.07932e-09	0.154389	4.43587e-17	-1.07932e-09	0.619072	8.35639e-18	-1.07932e-09	0.59304
56337599	chr3:56337599:C:T	1.81247e-71	-1.07932e-09	-0.995608	9.95259e-18	-1.07932e-09	-0.875403	1.95462e-18	-1.07932e-09	-0.859789
56337635	chr3:56337635:C:G	4.53826e-70	3.42238	-1.19755	2.00746e-16	3.23123	-1.10242	3.96072e-17	3.20214	-1.05311
56338414	chr3:56338414:A:G	1.13797e-71	-1.07932e-09	-1.46106	5.90308e-18	-1.07932e-09	-1.39776	1.13043e-18	-1.07932e-09	-1.40739
56338444	chr3:56338444:T:C	1.13303e-71	-1.07932e-09	-1.4654	5.66881e-18	-1.07932e-09	-1.43826	1.08932e-18	-1.07932e-09	-1.44443
56338603	chr3:56338603:CAAA:C	3.79761e-70	2.68993	-0.643275	9.15758e-17	1.93613	-0.592195	1.1254e-17	1.38698	-0.496244
56338698	chr3:56338698:A:C	3.68963e-70	2.65303	-0.635217	8.9334e-17	1.90203	-0.582886	1.11019e-17	1.36313	-0.485991
56339079	chr3:56339079:G:C	3.35389e-72	-2.68277	-4.45018e-10	3.65694e-18	-1.87661	-4.45018e-10	9.10697e-19	-1.62353	-4.45018e-10
56339288	chr3:56339288:G:A	1.30641e-70	2.24804	-1.26848	2.51454e-17	1.46914	-1.4177	4.18812e-18	1.31768	-1.41541
56339425	chr3:56339425:A:G	3.7462e-70	2.72116	-0.688136	9.08422e-17	1.97389	-0.637998	1.1199e-17	1.43038	-0.544541
56339434	chr3:56339434:A:G	3.91819e-70	2.76672	-0.688805	9.44487e-17	2.01266	-0.637839	1.15981e-17	1.46488	-0.544024
56339902	chr3:56339902:G:A	8.52275e-71	-1.07932e-09	0.552438	5.86279e-17	-1.07932e-09	0.897975	1.06667e-17	-1.07932e-09	0.837144
56339924	chr3:56339924:C:T	1.15669e-71	-1.07932e-09	-1.44474	5.87191e-18	-1.07932e-09	-1.40306	1.12571e-18	-1.07932e-09	-1.41157
56340109	chr3:56340109:A:G	6.56859e-72	-2.01059	-4.45018e-10	2.95992e-18	-2.08808	-4.45018e-10	7.20633e-19	-1.85761	-4.45018e-10
56340114	chr3:56340114:G:A	5.63908e-71	-1.07932e-09	0.139419	4.57602e-17	-1.07932e-09	0.650179	8.58827e-18	-1.07932e-09	0.620411
56340155	chr3:56340155:A:G	5.3572e-71	-1.07932e-09	0.0881413	4.31413e-17	-1.07932e-09	0.591245	8.10015e-18	-1.07932e-09	0.561896
56340288	chr3:56340288:T:C	1.11837e-72	-2.31529	-1.46572	3.78285e-19	-2.67926	-1.46608	7.99847e-20	-2.58993	-1.46597
56340663	chr3:56340663:G:A	5.32331e-71	-1.07932e-09	0.0817952	4.27801e-17	-1.07932e-09	0.582836	8.02959e-18	-1.07932e-09	0.553148
56340888	chr3:56340888:C:T	1.1076e-70	2.12986	-1.31538	2.21631e-17	1.36678	-1.44159	3.70884e-18	1.22094	-1.44021
56341083	chr3:56341083:G:A	4.3998e-71	-1.07932e-09	-0.108741	3.65804e-17	-1.07932e-09	0.426276	6.88969e-18	-1.07932e-09	0.40004
56341260	chr3:56341260:T:C	3.21493e-70	2.67535	-0.795261	7.52388e-17	1.89682	-0.749388	9.22646e-18	1.3535	-0.661413
56341686	chr3:56341686:C:G	3.12513e-70	2.65471	-0.802946	7.3131e-17	1.87672	-0.757704	8.97128e-18	1.33389	-0.669849
56341689	chr3:56341689:C:T	2.78818e-71	-1.07932e-09	-0.564913	2.47288e-17	-1.07932e-09	0.0347334	4.55077e-18	-1.07932e-09	-0.0146887
56341741	chr3:56341741:C:G	1.17466e-72	-2.27312	-1.45878	3.81004e-19	-2.68314	-1.45504	8.2462e-20	-2.56774	-1.45766
56342314	chr3:56342314:T:C	4.14251e-70	3.5972	-1.46361	1.91633e-17	1.16041	-1.38065	3.4333e-18	1.12983	-1.42629
56342448	chr3:56342448:C:T	5.19378e-71	-1.07932e-09	0.0571617	4.16297e-17	-1.07932e-09	0.555579	7.81834e-18	-1.07932e-09	0.526487
56343327	chr3:56343327:T:C	3.20695e-71	-1.07932e-09	-0.42498	1.30929e-17	-1.07932e-09	-0.601162	2.53671e-18	-1.07932e-09	-0.599118
56343504	chr3:56343504:G:A	2.50472e-71	-1.07932e-09	-0.672126	1.55199e-17	-1.07932e-09	-0.431113	2.89667e-18	-1.07932e-09	-0.466424
56343930	chr3:56343930:A:G	1.72538e-69	4.28554	-0.725221	6.79019e-17	1.95504	-0.910212	1.38966e-17	1.92267	-0.821015
56343947	chr3:56343947:T:A	6.31107e-70	2.55459	-4.45018e-10	6.66046e-17	1.02554	-4.45018e-10	1.55154e-17	1.21185	-4.45018e-10
56344032	chr3:56344032:A:C	2.1534e-72	-1.80003	-1.32581	5.7639e-19	-2.59029	-1.13392	1.54696e-19	-2.27425	-1.12203
56344235	chr3:56344235:A:G	9.20925e-72	-2.67999	1.00731	2.23913e-18	-2.6675	0.300352	5.09883e-19	-2.67695	0.473392
56344451	chr3:56344451:A:C	6.6118e-71	-1.07932e-09	0.298555	5.63492e-17	-1.07932e-09	0.858333	1.05655e-17	-1.07932e-09	0.827609
56344515	chr3:56344515:C:G	1.33513e-72	-2.17353	-1.43033	3.94505e-19	-2.68433	-1.41903	8.92958e-20	-2.52087	-1.42492
56344585	chr3:56344585:T:C	1.13046e-72	-2.36021	-1.41005	5.70191e-19	-2.44722	-1.2878	1.19009e-19	-2.38171	-1.27683
56345115	chr3:56345115:C:T	5.63175e-71	-1.07932e-09	0.138119	4.62461e-17	-1.07932e-09	0.660741	8.65067e-18	-1.07932e-09	0.627651
56345384	chr3:56345384:T:C	4.13897e-72	-2.47244	-4.45018e-10	3.25562e-18	-1.99285	-4.45018e-10	6.88294e-19	-1.90353	-4.45018e-10
56345527	chr3:56345527:G:A	7.74639e-72	-1.84566	-4.45018e-10	2.63235e-18	-2.20536	-4.45018e-10	4.81674e-19	-2.26047	-4.45018e-10
56345557	chr3:56345557:G:C	1.23257e-71	-1.07932e-09	-1.3812	5.59077e-18	-1.07932e-09	-1.45212	1.09071e-18	-1.07932e-09	-1.44316
56345672	chr3:56345672:G:A	5.3572e-71	-1.07932e-09	0.0881408	4.36611e-17	-1.07932e-09	0.603222	8.17064e-18	-1.07932e-09	0.570561
56345760	chr3:56345760:C:T	5.63175e-71	-1.07932e-09	0.138119	4.62461e-17	-1.07932e-09	0.660741	8.65067e-18	-1.07932e-09	0.627651
56346211	chr3:56346211:A:C	1.39337e-72	-2.13142	-1.42974	3.95611e-19	-2.68221	-1.41835	9.15973e-20	-2.49606	-1.42428
56346400	chr3:56346400:A:G	2.0291e-71	-1.07932e-09	-0.882709	9.05458e-18	-1.07932e-09	-0.969966	1.69338e-18	-1.07932e-09	-1.00326
56346648	chr3:56346648:A:G	1.16306e-71	-1.07932e-09	-1.43924	6.26017e-18	-1.07932e-09	-1.33903	1.19212e-18	-1.07932e-09	-1.35425
56346753	chr3:56346753:A:G	4.10724e-70	2.70363	-0.578598	9.94319e-17	1.95244	-0.526207	1.20605e-17	1.40952	-0.449567
56346758	chr3:56346758:A:G	6.40068e-70	4.02625	-1.45756	2.47604e-17	1.46984	-1.43383	4.51331e-18	1.43226	-1.45522
56346802	chr3:56346802:G:A	1.43901e-72	-2.09794	-1.43099	3.95892e-19	-2.68007	-1.41978	9.30147e-20	-2.47936	-1.42562
56347298	chr3:56347298:A:G	5.9755e-70	3.9652	-1.46525	2.49759e-17	1.42429	-1.37961	4.4758e-18	1.38934	-1.42064
56348518	chr3:56348518:ATAC:A	7.35884e-70	4.16988	-1.46169	2.74732e-17	1.54373	-1.40376	5.00881e-18	1.52212	-1.4409
56348603	chr3:56348603:C:T	5.49183e-72	-2.18962	-4.45018e-10	1.63063e-18	-2.68427	-4.45018e-10	3.73005e-19	-2.51615	-4.45018e-10
56348924	chr3:56348924:GAAGGAAGGAAGGAAGGAAGGAAGGA:G	1.2037e-71	-1.07932e-09	-1.4049	5.9781e-18	-1.07932e-09	-1.38513	1.19531e-18	-1.07932e-09	-1.35158
56348928	chr3:56348928:GAAGGAAGGAAGGAAGGAAGGA:G	4.64911e-71	-1.07932e-09	-0.0536243	2.75428e-17	-1.07932e-09	0.142506	4.89676e-18	-1.07932e-09	0.0585877
56349241	chr3:56349241:A:T	1.52724e-72	-2.11791	-1.35151	4.94319e-19	-2.68285	-1.19496	1.02404e-19	-2.59214	-1.21667
56349252	chr3:56349252:C:T	1.70209e-71	-1.07932e-09	-1.05845	7.47563e-18	-1.07932e-09	-1.16159	1.43828e-18	-1.07932e-09	-1.16654
56349582	chr3:56349582:T:C	8.10827e-73	-2.64879	-1.4538	7.27621e-19	-2.13791	-1.3533	2.00658e-19	-1.77094	-1.3652
56349721	chr3:56349721:A:G	1.68899e-71	-1.07932e-09	-1.06617	9.67375e-18	-1.07932e-09	-0.90382	1.84598e-18	-1.07932e-09	-0.916976
56349828	chr3:56349828:G:A	6.13076e-70	3.98682	-1.46121	2.37122e-17	1.39832	-1.40557	4.32106e-18	1.37559	-1.44207
56349892	chr3:56349892:G:A	3.4572e-72	-2.65243	-4.45018e-10	1.68325e-18	-2.65251	-4.45018e-10	3.3977e-19	-2.60947	-4.45018e-10
56350089	chr3:56350089:G:A	1.30661e-72	-2.1871	-1.43835	3.83212e-19	-2.68458	-1.44783	8.67485e-20	-2.52949	-1.44523
56350141	chr3:56350141:G:T	4.71862e-71	-1.07932e-09	-0.0387839	3.7558e-17	-1.07932e-09	0.45265	6.93807e-18	-1.07932e-09	0.407037
56350484	chr3:56350484:T:C	3.03249e-72	-2.43493	-0.348575	2.1394e-18	-2.54493	0.132214	3.47432e-19	-2.68409	0.0969238
56350552	chr3:56350552:G:GGA	6.53234e-72	-2.37202	0.355895	2.4895e-18	-2.67073	0.409576	4.96176e-19	-2.61362	0.382805
56350555	chr3:56350555:T:G	1.01035e-69	3.74966	-0.724493	5.18909e-17	1.69605	-0.920144	1.01027e-17	1.60036	-0.817545
56350585	chr3:56350585:T:C	1.25253e-71	-1.07932e-09	-1.36513	6.44364e-18	-1.07932e-09	-1.31014	1.25582e-18	-1.07932e-09	-1.30219
56350769	chr3:56350769:C:T	4.51802e-71	-1.07932e-09	-0.0822262	3.57457e-17	-1.07932e-09	0.403194	6.60511e-18	-1.07932e-09	0.357857
56350894	chr3:56350894:T:G	1.62497e-71	-1.07932e-09	-1.10481	8.21741e-18	-1.07932e-09	-1.06698	1.50558e-18	-1.07932e-09	-1.12081
56351310	chr3:56351310:A:G	5.434e-70	3.86199	-1.45703	2.13359e-17	1.30504	-1.41789	3.96712e-18	1.29736	-1.44931
56351438	chr3:56351438:C:T	6.11295e-72	-2.08248	-4.45018e-10	1.97047e-18	-2.49496	-4.45018e-10	3.37125e-19	-2.61729	-4.45018e-10
56351641	chr3:56351641:C:T	1.06907e-70	-1.07932e-09	0.779075	7.38969e-17	-1.07932e-09	1.12943	1.30625e-17	-1.07932e-09	1.03976
56352067	chr3:56352067:A:C	1.13106e-71	-1.22748	-0.239663	1.53812e-17	0.408901	-0.848993	4.78147e-18	0.834044	-0.799283
56352128	chr3:56352128:G:A	1.18049e-71	-1.07932e-09	-1.42437	6.04667e-18	-1.07932e-09	-1.37373	1.23039e-18	-1.07932e-09	-1.32266
56352183	chr3:56352183:A:G	1.17634e-71	-1.07932e-09	-1.42789	5.94217e-18	-1.07932e-09	-1.39116	1.15607e-18	-1.07932e-09	-1.38496
56352190	chr3:56352190:C:T	4.51802e-71	-1.07932e-09	-0.0822262	3.57457e-17	-1.07932e-09	0.403194	6.60511e-18	-1.07932e-09	0.357857
56352481	chr3:56352481:C:G	4.53632e-71	-1.07932e-09	-0.0781851	3.59172e-17	-1.07932e-09	0.407981	6.63769e-18	-1.07932e-09	0.362778
56352632	chr3:56352632:T:C	4.48638e-71	-1.07932e-09	-0.0892555	3.54507e-17	-1.07932e-09	0.394906	6.55238e-18	-1.07932e-09	0.349843
56352692	chr3:56352692:G:A	3.19165e-72	-1.91461	-0.817739	1.66023e-18	-2.57697	-0.0893129	3.00315e-19	-2.66009	-0.0728237
56352851	chr3:56352851:C:T	3.46443e-72	-2.37168	-0.278653	2.91724e-18	-2.53336	0.43076	4.60138e-19	-2.67972	0.373502
56352853	chr3:56352853:C:A	4.51973e-71	-1.07932e-09	-0.0818495	3.57542e-17	-1.07932e-09	0.40343	6.60647e-18	-1.07932e-09	0.358064
56354442	chr3:56354442:G:C	1.4565e-72	-2.06048	-1.45637	3.85861e-19	-2.67545	-1.45007	9.26436e-20	-2.45568	-1.45331
56354771	chr3:56354771:C:G	2.51593e-70	2.30313	-0.668198	5.54532e-17	1.51918	-0.676873	7.04011e-18	1.00467	-0.58303
56355039	chr3:56355039:T:C	3.54367e-71	-1.07932e-09	-0.325138	2.6928e-17	-1.07932e-09	0.119929	5.0252e-18	-1.07932e-09	0.0844785
56355194	chr3:56355194:C:T	4.50901e-72	-2.38681	-4.45018e-10	1.86611e-18	-2.54938	-4.45018e-10	4.23384e-19	-2.38946	-4.45018e-10
56355404	chr3:56355404:G:A	4.39463e-71	-1.07932e-09	-0.109918	3.46034e-17	-1.07932e-09	0.370716	6.39426e-18	-1.07932e-09	0.325415
56355591	chr3:56355591:G:A	1.54123e-72	-2.21779	-1.24251	8.17856e-19	-2.34045	-1.03386	1.77034e-19	-2.26616	-0.995243
56355710	chr3:56355710:T:C	4.77692e-72	-2.05198	-0.27711	2.55367e-18	-2.68304	0.447333	5.7757e-19	-2.55436	0.475452
56355864	chr3:56355864:TTC:T	9.91312e-70	4.47172	-1.46557	3.67395e-17	1.75328	-1.32266	7.36547e-18	1.83719	-1.37037
56356659	chr3:56356659:C:T	1.2482e-71	-1.07932e-09	-1.3686	6.42386e-18	-1.07932e-09	-1.31322	1.21421e-18	-1.07932e-09	-1.33589
56356737	chr3:56356737:C:G	8.51095e-70	4.31857	-1.46493	3.28602e-17	1.62984	-1.31081	6.51377e-18	1.70494	-1.36101
56356755	chr3:56356755:T:C	8.59076e-71	0.798111	-0.237724	1.24019e-15	5.22582	-1.27604	6.29974e-17	3.83176	-1.21865
56356773	chr3:56356773:G:C	4.24134e-71	-1.07932e-09	-0.145421	3.33667e-17	-1.07932e-09	0.334322	6.22617e-18	-1.07932e-09	0.298776
56356964	chr3:56356964:C:T	1.04096e-69	4.45954	-1.40453	3.45105e-17	1.83008	-1.46205	7.14717e-18	1.9028	-1.46607
56357217	chr3:56357217:G:A	4.58742e-72	-2.36957	-4.45018e-10	1.63189e-18	-2.6835	-4.45018e-10	3.16409e-19	-2.68071	-4.45018e-10
56357281	chr3:56357281:G:C	1.34978e-72	-2.12686	-1.46608	3.77185e-19	-2.68255	-1.46571	8.67903e-20	-2.5082	-1.46604
56357354	chr3:56357354:A:G	2.26293e-71	-0.773639	-4.45018e-10	6.27937e-18	-1.33597	-4.45018e-10	1.56518e-18	-1.08199	-4.45018e-10
56357483	chr3:56357483:G:A	4.82911e-72	-1.49372	-0.824503	9.88402e-19	-2.62492	-0.559978	2.60854e-19	-2.29182	-0.581956
56357530	chr3:56357530:G:C	9.00491e-72	-1.69512	-4.45018e-10	2.98374e-18	-2.08006	-4.45018e-10	5.4425e-19	-2.13833	-4.45018e-10
56358122	chr3:56358122:T:G	2.19414e-71	-1.07932e-09	-0.804512	7.92531e-18	-1.07932e-09	-1.10318	1.60242e-18	-1.07932e-09	-1.05847
56358295	chr3:56358295:T:C	3.57148e-71	-1.07932e-09	-0.317322	2.68675e-17	-1.07932e-09	0.117683	5.08443e-18	-1.07932e-09	0.0961971
56358360	chr3:56358360:C:G	1.86272e-70	2.79407	-1.45974	1.36145e-17	0.798989	-1.36109	2.35789e-18	0.728737	-1.40096
56358964	chr3:56358964:A:G	1.17994e-72	-2.26544	-1.46199	5.6193e-19	-2.34536	-1.40425	1.22072e-19	-2.24368	-1.38945
56359041	chr3:56359041:T:G	6.60823e-71	1.71215	-1.41413	2.32161e-17	1.38461	-1.413	2.64486e-18	0.847798	-1.40516
56359261	chr3:56359261:C:A	1.36138e-71	-1.07932e-09	-1.2818	5.75569e-18	-1.07932e-09	-1.42305	1.13164e-18	-1.07932e-09	-1.40632
56359273	chr3:56359273:A:G	3.89694e-71	-1.07932e-09	-0.230108	2.98607e-17	-1.07932e-09	0.223307	5.67761e-18	-1.07932e-09	0.206544
56359524	chr3:56359524:A:G	1.53536e-72	-1.99896	-1.46516	3.82423e-19	-2.66839	-1.46608	9.45259e-20	-2.42293	-1.46594
56359782	chr3:56359782:C:T	1.92484e-71	-1.07932e-09	-0.935457	7.07812e-18	-1.07932e-09	-1.21623	1.42403e-18	-1.07932e-09	-1.1765
56360106	chr3:56360106:C:A	1.40938e-71	-1.07932e-09	-1.24715	5.85082e-18	-1.07932e-09	-1.40665	1.1536e-18	-1.07932e-09	-1.3871
56360280	chr3:56360280:T:C	2.1872e-70	2.93825	-1.44335	1.50309e-17	0.943663	-1.40679	2.65307e-18	0.882148	-1.43642
56360346	chr3:56360346:C:T	3.44121e-71	-1.07932e-09	-0.354477	2.56291e-17	-1.07932e-09	0.0704936	4.86122e-18	-1.07932e-09	0.0513038
56360443	chr3:56360443:A:T	2.56085e-69	5.3185	-1.36329	2.2379e-14	8.30516	-1.46252	1.62709e-16	5.02801	-1.46604
56360504	chr3:56360504:T:G	1.30596e-71	-1.07932e-09	-1.32336	6.89303e-18	-1.07932e-09	-1.24273	1.35957e-18	-1.07932e-09	-1.22282
56360809	chr3:56360809:G:A	2.09402e-70	2.91091	-1.45954	1.78651e-17	0.945207	-1.23559	3.05642e-18	0.885249	-1.29799
56360852	chr3:56360852:G:A	2.43294e-71	-1.07932e-09	-0.7012	1.03726e-17	-1.07932e-09	-0.83407	1.68457e-18	-1.07932e-09	-1.00847
56361212	chr3:56361212:G:A	1.16747e-71	-1.07932e-09	-1.43546	5.51449e-18	-1.07932e-09	-1.46586	1.06601e-18	-1.07932e-09	-1.46606
56361332	chr3:56361332:T:C	2.00804e-70	2.8275	-1.41806	1.32968e-17	0.849394	-1.43511	2.37418e-18	0.789589	-1.45492
56362388	chr3:56362388:T:C	1.69983e-71	-1.07932e-09	-1.05977	9.50384e-18	-1.07932e-09	-0.92154	1.86659e-18	-1.07932e-09	-0.905872
56363043	chr3:56363043:G:A	9.49222e-71	2.08735	-1.42717	3.4051e-17	1.78066	-1.42603	3.71933e-18	1.2032	-1.41964
56363178	chr3:56363178:G:C	1.19349e-71	-1.07932e-09	-1.41342	6.28512e-18	-1.07932e-09	-1.33505	1.19306e-18	-1.07932e-09	-1.35347
56363315	chr3:56363315:A:C	9.98094e-73	-2.44614	-1.44866	5.52171e-19	-2.4788	-1.28833	8.59579e-20	-2.67092	-1.31297
56364050	chr3:56364050:C:A	1.20995e-71	-1.07932e-09	-1.39972	6.18942e-18	-1.07932e-09	-1.3504	1.179e-18	-1.07932e-09	-1.36532
56364286	chr3:56364286:G:A	3.47727e-70	3.42246	-1.46393	2.78583e-17	1.49503	-1.34113	4.79129e-18	1.42183	-1.38501
56364996	chr3:56364996:C:T	1.19234e-72	-2.27396	-1.44301	5.00773e-19	-2.40101	-1.46382	1.06082e-19	-2.31417	-1.45936
56365311	chr3:56365311:G:A	9.0431e-73	-2.54368	-1.44979	9.18937e-19	-1.79212	-1.46566	2.09954e-19	-1.6339	-1.45695
56365607	chr3:56365607:C:T	1.38964e-72	-2.12144	-1.4424	3.97817e-19	-2.68469	-1.4103	8.8166e-20	-2.53642	-1.4221
56365657	chr3:56365657:T:A	8.9051e-73	-2.55907	-1.44977	8.70863e-19	-1.8458	-1.46571	1.98255e-19	-1.691	-1.45718
56365826	chr3:56365826:C:T	1.12254e-72	-2.31219	-1.4651	5.05302e-19	-2.41787	-1.43796	1.0792e-19	-2.33108	-1.42528
56365881	chr3:56365881:T:G	3.84081e-72	-2.5472	-4.45018e-10	9.93544e-18	-0.877128	-4.45018e-10	2.58475e-18	-0.580356	-4.45018e-10
56366695	chr3:56366695:G:C	2.42328e-71	-1.07932e-09	-0.705179	8.56766e-18	-1.07932e-09	-1.02524	1.7381e-18	-1.07932e-09	-0.977196
56367154	chr3:56367154:A:G	1.41418e-71	-1.07932e-09	-1.24375	6.401e-18	-1.07932e-09	-1.31678	1.21424e-18	-1.07932e-09	-1.33586
56367262	chr3:56367262:G:GC	1.13345e-71	-1.07932e-09	-1.46504	5.78929e-18	-1.07932e-09	-1.41723	1.11074e-18	-1.07932e-09	-1.42496
56367375	chr3:56367375:C:T	1.16611e-72	-2.2894	-1.44981	4.95418e-19	-2.41469	-1.46089	1.04911e-19	-2.32994	-1.45469
56367418	chr3:56367418:A:G	2.22708e-72	-1.62829	-1.46391	4.47685e-19	-2.54385	-1.43305	1.27522e-19	-2.16255	-1.42691
56367536	chr3:56367536:C:T	3.86438e-70	3.53012	-1.46604	2.96549e-17	1.51976	-1.30337	5.03842e-18	1.44108	-1.35397
56367614	chr3:56367614:A:T	1.89975e-71	-1.07932e-09	-0.948581	8.50106e-18	-1.07932e-09	-1.03305	1.3276e-18	-1.07932e-09	-1.24661
56367828	chr3:56367828:A:C	4.06137e-72	-2.49137	-4.45018e-10	2.67318e-18	-2.18997	-4.45018e-10	6.086e-18	0.276005	-4.45018e-10
56367835	chr3:56367835:G:A	4.15652e-70	3.6029	-1.46594	3.11815e-17	1.58457	-1.31798	5.24575e-18	1.49323	-1.36579
56368087	chr3:56368087:A:G	1.47021e-71	-1.20489	-4.45018e-10	2.21304e-18	-2.37887	-4.45018e-10	3.73015e-19	-2.51612	-4.45018e-10
56369265	chr3:56369265:C:T	3.39793e-71	-1.07932e-09	-0.367134	2.4936e-17	-1.07932e-09	0.0430759	4.70052e-18	-1.07932e-09	0.0176863
56369435	chr3:56369435:A:G	1.37112e-72	-2.11154	-1.46572	3.82325e-19	-2.68471	-1.45001	8.42518e-20	-2.55072	-1.45321
56369503	chr3:56369503:C:T	2.43768e-72	-1.53659	-1.46525	4.79005e-19	-2.50935	-1.39993	1.41125e-19	-2.0968	-1.3913
56369608	chr3:56369608:C:T	4.18875e-72	-2.46048	-4.45018e-10	1.48861e-15	4.13236	-4.45018e-10	4.481e-19	-2.33272	-4.45018e-10
56369755	chr3:56369755:C:T	3.98802e-70	3.19977	-1.10418	4.04046e-17	1.37577	-0.850065	7.09603e-18	1.32887	-0.899324
56369838	chr3:56369838:G:A	1.27816e-72	-2.20503	-1.44243	3.98168e-19	-2.68367	-1.41045	8.58291e-20	-2.56325	-1.42213
56369950	chr3:56369950:T:C	2.38848e-72	-1.55626	-1.46597	4.66777e-19	-2.51656	-1.41857	1.36602e-19	-2.1097	-1.41097
56370076	chr3:56370076:G:A	1.33057e-72	-2.16355	-1.44372	3.97241e-19	-2.68437	-1.41208	8.62782e-20	-2.55677	-1.4234
56370370	chr3:56370370:C:T	1.37749e-72	-2.1118	-1.46083	3.76222e-19	-2.68473	-1.46608	8.39348e-20	-2.54243	-1.46527
56370420	chr3:56370420:G:A	5.15402e-70	3.4132	-1.06114	5.36509e-17	1.60854	-0.799278	9.35497e-18	1.55676	-0.850835
56370748	chr3:56370748:C:T	1.34528e-72	-2.13663	-1.45965	5.73531e-19	-2.27994	-1.44924	1.24651e-19	-2.17347	-1.43875
56371141	chr3:56371141:G:A	3.729e-70	3.49322	-1.46479	2.90173e-17	1.47376	-1.2791	4.87804e-18	1.38791	-1.33315
56371244	chr3:56371244:G:C	2.50797e-72	-1.52028	-1.45314	5.06477e-19	-2.50301	-1.3505	1.50445e-19	-2.08629	-1.33786
56371298	chr3:56371298:A:C	1.20971e-71	-1.07932e-09	-1.39992	6.19226e-18	-1.07932e-09	-1.34994	1.18017e-18	-1.07932e-09	-1.36433
56371352	chr3:56371352:C:A	2.46482e-71	-1.07932e-09	-0.688183	8.76042e-18	-1.07932e-09	-1.00299	1.77325e-18	-1.07932e-09	-0.957171
56371629	chr3:56371629:A:G	2.18975e-70	1.49607	-4.45018e-10	5.44611e-18	-1.47834	-4.45018e-10	7.1805e-19	-1.8612	-4.45018e-10
56371670	chr3:56371670:T:A	1.38592e-72	-2.10277	-1.46375	6.15823e-19	-2.21382	-1.44421	1.36193e-19	-2.08901	-1.43466
56371739	chr3:56371739:C:T	2.68644e-71	-1.07932e-09	-0.602082	9.38874e-18	-1.07932e-09	-0.933725	1.90545e-18	-1.07932e-09	-0.885266
56371911	chr3:56371911:C:T	1.33227e-72	-2.1439	-1.4621	5.66714e-19	-2.29655	-1.44459	1.24349e-19	-2.18147	-1.43317
56372398	chr3:56372398:C:T	4.22509e-71	-1.07932e-09	-0.149261	3.27459e-17	-1.07932e-09	0.315543	6.15401e-18	-1.07932e-09	0.287118
56372441	chr3:56372441:A:C	1.56393e-71	-1.07932e-09	-1.1431	6.43289e-18	-1.07932e-09	-1.31181	1.27113e-18	-1.07932e-09	-1.29008
56372559	chr3:56372559:C:A	3.31922e-71	-1.07932e-09	-0.390571	2.45377e-17	-1.07932e-09	0.0269756	4.62583e-18	-1.07932e-09	0.00167037
56372939	chr3:56372939:A:G	3.77439e-71	1.17667	-1.43873	1.65836e-17	1.02139	-1.38621	1.78409e-18	0.416896	-1.36797
56373054	chr3:56373054:T:C	5.55567e-72	-2.17807	-4.45018e-10	1.84544e-18	-2.56052	-4.45018e-10	4.01583e-19	-2.44233	-4.45018e-10
56373579	chr3:56373579:C:CA	1.13993e-71	-1.07932e-09	-1.45933	5.59114e-18	-1.07932e-09	-1.45205	1.07897e-18	-1.07932e-09	-1.45398
56373677	chr3:56373677:G:A	3.52972e-70	3.43837	-1.46487	2.60137e-17	1.41975	-1.33436	4.4293e-18	1.33719	-1.37893
56373758	chr3:56373758:TTTAA:T	1.26913e-71	-1.07932e-09	-1.35197	6.99813e-18	-1.07932e-09	-1.22759	1.32662e-18	-1.07932e-09	-1.24735
56373793	chr3:56373793:C:T	1.14023e-71	-1.07932e-09	-1.45907	5.58904e-18	-1.07932e-09	-1.45243	1.07859e-18	-1.07932e-09	-1.45433
56373911	chr3:56373911:A:G	1.44117e-72	-2.06966	-1.45777	6.04829e-19	-2.22416	-1.45188	1.32011e-19	-2.1125	-1.44236
56374171	chr3:56374171:A:G	8.05384e-70	4.22583	-1.42739	4.47565e-17	1.83476	-1.20676	7.47184e-18	1.73651	-1.25536
56374230	chr3:56374230:G:A	7.76884e-69	6.27287	-1.20788	9.55572e-14	9.74479	-1.45055	6.25733e-16	6.34442	-1.43548
56374258	chr3:56374258:A:G	4.40521e-71	1.22419	-1.3317	1.5428e-17	0.933935	-1.37099	1.60959e-18	0.334729	-1.38873
56374471	chr3:56374471:G:A	2.4321e-71	-1.07932e-09	-0.701546	8.65916e-18	-1.07932e-09	-1.01462	1.7513e-18	-1.07932e-09	-0.969626
56374696	chr3:56374696:T:C	1.33121e-72	-2.27962	-1.32718	5.17344e-19	-2.65675	-1.17553	9.78065e-20	-2.64315	-1.2116
56375020	chr3:56375020:A:G	2.94233e-70	3.25752	-1.46604	2.21235e-17	1.23839	-1.31498	3.83342e-18	1.17868	-1.36491
56375106	chr3:56375106:T:C	3.21163e-72	-1.50834	-1.21777	4.31693e-14	8.71013	-1.21048	1.60482e-16	4.78202	-1.23383
56375227	chr3:56375227:A:G	1.3788e-72	-2.1056	-1.46608	6.04819e-19	-2.25526	-1.4208	1.324e-19	-2.14721	-1.4047
56375236	chr3:56375236:C:T	3.55657e-71	-1.07932e-09	-0.321504	2.6643e-17	-1.07932e-09	0.109291	5.01921e-18	-1.07932e-09	0.083286
56375237	chr3:56375237:G:A	2.05468e-72	-1.75693	-1.41584	5.18628e-19	-2.61653	-1.21328	1.35759e-19	-2.31851	-1.20835
56375435	chr3:56375435:T:C	2.7164e-71	-1.07932e-09	-0.590992	9.48708e-18	-1.07932e-09	-0.923305	1.92917e-18	-1.07932e-09	-0.872898
56375590	chr3:56375590:A:G	1.39179e-72	-2.09728	-1.46502	6.00974e-19	-2.24788	-1.43456	1.31373e-19	-2.13898	-1.42072
56375830	chr3:56375830:C:T	3.20695e-71	-1.07932e-09	-0.42498	2.35344e-17	-1.07932e-09	-0.014773	4.46447e-18	-1.07932e-09	-0.0338359
56375900	chr3:56375900:A:T	1.3654e-72	-2.26824	-1.3132	5.25743e-19	-2.65984	-1.15634	1.00021e-19	-2.6392	-1.19316
56375960	chr3:56375960:C:A	1.38382e-72	-2.10196	-1.46608	6.06923e-19	-2.25099	-1.4216	1.33115e-19	-2.14095	-1.40558
56375987	chr3:56375987:T:C	4.65056e-71	1.30261	-1.35592	1.66153e-17	1.02792	-1.39083	1.73501e-18	0.427962	-1.40694
56376051	chr3:56376051:C:A	1.43342e-72	-2.06681	-1.46601	6.28195e-19	-2.21977	-1.41837	1.38348e-19	-2.10611	-1.40185
56376260	chr3:56376260:C:T	1.31553e-71	-1.07932e-09	-1.31606	7.06301e-18	-1.07932e-09	-1.21836	1.34373e-18	-1.07932e-09	-1.23454
56376437	chr3:56376437:G:A	1.26018e-72	-2.19958	-1.46205	6.02257e-19	-2.28131	-1.399	1.32818e-19	-2.16553	-1.38323
56376979	chr3:56376979:T:C	3.82443e-71	1.17526	-1.42415	1.84882e-17	1.0838	-1.3399	2.00102e-18	0.485522	-1.32185
56376980	chr3:56376980:G:A	1.38604e-72	-2.10119	-1.46524	6.34032e-19	-2.21344	-1.41545	1.40843e-19	-2.08849	-1.40161
56377038	chr3:56377038:G:A	1.6442e-71	-1.07932e-09	-1.09305	9.9369e-18	-1.07932e-09	-0.876981	1.85162e-18	-1.07932e-09	-0.913924
56377063	chr3:56377063:G:T	9.8645e-70	3.00123	-4.45018e-10	1.99652e-16	2.12334	-4.45018e-10	8.01557e-17	2.85399	-4.45018e-10
56377096	chr3:56377096:G:A	1.73186e-71	-1.07932e-09	-1.0411	9.88504e-18	-1.07932e-09	-0.882213	1.90441e-18	-1.07932e-09	-0.885812
56377101	chr3:56377101:A:T	3.26233e-71	-1.07932e-09	-0.407858	1.10277e-17	-1.07932e-09	-0.772827	2.25533e-18	-1.07932e-09	-0.716689
56377304	chr3:56377304:C:T	6.90436e-70	3.57567	-0.931236	7.29493e-17	1.7358	-0.619273	1.274e-17	1.69436	-0.679596
56377379	chr3:56377379:C:T	1.3617e-72	-2.12309	-1.46107	6.48213e-19	-2.21194	-1.39483	1.44065e-19	-2.08886	-1.37862
56377545	chr3:56377545:T:C	3.26855e-71	-1.07932e-09	-0.405955	1.1049e-17	-1.07932e-09	-0.770892	2.25937e-18	-1.07932e-09	-0.7149
56377698	chr3:56377698:G:A	3.18608e-71	-1.07932e-09	-0.431509	2.34833e-17	-1.07932e-09	-0.0169481	4.46962e-18	-1.07932e-09	-0.0326831
56377799	chr3:56377799:C:T	3.95356e-72	-2.51827	-4.45018e-10	6.71732e-18	-1.26855	-4.45018e-10	1.63811e-18	-1.03644	-4.45018e-10
56377858	chr3:56377858:AAAAAACAAAAAAC:A	1.41615e-72	-2.08184	-1.4631	6.66619e-19	-2.17535	-1.40342	1.48164e-19	-2.05128	-1.38814
56378314	chr3:56378314:T:C	4.59573e-71	1.22226	-1.28744	1.57752e-17	0.917563	-1.33236	1.67361e-18	0.33891	-1.35391
56378531	chr3:56378531:C:T	9.9197e-72	-1.59836	-4.45018e-10	1.67382e-18	-2.65813	-4.45018e-10	3.16699e-19	-2.67979	-4.45018e-10
56378581	chr3:56378581:AAAAAAC:A	1.68991e-72	-1.9028	-1.46541	7.32355e-19	-2.06866	-1.41607	1.65479e-19	-1.927	-1.4019
56378879	chr3:56378879:A:G	1.42824e-70	2.22274	-1.15402	4.42223e-17	1.55796	-0.941969	4.66325e-18	0.990676	-0.980949
56378895	chr3:56378895:G:A	1.25968e-71	-1.07932e-09	-1.35944	5.75439e-18	-1.07932e-09	-1.42327	1.07427e-18	-1.07932e-09	-1.45834
56379200	chr3:56379200:A:G	8.32639e-72	-1.77346	-4.45018e-10	1.73451e-18	-2.62251	-4.45018e-10	5.21777e-19	-2.1805	-4.45018e-10
56379356	chr3:56379356:C:A	1.62341e-72	-1.95114	-1.45722	7.43278e-19	-2.08853	-1.38139	1.66372e-19	-1.95914	-1.36438
56379937	chr3:56379937:A:G	1.36921e-72	-2.11496	-1.46369	5.87012e-19	-2.26595	-1.44	1.28131e-19	-2.15734	-1.42735
56380005	chr3:56380005:G:A	5.57963e-71	-1.07932e-09	0.128822	4.51612e-17	-1.07932e-09	0.637002	8.52773e-18	-1.07932e-09	0.613337
56380322	chr3:56380322:A:G	1.38312e-72	-2.10491	-1.46364	5.92833e-19	-2.25594	-1.44014	1.29338e-19	-2.14779	-1.42752
56380621	chr3:56380621:C:T	1.23844e-70	2.15799	-1.23185	4.1583e-17	1.70651	-1.15206	4.44341e-18	1.12511	-1.16368
56380650	chr3:56380650:A:T	3.47494e-72	-2.64731	-4.45018e-10	2.03678e-18	-2.46186	-4.45018e-10	4.22361e-19	-2.39188	-4.45018e-10
56381073	chr3:56381073:G:T	1.24004e-71	-1.07932e-09	-1.37516	6.75411e-18	-1.07932e-09	-1.26308	1.27975e-18	-1.07932e-09	-1.28332
56381143	chr3:56381143:G:A	1.18066e-72	-2.26078	-1.46604	5.56215e-19	-2.32824	-1.43159	1.20829e-19	-2.22298	-1.42038
56381632	chr3:56381632:A:G	1.36641e-72	-2.12279	-1.45791	5.7772e-19	-2.27028	-1.45162	1.25452e-19	-2.16391	-1.44191
56381699	chr3:56381699:A:G	1.38986e-72	-2.10209	-1.46159	3.7738e-19	-2.68272	-1.46502	8.8513e-20	-2.49073	-1.46387
56381811	chr3:56381811:G:C	3.69764e-70	3.48605	-1.46607	2.66139e-17	1.41988	-1.31168	4.58458e-18	1.3547	-1.36199
56382119	chr3:56382119:AC:A	3.00124e-71	-1.07932e-09	-0.491277	1.03137e-17	-1.07932e-09	-0.839758	2.10394e-18	-1.07932e-09	-0.786175
56382551	chr3:56382551:T:G	5.05207e-71	1.37763	-1.34814	2.48221e-17	1.26231	-1.22382	2.68031e-18	0.6543	-1.19835
56382690	chr3:56382690:G:A	1.14022e-72	-2.30079	-1.46088	5.89022e-19	-2.24934	-1.45319	1.39784e-19	-2.0626	-1.43505
56382749	chr3:56382749:C:T	1.35077e-72	-2.133	-1.45921	6.47911e-19	-2.21876	-1.38848	1.44664e-19	-2.0918	-1.37153
56382767	chr3:56382767:G:A	1.40168e-72	-2.08916	-1.46606	3.78366e-19	-2.67983	-1.4653	8.94741e-20	-2.47789	-1.4659
56383379	chr3:56383379:G:A	3.79857e-72	-1.24669	-1.31157	5.91058e-19	-2.39861	-1.30047	1.00318e-19	-2.50504	-1.32435
56383656	chr3:56383656:T:C	1.23898e-72	-2.21262	-1.46598	5.57683e-19	-2.33823	-1.41897	1.21924e-19	-2.23344	-1.4009
56383744	chr3:56383744:C:T	5.2286e-71	1.47857	-1.41473	2.63933e-17	1.42472	-1.32485	2.785e-18	0.799031	-1.30477
56383892	chr3:56383892:G:C	4.01105e-72	-2.50383	-4.45018e-10	1.66009e-18	-2.66636	-4.45018e-10	3.32697e-19	-2.63051	-4.45018e-10
56384128	chr3:56384128:T:A	3.79388e-70	3.51011	-1.46443	2.82491e-17	1.50574	-1.33792	4.86048e-18	1.43491	-1.38376
56384178	chr3:56384178:C:T	6.93304e-70	4.10184	-1.45326	6.45517e-17	2.45689	-1.46266	1.20353e-17	2.41689	-1.45903
56384327	chr3:56384327:A:G	1.32866e-70	2.34365	-1.34719	1.36945e-17	0.836234	-1.39248	2.39121e-18	0.697342	-1.35553
56384655	chr3:56384655:T:G	1.46367e-72	-2.04804	-1.46389	3.8196e-19	-2.67579	-1.45989	9.2165e-20	-2.4523	-1.46186
56384859	chr3:56384859:T:G	2.06095e-71	-1.07932e-09	-0.867135	7.587e-18	-1.07932e-09	-1.1468	1.5311e-18	-1.07932e-09	-1.104
56384862	chr3:56384862:T:C	1.1723e-71	-1.07932e-09	-1.43133	5.51925e-18	-1.07932e-09	-1.46499	1.07136e-18	-1.07932e-09	-1.46106
56384945	chr3:56384945:T:C	3.15473e-70	3.30622	-1.44503	2.14453e-17	1.29381	-1.40154	3.76538e-18	1.22822	-1.43236
56385157	chr3:56385157:C:G	3.29459e-71	-1.07932e-09	-0.398018	2.43616e-17	-1.07932e-09	0.0197735	4.61756e-18	-1.07932e-09	-0.000120253
56385838	chr3:56385838:T:C	1.581e-70	2.59346	-1.42312	2.57243e-17	1.45269	-1.37849	4.55717e-18	1.33851	-1.3518
56385924	chr3:56385924:A:G	1.22878e-71	-1.07932e-09	-1.38428	6.47293e-18	-1.07932e-09	-1.30561	1.23267e-18	-1.07932e-09	-1.32081
56386990	chr3:56386990:G:A	4.65167e-70	3.70298	-1.45347	4.40897e-17	1.81968	-1.20669	7.44878e-18	1.75191	-1.27385
56387462	chr3:56387462:T:G	6.56185e-71	1.68126	-1.39029	3.90727e-17	1.77618	-1.284	4.05969e-18	1.13306	-1.26194
56387556	chr3:56387556:T:C	3.86397e-70	3.51558	-1.4516	3.06914e-17	1.63664	-1.3859	5.365e-18	1.57246	-1.42255
56387563	chr3:56387563:C:T	6.29308e-71	1.64083	-1.39168	3.74157e-17	1.73511	-1.28626	3.87718e-18	1.08979	-1.26467
56387591	chr3:56387591:C:T	8.73489e-73	-2.56426	-1.46389	4.49946e-19	-2.68219	-1.28967	8.65633e-20	-2.68473	-1.29213
56388212	chr3:56388212:C:A	8.5667e-73	-2.60806	-1.43953	7.67463e-19	-1.9756	-1.4623	1.73022e-19	-1.83687	-1.44745
56388434	chr3:56388434:C:T	1.17393e-72	-2.27053	-1.46199	6.3752e-19	-2.16843	-1.45498	1.46121e-19	-2.01576	-1.43755
56388589	chr3:56388589:C:A	2.51136e-71	-1.07932e-09	-0.669478	8.92443e-18	-1.07932e-09	-0.984444	1.81016e-18	-1.07932e-09	-0.936572
56388743	chr3:56388743:C:T	2.56229e-71	0.760184	-1.40958	7.66629e-18	0.122082	-1.25849	8.09845e-19	-0.459656	-1.28124
56388878	chr3:56388878:C:G	5.90256e-71	1.59381	-1.40873	3.44219e-17	1.67753	-1.31208	3.55126e-18	1.02905	-1.29173
56388926	chr3:56388926:A:G	1.38657e-72	-2.10045	-1.4656	3.7855e-19	-2.68153	-1.46311	8.87457e-20	-2.48747	-1.46449
56389110	chr3:56389110:A:C	1.32936e-72	-2.14259	-1.46561	3.77707e-19	-2.68374	-1.46314	8.67846e-20	-2.5098	-1.46451
56389118	chr3:56389118:G:A	6.21873e-71	1.61925	-1.38199	3.66696e-17	1.69895	-1.27024	3.79998e-18	1.05247	-1.24746
56389631	chr3:56389631:C:T	1.17512e-72	-2.26964	-1.46187	6.38239e-19	-2.16748	-1.4548	1.46336e-19	-2.01458	-1.43726
56390174	chr3:56390174:A:C	1.15645e-71	-1.44495	-4.45018e-10	4.08298e-18	-1.76641	-4.45018e-10	1.11901e-18	-1.41754	-4.45018e-10
56391231	chr3:56391231:G:A	5.68412e-72	-2.15521	-4.45018e-10	5.4885e-18	-1.47058	-4.45018e-10	8.23694e-19	-1.72394	-4.45018e-10
56392065	chr3:56392065:A:G	1.50988e-71	-1.07932e-09	-1.17827	6.79242e-18	-1.07932e-09	-1.25743	1.28281e-18	-1.07932e-09	-1.28093
56392724	chr3:56392724:T:C	1.14364e-71	-1.07932e-09	-1.45609	5.74517e-18	-1.07932e-09	-1.42488	1.09867e-18	-1.07932e-09	-1.43589
56392897	chr3:56392897:A:G	2.06363e-71	-1.07932e-09	-0.865833	7.59351e-18	-1.07932e-09	-1.14594	1.53204e-18	-1.07932e-09	-1.10338
56393806	chr3:56393806:C:T	1.15899e-70	0.85983	-4.45018e-10	1.55138e-17	-0.431505	-4.45018e-10	3.96924e-18	-0.151412	-4.45018e-10
56393910	chr3:56393910:T:C	1.3413e-72	-2.13522	-1.46402	3.78921e-19	-2.68358	-1.46009	8.73522e-20	-2.50566	-1.46213
56393938	chr3:56393938:T:C	1.60912e-71	-1.07932e-09	-1.11461	6.81303e-18	-1.07932e-09	-1.2544	1.29404e-18	-1.07932e-09	-1.27221
56394255	chr3:56394255:A:G	2.14261e-72	-1.93625	-1.19461	5.36626e-19	-2.66077	-1.13492	1.35095e-19	-2.38736	-1.1444
56394409	chr3:56394409:A:C	2.91929e-71	-1.07932e-09	-0.518959	9.83316e-18	-1.07932e-09	-0.887476	2.01985e-18	-1.07932e-09	-0.826964
56394688	chr3:56394688:C:T	2.68311e-72	-2.39787	-0.508042	2.10645e-18	-2.52994	0.101709	4.59843e-19	-2.4459	0.139044
56394852	chr3:56394852:C:T	1.05875e-70	2.15586	-1.38648	1.56569e-17	0.911918	-1.33424	2.68175e-18	0.763085	-1.3066
56395004	chr3:56395004:T:G	1.28056e-72	-2.18452	-1.46107	4.02861e-19	-2.67446	-1.40794	8.18178e-20	-2.61115	-1.4221
56395071	chr3:56395071:A:G	1.01317e-71	-1.57721	-4.45018e-10	2.76841e-18	-2.15496	-4.45018e-10	7.0296e-19	-1.88244	-4.45018e-10
56395230	chr3:56395230:A:G	1.29033e-72	-2.2066	-1.43139	4.34716e-19	-2.66799	-1.33831	8.5572e-20	-2.62766	-1.36073
56395391	chr3:56395391:T:C	5.51632e-70	3.85912	-1.43912	3.0959e-17	1.66491	-1.40548	4.90162e-18	1.49362	-1.43404
56395718	chr3:56395718:T:C	1.17122e-71	-1.07932e-09	-1.43226	6.1504e-18	-1.07932e-09	-1.35672	1.17273e-18	-1.07932e-09	-1.37065
56395814	chr3:56395814:A:C	2.29211e-71	-1.07932e-09	-0.760826	8.06228e-18	-1.07932e-09	-1.08604	1.62931e-18	-1.07932e-09	-1.04183
56395850	chr3:56395850:T:C	1.65277e-72	-1.99945	-1.39098	4.18817e-19	-2.66912	-1.37444	1.02784e-19	-2.42023	-1.38488
56395915	chr3:56395915:C:T	3.0751e-71	0.986957	-1.45392	5.26311e-18	-0.112659	-1.39985	5.35728e-19	-0.746492	-1.40762
56395933	chr3:56395933:C:T	1.17746e-71	-1.07932e-09	-1.42694	6.04528e-18	-1.07932e-09	-1.37396	1.15121e-18	-1.07932e-09	-1.38917
56395934	chr3:56395934:G:A	6.09425e-71	1.60431	-1.38726	2.37289e-17	1.27649	-1.28303	2.2737e-18	0.557357	-1.26594
56396049	chr3:56396049:C:T	4.92025e-71	-1.07932e-09	0.00305778	3.85017e-17	-1.07932e-09	0.477466	7.2661e-18	-1.07932e-09	0.453233
56396172	chr3:56396172:C:A	4.43662e-72	-2.40299	-4.45018e-10	1.84897e-18	-2.55861	-4.45018e-10	4.03846e-19	-2.43671	-4.45018e-10
56397416	chr3:56397416:G:C	1.26029e-72	-2.2003	-1.46125	8.2552e-19	-1.90793	-1.45705	2.0184e-19	-1.68914	-1.44112
56397460	chr3:56397460:G:A	1.44937e-71	-1.07932e-09	-1.21917	6.29472e-18	-1.07932e-09	-1.33352	1.20054e-18	-1.07932e-09	-1.34721
56397609	chr3:56397609:A:G	1.79921e-72	-1.98432	-1.32122	4.5294e-19	-2.6669	-1.29833	1.11845e-19	-2.40641	-1.31422
56397677	chr3:56397677:T:C	1.42178e-71	-1.07932e-09	-1.23839	6.22902e-18	-1.07932e-09	-1.34402	1.22743e-18	-1.07932e-09	-1.32506
56397960	chr3:56397960:T:C	7.1585e-70	4.14649	-1.4659	3.95846e-17	1.79126	-1.28605	6.04953e-18	1.60889	-1.3389
56398132	chr3:56398132:T:G	4.6581e-70	3.6726	-1.42171	9.05115e-17	2.75733	-1.42509	3.79514e-17	3.54892	-1.4426
56398207	chr3:56398207:T:C	7.83114e-70	3.93949	-1.1691	6.46883e-17	1.96032	-0.963972	1.04922e-17	1.8249	-1.00426
56398247	chr3:56398247:T:A	1.5223e-72	-2.02094	-1.45172	3.89083e-19	-2.67251	-1.44469	9.49384e-20	-2.43283	-1.45169
56398490	chr3:56398490:C:G	2.11782e-71	-1.07932e-09	-0.839915	7.61777e-18	-1.07932e-09	-1.14275	1.5348e-18	-1.07932e-09	-1.10159
56398768	chr3:56398768:A:G	9.45677e-73	-2.6839	-1.26485	4.22682e-19	-2.62912	-1.40525	8.07909e-20	-2.67624	-1.36963
56398769	chr3:56398769:T:C	1.602e-72	-1.96988	-1.45175	3.9192e-19	-2.66519	-1.44474	9.78391e-20	-2.40269	-1.45173
56398859	chr3:56398859:T:C	1.2898e-71	-1.33582	-4.45018e-10	3.87731e-18	-1.8181	-4.45018e-10	7.25067e-19	-1.85148	-4.45018e-10
56399421	chr3:56399421:A:C	1.59233e-72	-2.01612	-1.41156	9.18604e-19	-1.98513	-1.273	2.17087e-19	-1.82008	-1.23736
56399849	chr3:56399849:T:G	1.82812e-71	-1.07932e-09	-0.987013	6.81212e-18	-1.07932e-09	-1.25453	1.36965e-18	-1.07932e-09	-1.21543
56400187	chr3:56400187:A:G	1.32213e-71	-0.112617	-1.19844	1.14804e-18	-2.1041	-0.931088	2.01082e-19	-2.35507	-0.778962
56400417	chr3:56400417:A:C	2.73743e-71	0.846222	-1.4295	5.46924e-18	-0.0328152	-1.44128	1.61712e-18	0.403564	-1.45291
56400584	chr3:56400584:G:T	5.95044e-72	-0.738811	-1.37061	5.01822e-19	-2.43648	-1.42627	1.5289e-19	-1.94869	-1.45934
56400716	chr3:56400716:C:T	9.97666e-70	4.28764	-1.27511	1.60041e-13	10.1686	-1.35868	1.49671e-16	4.86768	-1.38923
56400947	chr3:56400947:C:T	6.32319e-72	-1.05762	-0.991041	5.38449e-17	1.18036	-0.367487	9.05048e-18	1.06001	-0.38718
56401128	chr3:56401128:C:T	1.10765e-72	-2.5165	-1.27414	5.64788e-19	-2.68474	-1.0598	1.08867e-19	-2.67718	-1.07044
56401367	chr3:56401367:A:C	5.84485e-72	-1.12434	-1.00299	3.9107e-17	0.971254	-0.478189	6.89429e-18	0.878401	-0.477693
56401414	chr3:56401414:G:C	9.02647e-72	-0.722588	-0.970137	7.50834e-17	1.57217	-0.426801	1.35004e-17	1.49955	-0.426812
56401526	chr3:56401526:A:G	1.31303e-71	-1.07932e-09	-1.31796	5.74907e-18	-1.07932e-09	-1.4242	1.10691e-18	-1.07932e-09	-1.42842
56401672	chr3:56401672:C:T	1.03238e-72	-2.5928	-1.26822	5.77584e-19	-2.67179	-1.05035	1.13462e-19	-2.64493	-1.06134
56402084	chr3:56402084:G:A	1.0367e-72	-2.61625	-1.24059	6.07175e-19	-2.66081	-1.01137	1.20073e-19	-2.62682	-1.02282
56402106	chr3:56402106:A:G	2.69968e-71	-1.07932e-09	-0.597167	1.94417e-17	-1.07932e-09	-0.205818	3.53648e-18	-1.07932e-09	-0.266855
56402133	chr3:56402133:G:A	5.60248e-72	-0.745317	-1.42436	1.89956e-17	1.11702	-1.34604	3.11659e-18	0.936194	-1.32944
56402376	chr3:56402376:A:T	5.81751e-72	-0.79518	-1.33683	3.49434e-17	1.4203	-1.03981	6.17293e-18	1.31842	-1.02823
56403044	chr3:56403044:A:G	3.00773e-72	-1.3515	-1.4402	1.32357e-17	0.866973	-1.45729	1.92033e-17	2.87807	-1.45297
56403366	chr3:56403366:AT:A	2.68528e-71	-1.07932e-09	-0.602515	1.91934e-17	-1.07932e-09	-0.218667	3.48922e-18	-1.07932e-09	-0.280307
56403415	chr3:56403415:C:T	8.91072e-73	-2.62478	-1.38344	4.2937e-19	-2.67973	-1.33894	8.92635e-20	-2.68426	-1.26188
56403828	chr3:56403828:T:C	6.30615e-72	-0.704369	-1.34699	4.02447e-17	1.57176	-1.05002	7.17534e-18	1.47001	-1.02935
56403987	chr3:56403987:G:A	9.6358e-73	-2.61845	-1.31154	4.68156e-19	-2.67847	-1.25372	9.92677e-20	-2.68461	-1.15531
56404589	chr3:56404589:C:T	6.14734e-72	-0.611673	-1.46519	2.09802e-17	1.30447	-1.43413	3.3868e-18	1.11963	-1.42973
56404702	chr3:56404702:ACCC:A	1.11177e-72	-2.5088	-1.27813	5.62272e-19	-2.68474	-1.06427	1.08222e-19	-2.67787	-1.07569
56404768	chr3:56404768:T:G	3.71715e-70	-1.07932e-09	2.02524	2.0854e-16	-1.07932e-09	2.16689	3.53737e-17	-1.07932e-09	2.03598
56404831	chr3:56404831:G:A	6.90341e-72	-0.499574	-1.4613	2.50035e-17	1.45721	-1.41143	4.04015e-18	1.27185	-1.40556
56405025	chr3:56405025:T:C	6.28063e-72	-0.697454	-1.35796	3.85216e-17	1.56009	-1.08211	6.71751e-18	1.44967	-1.07494
56405209	chr3:56405209:T:C	4.00742e-71	-1.07932e-09	-0.202152	2.22468e-17	-1.07932e-09	-0.0710383	3.85403e-18	-1.07932e-09	-0.180866
56405290	chr3:56405290:A:G	1.15025e-71	-1.07932e-09	-1.45032	5.90785e-18	-1.07932e-09	-1.39695	1.21253e-18	-1.07932e-09	-1.33727
56405368	chr3:56405368:G:A	5.625e-72	-0.712769	-1.4529	2.21381e-17	1.38779	-1.46372	1.43963e-19	-2.00488	-1.46331
56405490	chr3:56405490:T:C	1.04689e-72	-2.57721	-1.26986	5.73358e-19	-2.67664	-1.05284	1.12035e-19	-2.65472	-1.06421
56405575	chr3:56405575:T:C	9.28691e-72	-1.66428	-4.45018e-10	1.63066e-18	-2.68425	-4.45018e-10	3.22386e-19	-2.66199	-4.45018e-10
56406058	chr3:56406058:A:C	3.54066e-72	-1.60708	-1.0215	3.32915e-17	1.33139	-0.999321	7.12091e-18	1.48179	-1.04874
56406136	chr3:56406136:GC:G	8.65085e-72	-0.270344	-1.46488	3.18067e-17	1.74781	-1.46137	5.41475e-18	1.62473	-1.46559
56406230	chr3:56406230:G:T	3.33844e-71	-0.384797	-4.45018e-10	5.39375e-18	-1.48799	-4.45018e-10	1.31966e-18	-1.25261	-4.45018e-10
56406231	chr3:56406231:C:T	3.37318e-71	-0.374444	-4.45018e-10	5.43428e-18	-1.48051	-4.45018e-10	1.3306e-18	-1.24435	-4.45018e-10
56406321	chr3:56406321:G:A	1.23293e-71	-1.07932e-09	-1.38091	6.6012e-18	-1.07932e-09	-1.28598	1.26915e-18	-1.07932e-09	-1.29164
56406342	chr3:56406342:C:T	7.99703e-73	-2.65785	-1.45855	3.82184e-19	-2.68173	-1.45336	7.68827e-20	-2.65969	-1.43577
56406938	chr3:56406938:C:A	7.68105e-72	-0.397733	-1.4564	2.78398e-17	1.59976	-1.44653	4.74388e-18	1.48314	-1.45627
56406949	chr3:56406949:A:T	6.0337e-72	-0.7729	-1.32263	3.81556e-17	1.47339	-1.00496	6.77683e-18	1.36852	-0.984995
56407190	chr3:56407190:A:G	1.4551e-71	-1.07932e-09	-1.21523	8.4644e-18	-1.07932e-09	-1.03737	1.54877e-18	-1.07932e-09	-1.09253
56407767	chr3:56407767:T:C	3.83001e-72	-1.09698	-1.45303	3.9545e-17	1.86751	-1.36331	7.6642e-18	1.85655	-1.34998
56408197	chr3:56408197:A:T	4.56451e-72	-0.9202	-1.45437	4.96437e-17	2.15737	-1.42574	1.00932e-17	2.22198	-1.44011
56408211	chr3:56408211:C:G	4.36395e-72	-0.95774	-1.46177	4.65184e-17	2.10781	-1.4412	9.50546e-18	2.17405	-1.45217
56408675	chr3:56408675:G:A	1.36075e-71	-1.07932e-09	-1.28226	7.21661e-18	-1.07932e-09	-1.19685	1.38723e-18	-1.07932e-09	-1.20268
56408864	chr3:56408864:CAA:C	1.08448e-72	-2.48825	-1.32353	5.25465e-19	-2.68354	-1.13317	1.00824e-19	-2.68217	-1.14219
56409118	chr3:56409118:C:T	1.24707e-71	-1.07932e-09	-1.36951	6.70168e-18	-1.07932e-09	-1.27088	1.28862e-18	-1.07932e-09	-1.27642
56409167	chr3:56409167:G:C	5.23613e-72	-1.0616	-1.1757	1.32066e-16	2.35332	-0.643258	2.38694e-17	2.35581	-0.713195
56409851	chr3:56409851:C:T	1.0682e-72	-2.49661	-1.3303	5.20329e-19	-2.68444	-1.14209	1.00217e-19	-2.68021	-1.15019
56409885	chr3:56409885:C:T	1.13351e-71	-1.07932e-09	-1.46498	5.66089e-18	-1.07932e-09	-1.43965	1.08019e-18	-1.07932e-09	-1.45285
56410658	chr3:56410658:G:A	8.61533e-73	-2.66623	-1.3757	4.20587e-19	-2.67745	-1.3619	8.68427e-20	-2.64916	-1.32449
56410811	chr3:56410811:G:A	4.11128e-72	-1.08874	-1.39041	4.31915e-17	1.90946	-1.31705	8.63213e-18	1.97741	-1.3519
56410912	chr3:56410912:C:T	1.9469e-71	-1.07932e-09	-0.924061	1.019e-17	-1.07932e-09	-0.851831	1.83156e-18	-1.07932e-09	-0.924818
56411974	chr3:56411974:C:A	4.78972e-72	-2.32641	-4.45018e-10	2.39098e-18	-2.30153	-4.45018e-10	4.91954e-19	-2.23936	-4.45018e-10
56412540	chr3:56412540:T:C	4.38685e-72	-0.951274	-1.463	1.67327e-17	1.09657	-1.45244	1.28841e-19	-2.12904	-1.45013
56412568	chr3:56412568:C:T	1.45576e-72	-2.16723	-1.35012	5.51597e-19	-2.64428	-1.12389	1.02322e-19	-2.67143	-1.13819
56412660	chr3:56412660:C:T	9.80027e-73	-2.58335	-1.32971	5.25274e-19	-2.67501	-1.14206	1.03041e-19	-2.65127	-1.15134
56412939	chr3:56412939:C:G	1.45486e-72	-2.15568	-1.36229	5.41325e-19	-2.64121	-1.14576	1.00356e-19	-2.66962	-1.1594
56413149	chr3:56413149:G:A	1.53813e-72	-2.14742	-1.3149	5.93691e-19	-2.63684	-1.05779	1.09411e-19	-2.66714	-1.07549
56413172	chr3:56413172:C:T	1.58546e-72	-2.11424	-1.31777	5.96968e-19	-2.62618	-1.06295	1.09553e-19	-2.6604	-1.08093
56413205	chr3:56413205:C:T	4.42086e-71	-1.07932e-09	-0.103967	3.69649e-17	-1.07932e-09	0.436734	6.67902e-18	-1.07932e-09	0.368986
56413475	chr3:56413475:A:G	1.26998e-71	-1.07932e-09	-1.3513	7.56366e-18	-1.07932e-09	-1.14988	1.43825e-18	-1.07932e-09	-1.16656
56413653	chr3:56413653:C:T	1.00931e-72	-2.5266	-1.35703	5.04795e-19	-2.6828	-1.17404	9.77831e-20	-2.66695	-1.18804
56413841	chr3:56413841:C:T	1.32355e-72	-2.56274	-1.04983	2.93028e-18	-1.55093	-0.54721	5.65336e-19	-1.50116	-0.599163
56414096	chr3:56414096:C:A	4.50352e-71	-1.07932e-09	-0.0854412	3.89381e-17	-1.07932e-09	0.488736	7.0653e-18	-1.07932e-09	0.425209
56414338	chr3:56414338:C:G	4.80834e-71	1.39219	-1.41214	3.21091e-18	-0.606436	-1.40025	8.87262e-19	-0.218376	-1.43122
56414363	chr3:56414363:C:T	9.3855e-73	-2.58748	-1.36883	5.01342e-19	-2.66925	-1.19445	9.83212e-20	-2.6405	-1.209
56414385	chr3:56414385:G:T	9.26847e-73	-2.52067	-1.44818	4.27779e-19	-2.68103	-1.34136	8.27985e-20	-2.66245	-1.35888
56414698	chr3:56414698:C:T	1.07601e-72	-2.3572	-1.46243	1.25088e-17	0.815822	-1.46263	2.54302e-17	3.16473	-1.45878
56414738	chr3:56414738:AG:A	1.4891e-71	-1.07932e-09	-1.19213	7.56736e-18	-1.07932e-09	-1.14939	1.47882e-18	-1.07932e-09	-1.13874
56414796	chr3:56414796:C:G	3.41094e-72	-2.6659	-4.45018e-10	1.9392e-18	-2.51096	-4.45018e-10	3.386e-19	-2.61292	-4.45018e-10
56414860	chr3:56414860:C:T	1.11817e-72	-2.32339	-1.4578	1.61256e-17	1.05069	-1.44352	3.50249e-17	3.47451	-1.44844
56414978	chr3:56414978:G:A	6.60183e-71	1.71279	-1.41575	4.05562e-18	-0.369143	-1.40399	1.13034e-18	0.0263557	-1.43383
56415083	chr3:56415083:C:T	2.0458e-69	3.73066	-4.45018e-10	3.64509e-17	0.422729	-4.45018e-10	9.65476e-18	0.737465	-4.45018e-10
56415175	chr3:56415175:A:G	8.61572e-73	-2.61944	-1.42244	4.66886e-19	-2.65218	-1.28272	9.3229e-20	-2.60355	-1.29913
56415476	chr3:56415476:G:A	8.8635e-73	-2.56255	-1.45098	5.05109e-17	2.13116	-1.3822	1.89428e-18	0.480446	-1.37159
56415483	chr3:56415483:T:C	1.25389e-71	-1.07932e-09	-1.36405	5.75429e-18	-1.07932e-09	-1.42329	1.11438e-18	-1.07932e-09	-1.42169
56415684	chr3:56415684:AT:A	3.95516e-72	-2.51786	-4.45018e-10	2.5659e-18	-2.23093	-4.45018e-10	5.43933e-19	-2.13892	-4.45018e-10
56416694	chr3:56416694:C:T	1.00659e-72	-2.59316	-1.29316	5.63759e-19	-2.67658	-1.06978	1.10712e-19	-2.64584	-1.08497
56416779	chr3:56416779:T:C	1.24205e-71	-1.07932e-09	-1.37354	6.33445e-18	-1.07932e-09	-1.32723	1.20664e-18	-1.07932e-09	-1.34215
56417136	chr3:56417136:A:G	3.46501e-71	-0.347585	-4.45018e-10	5.23632e-18	-1.51762	-4.45018e-10	1.27627e-18	-1.28605	-4.45018e-10
56417349	chr3:56417349:A:G	8.54893e-73	-2.65538	-1.39429	5.09865e-19	-2.61709	-1.22975	1.02886e-19	-2.55249	-1.25162
56417621	chr3:56417621:A:G	5.34246e-71	-1.07932e-09	0.0853861	4.56452e-17	-1.07932e-09	0.647663	8.27421e-18	-1.07932e-09	0.583157
56417667	chr3:56417667:T:G	8.54495e-73	-2.64205	-1.40808	4.90309e-19	-2.63299	-1.25296	9.85478e-20	-2.57467	-1.27253
56419154	chr3:56419154:G:T	2.90744e-70	-1.07932e-09	1.77956	8.70044e-17	-1.07932e-09	1.29272	1.78348e-17	-1.07932e-09	1.35116
56419169	chr3:56419169:C:T	1.01224e-72	-2.64774	-1.23298	6.31738e-19	-2.65216	-0.980361	1.26923e-19	-2.60194	-0.992219
56419288	chr3:56419288:A:G	2.96263e-72	-1.35068	-1.45613	1.41349e-18	-1.39505	-1.43213	7.55603e-20	-2.6839	-1.42891
56419546	chr3:56419546:T:C	8.56848e-73	-2.65855	-1.38883	5.15253e-19	-2.62219	-1.21414	1.04397e-19	-2.55562	-1.23392
56420019	chr3:56420019:A:G	1.27382e-71	-1.07932e-09	-1.34828	7.29815e-18	-1.07932e-09	-1.18561	1.29061e-18	-1.07932e-09	-1.27487
56420325	chr3:56420325:C:T	9.81101e-73	-2.6632	-1.24877	6.31839e-19	-2.6326	-0.99976	1.28431e-19	-2.57244	-1.00992
56420410	chr3:56420410:T:C	1.1641e-70	2.29152	-1.42729	5.01986e-18	-0.111639	-1.4482	1.45146e-18	0.300477	-1.45789
56420859	chr3:56420859:C:T	8.26815e-73	-2.68017	-1.40289	5.3943e-19	-2.54948	-1.241	1.09074e-19	-2.48654	-1.25917
56420869	chr3:56420869:C:G	8.92653e-73	-2.60459	-1.40185	4.7892e-19	-2.66966	-1.2398	9.44894e-20	-2.63135	-1.2579
56420888	chr3:56420888:C:A	1.15457e-71	-1.07932e-09	-1.44657	5.51951e-18	-1.07932e-09	-1.46495	1.06805e-18	-1.07932e-09	-1.46416
56421243	chr3:56421243:G:A	3.84961e-72	-1.6103	-0.934611	1.01709e-18	-2.08513	-1.07116	1.85588e-19	-2.16553	-1.04869
56421532	chr3:56421532:C:T	2.01899e-71	-0.887704	-4.45018e-10	2.93281e-18	-2.09728	-4.45018e-10	6.50565e-19	-1.9599	-4.45018e-10
56421607	chr3:56421607:T:C	9.60948e-73	-2.67597	-1.25675	6.42665e-19	-2.60306	-1.01231	1.32088e-19	-2.53059	-1.02368
56421912	chr3:56421912:C:A	9.68909e-73	-2.47894	-1.44553	5.1507e-19	-2.55068	-1.28601	9.86192e-20	-2.54615	-1.30032
56422329	chr3:56422329:C:T	1.1326e-71	-1.07932e-09	-1.46579	5.53283e-18	-1.07932e-09	-1.46254	1.07343e-18	-1.07932e-09	-1.45912
56422367	chr3:56422367:C:G	9.75945e-73	-2.66533	-1.2519	6.28205e-19	-2.63001	-1.00811	1.27515e-19	-2.56934	-1.02017
56422415	chr3:56422415:G:T	9.04132e-73	-2.6597	-1.33396	5.5154e-19	-2.63776	-1.13051	1.11777e-19	-2.58081	-1.14043
56422518	chr3:56422518:G:A	9.00666e-73	-2.6594	-1.33811	5.48567e-19	-2.63649	-1.13719	1.1097e-19	-2.58149	-1.14699
56422641	chr3:56422641:T:C	1.787e-71	-1.07932e-09	-1.00976	7.51213e-18	-1.07932e-09	-1.15672	1.46491e-18	-1.07932e-09	-1.14819
56422765	chr3:56422765:T:C	9.05812e-73	-2.65772	-1.33409	5.50118e-19	-2.64	-1.13086	1.11372e-19	-2.58424	-1.14063
56423295	chr3:56423295:A:G	1.94656e-72	-2.61451	-0.612314	1.26085e-18	-2.64253	-0.298917	7.29451e-19	-1.47329	-0.372159
56423457	chr3:56423457:A:G	1.60934e-72	-2.24231	-1.17475	1.4626e-17	0.603598	-1.09404	3.73893e-18	0.953472	-1.16466
56423677	chr3:56423677:A:G	1.32195e-71	0.0716227	-1.38282	2.59375e-15	6.12935	-1.44172	6.22826e-17	4.0534	-1.45171
56423722	chr3:56423722:G:A	1.25491e-71	-1.07932e-09	-1.36324	6.74216e-18	-1.07932e-09	-1.26486	1.29788e-18	-1.07932e-09	-1.26926
56423725	chr3:56423725:TG:T	9.70663e-72	-1.62008	-4.45018e-10	2.01007e-18	-2.47507	-4.45018e-10	3.62795e-19	-2.5439	-4.45018e-10
56424024	chr3:56424024:T:G	1.07732e-70	-1.07932e-09	0.786763	5.53737e-17	-1.07932e-09	0.840869	9.45621e-18	-1.07932e-09	0.716686
56424132	chr3:56424132:G:A	1.71461e-72	-2.17602	-1.17768	1.71198e-17	0.764013	-1.09701	4.4153e-18	1.1224	-1.16731
56424272	chr3:56424272:G:GA	1.13615e-71	-1.07932e-09	-1.46265	5.51363e-18	-1.07932e-09	-1.46601	1.06638e-18	-1.07932e-09	-1.46572
56424274	chr3:56424274:T:A	2.65675e-72	-1.47226	-1.44352	1.05853e-18	-1.74634	-1.37001	8.38568e-20	-2.65496	-1.35368
56425093	chr3:56425093:G:A	1.9379e-72	-1.92545	-1.30583	4.75961e-19	-2.57149	-1.34416	8.83622e-20	-2.61945	-1.33685
56425131	chr3:56425131:T:A	1.00168e-71	-1.58862	-4.45018e-10	2.04023e-18	-2.46017	-4.45018e-10	3.67255e-19	-2.53168	-4.45018e-10
56425336	chr3:56425336:T:C	1.58635e-72	-2.18932	-1.24213	1.15008e-16	2.28449	-0.712726	3.41705e-18	0.40661	-0.707819
56425541	chr3:56425541:C:T	8.19663e-73	-2.68464	-1.40711	5.41344e-19	-2.53055	-1.25639	1.14274e-19	-2.43473	-1.26442
56425651	chr3:56425651:G:A	1.24152e-71	-1.07932e-09	-1.37397	7.32073e-18	-1.07932e-09	-1.18253	1.39297e-18	-1.07932e-09	-1.19855
56425681	chr3:56425681:A:G	1.08286e-72	-2.67371	-1.13956	7.57013e-19	-2.60862	-0.842989	1.54853e-19	-2.53834	-0.856921
56425720	chr3:56425720:T:C	9.46926e-73	-2.6419	-1.30553	4.96707e-19	-2.57642	-1.29657	3.72945e-19	-1.18572	-1.33059
56426626	chr3:56426626:G:A	8.66282e-73	-2.61447	-1.42196	4.38129e-19	-2.6792	-1.31927	8.62188e-20	-2.65598	-1.32487
56426724	chr3:56426724:C:T	2.66089e-72	-1.5587	-1.35552	1.54268e-18	-1.36108	-1.37864	7.87267e-20	-2.68339	-1.38837
56426785	chr3:56426785:G:A	2.51229e-72	-2.62078	-0.350908	1.92797e-18	-2.63561	0.118844	1.10812e-18	-1.44215	0.0148271
56427265	chr3:56427265:TTGG:T	1.05402e-72	-2.67808	-1.1622	7.19626e-19	-2.61486	-0.887403	1.24869e-19	-2.59587	-1.01461
56427318	chr3:56427318:G:A	1.04398e-72	-2.6794	-1.17045	7.14717e-19	-2.61074	-0.898366	1.24274e-19	-2.5913	-1.02395
56427642	chr3:56427642:A:C	1.36503e-71	-1.07932e-09	-1.27913	7.22443e-18	-1.07932e-09	-1.19577	1.38985e-18	-1.07932e-09	-1.20079
56427865	chr3:56427865:T:C	1.70459e-72	-2.1739	-1.18566	1.68527e-17	0.757061	-1.10579	4.39785e-18	1.12536	-1.17423
56427928	chr3:56427928:G:T	5.67607e-71	-1.07932e-09	0.145958	4.97298e-17	-1.07932e-09	0.733368	9.08123e-18	-1.07932e-09	0.676224
56428057	chr3:56428057:G:GA	1.29433e-71	-1.07932e-09	-1.33231	7.20002e-18	-1.07932e-09	-1.19915	1.43011e-18	-1.07932e-09	-1.17223
56428075	chr3:56428075:A:G	1.37013e-71	-1.07932e-09	-1.2754	7.25647e-18	-1.07932e-09	-1.19134	1.39594e-18	-1.07932e-09	-1.19641
56428099	chr3:56428099:A:G	1.12108e-71	-0.0195191	-1.45649	5.89373e-17	2.28109	-1.37786	1.05769e-19	-2.40259	-1.37389
56428358	chr3:56428358:T:C	2.82602e-72	-2.44002	-0.413993	2.41224e-16	2.20561	0.106877	7.90912e-18	0.410199	0.127831
56428377	chr3:56428377:C:T	2.80858e-72	-2.56195	-0.298252	1.6748e-18	-2.66171	0.00416671	7.05941e-19	-1.53923	-0.338982
56428606	chr3:56428606:A:AAC	1.18003e-71	-1.07932e-09	-1.42476	6.15869e-18	-1.07932e-09	-1.35537	1.18645e-18	-1.07932e-09	-1.35902
56429044	chr3:56429044:G:A	1.13235e-71	-1.07932e-09	-1.46601	5.67601e-18	-1.07932e-09	-1.43699	1.09261e-18	-1.07932e-09	-1.44142
56429159	chr3:56429159:C:G	1.15789e-71	-1.07932e-09	-1.4437	5.52793e-18	-1.07932e-09	-1.46342	1.07124e-18	-1.07932e-09	-1.46117
56429304	chr3:56429304:A:G	1.14094e-71	-1.07932e-09	-1.45845	5.67343e-18	-1.07932e-09	-1.43744	1.08699e-18	-1.07932e-09	-1.44658
56429753	chr3:56429753:T:G	3.1313e-70	-1.07932e-09	1.85373	9.3841e-17	-1.07932e-09	1.36837	1.91809e-17	-1.07932e-09	1.42393
56430581	chr3:56430581:A:G	2.68349e-71	-1.07932e-09	-0.603184	9.40784e-18	-1.07932e-09	-0.931693	1.818e-18	-1.07932e-09	-0.932247
56430768	chr3:56430768:G:A	1.84757e-71	-1.07932e-09	-0.976431	7.70417e-18	-1.07932e-09	-1.13147	1.50434e-18	-1.07932e-09	-1.12163
56430885	chr3:56430885:T:A	1.4597e-72	-2.62979	-0.88487	9.73903e-19	-2.67553	-0.524154	1.62459e-19	-2.66928	-0.678033
56430943	chr3:56430943:C:A	1.17943e-71	-1.07932e-09	-1.42527	6.09423e-18	-1.07932e-09	-1.36589	1.16447e-18	-1.07932e-09	-1.37772
56431208	chr3:56431208:T:C	3.35336e-72	-2.68292	-4.45018e-10	1.98351e-18	-2.48837	-4.45018e-10	3.80046e-19	-2.49745	-4.45018e-10
56431686	chr3:56431686:G:A	3.14914e-72	-1.5991	-1.14666	1.70588e-18	-1.43712	-1.20204	8.82633e-20	-2.68442	-1.273
56431695	chr3:56431695:T:C	1.58506e-71	-1.07932e-09	-1.12968	9.87525e-18	-1.07932e-09	-0.883204	1.68724e-18	-1.07932e-09	-1.00689
56431734	chr3:56431734:T:C	1.07171e-72	-2.35783	-1.46581	1.13156e-18	-1.58509	-1.46455	7.88761e-19	-0.308591	-1.45869
56431882	chr3:56431882:C:T	1.68325e-72	-2.22717	-1.14499	3.08644e-18	-2.14577	0.0995513	8.92023e-19	-1.76245	0.118199
56432101	chr3:56432101:T:C	1.20746e-71	-1.07932e-09	-1.40178	6.37836e-18	-1.07932e-09	-1.32033	1.22856e-18	-1.07932e-09	-1.32415
56432151	chr3:56432151:C:T	4.24699e-72	-2.44668	-4.45018e-10	2.26947e-18	-2.35369	-4.45018e-10	4.67103e-19	-2.29119	-4.45018e-10
56432299	chr3:56432299:T:C	1.05733e-72	-2.47886	-1.35828	3.78059e-17	1.76308	-1.30385	1.3199e-18	0.0707935	-1.32322
56432502	chr3:56432502:T:C	1.56062e-72	-2.64599	-0.801814	1.0785e-18	-2.66796	-0.429705	1.78981e-19	-2.6579	-0.59256
56432547	chr3:56432547:G:A	2.98381e-71	-1.07932e-09	-0.497098	1.74137e-17	-1.07932e-09	-0.315979	4.84881e-18	-1.07932e-09	0.0487471
56432710	chr3:56432710:C:T	3.49644e-72	-2.64114	-4.45018e-10	3.74774e-18	-1.85208	-4.45018e-10	9.1989e-19	-1.61349	-4.45018e-10
56433296	chr3:56433296:G:T	1.95387e-72	-2.58704	-0.636032	1.14117e-18	-2.65557	-0.385607	5.27744e-19	-1.487	-0.682126
56433360	chr3:56433360:G:A	1.16574e-72	-2.48978	-1.24974	7.1582e-19	-2.58718	-0.920383	1.20803e-19	-2.6106	-1.03298
56433663	chr3:56433663:A:G	1.17057e-72	-2.32483	-1.41056	5.99908e-17	2.29069	-1.36974	1.8478e-18	0.469412	-1.3854
56433969	chr3:56433969:C:T	2.42995e-72	-1.55415	-1.45087	1.75491e-18	-1.71674	-0.894077	1.29073e-19	-2.6484	-0.928966
56435051	chr3:56435051:A:G	2.86331e-70	-1.07932e-09	1.76426	1.88836e-16	-1.07932e-09	2.06765	3.86902e-17	-1.07932e-09	2.1256
56435382	chr3:56435382:T:C	1.39565e-71	-1.07932e-09	-1.25694	7.94974e-18	-1.07932e-09	-1.1001	1.5696e-18	-1.07932e-09	-1.07916
56435733	chr3:56435733:C:A	1.13883e-71	-1.4603	-4.45018e-10	3.75763e-18	-1.84945	-4.45018e-10	8.93532e-19	-1.64256	-4.45018e-10
56435740	chr3:56435740:T:C	1.51218e-70	-1.07932e-09	1.12584	7.6659e-17	-1.07932e-09	1.16613	1.27793e-17	-1.07932e-09	1.01784
56436000	chr3:56436000:C:T	2.69699e-72	-1.43755	-1.4632	1.33824e-18	-1.47961	-1.40228	7.86734e-20	-2.67969	-1.39275
56436415	chr3:56436415:T:C	1.38645e-71	-1.07932e-09	-1.26355	8.23533e-18	-1.07932e-09	-1.0648	1.44117e-18	-1.07932e-09	-1.16453
56436636	chr3:56436636:G:A	1.60636e-72	-2.42062	-0.998295	9.46527e-19	-2.67004	-0.558151	1.56871e-19	-2.67734	-0.704977
56436711	chr3:56436711:C:T	1.42554e-71	-1.07932e-09	-1.23575	8.17174e-18	-1.07932e-09	-1.07255	1.61494e-18	-1.07932e-09	-1.05069
56436903	chr3:56436903:C:T	2.78758e-68	6.34263	-4.45018e-10	1.89592e-16	2.07164	-4.45018e-10	1.59966e-17	1.24239	-4.45018e-10
56437019	chr3:56437019:C:T	5.87946e-71	0.181164	-4.45018e-10	6.86447e-18	-1.24688	-4.45018e-10	1.59876e-18	-1.06076	-4.45018e-10
56437133	chr3:56437133:G:A	2.17722e-72	-1.84456	-1.27028	5.06708e-19	-2.53893	-1.31413	9.35386e-20	-2.59429	-1.30508
56437181	chr3:56437181:T:C	1.42721e-71	-1.07932e-09	-1.23458	8.19027e-18	-1.07932e-09	-1.07029	1.61819e-18	-1.07932e-09	-1.04868
56437192	chr3:56437192:A:G	2.51642e-72	-2.60312	-0.36693	1.70935e-18	-2.64671	0.00958318	7.75295e-19	-1.42691	-0.357587
56438152	chr3:56438152:C:T	3.99998e-72	-2.5066	-4.45018e-10	1.64175e-18	-2.67748	-4.45018e-10	3.23602e-19	-2.65823	-4.45018e-10
56438390	chr3:56438390:G:T	1.20406e-71	-1.07932e-09	-1.4046	6.52617e-18	-1.07932e-09	-1.29742	1.24664e-18	-1.07932e-09	-1.30954
56438467	chr3:56438467:A:T	1.17925e-71	-1.07932e-09	-1.42542	6.15362e-18	-1.07932e-09	-1.3562	1.18611e-18	-1.07932e-09	-1.3593
56438519	chr3:56438519:A:C	4.04678e-68	6.71538	-4.45018e-10	2.26899e-16	2.25127	-4.45018e-10	1.87494e-17	1.40118	-4.45018e-10
56439091	chr3:56439091:C:T	1.73405e-72	-2.58122	-0.761212	1.11359e-18	-2.68462	-0.381025	1.82676e-19	-2.68427	-0.545756
56439516	chr3:56439516:C:A	1.14302e-71	-1.07932e-09	-1.45663	5.72557e-18	-1.07932e-09	-1.42829	1.09922e-18	-1.07932e-09	-1.43538
56439768	chr3:56439768:A:C	1.14794e-71	-1.07932e-09	-1.45233	5.51389e-18	-1.07932e-09	-1.46596	1.06613e-18	-1.07932e-09	-1.46595
56440493	chr3:56440493:A:C	1.4399e-71	-1.07932e-09	-1.22573	8.66956e-18	-1.07932e-09	-1.01342	1.50308e-18	-1.07932e-09	-1.12247
56440504	chr3:56440504:C:T	2.36337e-72	-2.61633	-0.416473	1.62258e-18	-2.63876	-0.0504577	7.58141e-19	-1.38671	-0.420166
56440874	chr3:56440874:A:T	1.06246e-72	-2.57575	-1.25655	6.69768e-19	-2.64365	-0.930414	1.14224e-19	-2.65809	-1.04149
56440927	chr3:56440927:C:T	1.93445e-72	-1.93123	-1.30184	4.77137e-19	-2.57083	-1.34235	8.86723e-20	-2.61849	-1.33431
56440987	chr3:56440987:T:C	1.03853e-72	-2.58787	-1.26721	6.54351e-19	-2.64967	-0.947673	1.12281e-19	-2.66294	-1.0538
56441402	chr3:56441402:T:C	5.27541e-71	0.0727553	-4.45018e-10	5.33461e-18	-1.49902	-4.45018e-10	1.2341e-18	-1.31965	-4.45018e-10
56441748	chr3:56441748:T:C	1.16415e-71	-1.07932e-09	-1.43831	6.02061e-18	-1.07932e-09	-1.37805	1.16077e-18	-1.07932e-09	-1.3809
56442165	chr3:56442165:A:C	1.18893e-71	-1.07932e-09	-1.41725	5.55761e-18	-1.07932e-09	-1.45807	1.08162e-18	-1.07932e-09	-1.45153
56442827	chr3:56442827:C:T	3.73984e-72	-2.57384	-4.45018e-10	4.39507e-18	-1.69275	-4.45018e-10	9.6013e-19	-1.57067	-4.45018e-10
56443272	chr3:56443272:A:C	1.38647e-71	-1.07932e-09	-1.26354	7.88835e-18	-1.07932e-09	-1.10785	1.55656e-18	-1.07932e-09	-1.08751
56443468	chr3:56443468:T:C	1.01593e-72	-2.47455	-1.40253	1.0151e-18	-1.79045	-1.3678	2.0284e-19	-1.73826	-1.38706
56444237	chr3:56444237:C:T	1.82823e-72	-1.99785	-1.29169	4.68751e-19	-2.59604	-1.33488	8.74332e-20	-2.63683	-1.33004
56444262	chr3:56444262:C:T	1.03262e-72	-2.43626	-1.42452	4.11459e-17	1.93425	-1.39036	1.39739e-18	0.20888	-1.40426
56444405	chr3:56444405:C:T	1.17047e-70	1.88633	-1.01664	7.03891e-18	-0.246792	-0.97499	1.87822e-18	0.162639	-1.0623
56444513	chr3:56444513:A:G	1.60859e-72	-2.10501	-1.31252	1.74289e-17	0.928019	-1.24313	4.79811e-18	1.33886	-1.30062
56444615	chr3:56444615:A:G	1.79867e-72	-1.98086	-1.32498	4.58324e-19	-2.59022	-1.3632	8.55521e-20	-2.63303	-1.35558
56445335	chr3:56445335:C:T	1.04106e-72	-2.44501	-1.40764	9.35538e-19	-1.86661	-1.37326	1.88084e-19	-1.8089	-1.39195
56445438	chr3:56445438:T:C	3.35781e-72	-1.21813	-1.46347	1.82399e-18	-1.23625	-1.33596	8.39634e-20	-2.68413	-1.32324
56445542	chr3:56445542:C:T	9.99891e-73	-2.63404	-1.25896	5.12806e-19	-2.58435	-1.25674	3.75629e-19	-1.14664	-1.3625
56445921	chr3:56445921:T:C	1.85421e-72	-2.5638	-0.71163	1.03106e-18	-2.66737	-0.475277	4.50858e-19	-1.56809	-0.758502
56446023	chr3:56446023:T:C	1.27853e-71	-1.07932e-09	-1.34459	5.98302e-18	-1.07932e-09	-1.38431	1.16428e-18	-1.07932e-09	-1.37789
56446133	chr3:56446133:G:A	1.30645e-72	-2.3527	-1.27287	1.7781e-17	0.911091	-1.2062	2.27773e-19	-1.71189	-1.2975
56446516	chr3:56446516:A:T	3.94576e-72	-2.52025	-4.45018e-10	1.65158e-18	-2.6715	-4.45018e-10	3.2683e-19	-2.6483	-4.45018e-10
56446594	chr3:56446594:A:G	1.15292e-72	-2.57152	-1.17907	6.28027e-19	-2.68248	-0.955928	1.07385e-19	-2.68439	-1.07693
56446679	chr3:56446679:GCACTGGCACAATCTCGGCT:G	1.81712e-71	-1.07932e-09	-0.993047	1.00949e-17	-1.07932e-09	-0.861206	2.57896e-18	-1.07932e-09	-0.582602
56446759	chr3:56446759:G:T	1.03285e-72	-2.44732	-1.41325	9.30853e-19	-1.86305	-1.38184	1.88196e-19	-1.8004	-1.39986
56447136	chr3:56447136:C:T	1.17247e-71	-1.07932e-09	-1.43119	5.53295e-18	-1.07932e-09	-1.46252	1.07314e-18	-1.07932e-09	-1.4594
56447479	chr3:56447479:T:C	3.72243e-72	-2.57851	-4.45018e-10	2.81845e-18	-2.13705	-4.45018e-10	5.97164e-19	-2.04555	-4.45018e-10
56448408	chr3:56448408:A:G	1.44212e-71	-1.07932e-09	-1.22419	6.39411e-18	-1.07932e-09	-1.31786	1.28099e-18	-1.07932e-09	-1.28235
56448481	chr3:56448481:C:A	3.5936e-72	-1.14857	-1.46516	1.96154e-18	-1.15054	-1.34896	8.30795e-20	-2.68141	-1.33653
56448670	chr3:56448670:C:T	1.0302e-72	-2.55768	-1.30545	6.15756e-19	-2.63891	-1.01923	1.06467e-19	-2.65339	-1.11651
56448722	chr3:56448722:G:A	1.27229e-72	-2.44254	-1.20953	7.50615e-19	-2.58556	-0.874543	1.26937e-19	-2.60596	-0.988092
56448814	chr3:56448814:A:G	1.13068e-72	-2.55067	-1.2194	7.06926e-19	-2.63545	-0.884612	1.20248e-19	-2.65046	-0.997726
56449571	chr3:56449571:G:A	1.46461e-70	-1.07932e-09	1.09387	4.51137e-17	-1.07932e-09	0.635951	9.19491e-18	-1.07932e-09	0.688664
56449634	chr3:56449634:A:G	1.03609e-72	-2.45479	-1.40264	9.44942e-19	-1.86092	-1.36895	1.90885e-19	-1.79759	-1.38848
56450104	chr3:56450104:A:G	9.74091e-73	-2.46861	-1.45053	1.01497e-17	0.609765	-1.46555	1.71704e-19	-1.83017	-1.4618
56450157	chr3:56450157:T:C	1.3536e-71	-1.07932e-09	-1.28754	5.94352e-18	-1.07932e-09	-1.39093	1.15315e-18	-1.07932e-09	-1.38749
56450359	chr3:56450359:C:A	1.34599e-72	-2.25665	-1.33911	7.39824e-17	2.03909	-0.9085	2.28553e-18	0.204253	-0.907642
56450534	chr3:56450534:A:T	9.88968e-73	-2.44334	-1.46064	3.66245e-17	1.87486	-1.44738	1.25616e-18	0.152512	-1.45444
56450647	chr3:56450647:C:T	1.15286e-71	-1.44806	-4.45018e-10	2.21674e-18	-2.3772	-4.45018e-10	3.96089e-19	-2.4561	-4.45018e-10
56450856	chr3:56450856:T:C	1.30928e-72	-2.65355	-0.969851	8.79377e-19	-2.66705	-0.634724	1.48591e-19	-2.65714	-0.779405
56451309	chr3:56451309:T:C	3.45167e-72	-2.65403	-4.45018e-10	1.72291e-18	-2.62922	-4.45018e-10	3.47398e-19	-2.58727	-4.45018e-10
56451527	chr3:56451527:A:G	1.16669e-71	-1.07932e-09	-1.43613	5.95233e-18	-1.07932e-09	-1.38945	1.1266e-18	-1.07932e-09	-1.41078
56451612	chr3:56451612:G:A	1.15655e-71	-1.07932e-09	-1.44486	5.94579e-18	-1.07932e-09	-1.39055	1.14649e-18	-1.07932e-09	-1.39328
56452026	chr3:56452026:G:T	1.16538e-71	-1.07932e-09	-1.43725	5.51959e-18	-1.07932e-09	-1.46493	1.06962e-18	-1.07932e-09	-1.46268
56452614	chr3:56452614:G:A	1.03066e-72	-2.4303	-1.43239	4.15669e-17	1.955	-1.40093	1.4022e-18	0.222179	-1.41412
56452938	chr3:56452938:G:T	3.6388e-72	-2.60123	-4.45018e-10	2.9688e-18	-2.08508	-4.45018e-10	6.30068e-19	-1.99191	-4.45018e-10
56453194	chr3:56453194:G:T	1.08691e-72	-2.61744	-1.19211	7.10578e-19	-2.67253	-0.842382	1.21399e-19	-2.6793	-0.959359
56453552	chr3:56453552:C:G	1.31885e-72	-2.56278	-1.05334	2.10556e-18	-1.76664	-0.662011	3.64357e-19	-1.7269	-0.812704
56453839	chr3:56453839:T:A	1.10685e-72	-2.41603	-1.37534	9.12069e-19	-1.93541	-1.32986	1.84319e-19	-1.86606	-1.35501
56454035	chr3:56454035:A:G	1.1324e-71	-1.07932e-09	-1.46596	5.57468e-18	-1.07932e-09	-1.455	1.15121e-18	-1.07932e-09	-1.38917
56454490	chr3:56454490:G:A	1.73915e-72	-2.00103	-1.33847	4.48934e-19	-2.59934	-1.37477	8.39901e-20	-2.63977	-1.36727
56454803	chr3:56454803:G:A	4.28889e-72	-2.43686	-4.45018e-10	1.63035e-18	-2.68444	-4.45018e-10	3.17912e-19	-2.67597	-4.45018e-10
56455942	chr3:56455942:G:C	1.18907e-71	-1.07932e-09	-1.41713	6.39792e-18	-1.07932e-09	-1.31726	1.25433e-18	-1.07932e-09	-1.30339
56456246	chr3:56456246:G:A	3.90955e-72	-2.52946	-4.45018e-10	1.63485e-18	-2.68168	-4.45018e-10	3.32771e-19	-2.63029	-4.45018e-10
56456530	chr3:56456530:T:A	1.13399e-71	-1.07932e-09	-1.46456	5.54631e-18	-1.07932e-09	-1.4601	1.06973e-18	-1.07932e-09	-1.46258
56456937	chr3:56456937:A:G	1.05317e-72	-2.50617	-1.33492	1.21892e-18	-1.73921	-1.23606	2.41553e-19	-1.68097	-1.26968
56457124	chr3:56457124:G:A	1.67979e-72	-2.08913	-1.28509	4.57156e-19	-2.62819	-1.32778	8.63981e-20	-2.65955	-1.31922
56457136	chr3:56457136:A:G	5.12558e-71	-1.07932e-09	0.0439419	2.73926e-17	-1.07932e-09	0.137035	4.64755e-18	-1.07932e-09	0.00635394
56457266	chr3:56457266:A:G	1.47831e-72	-2.1749	-1.32708	8.40015e-17	2.1834	-0.925798	2.5257e-18	0.314987	-0.918454
56457717	chr3:56457717:T:C	1.35813e-71	-1.07932e-09	-1.28419	7.68366e-18	-1.07932e-09	-1.13414	1.51497e-18	-1.07932e-09	-1.11459
56457882	chr3:56457882:T:A	1.02008e-70	0.732164	-4.45018e-10	9.84057e-18	-0.886722	-4.45018e-10	7.15408e-18	0.437697	-4.45018e-10
56458692	chr3:56458692:C:G	8.03085e-71	1.80296	-1.30997	4.82385e-18	-0.321029	-1.27863	1.31033e-18	0.0773012	-1.33701
56458956	chr3:56458956:C:A	1.46113e-71	-1.07932e-09	-1.21109	8.83183e-18	-1.07932e-09	-0.994874	1.52546e-18	-1.07932e-09	-1.10769
56459506	chr3:56459506:A:G	1.87527e-72	-1.97981	-1.28432	4.74798e-19	-2.59044	-1.32766	8.87508e-20	-2.63298	-1.31893
56459622	chr3:56459622:G:C	1.14147e-72	-2.43327	-1.3273	4.10603e-17	1.79983	-1.25803	1.35748e-18	0.0632903	-1.28765
56460305	chr3:56460305:ATT:A	1.16939e-71	-1.07932e-09	-1.43382	6.07332e-18	-1.07932e-09	-1.36933	1.17074e-18	-1.07932e-09	-1.37235
56460388	chr3:56460388:C:T	3.66087e-72	-2.59519	-4.45018e-10	1.66753e-18	-2.66189	-4.45018e-10	3.21458e-19	-2.66487	-4.45018e-10
56460544	chr3:56460544:A:C	1.33931e-71	-1.07932e-09	-1.29815	5.94302e-18	-1.07932e-09	-1.39102	1.09783e-18	-1.07932e-09	-1.43665
56460628	chr3:56460628:G:A	1.05545e-71	-1.53633	-4.45018e-10	2.03403e-18	-2.46322	-4.45018e-10	4.65033e-19	-2.29563	-4.45018e-10
56460815	chr3:56460815:C:T	1.08597e-72	-2.67511	-1.13531	6.28622e-19	-2.4851	-1.15236	5.50899e-19	-0.843654	-1.28254
56460947	chr3:56460947:C:T	3.49735e-72	-2.64088	-4.45018e-10	3.86588e-18	-1.82105	-4.45018e-10	8.03325e-19	-1.74898	-4.45018e-10
56461063	chr3:56461063:G:A	3.07567e-72	-1.30984	-1.45952	1.57201e-18	-1.30853	-1.41235	7.74236e-20	-2.68473	-1.40372
56461155	chr3:56461155:C:G	8.39498e-73	-2.60482	-1.46302	7.45713e-19	-2.10204	-1.36461	1.52664e-19	-2.01102	-1.39848
56461318	chr3:56461318:C:A	3.29057e-72	-1.24268	-1.45915	1.68843e-18	-1.23486	-1.41457	7.72824e-20	-2.68371	-1.40656
56461767	chr3:56461767:G:T	1.38781e-72	-2.65536	-0.909797	9.46092e-19	-2.66646	-0.562196	1.58596e-19	-2.65658	-0.714808
56462211	chr3:56462211:A:G	1.38001e-72	-2.62663	-0.944169	8.94689e-19	-2.67996	-0.604552	1.49838e-19	-2.67448	-0.753705
56462336	chr3:56462336:C:T	1.2602e-71	-1.07932e-09	-1.35903	7.00805e-18	-1.07932e-09	-1.22618	1.37237e-18	-1.07932e-09	-1.21345
56462594	chr3:56462594:G:A	6.86774e-71	-1.07932e-09	0.336534	6.38484e-17	-1.07932e-09	0.983276	1.16591e-17	-1.07932e-09	0.926097
56463367	chr3:56463367:G:A	1.16465e-71	-1.07932e-09	-1.43788	5.96844e-18	-1.07932e-09	-1.38675	1.14117e-18	-1.07932e-09	-1.39793
56463455	chr3:56463455:T:A	1.34983e-72	-2.28167	-1.31124	6.91869e-17	2.2971	-1.23353	2.05106e-18	0.452233	-1.26386
56463585	chr3:56463585:T:C	1.49587e-72	-2.17924	-1.31094	4.353e-19	-2.65333	-1.35163	8.2631e-20	-2.67567	-1.34769
56463633	chr3:56463633:A:G	9.24754e-71	1.95073	-1.31667	5.4828e-18	-0.186138	-1.28548	1.50182e-18	0.219213	-1.34252
56463827	chr3:56463827:A:T	2.76848e-72	-1.41646	-1.45813	1.98475e-18	-1.54182	-0.945917	1.19743e-19	-2.67332	-0.979077
56463869	chr3:56463869:G:A	3.36299e-72	-1.25162	-1.42843	2.11461e-18	-1.22847	-1.1959	9.71093e-20	-2.68353	-1.17838
56463933	chr3:56463933:A:G	1.32802e-72	-2.24248	-1.36672	8.30079e-17	2.5077	-1.262	2.4302e-18	0.61236	-1.25437
56464235	chr3:56464235:G:A	2.60003e-72	-1.47561	-1.46175	1.82382e-18	-1.59538	-0.976925	1.16895e-19	-2.66698	-1.00949
56464614	chr3:56464614:G:A	4.76456e-71	-1.07932e-09	-0.0290968	2.52123e-17	-1.07932e-09	0.0540941	4.32078e-18	-1.07932e-09	-0.0665504
56464686	chr3:56464686:T:G	1.2939e-71	-1.07932e-09	-1.33264	7.28418e-18	-1.07932e-09	-1.18753	1.42731e-18	-1.07932e-09	-1.1742
56464719	chr3:56464719:T:A	3.04466e-72	-2.25427	-0.525222	3.00075e-16	2.62846	-0.0976661	7.58456e-18	0.691397	-0.195268
56465324	chr3:56465324:G:A	3.35536e-72	-2.68233	-4.45018e-10	1.85518e-18	-2.55526	-4.45018e-10	3.5606e-19	-2.56264	-4.45018e-10
56465573	chr3:56465573:C:A	1.16397e-71	-1.07932e-09	-1.43846	6.02489e-18	-1.07932e-09	-1.37734	1.16146e-18	-1.07932e-09	-1.38031
56467772	chr3:56467772:G:A	3.44093e-72	-2.65715	-4.45018e-10	1.72744e-18	-2.62659	-4.45018e-10	3.48587e-19	-2.58385	-4.45018e-10
56468050	chr3:56468050:G:T	3.48702e-72	-1.1829	-1.46094	1.95305e-18	-1.20045	-1.30339	8.7107e-20	-2.68251	-1.28809
56468104	chr3:56468104:CG:C	1.34228e-72	-2.43295	-1.16556	1.2569e-18	-1.93221	-1.01238	2.37513e-19	-1.90483	-1.06269
56468360	chr3:56468360:G:A	1.14488e-71	-1.07932e-09	-1.455	5.728e-18	-1.07932e-09	-1.42787	1.22782e-18	-1.07932e-09	-1.32474
56468590	chr3:56468590:C:T	8.60231e-73	-2.66028	-1.38316	5.00484e-19	-2.52156	-1.34386	4.8452e-19	-0.98724	-1.26734
56469161	chr3:56469161:C:G	1.16964e-71	-1.07932e-09	-1.4336	5.62464e-18	-1.07932e-09	-1.44608	1.08123e-18	-1.07932e-09	-1.45189
56469491	chr3:56469491:A:C	2.96147e-72	-1.36056	-1.44664	1.7622e-18	-1.36455	-1.24212	9.26566e-20	-2.68392	-1.22492
56469736	chr3:56469736:G:A	2.22291e-71	-1.07932e-09	-0.791482	9.02237e-18	-1.07932e-09	-0.973529	1.76238e-18	-1.07932e-09	-0.963321
56469932	chr3:56469932:A:T	1.15471e-71	-1.07932e-09	-1.44645	5.51588e-18	-1.07932e-09	-1.4656	1.06796e-18	-1.07932e-09	-1.46424
56470404	chr3:56470404:G:A	3.15571e-72	-1.27765	-1.46603	1.69633e-18	-1.28203	-1.36274	8.15835e-20	-2.68469	-1.35143
56471023	chr3:56471023:C:A	2.67194e-72	-2.57381	-0.33627	2.44128e-17	0.287103	-0.265233	4.22799e-19	-2.00901	-0.381839
56471242	chr3:56471242:T:C	9.74663e-73	-2.49684	-1.42171	4.36831e-19	-2.65519	-1.34626	2.73999e-19	-1.54202	-1.28259
56471448	chr3:56471448:C:G	1.15224e-71	-1.38656	-0.0620377	8.61222e-17	1.18586	0.0966757	9.21903e-19	-1.55699	-0.0543079
56472347	chr3:56472347:C:T	4.815e-72	-2.62679	0.30564	3.40965e-18	-2.62627	0.679646	1.57741e-18	-1.32319	0.248987
56472632	chr3:56472632:A:G	1.36006e-71	-1.07932e-09	-1.28277	7.34741e-18	-1.07932e-09	-1.17889	1.40871e-18	-1.07932e-09	-1.18732
56473351	chr3:56473351:G:T	1.19515e-70	-1.07932e-09	0.890552	3.68821e-17	-1.07932e-09	0.434492	7.55446e-18	-1.07932e-09	0.492152
56473521	chr3:56473521:A:G	9.13373e-72	-1.68091	-4.45018e-10	2.11262e-18	-2.42531	-4.45018e-10	3.71461e-19	-2.5203	-4.45018e-10
56474198	chr3:56474198:G:A	2.25616e-72	-2.40841	-0.670816	3.65605e-17	0.948235	-0.522503	1.60568e-18	-0.504121	-0.552319
56474831	chr3:56474831:A:G	1.19221e-72	-2.27049	-1.44659	4.0059e-19	-2.6647	-1.42336	1.36651e-19	-2.15288	-1.36743
56475224	chr3:56475224:C:G	9.74165e-69	-1.07932e-09	5.29128	9.24685e-15	-1.07932e-09	5.9588	2.04145e-15	-1.07932e-09	6.09143
56475281	chr3:56475281:T:C	2.35115e-72	-2.41256	-0.625427	3.73486e-17	0.922049	-0.47499	1.63355e-18	-0.529002	-0.510231
56475385	chr3:56475385:C:T	3.30201e-72	-1.52133	-1.17703	1.43246e-18	-1.46204	-1.3518	8.02084e-20	-2.67976	-1.37336
56476456	chr3:56476456:A:G	8.4678e-73	-2.68191	-1.37729	1.05783e-18	-1.79803	-1.31898	2.12246e-19	-1.7168	-1.36319
56476535	chr3:56476535:A:G	8.41e-73	-2.68453	-1.38152	1.08489e-18	-1.74122	-1.35054	2.1604e-19	-1.66627	-1.39601
56476556	chr3:56476556:G:A	3.04009e-72	-1.56532	-1.21568	1.3354e-18	-1.5093	-1.37471	7.89101e-20	-2.67679	-1.39264
56476722	chr3:56476722:GCAGTT:G	8.81377e-73	-2.57123	-1.44793	3.97684e-19	-2.6437	-1.45164	2.50322e-19	-1.44891	-1.46609
56477061	chr3:56477061:C:T	8.99376e-73	-2.6847	-1.31424	1.11795e-18	-1.76754	-1.29421	2.20183e-19	-1.69422	-1.34906
56477787	chr3:56477787:C:T	2.69546e-72	-2.37339	-0.527928	4.78891e-17	1.06496	-0.36931	2.03823e-18	-0.415005	-0.402897
56477932	chr3:56477932:C:T	3.37708e-72	-1.49643	-1.17944	1.47575e-18	-1.43121	-1.35286	8.00737e-20	-2.68141	-1.37338
56478253	chr3:56478253:G:A	1.42006e-71	-1.07932e-09	-1.2396	5.84124e-18	-1.07932e-09	-1.40829	1.16647e-18	-1.07932e-09	-1.376
56478276	chr3:56478276:T:C	1.2289e-72	-2.23402	-1.45274	4.00608e-19	-2.65505	-1.43296	1.29003e-19	-2.19524	-1.38266
56478410	chr3:56478410:C:T	3.73488e-72	-2.57517	-4.45018e-10	2.80803e-18	-2.14075	-4.45018e-10	5.83639e-19	-2.06846	-4.45018e-10
56478503	chr3:56478503:C:T	1.13857e-71	-1.07932e-09	-1.46053	5.55256e-18	-1.07932e-09	-1.45898	1.07753e-18	-1.07932e-09	-1.45531
56478644	chr3:56478644:G:A	3.49051e-72	-1.42688	-1.21596	1.52955e-18	-1.37256	-1.3757	7.8271e-20	-2.68369	-1.39388
56478828	chr3:56478828:T:C	3.72352e-72	-1.36074	-1.21748	1.66443e-18	-1.28715	-1.3766	7.81368e-20	-2.68462	-1.39467
56478897	chr3:56478897:G:C	1.3657e-71	-1.07932e-09	-1.27864	8.14087e-18	-1.07932e-09	-1.07634	1.58084e-18	-1.07932e-09	-1.07203
56478977	chr3:56478977:G:A	1.38262e-71	-1.07932e-09	-1.26632	8.28995e-18	-1.07932e-09	-1.05819	1.60976e-18	-1.07932e-09	-1.0539
56479532	chr3:56479532:C:T	1.13344e-71	-1.07932e-09	-1.46504	5.59923e-18	-1.07932e-09	-1.45061	1.08806e-18	-1.07932e-09	-1.44559
56479554	chr3:56479554:G:C	1.17884e-71	-1.07932e-09	-1.42577	6.15433e-18	-1.07932e-09	-1.35608	1.18454e-18	-1.07932e-09	-1.36063
56479768	chr3:56479768:T:C	7.79503e-71	1.79905	-1.33586	4.95285e-18	-0.267653	-1.30562	1.31907e-18	0.10454	-1.3576
56479809	chr3:56479809:C:T	9.20441e-73	-2.66668	-1.30911	9.43746e-19	-1.94149	-1.28964	1.85629e-19	-1.86817	-1.34582
56480514	chr3:56480514:G:A	2.05766e-72	-2.16177	-1.00954	1.25165e-17	0.425368	-1.07155	2.09885e-19	-1.92197	-1.16921
56481357	chr3:56481357:T:C	4.38074e-72	-2.41567	-4.45018e-10	3.44045e-18	-1.93763	-4.45018e-10	7.02206e-19	-1.88351	-4.45018e-10
56481378	chr3:56481378:A:G	3.85174e-72	-2.55753	0.0131715	6.59086e-17	0.611763	0.40327	3.30241e-18	-0.744322	0.40899
56481446	chr3:56481446:G:A	1.13232e-71	-1.07932e-09	-1.46604	5.65487e-18	-1.07932e-09	-1.44072	1.10005e-18	-1.07932e-09	-1.43463
56481753	chr3:56481753:C:T	9.21244e-73	-2.67366	-1.30125	1.0028e-18	-1.89001	-1.28042	1.97129e-19	-1.81602	-1.33787
56481818	chr3:56481818:T:C	4.06578e-72	-1.24368	-1.2466	1.77422e-18	-1.2059	-1.39397	7.69805e-20	-2.68388	-1.4103
56482160	chr3:56482160:C:T	2.53623e-71	-1.07932e-09	-0.659622	8.93602e-18	-1.07932e-09	-0.983145	1.79235e-18	-1.07932e-09	-0.946459
56482203	chr3:56482203:G:A	1.31771e-71	-1.07932e-09	-1.31441	7.43451e-18	-1.07932e-09	-1.1671	1.36218e-18	-1.07932e-09	-1.2209
56482294	chr3:56482294:T:C	1.16101e-71	-1.07932e-09	-1.44101	6.24772e-18	-1.07932e-09	-1.34102	1.17557e-18	-1.07932e-09	-1.36823
56482617	chr3:56482617:C:T	9.12406e-73	-2.66996	-1.3146	9.60658e-19	-1.91797	-1.29541	1.8946e-19	-1.84297	-1.35059
56483004	chr3:56483004:T:C	8.86116e-73	-2.63362	-1.38017	4.13674e-19	-2.68445	-1.37146	8.35025e-20	-2.67888	-1.33399
56483225	chr3:56483225:T:C	9.32549e-73	-2.66059	-1.30213	9.1859e-19	-1.97575	-1.2824	1.80632e-19	-1.90141	-1.33986
56484156	chr3:56484156:T:C	4.08746e-72	-1.26595	-1.21901	1.7756e-18	-1.22254	-1.37656	7.81231e-20	-2.68429	-1.39517
56484561	chr3:56484561:G:C	1.14016e-71	-1.07932e-09	-1.45913	5.82811e-18	-1.07932e-09	-1.41054	1.13742e-18	-1.07932e-09	-1.40122
56485100	chr3:56485100:A:T	1.50452e-72	-2.6386	-0.845812	9.44546e-18	-0.0698655	-0.857836	5.53607e-19	-1.26412	-0.857166
56485258	chr3:56485258:G:A	4.26905e-72	-1.21532	-1.22617	1.80163e-18	-1.20018	-1.38436	7.7635e-20	-2.68379	-1.40194
56485426	chr3:56485426:T:C	9.76008e-73	-2.53357	-1.38361	5.32749e-17	1.00138	-0.199148	2.02207e-18	-0.497219	-0.328646
56485887	chr3:56485887:A:C	1.55361e-72	-2.09824	-1.35407	4.52276e-19	-2.58878	-1.37792	8.37993e-20	-2.64177	-1.36755
56486000	chr3:56486000:A:G	1.14016e-71	-1.07932e-09	-1.45913	5.82811e-18	-1.07932e-09	-1.41054	1.13742e-18	-1.07932e-09	-1.40122
56486006	chr3:56486006:A:G	1.14135e-71	-1.07932e-09	-1.45809	5.8456e-18	-1.07932e-09	-1.40755	1.14105e-18	-1.07932e-09	-1.39803
56486548	chr3:56486548:C:T	1.1372e-71	-1.07932e-09	-1.46173	5.59592e-18	-1.07932e-09	-1.4512	1.06916e-18	-1.07932e-09	-1.46311
56486644	chr3:56486644:A:G	8.81087e-73	-2.6379	-1.38159	4.13257e-19	-2.68474	-1.37218	8.36667e-20	-2.67601	-1.33489
56486848	chr3:56486848:C:A	1.24485e-71	-1.07932e-09	-1.37129	5.66373e-18	-1.07932e-09	-1.43915	1.10317e-18	-1.07932e-09	-1.4318
56487136	chr3:56487136:G:A	9.79378e-73	-2.62972	-1.284	8.47683e-19	-2.07506	-1.26342	1.66668e-19	-1.99558	-1.32616
56487296	chr3:56487296:G:A	1.13241e-71	-1.07932e-09	-1.46595	5.66949e-18	-1.07932e-09	-1.43814	1.10296e-18	-1.07932e-09	-1.43199
56487540	chr3:56487540:G:A	1.13328e-71	-1.07932e-09	-1.46519	5.79133e-18	-1.07932e-09	-1.41687	1.09125e-18	-1.07932e-09	-1.44266
56487944	chr3:56487944:T:C	1.04847e-72	-2.59003	-1.25553	6.89524e-19	-2.22291	-1.32208	1.30605e-19	-2.21403	-1.35154
56488330	chr3:56488330:A:G	1.49076e-71	-1.07932e-09	-1.19101	8.47931e-18	-1.07932e-09	-1.03561	1.6946e-18	-1.07932e-09	-1.00254
56488594	chr3:56488594:G:A	1.20545e-71	-1.07932e-09	-1.40345	5.62791e-18	-1.07932e-09	-1.4455	1.09589e-18	-1.07932e-09	-1.43841
56488695	chr3:56488695:T:C	1.52561e-71	-1.07932e-09	-1.1679	8.09242e-18	-1.07932e-09	-1.08231	1.494e-18	-1.07932e-09	-1.12853
56489127	chr3:56489127:C:T	3.55005e-72	-2.62592	-4.45018e-10	1.74266e-18	-2.61782	-4.45018e-10	3.23663e-19	-2.65804	-4.45018e-10
56489850	chr3:56489850:C:T	6.14979e-72	-2.07647	-4.45018e-10	2.3156e-18	-2.33357	-4.45018e-10	4.26794e-19	-2.38144	-4.45018e-10
56489980	chr3:56489980:G:C	1.14577e-71	-1.07932e-09	-1.45423	5.68889e-18	-1.07932e-09	-1.43472	1.09158e-18	-1.07932e-09	-1.44236
56490100	chr3:56490100:C:T	1.09575e-72	-2.35994	-1.44151	3.8404e-19	-2.6841	-1.44615	1.60194e-19	-1.89568	-1.46567
56490150	chr3:56490150:G:A	1.82736e-72	-1.8666	-1.42341	4.70702e-19	-2.53649	-1.39028	1.09362e-19	-2.44433	-1.29874
56490574	chr3:56490574:G:A	1.01808e-72	-2.59956	-1.27541	7.16097e-19	-2.17664	-1.33054	1.34208e-19	-2.17865	-1.3597
56490810	chr3:56490810:A:G	1.21718e-71	-1.07932e-09	-1.39377	5.61845e-18	-1.07932e-09	-1.44718	1.0795e-18	-1.07932e-09	-1.45349
56490824	chr3:56490824:G:A	1.62679e-72	-2.61136	-0.794911	1.097e-17	0.014404	-0.792475	6.20148e-19	-1.21535	-0.792431
56491081	chr3:56491081:C:T	1.21443e-71	-1.07932e-09	-1.39603	5.65915e-18	-1.07932e-09	-1.43996	1.10023e-18	-1.07932e-09	-1.43447
56491249	chr3:56491249:T:C	2.1418e-72	-1.86193	-1.26931	1.64566e-18	-1.35537	-1.31972	2.53259e-19	-1.53574	-1.36758
56491327	chr3:56491327:A:G	1.28516e-72	-2.58886	-1.05314	8.95961e-18	0.0973482	-1.07786	5.0997e-19	-1.13991	-1.06347
56491355	chr3:56491355:A:G	1.26372e-71	-1.07932e-09	-1.35624	6.34576e-18	-1.07932e-09	-1.32545	1.24582e-18	-1.07932e-09	-1.31019
56492816	chr3:56492816:G:A	3.0046e-72	-1.61522	-1.17753	6.80078e-14	8.04745	-0.0933061	1.58605e-15	5.96243	-0.12341
56493230	chr3:56493230:C:T	2.19264e-72	-1.70072	-1.40706	3.67094e-18	-0.481044	-1.39174	8.43649e-19	-0.293007	-1.407
56493240	chr3:56493240:T:C	1.11119e-70	1.8642	-1.04649	7.10658e-14	8.76989	-0.771765	1.07738e-13	11.0478	-0.990314
56493241	chr3:56493241:G:A	1.52633e-72	-2.62609	-0.843927	3.79311e-18	-1.03246	-0.807591	7.91899e-19	-0.989669	-0.773638
56493260	chr3:56493260:T:C	6.38102e-69	5.31407	-0.445873	2.15171e-17	-0.13607	0.0316839	6.29567e-19	-2.5804	0.587692
56493338	chr3:56493338:A:G	2.18352e-72	-2.46656	-0.645385	4.01002e-14	8.35917	-0.933273	7.76928e-19	-0.836554	-0.94584
56493388	chr3:56493388:C:T	1.13851e-71	-1.07932e-09	-1.46058	5.77635e-18	-1.07932e-09	-1.41946	1.10224e-18	-1.07932e-09	-1.43264
56493518	chr3:56493518:C:T	2.26873e-72	-1.6428	-1.43087	3.86395e-18	-0.402515	-1.41903	8.89003e-19	-0.216507	-1.43113
56493872	chr3:56493872:C:T	1.13362e-71	-1.07932e-09	-1.46489	5.69422e-18	-1.07932e-09	-1.43378	1.07823e-18	-1.07932e-09	-1.45466
56494121	chr3:56494121:C:A	1.22977e-72	-2.51148	-1.17458	1.4157e-14	7.47653	-1.0918	3.89109e-19	-1.36549	-1.10839
56494158	chr3:56494158:T:A	1.13303e-71	-1.07932e-09	-1.4654	5.54833e-18	-1.07932e-09	-1.45974	1.06805e-18	-1.07932e-09	-1.46415
56494576	chr3:56494576:C:T	1.24298e-71	-1.07932e-09	-1.37279	5.61681e-18	-1.07932e-09	-1.44747	1.09177e-18	-1.07932e-09	-1.44219
56494969	chr3:56494969:T:C	3.48585e-72	-2.64417	-4.45018e-10	4.94822e-18	-1.57421	-4.45018e-10	1.02723e-18	-1.50312	-4.45018e-10
56494985	chr3:56494985:A:T	1.2927e-72	-2.48405	-1.15211	1.66041e-14	7.60989	-1.06572	4.11871e-19	-1.33438	-1.08265
56495104	chr3:56495104:T:C	1.58253e-71	-1.07932e-09	-1.13128	6.43925e-18	-1.07932e-09	-1.31082	1.2574e-18	-1.07932e-09	-1.30094
56495862	chr3:56495862:C:A	1.24816e-68	6.90628	-1.36716	1.57236e-17	1.0091	-1.42718	1.08499e-19	-2.28493	-1.46607
56496203	chr3:56496203:G:A	3.74398e-72	-2.57274	-4.45018e-10	2.13634e-18	-2.41414	-4.45018e-10	3.95969e-19	-2.45641	-4.45018e-10
56496681	chr3:56496681:A:G	5.40741e-70	2.42076	-0.0207089	8.05301e-13	9.75654	0.669192	1.05514e-12	12.0794	0.259801
56496998	chr3:56496998:T:C	6.26473e-72	-2.05795	-4.45018e-10	2.4282e-18	-2.28609	-4.45018e-10	6.70551e-19	-1.92964	-4.45018e-10
56497018	chr3:56497018:T:A	4.69982e-72	-2.34536	-4.45018e-10	1.90677e-18	-2.52783	-4.45018e-10	3.74152e-19	-2.51308	-4.45018e-10
56497080	chr3:56497080:G:A	3.05167e-72	-1.86588	-0.911313	1.58239e-18	-1.55122	-1.16308	3.11705e-19	-1.5351	-1.16059
56497393	chr3:56497393:C:T	4.3806e-72	-2.4157	-4.45018e-10	2.10882e-18	-2.42711	-4.45018e-10	3.46243e-19	-2.5906	-4.45018e-10
56497465	chr3:56497465:A:C	5.58832e-70	2.43296	-4.45018e-10	2.4591e-17	0.0291439	-4.45018e-10	6.10452e-18	0.279043	-4.45018e-10
56497607	chr3:56497607:A:G	5.26239e-71	0.0702847	-4.45018e-10	1.88834e-18	-2.53754	-4.45018e-10	1.35016e-18	-1.22976	-4.45018e-10
56498089	chr3:56498089:T:C	1.13517e-71	-1.07932e-09	-1.46352	5.55825e-18	-1.07932e-09	-1.45795	1.0703e-18	-1.07932e-09	-1.46205
56498245	chr3:56498245:A:G	1.28967e-71	-1.07932e-09	-1.33592	7.11474e-18	-1.07932e-09	-1.21107	1.4026e-18	-1.07932e-09	-1.19166
56498308	chr3:56498308:G:T	1.3036e-71	-1.07932e-09	-1.32517	7.22182e-18	-1.07932e-09	-1.19613	1.4245e-18	-1.07932e-09	-1.17616
56498370	chr3:56498370:C:T	1.0106e-72	-2.64125	-1.24109	4.37457e-19	-2.66999	-1.33002	8.55586e-20	-2.66786	-1.32068
56498403	chr3:56498403:A:G	1.62542e-71	-1.07932e-09	-1.10454	8.99249e-18	-1.07932e-09	-0.976846	1.63066e-18	-1.07932e-09	-1.041
56498443	chr3:56498443:G:T	1.41779e-71	-1.07932e-09	-1.2412	7.19826e-18	-1.07932e-09	-1.1994	1.79569e-18	-1.07932e-09	-0.944594
56498584	chr3:56498584:G:A	1.44098e-71	-1.07932e-09	-1.22498	8.24577e-18	-1.07932e-09	-1.06354	1.63204e-18	-1.07932e-09	-1.04016
56498988	chr3:56498988:A:G	1.24361e-71	-1.07932e-09	-1.37228	1.79926e-17	-1.07932e-09	-0.283276	3.33403e-18	-1.07932e-09	-0.325805
56499374	chr3:56499374:A:G	2.36363e-71	-1.07932e-09	-0.730104	4.03112e-17	-1.07932e-09	0.523394	7.44666e-18	-1.07932e-09	0.477779
56499519	chr3:56499519:A:G	1.19441e-71	-1.07932e-09	-1.41265	6.14019e-18	-1.07932e-09	-1.35838	1.18105e-18	-1.07932e-09	-1.36358
56499675	chr3:56499675:T:C	2.34586e-71	-1.07932e-09	-0.73765	3.9821e-17	-1.07932e-09	0.511159	7.35272e-18	-1.07932e-09	0.465084
56499686	chr3:56499686:T:C	2.18844e-72	-1.69188	-1.41782	3.66073e-18	-0.471667	-1.40391	8.42939e-19	-0.28306	-1.41779
56499779	chr3:56499779:CTT:C	1.45009e-71	-1.07932e-09	-1.21867	6.58747e-18	-1.07932e-09	-1.28807	1.29865e-18	-1.07932e-09	-1.26866
56499792	chr3:56499792:C:G	2.56023e-72	-1.63185	-1.32094	4.13197e-11	15.7063	-1.3427	1.91074e-18	0.48301	-1.36551
56500385	chr3:56500385:A:G	6.87555e-70	2.55005	0.0902104	1.16085e-12	9.98641	0.805011	1.53454e-12	12.3312	0.3826
56500406	chr3:56500406:A:G	4.85707e-70	2.37354	-0.0808249	7.3619e-13	9.72629	0.609716	9.72966e-13	12.0544	0.203732
56500523	chr3:56500523:A:G	1.19028e-71	-1.07932e-09	-1.41611	6.42216e-18	-1.07932e-09	-1.31348	1.24915e-18	-1.07932e-09	-1.30752
56500617	chr3:56500617:G:A	3.26618e-71	-1.07932e-09	-0.406681	2.02622e-17	-1.07932e-09	-0.16448	3.52933e-18	-1.07932e-09	-0.268879
56500654	chr3:56500654:T:G	1.19886e-71	-1.07932e-09	-1.40893	6.51031e-18	-1.07932e-09	-1.29985	1.26834e-18	-1.07932e-09	-1.29228
56500879	chr3:56500879:T:C	9.74475e-73	-2.60764	-1.31111	4.10847e-19	-2.68202	-1.38075	8.00758e-20	-2.6811	-1.37367
56501209	chr3:56501209:T:C	9.64043e-73	-2.6186	-1.3109	4.11859e-19	-2.67969	-1.38062	8.02987e-20	-2.67846	-1.37353
56502025	chr3:56502025:C:T	1.16998e-71	-1.07932e-09	-1.43331	6.23313e-18	-1.07932e-09	-1.34336	1.21617e-18	-1.07932e-09	-1.33428
56502225	chr3:56502225:T:C	1.13499e-71	-1.07932e-09	-1.46368	5.64296e-18	-1.07932e-09	-1.44283	1.07526e-18	-1.07932e-09	-1.45743
56502484	chr3:56502484:G:A	1.0745e-72	-2.58118	-1.23985	4.30005e-19	-2.68427	-1.33293	8.39939e-20	-2.68418	-1.32281
56502502	chr3:56502502:A:G	1.1525e-71	-1.07932e-09	-1.44837	5.90713e-18	-1.07932e-09	-1.39708	1.11814e-18	-1.07932e-09	-1.41832
56502555	chr3:56502555:G:A	1.68947e-71	-1.07932e-09	-1.06588	7.0867e-18	-1.07932e-09	-1.21502	1.34672e-18	-1.07932e-09	-1.23231
56502559	chr3:56502559:A:G	1.98434e-68	7.46882	-1.46608	1.841e-17	1.16134	-1.42169	1.37858e-19	-2.23208	-1.27944
56502975	chr3:56502975:A:G	4.03803e-71	-1.07932e-09	-0.194544	2.55193e-17	-1.07932e-09	0.0661975	4.39926e-18	-1.07932e-09	-0.0485489
56503150	chr3:56503150:T:A	1.35098e-71	-1.07932e-09	-1.28947	2.37563e-17	-1.07932e-09	-0.00538794	4.39688e-18	-1.07932e-09	-0.0490915
56503477	chr3:56503477:G:A	8.76693e-73	-2.62596	-1.39852	4.26278e-19	-2.68393	-1.34197	8.26088e-20	-2.68368	-1.33994
56503652	chr3:56503652:T:G	1.13585e-71	-1.07932e-09	-1.46292	5.89712e-18	-1.07932e-09	-1.39877	1.09554e-18	-1.07932e-09	-1.43874
56504172	chr3:56504172:A:G	1.52318e-71	-1.07932e-09	-1.1695	6.53446e-18	-1.07932e-09	-1.29615	1.24606e-18	-1.07932e-09	-1.31
56504317	chr3:56504317:G:A	1.13788e-71	-1.07932e-09	-1.46113	5.78634e-18	-1.07932e-09	-1.41774	1.13233e-18	-1.07932e-09	-1.40571
56504373	chr3:56504373:G:A	8.77899e-72	-1.72052	-4.45018e-10	1.67424e-17	-0.355294	-4.45018e-10	3.92097e-18	-0.163646	-4.45018e-10
56504407	chr3:56504407:G:A	8.68117e-70	-1.07932e-09	2.87344	2.35731e-16	-1.07932e-09	2.28946	3.9357e-17	-1.07932e-09	2.14269
56504506	chr3:56504506:C:T	1.13572e-71	-1.07932e-09	-1.46303	5.72918e-18	-1.07932e-09	-1.42766	1.09463e-18	-1.07932e-09	-1.43957
56504682	chr3:56504682:A:G	2.8447e-71	-1.07932e-09	-0.544842	1.14354e-17	-1.07932e-09	-0.736521	2.12946e-18	-1.07932e-09	-0.774119
56505049	chr3:56505049:G:T	6.06709e-69	6.25651	-1.43876	1.03108e-17	0.625027	-1.46507	1.0023e-19	-2.41581	-1.41446
56505209	chr3:56505209:C:T	1.13485e-71	-1.07932e-09	-1.4638	5.78302e-18	-1.07932e-09	-1.41831	1.12372e-18	-1.07932e-09	-1.41335
56505678	chr3:56505678:C:T	2.27496e-71	-1.07932e-09	-0.768337	8.30273e-18	-1.07932e-09	-1.05665	1.58753e-18	-1.07932e-09	-1.0678
56506462	chr3:56506462:T:C	1.30492e-71	-1.07932e-09	-1.32416	5.74582e-18	-1.07932e-09	-1.42476	1.119e-18	-1.07932e-09	-1.41755
56506611	chr3:56506611:G:A	1.13426e-71	-1.07932e-09	-1.46432	5.76532e-18	-1.07932e-09	-1.42138	1.12033e-18	-1.07932e-09	-1.41636
56507135	chr3:56507135:C:A	1.46304e-71	-1.07932e-09	-1.20978	8.24379e-18	-1.07932e-09	-1.06378	1.57891e-18	-1.07932e-09	-1.07325
56507266	chr3:56507266:T:C	1.16676e-71	-1.07932e-09	-1.43607	6.10616e-18	-1.07932e-09	-1.36394	1.19887e-18	-1.07932e-09	-1.3486
56507412	chr3:56507412:G:A	4.0669e-69	5.85277	-1.43502	7.8508e-18	0.351643	-1.46426	9.27233e-20	-2.48884	-1.41928
56507996	chr3:56507996:ACTAT:A	6.37645e-71	0.262311	-4.45018e-10	1.3433e-16	1.72706	-4.45018e-10	2.3311e-16	3.92152	-4.45018e-10
56508305	chr3:56508305:G:A	1.13229e-71	-1.07932e-09	-1.46606	5.59534e-18	-1.07932e-09	-1.4513	1.07535e-18	-1.07932e-09	-1.45734
56508347	chr3:56508347:T:C	8.20864e-69	2.82269	2.29736	1.56923e-11	10.1693	3.2261	1.79635e-11	12.5125	2.66139
56508405	chr3:56508405:TC:T	1.13531e-71	-1.07932e-09	-1.4634	5.78829e-18	-1.07932e-09	-1.4174	1.12491e-18	-1.07932e-09	-1.41228
56508439	chr3:56508439:C:T	1.13585e-71	-1.07932e-09	-1.46292	5.79988e-18	-1.07932e-09	-1.4154	1.12727e-18	-1.07932e-09	-1.41019
56509507	chr3:56509507:G:A	1.13805e-71	-1.07932e-09	-1.46098	5.84678e-18	-1.07932e-09	-1.40734	1.13744e-18	-1.07932e-09	-1.40121
56509858	chr3:56509858:C:T	1.32848e-71	-1.07932e-09	-1.30627	2.25582e-17	-1.07932e-09	-0.0571359	4.15416e-18	-1.07932e-09	-0.105875
56510034	chr3:56510034:G:A	9.33778e-73	-2.55589	-1.40551	4.27381e-19	-2.67307	-1.35024	8.21085e-20	-2.67746	-1.35224
56510321	chr3:56510321:G:A	1.16694e-71	-1.07932e-09	-1.43592	5.81968e-18	-1.07932e-09	-1.41199	1.1329e-18	-1.07932e-09	-1.4052
56510355	chr3:56510355:C:T	8.97667e-73	-2.60182	-1.39902	4.28856e-19	-2.67971	-1.34016	8.31062e-20	-2.67932	-1.3383
56510521	chr3:56510521:C:T	4.1705e-69	5.88435	-1.44144	8.01955e-18	0.374184	-1.46554	9.40861e-20	-2.48297	-1.41056
56510788	chr3:56510788:C:T	1.13491e-71	-1.07932e-09	-1.46375	5.53538e-18	-1.07932e-09	-1.46208	1.06728e-18	-1.07932e-09	-1.46488
56511408	chr3:56511408:C:T	1.22003e-71	-1.39142	-4.45018e-10	1.96285e-18	-2.49884	-4.45018e-10	3.26802e-19	-2.64839	-4.45018e-10
56511599	chr3:56511599:T:G	3.88333e-71	-1.07932e-09	-0.233609	2.44821e-17	-1.07932e-09	0.0247062	4.22259e-18	-1.07932e-09	-0.0895365
56511811	chr3:56511811:A:G	1.13241e-71	-1.07932e-09	-1.46595	5.69629e-18	-1.07932e-09	-1.43342	1.10597e-18	-1.07932e-09	-1.42926
56512232	chr3:56512232:G:A	1.16361e-71	-1.07932e-09	-1.43877	5.87637e-18	-1.07932e-09	-1.4023	1.24314e-18	-1.07932e-09	-1.31234
56512736	chr3:56512736:G:A	1.3082e-72	-2.17767	-1.44656	1.00142e-18	-1.71768	-1.45413	3.03419e-19	-1.2613	-1.46133
56512953	chr3:56512953:AAAT:A	1.86387e-71	-1.07932e-09	-0.967645	7.66901e-18	-1.07932e-09	-1.13605	1.55248e-18	-1.07932e-09	-1.09013
56513570	chr3:56513570:A:G	1.17098e-71	-1.07932e-09	-1.43246	5.54121e-18	-1.07932e-09	-1.46102	1.07665e-18	-1.07932e-09	-1.45613
56513612	chr3:56513612:A:G	3.02305e-72	-2.62594	-0.160679	1.1437e-18	-2.66136	-0.377604	2.31723e-19	-2.65745	-0.33475
56513936	chr3:56513936:AT:A	1.39023e-71	-1.07932e-09	-1.26083	7.78443e-18	-1.07932e-09	-1.12111	1.68464e-18	-1.07932e-09	-1.00843
56513960	chr3:56513960:C:T	1.15644e-71	-1.07932e-09	-1.44496	5.51481e-18	-1.07932e-09	-1.4658	1.06599e-18	-1.07932e-09	-1.46608
56515121	chr3:56515121:G:A	1.13435e-71	-1.07932e-09	-1.46424	5.7008e-18	-1.07932e-09	-1.43263	1.08993e-18	-1.07932e-09	-1.44387
56515503	chr3:56515503:T:C	6.30407e-70	2.55348	-4.45018e-10	7.38629e-18	-1.17361	-4.45018e-10	4.01942e-19	-2.44143	-4.45018e-10
56515856	chr3:56515856:A:T	1.15993e-71	-1.07932e-09	-1.44194	6.04424e-18	-1.07932e-09	-1.37413	1.18588e-18	-1.07932e-09	-1.35951
56515881	chr3:56515881:T:C	1.13249e-71	-1.07932e-09	-1.46589	5.56264e-18	-1.07932e-09	-1.45716	1.07116e-18	-1.07932e-09	-1.46124
56516131	chr3:56516131:A:G	4.13694e-72	-2.47293	-4.45018e-10	1.99352e-18	-2.48333	-4.45018e-10	3.35254e-19	-2.62285	-4.45018e-10
56516145	chr3:56516145:A:G	1.15921e-71	-1.07932e-09	-1.44257	6.03957e-18	-1.07932e-09	-1.3749	1.18479e-18	-1.07932e-09	-1.36042
56516197	chr3:56516197:C:T	1.07442e-68	6.71697	-1.32774	1.45841e-17	0.909449	-1.40276	1.04041e-19	-2.33032	-1.46264
56516213	chr3:56516213:G:C	5.18217e-72	-2.24766	-4.45018e-10	1.63081e-18	-2.68416	-4.45018e-10	3.17556e-19	-2.67709	-4.45018e-10
56516620	chr3:56516620:T:G	1.16309e-71	-1.07932e-09	-1.43922	5.87238e-18	-1.07932e-09	-1.40298	1.24183e-18	-1.07932e-09	-1.3134
56516726	chr3:56516726:A:G	8.934e-73	-2.61339	-1.39221	4.29627e-19	-2.68226	-1.33581	8.32623e-20	-2.68194	-1.3338
56516937	chr3:56516937:T:C	3.36423e-71	-1.07932e-09	-0.3771	1.66089e-17	-1.07932e-09	-0.3633	3.16435e-18	-1.07932e-09	-0.378037
56516973	chr3:56516973:C:T	3.19932e-72	-1.42554	-1.30441	5.69901e-10	18.2995	-1.31174	2.1795e-18	0.581981	-1.33287
56517797	chr3:56517797:G:C	1.15281e-71	-1.07932e-09	-1.4481	5.96902e-18	-1.07932e-09	-1.38665	1.16989e-18	-1.07932e-09	-1.37307
56517817	chr3:56517817:A:G	5.32633e-72	-2.22022	-4.45018e-10	1.65411e-18	-2.66997	-4.45018e-10	3.5864e-19	-2.55542	-4.45018e-10
56517821	chr3:56517821:T:C	9.79549e-71	0.691621	-4.45018e-10	2.42443e-17	0.0149436	-4.45018e-10	7.45902e-18	0.479438	-4.45018e-10
56517994	chr3:56517994:G:A	1.24713e-72	-2.21716	-1.45488	9.52668e-19	-1.77599	-1.44574	2.81445e-19	-1.34281	-1.455
56518230	chr3:56518230:T:A	7.55418e-69	6.32505	-1.28808	1.16672e-17	0.658099	-1.37455	9.72909e-20	-2.4058	-1.45424
56518345	chr3:56518345:C:G	7.80812e-70	2.75613	0.0113202	8.89532e-13	10.0242	0.500989	1.36758e-12	12.4372	0.16135
56518842	chr3:56518842:G:A	2.25201e-72	-2.48574	-0.595321	1.04335e-18	-2.66544	-0.465361	2.24643e-19	-2.65826	-0.364973
56518943	chr3:56518943:C:A	1.16312e-71	-1.07932e-09	-1.4392	5.87264e-18	-1.07932e-09	-1.40293	1.24191e-18	-1.07932e-09	-1.31333
56519295	chr3:56519295:T:C	8.34627e-70	1.8193	1.0148	2.66817e-12	9.36449	2.25918	3.1051e-12	11.6298	1.7888
56519497	chr3:56519497:T:C	1.16362e-71	-1.07932e-09	-1.43876	5.87639e-18	-1.07932e-09	-1.40229	1.24315e-18	-1.07932e-09	-1.31234
56519613	chr3:56519613:CAT:C	1.32488e-72	-2.17156	-1.44	1.07977e-18	-1.63785	-1.45864	3.19313e-19	-1.20779	-1.46378
56519695	chr3:56519695:T:G	1.49836e-71	-1.07932e-09	-1.18593	8.50636e-18	-1.07932e-09	-1.03242	1.62887e-18	-1.07932e-09	-1.0421
56520124	chr3:56520124:G:A	2.32019e-71	-1.07932e-09	-0.74865	7.03414e-18	-1.07932e-09	-1.22246	1.30371e-18	-1.07932e-09	-1.26477
56520334	chr3:56520334:A:G	2.86945e-70	-1.07932e-09	1.7664	2.83651e-16	-1.07932e-09	2.47451	4.61491e-17	-1.07932e-09	2.30189
56520381	chr3:56520381:C:T	1.69681e-72	-1.95939	-1.40475	8.85542e-19	-1.89686	-1.39793	2.24759e-19	-1.608	-1.41471
56521362	chr3:56521362:C:T	1.71306e-71	-1.07932e-09	-1.05202	5.04738e-17	-1.07932e-09	0.748218	8.84539e-18	-1.07932e-09	0.649911
56521486	chr3:56521486:T:C	4.45598e-72	-2.08967	-0.308968	1.2751e-17	-1.49999	0.872361	5.18028e-18	-0.745271	0.860144
56521579	chr3:56521579:CAT:C	2.96261e-71	-1.07932e-09	-0.504231	1.15096e-17	-1.07932e-09	-0.73005	2.23777e-18	-1.07932e-09	-0.724506
56522015	chr3:56522015:G:A	7.61489e-71	-1.07932e-09	0.439805	2.99608e-17	-1.07932e-09	0.226655	5.30026e-18	-1.07932e-09	0.137771
56522154	chr3:56522154:A:G	1.29761e-71	-1.32978	-4.45018e-10	7.26905e-18	-1.18961	-4.45018e-10	2.55073e-18	-0.593607	-4.45018e-10
56522762	chr3:56522762:G:T	1.8622e-68	5.08553	0.853682	3.11945e-17	0.109803	0.157204	4.23351e-19	-2.23923	-0.150306
56524113	chr3:56524113:GT:G	1.1688e-71	-1.07932e-09	-1.43432	5.91569e-18	-1.07932e-09	-1.39563	1.25602e-18	-1.07932e-09	-1.30204
56524131	chr3:56524131:T:C	1.24319e-71	-1.07932e-09	-1.37262	6.49993e-18	-1.07932e-09	-1.30145	1.20891e-18	-1.07932e-09	-1.34027
56524175	chr3:56524175:A:G	1.57353e-71	-1.07932e-09	-1.13698	2.73486e-17	-1.07932e-09	0.13543	5.15438e-18	-1.07932e-09	0.109861
56524288	chr3:56524288:T:C	2.09562e-68	5.15842	0.898887	3.44661e-17	0.159952	0.206789	4.49581e-19	-2.22316	-0.106261
56524455	chr3:56524455:T:A	7.71616e-71	1.39885	-0.945832	4.09923e-14	7.87344	-0.425533	4.74241e-14	9.91032	-0.673417
56525049	chr3:56525049:G:A	7.09239e-72	-1.93386	-4.45018e-10	1.68121e-18	-2.65372	-4.45018e-10	3.16922e-19	-2.67909	-4.45018e-10
56525205	chr3:56525205:A:G	4.36084e-72	-2.63355	0.213325	2.46735e-18	-2.66254	0.392449	4.38915e-19	-2.66449	0.311051
56525552	chr3:56525552:G:A	6.99551e-69	5.49063	-0.530491	8.79034e-18	-0.155016	-0.844567	1.2396e-19	-2.59032	-1.02746
56526017	chr3:56526017:CA:C	7.08695e-69	5.53224	-0.559116	8.83661e-18	-0.130386	-0.863947	1.22576e-19	-2.58561	-1.0434
56526263	chr3:56526263:A:G	1.13597e-70	1.87082	-1.03105	6.21949e-14	8.49911	-0.634318	7.65588e-14	10.5831	-0.867231
56526530	chr3:56526530:G:A	8.45406e-71	1.43398	-0.889631	4.63396e-14	7.92895	-0.358431	5.38927e-14	9.97494	-0.610175
56526543	chr3:56526543:G:C	1.18205e-71	-1.07932e-09	-1.42305	6.01338e-18	-1.07932e-09	-1.37925	1.28723e-18	-1.07932e-09	-1.2775
56526633	chr3:56526633:G:A	1.87101e-71	-1.07932e-09	-0.963821	7.69603e-18	-1.07932e-09	-1.13253	1.55814e-18	-1.07932e-09	-1.0865
56527328	chr3:56527328:G:A	4.656e-72	-1.71855	-0.636182	2.2327e-13	7.74374	1.39916	4.3639e-15	5.56705	1.28409
56527437	chr3:56527437:G:A	1.21597e-72	-2.23149	-1.46586	1.09613e-18	-1.71718	-1.36427	3.26409e-19	-1.2854	-1.36419
56527579	chr3:56527579:T:C	2.16322e-68	5.091	0.998054	3.56956e-17	0.115081	0.28671	4.60736e-19	-2.24586	-0.0590517
56527694	chr3:56527694:T:A	1.18281e-71	-1.07932e-09	-1.42241	6.01868e-18	-1.07932e-09	-1.37837	1.28888e-18	-1.07932e-09	-1.27621
56527855	chr3:56527855:C:A	1.63028e-71	-1.07932e-09	-1.10155	3.01606e-17	-1.07932e-09	0.233301	5.85481e-18	-1.07932e-09	0.237278
56527976	chr3:56527976:C:T	1.49136e-72	-2.33984	-1.15336	1.55515e-18	-1.26559	-1.46608	3.44212e-19	-1.1304	-1.46609
56528064	chr3:56528064:T:A	3.50129e-72	-2.61483	-0.0249264	1.90068e-18	-2.67185	0.140825	3.43322e-19	-2.67324	0.0741692
56528378	chr3:56528378:C:T	2.12936e-71	-0.834477	-4.45018e-10	1.77473e-18	-2.59959	-4.45018e-10	3.25283e-19	-2.65305	-4.45018e-10
56528799	chr3:56528799:T:C	1.47703e-68	4.85148	0.856007	2.7439e-17	-0.0270898	0.165819	3.91518e-19	-2.30102	-0.166686
56529131	chr3:56529131:A:G	4.99743e-72	-2.24519	-0.0387695	1.5389e-18	-2.35783	-0.384335	3.09206e-19	-2.22352	-0.48021
56529294	chr3:56529294:C:T	1.18249e-71	-1.07932e-09	-1.42268	6.01652e-18	-1.07932e-09	-1.37873	1.28822e-18	-1.07932e-09	-1.27673
56530129	chr3:56530129:A:G	6.3702e-70	-1.07932e-09	2.56391	6.71536e-16	-1.07932e-09	3.33633	1.13353e-16	-1.07932e-09	3.20052
56530543	chr3:56530543:T:C	1.4244e-71	-1.07932e-09	-1.23655	5.67107e-18	-1.07932e-09	-1.43786	1.08102e-18	-1.07932e-09	-1.45208
56530724	chr3:56530724:G:A	4.42893e-72	-2.60435	0.199624	2.40192e-18	-2.67534	0.378368	4.29713e-19	-2.67631	0.30169
56531495	chr3:56531495:G:A	9.67901e-72	-1.62293	-4.45018e-10	1.78506e-18	-2.59379	-4.45018e-10	3.16486e-19	-2.68046	-4.45018e-10
56531596	chr3:56531596:G:A	4.29545e-72	-2.43533	-4.45018e-10	1.85524e-18	-2.55522	-4.45018e-10	4.30406e-19	-2.37301	-4.45018e-10
56531833	chr3:56531833:A:G	4.9252e-69	5.9989	-1.38967	9.20914e-18	0.491839	-1.44488	9.13253e-20	-2.45955	-1.46376
56531972	chr3:56531972:T:C	1.63664e-71	-1.07932e-09	-1.09766	6.22434e-18	-1.07932e-09	-1.34477	1.28457e-18	-1.07932e-09	-1.27956
56532008	chr3:56532008:C:T	3.27912e-70	2.09786	-0.198001	1.54597e-13	8.52031	0.255031	1.79008e-13	10.6393	-0.0741034
56532033	chr3:56532033:A:G	1.02067e-69	3.03532	-4.45018e-10	1.77196e-17	-0.298565	-4.45018e-10	1.90114e-18	-0.887534	-4.45018e-10
56532443	chr3:56532443:G:GT	1.48958e-72	-2.60638	-0.888006	6.67361e-19	-2.68472	-0.892939	1.26986e-19	-2.6845	-0.909171
56532607	chr3:56532607:A:G	1.21767e-70	-1.07932e-09	0.909222	4.48675e-17	-1.07932e-09	0.630478	7.94662e-18	-1.07932e-09	0.54276
56532887	chr3:56532887:C:T	4.01009e-69	5.72802	-1.32433	3.3785e-17	1.72745	-1.38067	1.7827e-19	-1.79822	-1.45622
56533147	chr3:56533147:G:A	2.45869e-71	0.139031	-0.829704	1.21388e-13	7.97733	0.556178	1.14471e-13	9.87146	0.246632
56533356	chr3:56533356:C:T	1.60363e-71	-1.11803	-4.45018e-10	2.15356e-18	-2.40611	-4.45018e-10	3.40824e-19	-2.60637	-4.45018e-10
56533479	chr3:56533479:G:C	1.14856e-71	-1.07932e-09	-1.45179	5.88171e-18	-1.07932e-09	-1.40139	1.11876e-18	-1.07932e-09	-1.41777
56533692	chr3:56533692:G:A	1.52644e-71	-1.16736	-4.45018e-10	7.71507e-09	19.5932	-4.45018e-10	1.24588e-17	0.992438	-4.45018e-10
56533995	chr3:56533995:T:C	2.14753e-71	-1.07932e-09	-0.825983	1.16999e-17	-1.07932e-09	-0.713659	2.09632e-18	-1.07932e-09	-0.789804
56534323	chr3:56534323:C:T	1.31343e-71	-1.31766	-4.45018e-10	4.37442e-09	19.0258	-4.45018e-10	9.90686e-18	0.763242	-4.45018e-10
56534722	chr3:56534722:G:A	1.75501e-70	-1.07932e-09	1.27476	6.30915e-17	-1.07932e-09	0.971349	1.11368e-17	-1.07932e-09	0.88027
56534840	chr3:56534840:G:A	7.54811e-71	1.52731	-1.09631	3.44154e-14	8.02916	-0.756141	4.6288e-14	10.1678	-0.955137
56535046	chr3:56535046:A:T	1.13362e-71	-1.07932e-09	-1.46489	5.51412e-18	-1.07932e-09	-1.46592	1.06615e-18	-1.07932e-09	-1.46593
56535463	chr3:56535463:C:T	1.06082e-69	-0.26371	3.33763	9.55969e-16	2.42266	1.26683	1.16498e-16	2.00516	1.22273
56535560	chr3:56535560:T:C	1.28599e-72	-2.61726	-1.0241	7.27175e-19	-2.68196	-0.80986	1.42768e-19	-2.68168	-0.79484
56535578	chr3:56535578:C:A	1.51227e-71	-2.43158	1.25489	1.17168e-17	-2.66972	1.95751	1.86699e-18	-2.68242	1.77676
56536472	chr3:56536472:C:A	1.20561e-71	-1.07932e-09	-1.40331	6.38786e-18	-1.07932e-09	-1.31884	1.2032e-18	-1.07932e-09	-1.345
56536849	chr3:56536849:G:A	3.35512e-69	5.66797	-1.44261	3.7867e-17	1.87038	-1.40954	1.85634e-19	-1.75163	-1.46234
56536879	chr3:56536879:C:T	2.2619e-71	-1.07932e-09	-0.774095	6.64523e-17	-1.07932e-09	1.02325	1.20861e-17	-1.07932e-09	0.962072
56536928	chr3:56536928:A:G	1.70965e-72	-2.6115	-0.7451	6.18264e-19	-2.59617	-1.0579	1.15314e-19	-2.55931	-1.13078
56537237	chr3:56537237:T:G	3.81167e-72	-2.55482	-4.45018e-10	1.68095e-18	-2.65388	-4.45018e-10	3.17942e-19	-2.67587	-4.45018e-10
56537403	chr3:56537403:G:C	3.97015e-71	1.20691	-1.4184	6.11477e-16	4.69439	-1.45175	1.37862e-19	-2.06257	-1.44893
56537767	chr3:56537767:C:T	1.18395e-71	-1.07932e-09	-1.42145	5.51323e-18	-1.07932e-09	-1.46609	1.0698e-18	-1.07932e-09	-1.46251
56538029	chr3:56538029:C:A	5.15588e-69	5.75733	-1.10232	3.31349e-17	1.59279	-1.26544	1.82562e-19	-1.85464	-1.37601
56538674	chr3:56538674:A:G	2.05849e-72	-2.5034	-0.667508	1.18294e-18	-2.65738	-0.347857	2.00777e-19	-2.68459	-0.450955
56539010	chr3:56539010:T:C	1.01853e-69	-0.249733	3.28296	9.59081e-16	2.45605	1.23668	1.18901e-16	2.05494	1.19336
56539241	chr3:56539241:C:T	1.67794e-71	-1.07932e-09	-1.07273	9.51157e-18	-1.07932e-09	-0.920727	1.75062e-18	-1.07932e-09	-0.970015
56539419	chr3:56539419:T:A	1.18365e-71	-1.07932e-09	-1.4217	5.51329e-18	-1.07932e-09	-1.46608	1.07039e-18	-1.07932e-09	-1.46197
56539450	chr3:56539450:A:G	1.98459e-72	-2.49363	-0.713847	1.11402e-18	-2.66066	-0.404596	1.90285e-19	-2.68419	-0.505033
56539702	chr3:56539702:T:A	8.6946e-73	-2.63733	-1.39544	4.43083e-19	-2.62321	-1.36403	7.90217e-20	-2.67854	-1.38948
56539841	chr3:56539841:A:G	1.18152e-71	-1.07932e-09	-1.4235	5.51325e-18	-1.07932e-09	-1.46608	1.06969e-18	-1.07932e-09	-1.46262
56540049	chr3:56540049:T:A	8.74728e-73	-2.62861	-1.39812	4.22763e-19	-2.56905	-1.46513	8.50592e-20	-2.5288	-1.46559
56540292	chr3:56540292:T:C	1.26134e-71	-1.07932e-09	-1.35813	5.6388e-18	-1.07932e-09	-1.44356	1.09019e-18	-1.07932e-09	-1.44364
56540403	chr3:56540403:T:C	2.68824e-69	5.28161	-1.27786	2.56415e-17	1.41626	-1.34528	1.57408e-19	-1.93705	-1.44185
56541021	chr3:56541021:G:A	1.32318e-71	-1.07932e-09	-1.31026	5.78365e-18	-1.07932e-09	-1.4182	1.12682e-18	-1.07932e-09	-1.41058
56541406	chr3:56541406:C:G	2.80122e-69	5.36287	-1.31795	2.23714e-17	1.34499	-1.41045	1.64791e-19	-1.90533	-1.42773
56541498	chr3:56541498:G:A	1.05734e-69	-1.07932e-09	3.07063	2.80084e-16	-1.07932e-09	2.46185	4.68507e-17	-1.07932e-09	2.31698
56541584	chr3:56541584:A:G	1.02747e-72	-2.59143	-1.27436	4.39467e-19	-2.68048	-1.31495	8.42009e-20	-2.68036	-1.32418
56541930	chr3:56541930:A:G	1.32306e-71	-1.07932e-09	-1.31036	5.78286e-18	-1.07932e-09	-1.41834	1.12668e-18	-1.07932e-09	-1.41071
56542141	chr3:56542141:G:C	3.15924e-71	-0.439968	-4.45018e-10	5.55002e-18	-1.45944	-4.45018e-10	1.25637e-18	-1.30176	-4.45018e-10
56542165	chr3:56542165:G:A	3.09446e-71	0.903093	-1.36378	5.79618e-16	4.3183	-1.12917	1.51197e-19	-2.11701	-1.30214
56542475	chr3:56542475:C:T	7.8778e-71	0.248115	0.225633	4.26013e-13	7.94153	1.84746	2.96579e-13	9.81385	1.25623
56542550	chr3:56542550:T:C	2.58792e-71	-1.07932e-09	-0.639448	9.51907e-18	-1.07932e-09	-0.919938	1.72383e-18	-1.07932e-09	-0.985435
56543187	chr3:56543187:T:C	4.09336e-72	-1.67434	-0.809185	1.26933e-13	7.83773	0.740449	2.42742e-15	5.62375	0.640849
56543219	chr3:56543219:G:A	6.21951e-69	4.9971	-0.154542	4.38576e-09	18.5364	0.492031	5.93972e-13	11.5118	0.252842
56543825	chr3:56543825:T:C	3.05311e-71	0.924875	-1.39901	5.80625e-16	4.38418	-1.19331	1.46698e-19	-2.10386	-1.34551
56543895	chr3:56543895:A:C	1.13262e-71	-1.07932e-09	-1.46577	5.62018e-18	-1.07932e-09	-1.44687	1.08541e-18	-1.07932e-09	-1.44803
56543913	chr3:56543913:A:C	2.58309e-71	-1.07932e-09	-0.641313	9.50493e-18	-1.07932e-09	-0.921426	1.72143e-18	-1.07932e-09	-0.986832
56543945	chr3:56543945:A:G	1.06247e-72	-2.58645	-1.24584	4.5033e-19	-2.67921	-1.2918	8.60672e-20	-2.6791	-1.30351
56544082	chr3:56544082:C:A	1.08658e-72	-2.59504	-1.21481	4.62036e-19	-2.68109	-1.26426	8.82206e-20	-2.68101	-1.27689
56544288	chr3:56544288:G:A	1.21457e-71	-1.07932e-09	-1.39591	6.23497e-18	-1.07932e-09	-1.34306	1.39506e-18	-1.07932e-09	-1.19705
56544344	chr3:56544344:G:A	3.13407e-71	-0.614718	0.166751	1.29661e-11	11.2435	1.96112	3.09466e-13	9.28544	1.82718
56544883	chr3:56544883:A:T	3.86932e-71	0.863368	-1.10059	7.56758e-16	4.27219	-0.816379	1.93052e-19	-2.12637	-1.04841
56545246	chr3:56545246:T:C	1.85093e-72	-2.50855	-0.768648	1.04108e-18	-2.65456	-0.478417	1.77269e-19	-2.68472	-0.575355
56545346	chr3:56545346:C:A	1.13228e-71	-1.07932e-09	-1.46607	5.52851e-18	-1.07932e-09	-1.46332	1.07604e-18	-1.07932e-09	-1.4567
56545387	chr3:56545387:T:C	3.45912e-71	0.794812	-1.1441	6.50574e-16	4.17994	-0.875326	1.79686e-19	-2.15112	-1.09542
56545510	chr3:56545510:C:T	7.63186e-69	5.04148	0.00571894	6.92491e-09	18.7362	0.748923	1.05054e-12	11.7126	0.622266
56545564	chr3:56545564:T:C	1.14014e-71	-1.07932e-09	-1.45915	5.51522e-18	-1.07932e-09	-1.46572	1.06656e-18	-1.07932e-09	-1.46555
56545652	chr3:56545652:G:A	2.91319e-71	0.832944	-1.354	5.2836e-16	4.20797	-1.11142	1.48505e-19	-2.14744	-1.28969
56545682	chr3:56545682:C:T	1.21245e-71	-1.07932e-09	-1.39766	6.22053e-18	-1.07932e-09	-1.34538	1.39042e-18	-1.07932e-09	-1.20038
56545809	chr3:56545809:C:T	5.84697e-72	-2.12696	-4.45018e-10	5.57718e-18	-1.45455	-4.45018e-10	1.01146e-18	-1.51859	-4.45018e-10
56545987	chr3:56545987:A:G	1.00256e-71	-1.58774	-4.45018e-10	5.75884e-18	-1.4225	-4.45018e-10	1.87643e-18	-0.900612	-4.45018e-10
56546245	chr3:56546245:T:C	6.21529e-71	0.236712	-4.45018e-10	1.76807e-17	-0.300765	-4.45018e-10	4.96309e-18	0.0720429	-4.45018e-10
56546418	chr3:56546418:G:C	9.99606e-71	0.426287	0.285602	1.63341e-13	7.58438	1.24599	1.18296e-13	9.36945	0.781507
56546935	chr3:56546935:T:G	2.45635e-70	-1.07932e-09	1.61096	1.79706e-16	-1.07932e-09	2.01808	3.3367e-17	-1.07932e-09	1.97758
56546956	chr3:56546956:T:TG	1.57353e-72	-2.18905	-1.25051	1.01807e-18	-1.72131	-1.43402	2.98161e-19	-1.3143	-1.4258
56547351	chr3:56547351:G:T	1.29821e-72	-2.16599	-1.4659	1.13886e-18	-1.67108	-1.37213	3.39297e-19	-1.23827	-1.3726
56547609	chr3:56547609:A:G	2.80359e-71	0.802731	-1.36213	4.98336e-16	4.1636	-1.12557	1.45498e-19	-2.15787	-1.29971
56547792	chr3:56547792:A:G	1.0151e-72	-2.58506	-1.29284	4.32372e-19	-2.67916	-1.33255	8.28972e-20	-2.6789	-1.34124
56548283	chr3:56548283:T:C	1.12636e-70	1.74775	-0.916483	7.82586e-14	8.53066	-0.436121	1.19484e-13	10.8246	-0.6636
56548308	chr3:56548308:T:C	1.20026e-71	-1.07932e-09	-1.40777	6.13567e-18	-1.07932e-09	-1.35912	1.3622e-18	-1.07932e-09	-1.22089
56549008	chr3:56549008:A:G	7.1609e-71	0.405427	-0.0270919	1.09617e-13	7.55466	0.876845	8.46079e-14	9.33291	0.482884
56549044	chr3:56549044:C:T	1.05401e-70	1.97296	-1.20807	6.29741e-14	8.7944	-0.917155	1.09464e-13	11.1231	-1.04975
56549089	chr3:56549089:C:A	1.55305e-71	-1.07932e-09	-1.15008	6.45923e-18	-1.07932e-09	-1.30773	1.2606e-18	-1.07932e-09	-1.2984
56549350	chr3:56549350:G:A	1.04901e-72	-2.58487	-1.26017	4.45912e-19	-2.67927	-1.3016	8.53958e-20	-2.67918	-1.31127
56549383	chr3:56549383:AAT:A	3.68411e-72	-2.58886	-4.45018e-10	1.63109e-18	-2.68399	-4.45018e-10	3.15737e-19	-2.68283	-4.45018e-10
56549516	chr3:56549516:T:TA	1.81714e-72	-2.5009	-0.794727	1.01248e-18	-2.65803	-0.502808	1.73205e-19	-2.68451	-0.598759
56550145	chr3:56550145:C:T	1.13578e-71	-1.07932e-09	-1.46298	5.85937e-18	-1.07932e-09	-1.40519	1.12296e-18	-1.07932e-09	-1.41402
56550153	chr3:56550153:C:G	8.34456e-72	-1.77128	-4.45018e-10	1.94156e-18	-2.50974	-4.45018e-10	3.83311e-19	-2.48889	-4.45018e-10
56550313	chr3:56550313:T:C	2.94965e-70	1.69784	0.0961273	2.22224e-13	8.34864	0.789567	2.80346e-13	10.5711	0.442702
56550437	chr3:56550437:G:C	2.13713e-71	-0.830837	-4.45018e-10	4.90554e-18	-1.58287	-4.45018e-10	1.09403e-18	-1.44012	-4.45018e-10
56550451	chr3:56550451:A:C	1.13275e-71	-1.07932e-09	-1.46565	5.69289e-18	-1.07932e-09	-1.43402	1.09029e-18	-1.07932e-09	-1.44354
56550924	chr3:56550924:T:C	1.37278e-71	-1.07932e-09	-1.27346	7.38953e-18	-1.07932e-09	-1.17317	1.54351e-18	-1.07932e-09	-1.09592
56551090	chr3:56551090:G:A	6.71046e-71	-1.07932e-09	0.313367	2.52347e-17	-1.07932e-09	0.054984	3.11333e-18	-1.07932e-09	-0.394295
56551125	chr3:56551125:TCTCAGCAACAACC:T	1.82066e-72	-2.5633	-0.730382	1.14483e-18	-2.62448	-0.413498	1.89761e-19	-2.67982	-0.512158
56551230	chr3:56551230:T:C	1.86229e-72	-2.55122	-0.719859	1.14762e-18	-2.63181	-0.403731	1.91042e-19	-2.68174	-0.50351
56551923	chr3:56551923:C:T	1.98425e-71	-1.07932e-09	-0.90506	1.10117e-17	-1.07932e-09	-0.774279	2.00445e-18	-1.07932e-09	-0.834615
56551947	chr3:56551947:T:C	2.11376e-70	1.7567	-0.29595	9.54289e-08	21.4692	0.639191	1.13296e-11	14.1727	0.540271
56552343	chr3:56552343:A:T	1.97853e-72	-2.55865	-0.651878	5.81224e-13	9.04944	1.05021	1.24727e-14	6.9149	0.986417
56552436	chr3:56552436:C:A	2.31859e-71	-1.07932e-09	-0.74934	1.38705e-17	-1.07932e-09	-0.54347	2.6869e-18	-1.07932e-09	-0.541597
56552521	chr3:56552521:C:T	2.40791e-72	-1.55229	-1.46184	3.67641e-10	18.0128	-1.4634	1.95804e-18	0.58532	-1.44336
56552893	chr3:56552893:C:T	1.19283e-71	-1.07932e-09	-1.41397	5.55018e-18	-1.07932e-09	-1.45941	1.08031e-18	-1.07932e-09	-1.45274
56553181	chr3:56553181:T:C	2.09091e-72	-2.55461	-0.600679	1.32359e-18	-2.6307	-0.262189	2.17215e-19	-2.68158	-0.375271
56553399	chr3:56553399:G:C	3.77729e-70	-1.07932e-09	2.04129	1.03789e-16	-1.07932e-09	1.46913	1.7083e-17	-1.07932e-09	1.3081
56553787	chr3:56553787:CA:C	1.24054e-72	-2.21297	-1.46437	1.02346e-18	-1.74822	-1.40183	2.99187e-19	-1.33312	-1.40355
56554059	chr3:56554059:TTATC:T	1.46631e-69	4.05461	-0.656991	2.06283e-17	0.872622	-1.0192	5.00309e-19	-1.09959	-1.12293
56554170	chr3:56554170:A:G	1.54129e-69	4.0957	-0.648205	2.14695e-17	0.904582	-1.01118	5.13699e-19	-1.08045	-1.11565
56554283	chr3:56554283:G:T	4.3548e-72	-1.71382	-0.707785	1.6164e-13	7.88638	0.933512	2.81752e-15	5.58341	0.830212
56554346	chr3:56554346:A:C	3.9422e-71	0.795549	-1.01411	7.61686e-16	4.15754	-0.695241	2.0606e-19	-2.15776	-0.951817
56554423	chr3:56554423:T:C	4.08519e-72	-1.65504	-0.830477	1.49633e-13	8.03094	0.711763	2.63813e-15	5.73416	0.613677
56554673	chr3:56554673:G:A	1.13256e-71	-1.07932e-09	-1.46582	5.59497e-18	-1.07932e-09	-1.45137	1.08142e-18	-1.07932e-09	-1.45171
56554715	chr3:56554715:C:G	1.23995e-72	-2.21349	-1.46433	1.0215e-18	-1.74983	-1.40213	2.98923e-19	-1.3337	-1.40386
56554921	chr3:56554921:T:A	4.08021e-70	1.15912	0.959312	9.06663e-13	8.45703	2.08726	6.03981e-13	10.2333	1.54804
56555029	chr3:56555029:A:G	2.21304e-72	-2.54124	-0.55728	1.38155e-18	-2.63855	-0.211481	2.27573e-19	-2.68326	-0.327005
56555426	chr3:56555426:C:T	1.26799e-71	-1.07932e-09	-1.35287	6.7323e-18	-1.07932e-09	-1.26632	1.33078e-18	-1.07932e-09	-1.24422
56556041	chr3:56556041:A:G	1.30452e-69	4.07836	-0.797658	1.8057e-17	0.834714	-1.11442	4.55074e-19	-1.12575	-1.19153
56556272	chr3:56556272:T:C	2.22098e-72	-2.53989	-0.555044	1.38431e-18	-2.6395	-0.208533	2.28188e-19	-2.68342	-0.324154
56556560	chr3:56556560:G:T	1.09919e-70	-1.07932e-09	0.806855	3.36926e-17	-1.07932e-09	0.344042	4.45997e-18	-1.07932e-09	-0.0348431
56557115	chr3:56557115:T:C	1.61202e-71	-1.07932e-09	-1.11282	9.09357e-18	-1.07932e-09	-0.965668	1.76223e-18	-1.07932e-09	-0.963408
56557150	chr3:56557150:A:G	3.5528e-72	-1.80062	-0.824532	9.08343e-14	7.51694	0.726618	1.68225e-15	5.27018	0.627723
56557279	chr3:56557279:C:G	1.14098e-71	-1.07932e-09	-1.45841	5.71317e-18	-1.07932e-09	-1.43046	1.10168e-18	-1.07932e-09	-1.43315
56557394	chr3:56557394:G:C	1.34329e-72	-2.14169	-1.45607	1.06611e-18	-1.66309	-1.44613	3.12366e-19	-1.23741	-1.45616
56557480	chr3:56557480:C:A	4.14599e-72	-1.68955	-0.781199	1.53337e-13	7.97016	0.796992	2.64757e-15	5.65364	0.697773
56557493	chr3:56557493:C:G	2.02596e-70	-1.07932e-09	1.41833	8.63182e-17	-1.07932e-09	1.2848	1.60475e-17	-1.07932e-09	1.24557
56557876	chr3:56557876:T:C	1.29455e-72	-2.17891	-1.45581	1.02398e-18	-1.70306	-1.44648	2.98598e-19	-1.28224	-1.4564
56558111	chr3:56558111:C:G	2.16304e-72	-2.54818	-0.573188	1.36229e-18	-2.6342	-0.229866	2.23898e-19	-2.68207	-0.344478
56558206	chr3:56558206:A:G	1.09885e-71	-1.49604	-4.45018e-10	6.93968e-07	24.0925	-4.45018e-10	1.4345e-17	1.13341	-4.45018e-10
56558239	chr3:56558239:T:C	1.1452e-71	-1.07932e-09	-1.45472	5.6139e-18	-1.07932e-09	-1.44799	1.07768e-18	-1.07932e-09	-1.45518
56558281	chr3:56558281:G:C	7.08801e-72	-1.93448	-4.45018e-10	4.60962e-18	-1.64509	-4.45018e-10	1.30636e-18	-1.26274	-4.45018e-10
56558753	chr3:56558753:T:C	1.6635e-71	-1.07932e-09	-1.08138	9.44586e-18	-1.07932e-09	-0.92766	1.8303e-18	-1.07932e-09	-0.925508
56558898	chr3:56558898:T:C	1.19119e-71	-1.07932e-09	-1.41534	5.52379e-18	-1.07932e-09	-1.46417	1.07773e-18	-1.07932e-09	-1.45513
56559077	chr3:56559077:G:C	4.14832e-70	1.89385	0.241136	3.82062e-13	8.73901	0.941096	3.95201e-13	10.8566	0.500521
56559118	chr3:56559118:A:G	1.16036e-71	-1.07932e-09	-1.44157	5.51534e-18	-1.07932e-09	-1.4657	1.06882e-18	-1.07932e-09	-1.46343
56559142	chr3:56559142:G:A	1.93851e-70	1.65039	-0.276189	1.13728e-13	8.21464	0.253692	1.20585e-13	10.2783	-0.108226
56559360	chr3:56559360:A:G	2.19523e-72	-2.60244	-0.504155	8.95137e-13	8.87403	1.65747	1.80688e-14	6.74106	1.5309
56559515	chr3:56559515:C:A	2.22768e-69	4.45735	-0.64152	2.73962e-17	1.14667	-1.0095	5.96901e-19	-0.919898	-1.12609
56559652	chr3:56559652:T:C	1.77343e-69	4.89949	-1.31171	6.94823e-17	2.14941	-1.08158	1.0678e-18	-0.42277	-1.04162
56559729	chr3:56559729:C:G	1.37817e-72	-2.12786	-1.44427	1.07576e-18	-1.64308	-1.45713	3.1745e-19	-1.21413	-1.4633
56559865	chr3:56559865:T:C	1.60553e-69	4.77846	-1.29014	6.52905e-17	2.05352	-1.04791	1.03608e-18	-0.487737	-1.0068
56560058	chr3:56560058:A:G	2.25625e-72	-2.59003	-0.48915	1.04596e-12	9.00215	1.68506	2.06785e-14	6.84875	1.55812
56560093	chr3:56560093:A:G	1.27424e-72	-2.20628	-1.44426	9.68441e-19	-1.74817	-1.45714	2.80834e-19	-1.33668	-1.4633
56560111	chr3:56560111:A:G	2.26485e-72	-2.54625	-0.529127	1.4334e-18	-2.63514	-0.178052	2.35178e-19	-2.68228	-0.295114
56560134	chr3:56560134:T:C	1.13682e-71	-1.07932e-09	-1.46207	5.52907e-18	-1.07932e-09	-1.46322	1.06741e-18	-1.07932e-09	-1.46475
56560285	chr3:56560285:T:A	1.51536e-71	-1.07932e-09	-1.17465	9.0682e-18	-1.07932e-09	-0.968462	1.78259e-18	-1.07932e-09	-0.95192
56560360	chr3:56560360:C:T	3.37425e-69	5.69641	-1.46537	3.18923e-17	1.75249	-1.46337	1.90965e-19	-1.73384	-1.45182
56560361	chr3:56560361:A:G	1.27931e-72	-2.52863	-1.11793	4.98925e-19	-2.65509	-1.21345	9.64512e-20	-2.65493	-1.21378
56560610	chr3:56560610:C:T	1.32451e-72	-2.53846	-1.07339	5.16042e-19	-2.65929	-1.17551	9.97636e-20	-2.65917	-1.17577
56560707	chr3:56560707:G:A	8.10156e-72	-1.61854	-0.182289	9.92235e-19	-2.67815	-0.502881	2.10105e-19	-2.31471	-0.775422
56561024	chr3:56561024:C:G	3.51178e-71	-1.07932e-09	-0.334177	2.09129e-17	-1.07932e-09	-0.132868	3.96171e-18	-1.07932e-09	-0.15331
56561106	chr3:56561106:C:CA	9.81874e-72	-1.60859	-4.45018e-10	2.32658e-18	-2.32884	-4.45018e-10	4.7938e-19	-2.26525	-4.45018e-10
56561135	chr3:56561135:C:A	5.84911e-71	0.175988	-4.45018e-10	8.21221e-18	-1.06761	-4.45018e-10	1.89548e-18	-0.890515	-4.45018e-10
56561230	chr3:56561230:GTAA:G	3.65419e-70	-1.07932e-09	2.00816	1.00608e-16	-1.07932e-09	1.43799	1.65799e-17	-1.07932e-09	1.27821
56561578	chr3:56561578:A:G	1.30187e-72	-2.5531	-1.07598	5.09279e-19	-2.66485	-1.18314	9.821e-20	-2.66474	-1.18589
56561900	chr3:56561900:A:G	3.44866e-70	-1.07932e-09	1.95027	9.53387e-17	-1.07932e-09	1.3842	1.57403e-17	-1.07932e-09	1.22624
56562016	chr3:56562016:A:G	2.11502e-71	-1.07932e-09	-0.841235	6.63024e-18	-1.07932e-09	-1.2816	1.23842e-18	-1.07932e-09	-1.31615
56562083	chr3:56562083:C:T	4.25145e-72	-2.44563	-4.45018e-10	1.80836e-18	-2.58082	-4.45018e-10	3.49956e-19	-2.57993	-4.45018e-10
56562187	chr3:56562187:C:T	1.3484e-72	-2.15131	-1.44266	1.04438e-18	-1.67178	-1.45804	3.08203e-19	-1.24319	-1.46379
56562267	chr3:56562267:C:T	1.33116e-71	-1.07932e-09	-1.30425	5.8028e-18	-1.07932e-09	-1.4149	1.12996e-18	-1.07932e-09	-1.4078
56562733	chr3:56562733:G:T	2.31655e-71	0.705694	-1.45592	7.66217e-16	4.71949	-1.25126	1.46596e-19	-2.20237	-1.24769
56562764	chr3:56562764:G:A	1.29506e-72	-2.54787	-1.08646	5.08182e-19	-2.66361	-1.18654	9.82571e-20	-2.66338	-1.18677
56563013	chr3:56563013:A:G	3.01064e-71	-1.07932e-09	-0.488148	1.75391e-17	-1.07932e-09	-0.308802	3.32834e-18	-1.07932e-09	-0.327511
56563227	chr3:56563227:G:C	4.31837e-72	-1.728	-0.702009	1.54273e-13	7.8311	0.942139	2.70631e-15	5.53379	0.839564
56563352	chr3:56563352:T:C	3.41116e-72	-2.66583	-4.45018e-10	1.80064e-18	-2.58509	-4.45018e-10	3.22065e-19	-2.66299	-4.45018e-10
56563447	chr3:56563447:A:C	4.70144e-72	-2.34502	-4.45018e-10	1.66472e-18	-2.66358	-4.45018e-10	3.41382e-19	-2.60474	-4.45018e-10
56563505	chr3:56563505:G:A	2.14379e-72	-2.57097	-0.559339	1.40761e-18	-2.6176	-0.213747	2.28389e-19	-2.67756	-0.329137
56563660	chr3:56563660:A:G	3.97697e-72	-1.76047	-0.751899	1.28185e-13	7.73363	0.854367	2.26339e-15	5.4416	0.753035
56563665	chr3:56563665:G:C	2.94214e-71	0.887578	-1.39874	5.44008e-16	4.31794	-1.19221	1.44309e-19	-2.12084	-1.34494
56563926	chr3:56563926:C:T	2.03584e-69	4.35242	-0.626645	2.61256e-17	1.08696	-0.997287	5.78534e-19	-0.961597	-1.11565
56564013	chr3:56564013:C:T	1.15038e-71	-1.07932e-09	-1.45021	5.51533e-18	-1.07932e-09	-1.4657	1.06619e-18	-1.07932e-09	-1.4659
56564148	chr3:56564148:A:G	1.11237e-70	-1.07932e-09	0.818781	5.93486e-17	-1.07932e-09	0.910192	1.1674e-17	-1.07932e-09	0.927377
56564516	chr3:56564516:G:A	4.18305e-70	1.89642	0.246901	3.868e-13	8.74197	0.950459	4.00493e-13	10.8622	0.508268
56564803	chr3:56564803:T:C	1.32448e-72	-2.50289	-1.10897	5.20292e-19	-2.66986	-1.15674	9.03263e-20	-2.67567	-1.25865
56565131	chr3:56565131:T:C	2.19141e-72	-2.59318	-0.515163	9.73134e-13	8.97684	1.6382	1.94946e-14	6.83569	1.51222
56565893	chr3:56565893:C:G	2.32593e-71	-1.07932e-09	-0.746181	1.39207e-17	-1.07932e-09	-0.539859	2.69661e-18	-1.07932e-09	-0.537989
56566503	chr3:56566503:G:A	1.90114e-69	4.26444	-0.60712	2.47016e-17	1.01745	-0.983818	5.59672e-19	-1.00639	-1.104
56567087	chr3:56567087:T:C	2.98689e-69	5.42197	-1.31287	2.33818e-17	1.39017	-1.41145	1.66535e-19	-1.89249	-1.43004
56567147	chr3:56567147:T:C	2.19277e-72	-2.60465	-0.503074	8.58777e-13	8.83003	1.66	1.74187e-14	6.70173	1.53358
56567167	chr3:56567167:G:A	1.27224e-72	-2.55772	-1.09439	5.02799e-19	-2.66706	-1.19374	9.72065e-20	-2.66696	-1.19394
56567315	chr3:56567315:G:A	2.16051e-72	-2.57754	-0.544999	1.43955e-18	-2.61231	-0.196601	2.32564e-19	-2.67576	-0.31282
56567714	chr3:56567714:A:G	2.32034e-69	4.77599	-0.919413	2.93e-17	1.40476	-1.2004	6.13207e-19	-0.735769	-1.28327
56567731	chr3:56567731:T:C	2.05229e-71	-1.07932e-09	-0.871342	1.57511e-17	-1.07932e-09	-0.416328	2.96855e-18	-1.07932e-09	-0.441913
56567759	chr3:56567759:C:T	8.07576e-70	1.24883	1.55233	2.13169e-12	8.6258	2.77339	1.22672e-12	10.3951	2.0948
56567766	chr3:56567766:C:T	3.18892e-72	-1.50139	-1.23182	5.68045e-10	18.2551	-1.27062	2.32329e-18	0.709032	-1.39603
56567791	chr3:56567791:C:T	2.54234e-72	-1.49384	-1.46596	4.7408e-10	18.2697	-1.46608	2.21433e-18	0.690953	-1.42599
56567873	chr3:56567873:G:A	3.12822e-71	-1.07932e-09	-0.449837	1.26454e-17	-1.07932e-09	-0.635942	2.32505e-18	-1.07932e-09	-0.686246
56567911	chr3:56567911:T:C	2.55798e-69	5.01849	-1.06441	4.73071e-17	1.98585	-1.30243	7.1791e-19	-0.531813	-1.32958
56567980	chr3:56567980:A:G	1.88743e-69	4.24922	-0.599137	2.46662e-17	1.00964	-0.977441	5.60253e-19	-1.01084	-1.09852
56568060	chr3:56568060:C:T	2.30391e-69	4.90448	-1.05501	4.36096e-17	1.89533	-1.29329	6.77896e-19	-0.597731	-1.32102
56568087	chr3:56568087:G:A	1.34732e-72	-2.15791	-1.43686	1.03473e-18	-1.67792	-1.46118	3.04382e-19	-1.25419	-1.46527
56568380	chr3:56568380:T:C	2.42405e-69	4.95038	-1.05007	4.52299e-17	1.93134	-1.29282	6.97933e-19	-0.568822	-1.3208
56568471	chr3:56568471:A:G	2.16155e-72	-2.56702	-0.555044	1.41091e-18	-2.62047	-0.208533	2.29318e-19	-2.67848	-0.324154
56568734	chr3:56568734:CATT:C	1.22654e-71	-1.07932e-09	-1.3861	5.84133e-18	-1.07932e-09	-1.40828	1.0674e-18	-1.07932e-09	-1.46476
56568878	chr3:56568878:C:T	1.25168e-70	-1.07932e-09	0.936768	3.80563e-17	-1.07932e-09	0.465831	4.98177e-18	-1.07932e-09	0.0757987
56568933	chr3:56568933:G:A	2.06822e-72	-2.575	-0.591194	1.34405e-18	-2.61615	-0.261402	2.17625e-19	-2.67707	-0.377896
56569176	chr3:56569176:T:C	3.0999e-69	5.52671	-1.38047	2.44145e-17	1.46873	-1.44679	1.6782e-19	-1.85788	-1.45697
56569205	chr3:56569205:TAAG:T	2.59563e-69	5.35083	-1.38213	3.06492e-17	1.70143	-1.45206	1.903e-19	-1.77195	-1.41719
56569313	chr3:56569313:T:C	9.47589e-71	0.658449	-4.45018e-10	8.8114e-17	1.30539	-4.45018e-10	1.69865e-17	1.30243	-4.45018e-10
56569385	chr3:56569385:C:T	3.08117e-71	-1.07932e-09	-0.464993	1.80033e-17	-1.07932e-09	-0.282679	3.4152e-18	-1.07932e-09	-0.301751
56569647	chr3:56569647:G:A	1.70015e-70	1.4685	-0.225502	8.99698e-14	7.91626	0.317734	9.38755e-14	9.97068	-0.0509403
56569691	chr3:56569691:C:T	2.07867e-72	-2.60605	-0.555107	7.70329e-13	8.81644	1.5649	1.55722e-14	6.68173	1.44153
56569865	chr3:56569865:A:T	2.08346e-72	-2.54032	-0.618529	1.28554e-18	-2.63846	-0.283602	2.12265e-19	-2.68308	-0.396826
56570478	chr3:56570478:C:T	8.19286e-70	1.23995	1.5756	2.14087e-12	8.60016	2.80332	1.22287e-12	10.3641	2.12263
56570566	chr3:56570566:A:G	1.24132e-70	-1.07932e-09	0.928456	3.77586e-17	-1.07932e-09	0.457978	4.94819e-18	-1.07932e-09	0.0690365
56571283	chr3:56571283:A:G	1.2038e-71	-1.07932e-09	-1.40481	5.57249e-18	-1.07932e-09	-1.45539	1.07007e-18	-1.07932e-09	-1.46226
56571403	chr3:56571403:C:T	1.13765e-71	-1.07932e-09	-1.46134	5.59824e-18	-1.07932e-09	-1.45078	1.07042e-18	-1.07932e-09	-1.46193
56571496	chr3:56571496:C:T	1.14511e-70	-1.07932e-09	0.847787	6.12774e-17	-1.07932e-09	0.942175	1.2057e-17	-1.07932e-09	0.959659
56571521	chr3:56571521:A:G	3.18382e-72	-1.46041	-1.2744	6.47344e-10	18.4249	-1.30978	2.42155e-18	0.773265	-1.41884
56571859	chr3:56571859:C:T	2.65225e-72	-1.4519	-1.46558	5.64049e-10	18.4424	-1.465	2.41294e-18	0.761623	-1.41076
56571962	chr3:56571962:C:A	2.17133e-72	-2.59985	-0.5177	8.7029e-13	8.87111	1.63223	1.76589e-14	6.74146	1.50755
56572530	chr3:56572530:G:A	9.44794e-70	-1.07932e-09	2.95808	2.51623e-16	-1.07932e-09	2.3547	4.25919e-17	-1.07932e-09	2.22168
56572873	chr3:56572873:T:C	1.17048e-71	-1.07932e-09	-1.43289	5.52352e-18	-1.07932e-09	-1.46422	1.07161e-18	-1.07932e-09	-1.46082
56573124	chr3:56573124:G:T	2.51783e-72	-1.50382	-1.46567	4.52358e-10	18.2219	-1.46514	2.20826e-18	0.673951	-1.41173
56573992	chr3:56573992:C:T	1.26752e-72	-2.48565	-1.17017	4.79047e-19	-2.64849	-1.26071	9.1391e-20	-2.66258	-1.26001
56574005	chr3:56574005:A:G	2.43795e-71	0.72013	-1.41927	5.13122e-16	4.30821	-1.24093	1.47321e-19	-2.06722	-1.3779
56574212	chr3:56574212:A:G	2.81296e-70	2.16305	-0.416528	2.31045e-17	0.804204	-0.837413	2.1589e-18	0.205094	-0.96548
56574317	chr3:56574317:G:A	2.99031e-70	-1.07932e-09	1.80766	5.19585e-16	-1.07932e-09	3.07979	5.08066e-17	-1.07932e-09	2.39804
56575190	chr3:56575190:G:A	1.14463e-71	-1.07932e-09	-1.45522	5.85763e-18	-1.07932e-09	-1.40549	1.15647e-18	-1.07932e-09	-1.38461
56575441	chr3:56575441:G:T	3.46394e-71	-1.07932e-09	-0.347895	2.82447e-17	-1.07932e-09	0.167671	3.88087e-18	-1.07932e-09	-0.173927
56575889	chr3:56575889:T:C	1.1334e-71	-1.07932e-09	-1.46508	5.58023e-18	-1.07932e-09	-1.45401	1.09003e-18	-1.07932e-09	-1.44378
56576089	chr3:56576089:A:G	2.08669e-70	2.41225	-0.964393	3.81912e-17	1.70681	-1.23744	3.99907e-18	1.1171	-1.26103
56576376	chr3:56576376:A:T	4.97703e-72	-2.5756	0.287544	3.71551e-18	-2.61437	0.753649	5.82604e-19	-2.67258	0.602346
56576871	chr3:56576871:C:T	8.24663e-73	-2.61968	-1.46598	3.99217e-19	-2.63245	-1.45904	7.32974e-20	-2.67943	-1.46379
56577312	chr3:56577312:C:T	4.15682e-72	-2.46814	-4.45018e-10	1.69029e-18	-2.64834	-4.45018e-10	3.20166e-19	-2.6689	-4.45018e-10
56577580	chr3:56577580:T:C	2.98102e-70	2.19955	-0.395003	2.41113e-17	0.832072	-0.822626	2.26039e-18	0.238318	-0.952767
56577731	chr3:56577731:A:C	2.95009e-70	-1.07932e-09	1.79412	5.10253e-16	-1.07932e-09	3.06167	4.98805e-17	-1.07932e-09	2.37965
56577944	chr3:56577944:A:G	1.35309e-70	-1.07932e-09	1.01468	4.21423e-17	-1.07932e-09	0.567816	6.87046e-18	-1.07932e-09	0.397245
56577961	chr3:56577961:C:G	3.61597e-72	-1.30683	-1.3007	1.04595e-09	18.9289	-1.33391	3.61482e-18	1.18676	-1.4317
56578041	chr3:56578041:C:T	1.69927e-70	-1.07932e-09	1.24248	5.04546e-17	-1.07932e-09	0.747839	6.36212e-18	-1.07932e-09	0.320376
56578155	chr3:56578155:G:A	7.09769e-72	-1.93312	-4.45018e-10	4.90122e-18	-1.58375	-4.45018e-10	1.3761e-18	-1.21073	-4.45018e-10
56578210	chr3:56578210:C:T	1.60022e-70	-1.07932e-09	1.18243	4.76961e-17	-1.07932e-09	0.691613	6.05227e-18	-1.07932e-09	0.270447
56578405	chr3:56578405:C:T	1.55587e-71	-1.07932e-09	-1.14827	1.15984e-17	-1.07932e-09	-0.722371	2.18261e-18	-1.07932e-09	-0.749463
56578459	chr3:56578459:G:A	1.1376e-70	-1.07932e-09	0.841202	6.05417e-17	-1.07932e-09	0.930096	1.18862e-17	-1.07932e-09	0.945396
56578556	chr3:56578556:A:G	3.49609e-71	-1.07932e-09	-0.338654	2.08128e-17	-1.07932e-09	-0.137669	3.94318e-18	-1.07932e-09	-0.157998
56578571	chr3:56578571:G:T	8.88766e-73	-2.61166	-1.39915	3.97303e-19	-2.65498	-1.44131	7.52444e-20	-2.6839	-1.4331
56578723	chr3:56578723:C:T	3.14137e-70	-1.07932e-09	1.85694	5.49422e-16	-1.07932e-09	3.13563	5.3304e-17	-1.07932e-09	2.44603
56578915	chr3:56578915:T:C	7.42086e-70	2.71658	-4.45018e-10	2.43987e-16	2.32388	-4.45018e-10	1.07689e-17	0.846673	-4.45018e-10
56579250	chr3:56579250:G:A	3.62851e-72	-1.30357	-1.3005	1.07023e-09	18.9517	-1.33376	3.6231e-18	1.18897	-1.43163
56579277	chr3:56579277:A:G	9.76668e-71	1.32091	-0.632239	1.79732e-17	0.684111	-0.968464	2.16835e-18	0.325725	-1.08175
56579878	chr3:56579878:T:A	4.24663e-71	-1.07932e-09	-0.144175	2.77545e-17	-1.07932e-09	0.150163	5.92958e-18	-1.07932e-09	0.249967
56580364	chr3:56580364:T:A	4.51723e-72	-0.928216	-1.45677	3.78702e-09	20.3359	-1.45426	7.03008e-18	1.78985	-1.36964
56580384	chr3:56580384:T:C	2.65788e-71	-1.07932e-09	-0.612772	1.03568e-16	-1.07932e-09	1.46699	1.75852e-17	-1.07932e-09	1.33707
56580548	chr3:56580548:C:T	6.25678e-71	-1.07932e-09	0.243365	6.13229e-17	-1.07932e-09	0.942917	7.745e-18	-1.07932e-09	0.517061
56580621	chr3:56580621:T:C	3.38089e-72	-1.2114	-1.46334	1.32973e-09	19.297	-1.46199	4.2489e-18	1.31187	-1.3952
56580664	chr3:56580664:T:G	1.20743e-71	-1.07932e-09	-1.40181	6.44998e-18	-1.07932e-09	-1.30916	1.21598e-18	-1.07932e-09	-1.33443
56580675	chr3:56580675:G:A	6.12243e-71	-1.07932e-09	0.221658	5.98677e-17	-1.07932e-09	0.9189	7.57742e-18	-1.07932e-09	0.495187
56580841	chr3:56580841:C:T	1.31963e-71	-1.07932e-09	-1.31295	5.88743e-18	-1.07932e-09	-1.40042	1.15545e-18	-1.07932e-09	-1.3855
56580869	chr3:56580869:A:G	1.13701e-70	-1.07932e-09	0.84069	6.05197e-17	-1.07932e-09	0.929733	1.18801e-17	-1.07932e-09	0.944877
56581071	chr3:56581071:A:G	1.35813e-72	-2.47213	-1.11465	5.05309e-19	-2.64176	-1.21406	9.6468e-20	-2.65526	-1.21327
56581127	chr3:56581127:ACTTCT:A	3.49398e-71	-1.07932e-09	-0.339261	2.85407e-17	-1.07932e-09	0.178094	3.92687e-18	-1.07932e-09	-0.162142
56581179	chr3:56581179:T:A	4.404e-72	-2.41037	-4.45018e-10	1.63059e-18	-2.68429	-4.45018e-10	3.25533e-19	-2.65228	-4.45018e-10
56581485	chr3:56581485:G:A	1.13967e-71	-1.07932e-09	-1.45957	5.52978e-18	-1.07932e-09	-1.46309	1.06666e-18	-1.07932e-09	-1.46546
56581722	chr3:56581722:G:C	1.14516e-71	-1.07932e-09	-1.45476	5.86305e-18	-1.07932e-09	-1.40457	1.15791e-18	-1.07932e-09	-1.38337
56581755	chr3:56581755:T:C	3.40721e-72	-2.35245	-0.314545	1.7544e-18	-2.6834	0.0722912	3.0285e-19	-2.67106	-0.0534438
56582236	chr3:56582236:A:G	1.85473e-70	2.31941	-0.989388	3.43123e-17	1.61712	-1.25485	3.61052e-18	1.03126	-1.27739
56582356	chr3:56582356:A:G	1.53162e-70	2.08604	-0.947424	2.8504e-17	1.40342	-1.22661	3.05037e-18	0.835937	-1.25066
56582396	chr3:56582396:G:T	3.72445e-71	-1.07932e-09	-0.275382	3.07945e-17	-1.07932e-09	0.254099	4.19646e-18	-1.07932e-09	-0.0957454
56582488	chr3:56582488:A:C	1.84189e-70	-1.07932e-09	1.32307	5.43275e-17	-1.07932e-09	0.821794	6.79795e-18	-1.07932e-09	0.386636
56582532	chr3:56582532:C:A	3.38882e-71	-1.07932e-09	-0.369818	1.35771e-17	-1.07932e-09	-0.564853	2.48803e-18	-1.07932e-09	-0.618493
56582568	chr3:56582568:CT:C	1.41618e-72	-2.45419	-1.09073	5.19607e-19	-2.63331	-1.19461	9.88654e-20	-2.64809	-1.19589
56582592	chr3:56582592:G:A	2.27798e-71	-1.07932e-09	-0.76701	1.25122e-17	-1.07932e-09	-0.646532	2.23686e-18	-1.07932e-09	-0.724912
56582644	chr3:56582644:G:T	4.96145e-70	-1.07932e-09	2.31398	1.33981e-16	-1.07932e-09	1.72447	2.18358e-17	-1.07932e-09	1.55357
56582767	chr3:56582767:A:G	1.44253e-72	-2.44357	-1.08292	7.91214e-19	-2.61379	-0.793629	1.48905e-19	-2.63007	-0.804364
56582785	chr3:56582785:G:T	2.88756e-70	2.15761	-0.38491	2.34409e-17	0.796421	-0.815175	2.19508e-18	0.202432	-0.946198
56583142	chr3:56583142:T:C	1.58058e-70	2.18183	-1.01175	2.9929e-17	1.492	-1.26641	3.12633e-18	0.897462	-1.28759
56583162	chr3:56583162:T:C	3.31444e-71	-1.07932e-09	-0.392014	1.33612e-17	-1.07932e-09	-0.580878	2.45264e-18	-1.07932e-09	-0.632822
56583201	chr3:56583201:G:A	1.31477e-72	-2.17172	-1.4475	9.80819e-19	-1.73696	-1.45565	2.60757e-19	-1.41145	-1.46271
56583777	chr3:56583777:A:G	3.27223e-72	-1.45336	-1.25406	6.17795e-10	18.3633	-1.29484	2.91241e-18	0.948969	-1.40997
56584147	chr3:56584147:G:A	1.34984e-71	-1.07932e-09	-1.29031	6.35922e-18	-1.07932e-09	-1.32333	1.10543e-18	-1.07932e-09	-1.42975
56584801	chr3:56584801:C:T	1.32788e-72	-2.46168	-1.14762	4.94767e-19	-2.63728	-1.23962	9.44591e-20	-2.65082	-1.23875
56584819	chr3:56584819:C:T	2.79039e-71	-1.07932e-09	-0.564121	1.1345e-16	-1.07932e-09	1.55813	1.92288e-17	-1.07932e-09	1.42642
56584974	chr3:56584974:C:T	2.46676e-71	-1.07932e-09	-0.687395	1.44895e-17	-1.07932e-09	-0.499812	2.73784e-18	-1.07932e-09	-0.522816
56585056	chr3:56585056:C:T	2.97911e-70	1.80391	-4.45018e-10	3.75335e-17	0.451997	-4.45018e-10	8.27946e-18	0.583792	-4.45018e-10
56585163	chr3:56585163:AAG:A	1.31534e-72	-2.46246	-1.15632	4.90398e-19	-2.63888	-1.2469	9.36075e-20	-2.65282	-1.24581
56585673	chr3:56585673:T:C	2.97963e-71	-1.07932e-09	-0.498503	1.73488e-17	-1.07932e-09	-0.319714	3.29273e-18	-1.07932e-09	-0.33827
56585785	chr3:56585785:A:G	2.87176e-72	-1.37603	-1.46194	6.95839e-10	18.6477	-1.4603	3.2751e-18	1.04502	-1.38866
56586017	chr3:56586017:T:C	2.1015e-71	-1.07932e-09	-0.847648	1.62168e-17	-1.07932e-09	-0.387186	3.08469e-18	-1.07932e-09	-0.403535
56586144	chr3:56586144:G:T	2.85833e-71	-1.07932e-09	-0.540063	1.1787e-16	-1.07932e-09	1.59635	1.99486e-17	-1.07932e-09	1.46317
56586366	chr3:56586366:A:T	3.47264e-72	-1.36187	-1.2861	9.15676e-10	18.7832	-1.32128	3.4316e-18	1.12833	-1.42528
56586913	chr3:56586913:G:A	1.38429e-71	-1.07932e-09	-1.26511	5.61617e-18	-1.07932e-09	-1.44759	1.07413e-18	-1.07932e-09	-1.45847
56587291	chr3:56587291:T:C	2.88921e-71	-1.07932e-09	-0.529317	1.20579e-16	-1.07932e-09	1.61907	2.04014e-17	-1.07932e-09	1.48562
56587602	chr3:56587602:G:A	1.28341e-72	-2.19571	-1.44766	9.91665e-19	-1.72627	-1.45533	2.88625e-19	-1.31034	-1.46228
56587699	chr3:56587699:C:T	2.94848e-70	1.62198	0.1716	2.3138e-13	8.31578	0.862798	2.29173e-13	10.3824	0.429855
56587720	chr3:56587720:T:C	1.22967e-72	-2.5697	-1.11644	4.90455e-19	-2.67142	-1.21424	9.48509e-20	-2.67092	-1.21452
56587805	chr3:56587805:G:A	1.24335e-72	-2.56253	-1.11255	4.94053e-19	-2.6693	-1.20905	9.55494e-20	-2.66882	-1.20928
56587817	chr3:56587817:C:T	1.14421e-70	1.30902	-0.462022	5.1626e-14	7.64762	0.0309293	5.25815e-14	9.64574	-0.305604
56588116	chr3:56588116:T:C	1.33502e-70	-1.07932e-09	1.00123	4.02952e-17	-1.07932e-09	0.522996	5.24312e-18	-1.07932e-09	0.12693
56588253	chr3:56588253:G:T	1.32135e-72	-2.54793	-1.0663	5.40038e-19	-2.68091	-1.10844	9.32849e-20	-2.68383	-1.21826
56589501	chr3:56589501:A:G	2.07545e-71	-1.07932e-09	-0.860122	8.38057e-18	-1.07932e-09	-1.04732	1.70973e-18	-1.07932e-09	-0.99365
56589502	chr3:56589502:G:A	1.49258e-70	1.4406	-0.327811	7.83931e-14	7.90221	0.194044	8.13451e-14	9.94196	-0.165495
56589589	chr3:56589589:A:T	2.07958e-72	-2.58852	-0.5722	9.19578e-13	9.02104	1.53739	1.82381e-14	6.8675	1.41378
56589937	chr3:56589937:T:C	1.14186e-71	-1.07932e-09	-1.45764	5.52404e-18	-1.07932e-09	-1.46413	1.06615e-18	-1.07932e-09	-1.46593
56590080	chr3:56590080:C:A	8.26301e-71	-1.07932e-09	0.521489	4.39872e-17	-1.07932e-09	0.610662	8.73062e-18	-1.07932e-09	0.63685
56590131	chr3:56590131:T:C	2.11399e-72	-2.61169	-0.532617	7.44595e-13	8.73868	1.60868	1.52058e-14	6.61611	1.48333
56590206	chr3:56590206:G:A	4.39504e-70	-1.07932e-09	2.19276	1.19313e-16	-1.07932e-09	1.60851	1.95609e-17	-1.07932e-09	1.44355
56591229	chr3:56591229:C:G	1.24063e-71	-1.07932e-09	-1.37468	5.59664e-18	-1.07932e-09	-1.45107	1.08194e-18	-1.07932e-09	-1.45123
56591582	chr3:56591582:G:A	9.72921e-71	0.821767	-0.136936	1.03007e-18	-2.50921	-0.634397	1.40388e-19	-2.60861	-0.884716
56591655	chr3:56591655:C:G	9.88678e-72	-1.60169	-4.45018e-10	5.41662e-18	-1.48376	-4.45018e-10	1.74127e-18	-0.975373	-4.45018e-10
56592096	chr3:56592096:G:A	3.26198e-70	-1.07932e-09	1.89462	1.39195e-16	-1.07932e-09	1.76264	2.56247e-17	-1.07932e-09	1.71357
56592323	chr3:56592323:T:TGG	1.13381e-71	-1.07932e-09	-1.46472	5.53951e-18	-1.07932e-09	-1.46133	1.06672e-18	-1.07932e-09	-1.46539
56592542	chr3:56592542:C:T	1.54104e-69	3.79305	-0.345726	2.17433e-17	0.676111	-0.770044	5.52755e-19	-1.21499	-0.907834
56592690	chr3:56592690:T:C	2.62462e-71	-0.625365	-4.45018e-10	4.50603e-17	0.634767	-4.45018e-10	8.84728e-17	2.95271	-4.45018e-10
56593020	chr3:56593020:A:G	2.1121e-69	4.77943	-1.01687	4.02033e-17	1.79072	-1.27	6.44875e-19	-0.667826	-1.30086
56593330	chr3:56593330:G:T	9.22478e-71	0.788367	-0.156775	1.0217e-18	-2.50027	-0.651498	1.37553e-19	-2.6147	-0.899033
56593515	chr3:56593515:A:G	1.14103e-71	-1.07932e-09	-1.45837	5.81125e-18	-1.07932e-09	-1.41344	1.14535e-18	-1.07932e-09	-1.39427
56593570	chr3:56593570:A:G	1.43774e-71	-1.07932e-09	-1.22723	1.02726e-17	-1.07932e-09	-0.843757	1.92706e-18	-1.07932e-09	-0.873989
56594003	chr3:56594003:G:A	2.37016e-72	-2.58325	-0.446682	1.21942e-12	9.07363	1.76702	2.41773e-14	6.92164	1.64155
56594022	chr3:56594022:G:A	1.74296e-71	-1.07932e-09	-1.03472	7.93271e-18	-1.07932e-09	-1.10224	1.53852e-18	-1.07932e-09	-1.09916
56594027	chr3:56594027:A:G	2.51297e-71	-0.668838	-4.45018e-10	1.66495e-18	-2.66344	-4.45018e-10	2.35208e-18	-0.674684	-4.45018e-10
56594615	chr3:56594615:A:G	1.43883e-71	-1.07932e-09	-1.22647	1.02875e-17	-1.07932e-09	-0.842303	1.92989e-18	-1.07932e-09	-0.872525
56594999	chr3:56594999:A:T	8.15679e-71	-1.07932e-09	0.50855	4.31696e-17	-1.07932e-09	0.5919	8.57365e-18	-1.07932e-09	0.618708
56595222	chr3:56595222:G:C	1.67939e-70	1.51492	-0.284211	8.93687e-14	7.98102	0.24627	9.14583e-14	10.0088	-0.115184
56595241	chr3:56595241:G:T	3.8061e-70	1.76551	0.283384	3.24546e-13	8.51966	0.99729	3.20676e-13	10.5963	0.551855
56595271	chr3:56595271:T:C	3.18491e-72	-1.47734	-1.25712	6.15026e-10	18.3584	-1.29448	2.39162e-18	0.752065	-1.41008
56595527	chr3:56595527:C:T	6.21511e-72	-2.0659	-4.45018e-10	1.76167e-18	-2.60697	-4.45018e-10	3.49585e-19	-2.58099	-4.45018e-10
56595650	chr3:56595650:A:G	2.24089e-72	-2.59175	-0.494261	1.01666e-12	8.97607	1.68273	2.01397e-14	6.82274	1.55773
56595732	chr3:56595732:G:A	2.93783e-72	-1.53201	-1.28321	4.76626e-10	18.1278	-1.31884	2.15295e-18	0.660251	-1.4234
56596138	chr3:56596138:C:T	2.1832e-72	-2.58688	-0.525217	1.01724e-12	9.03568	1.62369	2.02096e-14	6.88431	1.49962
56596460	chr3:56596460:C:T	1.17926e-71	-1.07932e-09	-1.42541	5.85274e-18	-1.07932e-09	-1.40633	1.33651e-18	-1.07932e-09	-1.23992
56596483	chr3:56596483:G:GATATTCAAACTACTGAATATGCAAGCTATTGA	3.07628e-72	-1.39048	-1.37868	4.31519e-10	18.0847	-1.37507	3.08124e-18	0.817415	-1.22207
56596587	chr3:56596587:C:T	6.69551e-71	-1.07932e-09	0.311136	2.2035e-17	-1.07932e-09	-0.080606	3.04635e-18	-1.07932e-09	-0.41604
56596625	chr3:56596625:A:C	1.76513e-69	4.6544	-1.07131	3.49939e-17	1.68172	-1.29978	5.79773e-19	-0.749117	-1.32599
56596834	chr3:56596834:C:T	1.17716e-72	-2.56293	-1.16686	4.69437e-19	-2.66851	-1.26094	9.05696e-20	-2.66871	-1.26291
56596949	chr3:56596949:G:A	4.85054e-71	-1.07932e-09	-0.0112117	1.296e-17	-1.07932e-09	-0.611371	2.66785e-18	-1.07932e-09	-0.548714
56597207	chr3:56597207:G:T	2.15926e-70	1.8283	-0.34625	1.66015e-13	8.57258	0.274015	1.78787e-13	10.6484	-0.0844597
56597245	chr3:56597245:T:C	1.4572e-69	4.12298	-0.731591	2.03393e-17	0.899949	-1.06063	4.80096e-19	-1.09655	-1.1672
56597587	chr3:56597587:C:A	3.16773e-72	-1.29386	-1.44601	1.14779e-09	19.1055	-1.41766	3.61827e-18	1.09214	-1.33613
56597669	chr3:56597669:G:A	1.09677e-72	-2.61013	-1.19038	4.54511e-19	-2.67842	-1.28335	8.76494e-20	-2.67965	-1.28475
56598044	chr3:56598044:G:A	2.07393e-72	-2.59306	-0.570386	8.6008e-13	8.94512	1.54642	1.74161e-14	6.80145	1.43371
56598923	chr3:56598923:T:A	5.49311e-71	-1.07932e-09	0.113194	1.8515e-17	-1.07932e-09	-0.254653	2.64867e-18	-1.07932e-09	-0.55593
56599099	chr3:56599099:A:G	2.95532e-71	-1.07932e-09	-0.506693	1.19518e-17	-1.07932e-09	-0.692358	2.20337e-18	-1.07932e-09	-0.739998
56599374	chr3:56599374:A:G	1.11219e-70	1.50792	-0.689303	5.33382e-14	7.92478	-0.213608	5.85122e-14	9.95584	-0.50884
56599666	chr3:56599666:A:G	1.27105e-72	-2.22139	-1.43166	9.51979e-19	-1.75998	-1.46247	2.75266e-19	-1.35428	-1.46572
56599672	chr3:56599672:A:G	1.66263e-69	3.52327	-4.45018e-10	1.31522e-17	-0.596649	-4.45018e-10	1.08345e-18	-1.44983	-4.45018e-10
56599846	chr3:56599846:T:C	5.8655e-70	1.36716	1.11421	1.53716e-12	8.76874	2.30348	9.0774e-13	10.5077	1.68107
56600188	chr3:56600188:C:T	1.1767e-72	-2.52244	-1.20774	4.61567e-19	-2.65118	-1.29518	8.92388e-20	-2.65024	-1.29618
56600389	chr3:56600389:G:A	3.02095e-71	-1.07932e-09	-0.484729	1.22062e-17	-1.07932e-09	-0.671289	2.25142e-18	-1.07932e-09	-0.718425
56600488	chr3:56600488:A:G	4.16042e-71	-1.07932e-09	-0.164685	2.71092e-17	-1.07932e-09	0.126636	5.70212e-18	-1.07932e-09	0.210853
56600516	chr3:56600516:G:A	2.93808e-71	0.924431	-1.43697	5.17675e-19	-2.39237	-1.43927	8.10994e-20	-2.65208	-1.38999
56600609	chr3:56600609:C:T	3.75243e-72	-2.40183	-0.168653	2.0642e-18	-2.68035	0.23186	3.49056e-19	-2.67393	0.0914163
56600615	chr3:56600615:T:C	1.21439e-71	-1.07932e-09	-1.39606	5.53306e-18	-1.07932e-09	-1.4625	1.08175e-18	-1.07932e-09	-1.45141
56601113	chr3:56601113:G:A	1.54117e-70	-1.07932e-09	1.14482	4.23823e-17	-1.07932e-09	0.573495	5.70436e-18	-1.07932e-09	0.211245
56601164	chr3:56601164:G:A	6.45166e-71	0.784575	-0.510538	7.94073e-19	-2.49566	-0.908158	1.11371e-19	-2.61963	-1.10525
56601258	chr3:56601258:G:C	1.06153e-69	3.29257	-0.217994	3.50824e-18	-0.844865	-1.07326	2.89947e-19	-1.66259	-1.10545
56601285	chr3:56601285:G:A	1.19415e-69	4.57178	-1.37947	3.08627e-17	1.71164	-1.45533	5.13034e-19	-0.737615	-1.45979
56601403	chr3:56601403:G:A	2.0342e-72	-2.5736	-0.60918	9.92504e-13	9.16029	1.47446	1.96517e-14	6.9913	1.36463
56601445	chr3:56601445:TG:T	1.45589e-71	-1.07932e-09	-1.21468	8.64767e-18	-1.07932e-09	-1.01595	1.70038e-18	-1.07932e-09	-0.999137
56601591	chr3:56601591:C:A	1.17558e-71	-1.07932e-09	-1.42854	5.51507e-18	-1.07932e-09	-1.46575	1.06638e-18	-1.07932e-09	-1.46572
56601876	chr3:56601876:C:T	1.21618e-70	-1.07932e-09	0.908003	3.7555e-17	-1.07932e-09	0.452571	6.40301e-18	-1.07932e-09	0.326782
56601877	chr3:56601877:A:G	1.21872e-70	-1.07932e-09	0.910084	3.76231e-17	-1.07932e-09	0.454381	6.41434e-18	-1.07932e-09	0.32855
56602218	chr3:56602218:T:A	6.72454e-71	0.800525	-0.485062	8.05277e-19	-2.49999	-0.88982	1.1329e-19	-2.61725	-1.09054
56602523	chr3:56602523:A:G	1.15857e-71	-1.07932e-09	-1.44312	6.00201e-18	-1.07932e-09	-1.38114	1.18743e-18	-1.07932e-09	-1.35819
56602610	chr3:56602610:C:T	2.6951e-71	-1.07932e-09	-0.598866	1.15652e-17	-1.07932e-09	-0.725235	2.2558e-18	-1.07932e-09	-0.71648
56602754	chr3:56602754:T:G	3.51322e-72	-2.45084	-0.185508	2.04157e-18	-2.67175	0.212237	3.40067e-19	-2.68159	0.0729918
56602896	chr3:56602896:A:G	3.16087e-72	-1.4436	-1.29844	7.9709e-10	18.6521	-1.32891	2.54735e-18	0.833788	-1.42872
56603201	chr3:56603201:GGTCT:G	3.53628e-72	-1.39565	-1.23416	8.9486e-10	18.7105	-1.27159	2.81778e-18	0.901523	-1.39556
56603480	chr3:56603480:G:A	1.17705e-71	-1.07932e-09	-1.42729	5.5163e-18	-1.07932e-09	-1.46553	1.06663e-18	-1.07932e-09	-1.46549
56603549	chr3:56603549:T:TAGTC	1.36132e-70	-1.07932e-09	1.02074	4.16093e-17	-1.07932e-09	0.555088	7.06835e-18	-1.07932e-09	0.42564
56603599	chr3:56603599:A:G	1.34599e-70	-1.07932e-09	1.00942	7.27252e-17	-1.07932e-09	1.11345	1.43399e-17	-1.07932e-09	1.13306
56603708	chr3:56603708:G:C	7.2031e-71	0.987051	-0.60284	7.07751e-19	-2.53869	-0.980207	1.08486e-19	-2.58938	-1.16174
56603744	chr3:56603744:C:T	2.40295e-70	1.8945	-0.305523	2.00447e-13	8.70702	0.328046	2.17776e-13	10.7968	-0.0355159
56604041	chr3:56604041:T:C	2.93245e-72	-1.36559	-1.45146	8.13081e-10	18.792	-1.44894	2.95598e-18	0.910683	-1.35684
56604160	chr3:56604160:C:T	1.27691e-70	1.8669	-0.910173	7.42538e-14	8.53384	-0.491831	8.79808e-14	10.6077	-0.752797
56604192	chr3:56604192:C:T	9.18234e-70	-0.446965	3.37653	8.62048e-16	2.28357	1.30251	1.02231e-16	1.84173	1.25552
56604373	chr3:56604373:G:A	1.89283e-71	-1.07932e-09	-0.952229	1.10217e-17	-1.07932e-09	-0.773371	2.13436e-18	-1.07932e-09	-0.77182
56604570	chr3:56604570:A:C	1.11707e-70	1.64481	-0.821817	5.47209e-14	8.12174	-0.384975	6.23969e-14	10.1684	-0.657141
56604613	chr3:56604613:C:G	3.41094e-69	5.54317	-1.30131	3.49883e-17	1.77974	-1.39796	2.14889e-19	-1.74919	-1.31843
56604620	chr3:56604620:C:T	1.14133e-71	-1.07932e-09	-1.4581	5.80719e-18	-1.07932e-09	-1.41414	1.14367e-18	-1.07932e-09	-1.39574
56604650	chr3:56604650:G:A	5.21991e-70	1.24931	1.11545	1.31077e-12	8.5951	2.31779	7.68134e-13	10.3268	1.69493
56604845	chr3:56604845:A:G	6.78257e-70	4.08679	-1.46015	5.03937e-17	2.21221	-1.46558	7.21092e-19	-0.400803	-1.45617
56604906	chr3:56604906:T:C	1.317e-69	4.07516	-0.784936	1.89321e-17	0.868139	-1.10052	4.54243e-19	-1.11759	-1.20152
56605095	chr3:56605095:C:T	3.62235e-72	-2.45717	-0.148597	2.13025e-18	-2.67026	0.253264	3.53262e-19	-2.68226	0.111726
56605264	chr3:56605264:T:C	1.67982e-71	-1.07932e-09	-1.07161	9.29038e-18	-1.07932e-09	-0.944257	1.69503e-18	-1.07932e-09	-1.00228
56605385	chr3:56605385:G:T	1.28687e-71	-1.07932e-09	-1.33809	6.83769e-18	-1.07932e-09	-1.25079	1.28085e-18	-1.07932e-09	-1.28246
56605430	chr3:56605430:C:G	2.04231e-69	4.76421	-1.03526	3.93668e-17	1.77291	-1.27322	6.33123e-19	-0.686857	-1.30022
56605808	chr3:56605808:G:A	1.70125e-71	-1.07932e-09	-1.05894	1.07692e-17	-1.07932e-09	-0.796549	1.84537e-18	-1.07932e-09	-0.917307
56605900	chr3:56605900:C:T	1.57502e-70	-1.07932e-09	1.16655	4.75659e-17	-1.07932e-09	0.68888	8.04056e-18	-1.07932e-09	0.554513
56605962	chr3:56605962:TCC:T	5.77821e-70	1.22705	1.23933	1.46787e-12	8.56029	2.4658	8.38282e-13	10.281	1.82809
56606023	chr3:56606023:C:T	1.16203e-72	-2.27728	-1.46543	9.45459e-19	-1.83564	-1.39368	2.6517e-19	-1.44248	-1.41489
56606055	chr3:56606055:C:T	3.91849e-70	-1.07932e-09	2.07799	1.13258e-16	-1.07932e-09	1.55643	1.95517e-17	-1.07932e-09	1.44308
56606316	chr3:56606316:T:A	2.825e-72	-1.40082	-1.45356	7.06531e-10	18.6539	-1.45124	2.77577e-18	0.85374	-1.3628
56606349	chr3:56606349:C:T	2.62346e-72	-1.48226	-1.44613	4.75668e-10	18.2504	-1.44336	2.45661e-18	0.712804	-1.34401
56606362	chr3:56606362:A:G	1.38838e-71	-1.07932e-09	-1.26216	5.62332e-18	-1.07932e-09	-1.44631	1.07473e-18	-1.07932e-09	-1.45791
56606364	chr3:56606364:C:T	1.02596e-71	-1.56467	-4.45018e-10	1.93846e-18	-2.51134	-4.45018e-10	3.2553e-19	-2.65229	-4.45018e-10
56606409	chr3:56606409:G:T	1.29001e-70	-1.07932e-09	0.966935	6.94214e-17	-1.07932e-09	1.06696	1.36835e-17	-1.07932e-09	1.0862
56606573	chr3:56606573:G:A	7.96163e-72	-1.81825	-4.45018e-10	1.64603e-18	-2.67487	-4.45018e-10	3.15455e-19	-2.68372	-4.45018e-10
56606656	chr3:56606656:G:A	1.15819e-72	-2.5816	-1.16442	4.68014e-19	-2.67505	-1.25745	9.01514e-20	-2.67498	-1.26128
56606690	chr3:56606690:C:A	1.22906e-72	-2.25436	-1.43228	9.06252e-19	-1.80937	-1.4623	2.59493e-19	-1.41335	-1.46566
56607331	chr3:56607331:G:T	1.33122e-72	-2.53793	-1.06886	5.16392e-19	-2.65915	-1.17498	9.95861e-20	-2.65902	-1.1777
56607467	chr3:56607467:C:G	1.10045e-70	-1.07932e-09	0.808004	3.4006e-17	-1.07932e-09	0.3533	4.52033e-18	-1.07932e-09	-0.0214018
56607676	chr3:56607676:T:C	4.78066e-71	-1.07932e-09	-0.0257232	1.52885e-17	-1.07932e-09	-0.446138	3.28656e-18	-1.07932e-09	-0.340145
56607771	chr3:56607771:G:A	3.59094e-72	-2.61447	-4.45018e-10	1.67386e-18	-2.65811	-4.45018e-10	3.1514e-19	-2.68472	-4.45018e-10
56608149	chr3:56608149:G:C	3.68317e-70	1.80323	0.212823	3.18704e-13	8.58891	0.909873	3.2148e-13	10.6783	0.472386
56608823	chr3:56608823:C:T	4.26572e-70	1.90125	0.261642	3.90972e-13	8.73358	0.969575	3.9929e-13	10.8405	0.526959
56609582	chr3:56609582:T:C	1.15678e-70	-1.07932e-09	0.857926	6.18308e-17	-1.07932e-09	0.951165	1.21907e-17	-1.07932e-09	0.970688
56609604	chr3:56609604:T:C	3.22115e-72	-2.40951	-0.313642	1.76592e-18	-2.67959	0.0750272	3.01667e-19	-2.67478	-0.0536312
56609990	chr3:56609990:C:T	1.21491e-70	-1.07932e-09	0.906953	6.49857e-17	-1.07932e-09	1.00093	1.2815e-17	-1.07932e-09	1.02063
56610259	chr3:56610259:T:A	4.89812e-71	-0.00144925	-4.45018e-10	7.16596e-18	-1.20389	-4.45018e-10	1.6429e-18	-1.03353	-4.45018e-10
56610260	chr3:56610260:T:C	1.29929e-71	-1.32849	-4.45018e-10	1.6587e-18	-2.6672	-4.45018e-10	3.1522e-19	-2.68447	-4.45018e-10
56610577	chr3:56610577:G:A	2.06682e-72	-2.59831	-0.568561	1.40873e-18	-2.59568	-0.234869	2.2492e-19	-2.66933	-0.352671
56610846	chr3:56610846:G:A	1.27766e-71	-1.07932e-09	-1.34527	5.66103e-18	-1.07932e-09	-1.43963	1.09392e-18	-1.07932e-09	-1.44022
56611083	chr3:56611083:G:A	1.31525e-72	-2.17091	-1.44795	1.02741e-18	-1.69109	-1.45511	3.00481e-19	-1.27021	-1.46214
56611156	chr3:56611156:C:T	9.95855e-71	-1.07932e-09	0.70813	5.30193e-17	-1.07932e-09	0.79742	1.04483e-17	-1.07932e-09	0.816452
56611678	chr3:56611678:G:C	7.16257e-70	4.0604	-1.37924	5.85514e-17	2.36214	-1.46547	8.04446e-19	-0.301359	-1.44623
56611838	chr3:56611838:G:A	3.91406e-70	1.8528	0.22406	3.0769e-13	8.54094	0.922672	3.17827e-13	10.6557	0.483611
56612183	chr3:56612183:T:C	1.93787e-72	-1.96677	-1.26452	4.90961e-18	-0.701576	-0.880465	6.3893e-18	1.3912	-1.06656
56612390	chr3:56612390:C:T	1.19118e-71	-1.07932e-09	-1.41536	5.51534e-18	-1.07932e-09	-1.4657	1.07295e-18	-1.07932e-09	-1.45958
56612593	chr3:56612593:CAGT:C	8.06833e-71	-1.07932e-09	0.497645	4.29631e-17	-1.07932e-09	0.587105	8.54337e-18	-1.07932e-09	0.615169
56612792	chr3:56612792:A:G	1.18992e-72	-2.56617	-1.15283	4.76251e-19	-2.66984	-1.2452	9.20533e-20	-2.66991	-1.24547
56613338	chr3:56613338:A:G	1.09999e-70	-1.07932e-09	0.807586	5.86752e-17	-1.07932e-09	0.898781	1.1541e-17	-1.07932e-09	0.91592
56613492	chr3:56613492:A:G	1.1393e-71	-1.07932e-09	-1.45989	5.52205e-18	-1.07932e-09	-1.46449	1.06614e-18	-1.07932e-09	-1.46594
56613634	chr3:56613634:C:T	2.55541e-71	-1.07932e-09	-0.652087	1.51707e-17	-1.07932e-09	-0.453868	2.74038e-18	-1.07932e-09	-0.521888
56613771	chr3:56613771:T:C	3.02315e-71	0.970076	-1.45408	5.3502e-19	-2.36766	-1.43103	8.24183e-20	-2.62287	-1.40306
56613906	chr3:56613906:A:G	4.08518e-70	1.92496	0.194692	3.71535e-13	8.76037	0.891792	3.75103e-13	10.8499	0.455115
56614084	chr3:56614084:A:G	1.13556e-71	-1.07932e-09	-1.46318	5.65529e-18	-1.07932e-09	-1.44064	1.09277e-18	-1.07932e-09	-1.44127
56614264	chr3:56614264:G:A	3.99288e-70	1.82518	0.271619	3.16366e-13	8.50162	0.989802	3.18751e-13	10.5974	0.544733
56614588	chr3:56614588:A:G	2.97361e-70	-1.07932e-09	1.80206	2.20842e-16	-1.07932e-09	2.22421	4.08541e-17	-1.07932e-09	2.18002
56615098	chr3:56615098:A:T	9.52031e-71	-1.07932e-09	0.663127	3.05e-17	-1.07932e-09	0.244492	4.11056e-18	-1.07932e-09	-0.116426
56615228	chr3:56615228:C:T	3.35154e-72	-2.68347	-4.45018e-10	2.01438e-18	-2.47292	-4.45018e-10	3.42191e-19	-2.60237	-4.45018e-10
56615254	chr3:56615254:C:T	1.6367e-71	-1.64641	0.548785	1.297e-09	17.6585	0.151593	7.61969e-18	0.877468	-0.376718
56615281	chr3:56615281:C:T	9.39754e-71	-1.07932e-09	0.650147	3.01485e-17	-1.07932e-09	0.232901	4.06373e-18	-1.07932e-09	-0.127884
56615291	chr3:56615291:CTTTA:C	3.0108e-72	-1.37094	-1.41974	8.1266e-10	18.7681	-1.42556	2.61834e-18	0.898608	-1.46605
56615566	chr3:56615566:C:T	2.365e-72	-2.58014	-0.451972	1.22382e-12	9.09443	1.74983	2.40225e-14	6.93365	1.62311
56615731	chr3:56615731:T:C	2.25183e-69	4.77609	-0.949476	1.4294e-17	0.818203	-1.3316	3.82583e-19	-1.11493	-1.37586
56616408	chr3:56616408:A:C	1.5019e-71	-1.07932e-09	-1.18357	8.16478e-18	-1.07932e-09	-1.07341	1.50269e-18	-1.07932e-09	-1.12273
56616554	chr3:56616554:A:G	1.31784e-72	-2.5439	-1.073	5.12484e-19	-2.66102	-1.18071	9.88536e-20	-2.66074	-1.18336
56617874	chr3:56617874:T:C	1.01161e-72	-2.46141	-1.41993	4.67902e-15	6.71627	-1.43866	3.03321e-19	-1.32916	-1.39378
56618061	chr3:56618061:GTTA:G	1.5855e-71	-1.07932e-09	-1.1294	8.62007e-18	-1.07932e-09	-1.01914	1.57226e-18	-1.07932e-09	-1.07747
56618451	chr3:56618451:T:C	4.63383e-70	3.6343	-1.38863	1.39497e-17	0.878667	-1.41644	3.95196e-19	-1.03568	-1.42268
56618452	chr3:56618452:T:A	4.67687e-70	3.6441	-1.38918	1.40578e-17	0.886952	-1.41701	3.97205e-19	-1.03007	-1.42322
56618490	chr3:56618490:A:T	2.46486e-71	-1.07932e-09	-0.688168	7.86873e-18	-1.07932e-09	-1.11034	1.66634e-18	-1.07932e-09	-1.01936
56619042	chr3:56619042:A:AC	9.48769e-71	-1.07932e-09	0.659694	2.81658e-17	-1.07932e-09	0.164872	4.85863e-18	-1.07932e-09	0.0507705
56619150	chr3:56619150:C:T	1.18946e-71	-1.07932e-09	-1.4168	5.56371e-18	-1.07932e-09	-1.45697	1.08271e-18	-1.07932e-09	-1.45052
56619194	chr3:56619194:A:G	1.14143e-71	-1.07932e-09	-1.45802	5.52288e-18	-1.07932e-09	-1.46434	1.06814e-18	-1.07932e-09	-1.46407
56619309	chr3:56619309:C:T	5.60994e-70	-1.07932e-09	2.43682	1.47745e-16	-1.07932e-09	1.82225	2.39986e-17	-1.07932e-09	1.64801
56619547	chr3:56619547:T:TCTAA	7.79279e-72	-1.83969	-4.45018e-10	2.05522e-18	-2.45285	-4.45018e-10	4.18255e-19	-2.40165	-4.45018e-10
56619853	chr3:56619853:T:C	1.62944e-71	-1.07932e-09	-1.10206	9.23813e-18	-1.07932e-09	-0.949897	1.70232e-18	-1.07932e-09	-0.997994
56620059	chr3:56620059:G:GACTT	3.34337e-70	-1.07932e-09	1.91926	2.49472e-16	-1.07932e-09	2.34611	4.62906e-17	-1.07932e-09	2.30495
56620113	chr3:56620113:C:T	3.61647e-70	1.9299	0.0678806	3.44142e-13	8.82763	0.747938	5.03073e-13	11.2632	0.335259
56620294	chr3:56620294:T:C	3.71813e-69	5.31679	-0.988701	1.94114e-17	1.1459	-1.35328	4.8245e-19	-0.865527	-1.39334
56620474	chr3:56620474:G:A	3.35195e-72	-2.68334	-4.45018e-10	1.78379e-18	-2.59449	-4.45018e-10	3.72184e-19	-2.51835	-4.45018e-10
56620675	chr3:56620675:T:C	4.03749e-69	5.75116	-1.34066	3.98221e-17	1.94305	-1.43186	2.18505e-19	-1.66672	-1.38421
56620744	chr3:56620744:A:AGAT	1.13377e-71	-1.07932e-09	-1.46475	5.53932e-18	-1.07932e-09	-1.46136	1.06672e-18	-1.07932e-09	-1.4654
56620806	chr3:56620806:C:G	2.83713e-70	1.76585	-0.0107727	1.96571e-13	8.36546	0.650078	2.82327e-13	10.7751	0.245756
56620859	chr3:56620859:A:AT	1.15463e-71	-1.07932e-09	-1.44652	5.98849e-18	-1.07932e-09	-1.3834	1.13381e-18	-1.07932e-09	-1.4044
56621015	chr3:56621015:T:C	1.66718e-71	-1.07932e-09	-1.07917	7.61955e-18	-1.07932e-09	-1.14252	1.47745e-18	-1.07932e-09	-1.13967
56621400	chr3:56621400:G:GA	1.2074e-71	-1.07932e-09	-1.40183	5.51326e-18	-1.07932e-09	-1.46608	1.06669e-18	-1.07932e-09	-1.46543
56621413	chr3:56621413:A:C	1.24878e-72	-2.56599	-1.10474	4.97744e-19	-2.66586	-1.20504	9.60875e-20	-2.66694	-1.20554
56621914	chr3:56621914:G:A	3.53351e-71	-1.07932e-09	-0.328008	1.19911e-17	-1.07932e-09	-0.689068	2.3763e-18	-1.07932e-09	-0.664441
56622112	chr3:56622112:T:C	1.15013e-71	-1.45043	-4.45018e-10	3.48218e-18	-1.92558	-4.45018e-10	2.35891e-18	-0.671787	-4.45018e-10
56622218	chr3:56622218:G:A	1.35206e-72	-2.50957	-1.08168	5.20402e-19	-2.64318	-1.18321	1.00385e-19	-2.64473	-1.184
56622421	chr3:56622421:A:G	1.07994e-70	0.789192	-4.45018e-10	1.01278e-16	1.44463	-4.45018e-10	1.9646e-17	1.44789	-4.45018e-10
56623229	chr3:56623229:C:T	1.98741e-72	-2.62627	-0.579787	1.50564e-18	-2.53009	-0.233933	2.32668e-19	-2.63933	-0.348794
56624064	chr3:56624064:A:G	2.97933e-72	-1.49853	-1.30266	5.6465e-10	18.3147	-1.33621	2.31761e-18	0.743317	-1.43276
56624286	chr3:56624286:G:A	2.60535e-69	5.08627	-1.11384	5.0796e-17	2.08701	-1.33243	7.4579e-19	-0.466206	-1.35709
56625210	chr3:56625210:C:T	4.29586e-69	5.8402	-1.36768	4.28998e-17	2.01975	-1.43412	2.29081e-19	-1.63028	-1.37339
56625531	chr3:56625531:G:C	2.08857e-72	-2.60885	-0.547557	1.00532e-12	9.05043	1.59716	2.57877e-14	7.14105	1.48661
56625749	chr3:56625749:G:A	1.16073e-71	-1.07932e-09	-1.44125	5.52147e-18	-1.07932e-09	-1.46459	1.06602e-18	-1.07932e-09	-1.46606
56625812	chr3:56625812:T:C	2.75845e-70	1.87019	-0.143234	3.00901e-13	8.94981	0.491485	4.73945e-13	11.4341	0.104751
56625904	chr3:56625904:A:G	1.94809e-72	-2.61477	-0.611273	8.26342e-13	8.96928	1.48225	2.13887e-14	7.06575	1.37488
56625912	chr3:56625912:G:A	3.40051e-72	-2.66896	-4.45018e-10	1.82248e-18	-2.57304	-4.45018e-10	3.23376e-19	-2.65893	-4.45018e-10
56626058	chr3:56626058:C:T	1.22791e-72	-2.54948	-1.13809	4.88049e-19	-2.65911	-1.23146	9.41643e-20	-2.66022	-1.23248
56626201	chr3:56626201:A:G	1.97046e-72	-2.60282	-0.611802	9.64279e-13	9.1251	1.4808	2.46742e-14	7.21099	1.37254
56626894	chr3:56626894:T:G	1.08078e-70	-1.07932e-09	0.789969	3.34594e-17	-1.07932e-09	0.337095	4.45416e-18	-1.07932e-09	-0.0361472
56627194	chr3:56627194:A:G	1.95323e-71	-1.07932e-09	-0.920819	8.32039e-18	-1.07932e-09	-1.05453	1.55466e-18	-1.07932e-09	-1.08873
56627768	chr3:56627768:A:G	1.2144e-71	-1.07932e-09	-1.39605	6.51145e-18	-1.07932e-09	-1.29967	1.23328e-18	-1.07932e-09	-1.32031
56627881	chr3:56627881:AAAT:A	1.46499e-70	1.67255	-0.578415	1.08046e-13	8.51674	-0.099667	1.73626e-13	10.9527	-0.418049
56628042	chr3:56628042:G:A	2.02116e-72	-2.63031	-0.558907	1.55326e-18	-2.52186	-0.211021	2.38783e-19	-2.63387	-0.328316
56628160	chr3:56628160:G:A	1.88424e-72	-2.64632	-0.613046	1.48138e-18	-2.49573	-0.284531	2.25097e-19	-2.61997	-0.401243
56628183	chr3:56628183:T:C	2.41503e-71	-1.07932e-09	-0.708588	1.45429e-17	-1.07932e-09	-0.496133	2.81648e-18	-1.07932e-09	-0.494498
56628187	chr3:56628187:T:C	2.19642e-70	0.82102	0.678092	1.61734e-13	7.50652	1.31395	1.8912e-13	9.76581	0.854335
56628345	chr3:56628345:T:C	1.37808e-71	-1.07932e-09	-1.26961	6.46522e-18	-1.07932e-09	-1.3068	1.08074e-18	-1.07932e-09	-1.45234
56629352	chr3:56629352:C:T	2.90243e-70	-1.07932e-09	1.77783	8.18556e-17	-1.07932e-09	1.23172	1.36111e-17	-1.07932e-09	1.0809
56629429	chr3:56629429:G:A	1.17673e-71	-1.07932e-09	-1.42756	5.53889e-18	-1.07932e-09	-1.46144	1.07407e-18	-1.07932e-09	-1.45853
56629919	chr3:56629919:C:G	1.18144e-71	-1.42357	-4.45018e-10	9.84115e-07	24.4418	-4.45018e-10	1.62583e-17	1.25862	-4.45018e-10
56630020	chr3:56630020:C:T	3.12678e-69	5.27009	-1.11522	5.85143e-17	2.22963	-1.3336	8.23087e-19	-0.366681	-1.358
56630156	chr3:56630156:G:A	1.38376e-68	5.72445	-0.0821907	1.33127e-16	2.3377	-0.619631	1.48936e-18	-0.33563	-0.796006
56630294	chr3:56630294:C:A	1.54715e-70	1.63786	-0.489162	1.09681e-13	8.42753	0.00456757	1.73063e-13	10.8545	-0.323073
56630562	chr3:56630562:G:A	1.16135e-71	-1.07932e-09	-1.44072	5.51344e-18	-1.07932e-09	-1.46605	1.06701e-18	-1.07932e-09	-1.46513
56630739	chr3:56630739:G:T	3.58167e-71	-1.07932e-09	-0.314471	2.13787e-17	-1.07932e-09	-0.110841	4.04877e-18	-1.07932e-09	-0.131572
56630824	chr3:56630824:A:G	1.42738e-72	-2.63979	-0.897259	3.07813e-13	8.57653	0.887478	6.01954e-15	6.41596	0.756818
56630987	chr3:56630987:A:T	7.70399e-71	0.6679	-0.216462	4.62451e-14	7.20651	0.361961	4.28441e-14	9.11645	0.0188912
56631203	chr3:56631203:T:C	1.10754e-68	5.41791	0.00168279	1.03242e-16	2.07273	-0.608894	1.2666e-18	-0.514701	-0.778948
56631327	chr3:56631327:T:C	7.24636e-70	4.15886	-1.46608	5.48495e-17	2.29461	-1.46325	7.65606e-19	-0.331766	-1.46531
56631485	chr3:56631485:G:A	2.24398e-72	-2.63032	-0.454315	1.7405e-18	-2.52564	-0.0934268	2.65862e-19	-2.6378	-0.216963
56631645	chr3:56631645:G:A	8.38717e-69	5.1619	-0.0203226	8.39355e-17	1.87391	-0.617099	1.09446e-18	-0.654483	-0.785246
56631830	chr3:56631830:G:A	3.435e-72	-2.65887	-4.45018e-10	2.62605e-18	-2.20775	-4.45018e-10	4.17489e-19	-2.40348	-4.45018e-10
56631997	chr3:56631997:A:G	2.06835e-72	-2.62257	-0.543569	7.39697e-13	8.73899	1.60177	1.51319e-14	6.61682	1.47775
56632120	chr3:56632120:G:C	2.28947e-70	0.870212	0.670392	1.76523e-13	7.60265	1.30532	2.0517e-13	9.85496	0.846648
56632199	chr3:56632199:G:A	1.14888e-71	-1.07932e-09	-1.45151	5.93911e-18	-1.07932e-09	-1.39168	1.12636e-18	-1.07932e-09	-1.41099
56632290	chr3:56632290:G:A	2.96355e-71	-1.07932e-09	-0.503914	1.21022e-17	-1.07932e-09	-0.679845	2.22632e-18	-1.07932e-09	-0.729636
56632698	chr3:56632698:T:C	7.94601e-71	-1.07932e-09	0.482368	4.22947e-17	-1.07932e-09	0.571425	8.42315e-18	-1.07932e-09	0.600998
56632757	chr3:56632757:G:C	2.20513e-72	-2.63863	-0.463464	1.74004e-18	-2.50938	-0.109944	2.63657e-19	-2.62788	-0.235213
56632859	chr3:56632859:A:G	8.85069e-70	4.35764	-1.46486	6.50389e-17	2.46116	-1.45941	8.57329e-19	-0.217834	-1.46608
56632929	chr3:56632929:T:G	1.97834e-72	-2.63887	-0.571758	5.46793e-13	8.48772	1.55087	1.14824e-14	6.39089	1.42769
56633185	chr3:56633185:T:C	4.54621e-72	-2.37859	-4.45018e-10	1.62994e-18	-2.6847	-4.45018e-10	3.31495e-19	-2.63413	-4.45018e-10
56633452	chr3:56633452:C:T	9.58933e-72	-1.63223	-4.45018e-10	7.74251e-18	-1.12651	-4.45018e-10	9.98299e-18	0.770896	-4.45018e-10
56633654	chr3:56633654:G:C	2.08568e-72	-2.61355	-0.544242	8.11691e-13	8.83373	1.59991	1.65455e-14	6.70782	1.47607
56634030	chr3:56634030:C:T	2.01173e-72	-2.62097	-0.572921	1.48615e-18	-2.53972	-0.237333	2.30045e-19	-2.6445	-0.354967
56634272	chr3:56634272:A:T	3.15118e-72	-1.48746	-1.25765	5.8134e-10	18.3027	-1.29508	2.33025e-18	0.726413	-1.41042
56634494	chr3:56634494:C:T	1.312e-70	1.53338	-0.549541	7.71242e-14	8.14337	-0.0634335	8.72535e-14	10.2392	-0.392596
56634982	chr3:56634982:T:C	9.00058e-69	5.25254	-0.0403843	8.72243e-17	1.93109	-0.63584	1.12118e-18	-0.613748	-0.801856
56635120	chr3:56635120:C:T	1.97453e-70	0.691268	0.701348	1.18821e-13	7.16882	1.34332	9.97466e-14	9.10648	0.873919
56635331	chr3:56635331:T:C	6.82002e-70	4.09808	-1.46594	5.18745e-17	2.2403	-1.46471	7.39989e-19	-0.366984	-1.46412
56635438	chr3:56635438:T:C	4.60225e-72	-2.36634	-4.45018e-10	1.94924e-18	-2.5058	-4.45018e-10	3.77191e-19	-2.50499	-4.45018e-10
56635489	chr3:56635489:C:CT	1.99169e-70	0.684014	0.717254	1.18411e-13	7.15013	1.35856	9.90092e-14	9.08588	0.887104
56635615	chr3:56635615:G:A	2.04228e-71	-1.07932e-09	-0.876234	8.64894e-18	-1.07932e-09	-1.0158	1.61359e-18	-1.07932e-09	-1.05152
56635686	chr3:56635686:C:A	4.62163e-71	-1.07932e-09	-0.0595526	1.72186e-17	-1.07932e-09	-0.327248	3.11295e-18	-1.07932e-09	-0.394415
56636253	chr3:56636253:G:C	1.62494e-70	0.431145	0.766608	8.57026e-14	6.76259	1.42282	6.90842e-14	8.66469	0.948404
56636278	chr3:56636278:T:C	1.41344e-70	0.0159567	1.04236	1.99075e-13	6.95701	2.07119	1.88305e-13	9.07818	1.53766
56636410	chr3:56636410:T:G	1.1329e-71	-1.07932e-09	-1.46552	5.61411e-18	-1.07932e-09	-1.44795	1.08601e-18	-1.07932e-09	-1.44747
56636527	chr3:56636527:C:T	3.29712e-71	-1.07932e-09	-0.397253	1.94991e-17	-1.07932e-09	-0.202867	3.69804e-18	-1.07932e-09	-0.222183
56636623	chr3:56636623:G:A	1.12307e-68	5.44339	-0.00986677	1.03871e-16	2.08315	-0.613231	1.27086e-18	-0.508884	-0.781409
56636896	chr3:56636896:G:A	1.23979e-70	1.43023	-0.503005	6.80786e-14	7.96761	-0.0124282	7.53403e-14	10.0437	-0.343883
56637010	chr3:56637010:A:G	2.92708e-71	-1.07932e-09	-0.516297	1.19682e-17	-1.07932e-09	-0.690986	2.20266e-18	-1.07932e-09	-0.74032
56637309	chr3:56637309:G:C	2.81696e-70	-1.07932e-09	1.74794	7.94606e-17	-1.07932e-09	1.20202	1.32169e-17	-1.07932e-09	1.05151
56637331	chr3:56637331:G:A	1.23601e-71	-1.07932e-09	-1.37841	5.58526e-18	-1.07932e-09	-1.45311	1.07962e-18	-1.07932e-09	-1.45338
56638275	chr3:56638275:G:A	2.08102e-72	-2.63063	-0.529399	1.60828e-18	-2.52195	-0.17612	2.46725e-19	-2.63488	-0.294587
56638642	chr3:56638642:G:A	1.51968e-71	-1.07932e-09	-1.1718	1.12023e-17	-1.07932e-09	-0.75712	2.09568e-18	-1.07932e-09	-0.790106
56639111	chr3:56639111:A:G	1.13721e-70	-1.07932e-09	0.840861	6.08241e-17	-1.07932e-09	0.934749	1.20168e-17	-1.07932e-09	0.956321
56639322	chr3:56639322:T:TA	1.77682e-72	-2.6082	-0.709864	6.3077e-13	8.91414	1.26732	1.27867e-14	6.77602	1.15015
56639385	chr3:56639385:T:C	2.71761e-72	-1.42707	-1.46606	6.5411e-10	18.5914	-1.46581	2.54099e-18	0.820612	-1.41804
56639423	chr3:56639423:A:T	2.13642e-72	-2.60799	-0.525768	9.46594e-13	8.95323	1.63416	1.91765e-14	6.82198	1.50948
56639467	chr3:56639467:A:G	1.13332e-71	-1.07932e-09	-1.46515	5.61312e-18	-1.07932e-09	-1.44813	1.08501e-18	-1.07932e-09	-1.4484
56639710	chr3:56639710:T:C	1.13147e-70	-1.07932e-09	0.8358	3.48596e-17	-1.07932e-09	0.378093	4.6199e-18	-1.07932e-09	0.000387015
56640162	chr3:56640162:A:C	1.75705e-72	-2.12065	-1.2086	1.05084e-18	-1.66076	-1.46288	2.2921e-19	-1.54021	-1.46289
56640275	chr3:56640275:T:C	2.87319e-69	4.77966	-0.709365	3.4305e-17	1.4203	-1.05824	6.86658e-19	-0.737953	-1.16795
56640496	chr3:56640496:C:T	6.75447e-70	1.29819	1.3243	2.18907e-12	8.90873	2.51702	1.30309e-12	10.6896	1.86063
56640598	chr3:56640598:C:T	3.17647e-71	-1.07932e-09	-0.43453	1.09526e-17	-1.07932e-09	-0.779663	2.30221e-18	-1.07932e-09	-0.696116
56640964	chr3:56640964:C:T	3.50129e-71	-1.07932e-09	-0.33717	2.08458e-17	-1.07932e-09	-0.136084	3.94939e-18	-1.07932e-09	-0.156425
56641112	chr3:56641112:C:CACA	1.9976e-72	-2.62003	-0.580905	7.41851e-13	8.81201	1.53166	1.531e-14	6.69698	1.4093
56641180	chr3:56641180:TTTGTAAC:T	9.51384e-69	5.24142	0.0261947	9.07515e-17	1.92084	-0.585955	1.1652e-18	-0.62101	-0.756081
56641237	chr3:56641237:G:A	3.27191e-72	-1.52892	-1.1786	6.99633e-10	18.4184	-1.2256	2.33046e-18	0.684765	-1.36869
56641476	chr3:56641476:G:C	1.99096e-72	-2.64696	-0.55731	1.60105e-18	-2.49214	-0.21043	2.43039e-19	-2.61769	-0.326828
56642717	chr3:56642717:A:G	1.56988e-71	-1.07932e-09	-1.1393	6.93083e-18	-1.07932e-09	-1.23726	1.38337e-18	-1.07932e-09	-1.20546
56642735	chr3:56642735:C:G	2.27907e-72	-2.57245	-0.496667	1.42741e-12	9.31451	1.68362	2.78593e-14	7.14694	1.558
56642744	chr3:56642744:G:A	1.57207e-71	-1.07932e-09	-1.13791	8.83728e-18	-1.07932e-09	-0.994257	1.63302e-18	-1.07932e-09	-1.03956
56642750	chr3:56642750:A:G	2.19587e-72	-2.59655	-0.509755	1.08109e-12	9.05855	1.66169	2.20538e-14	6.92973	1.54152
56642764	chr3:56642764:G:A	1.31378e-70	1.51723	-0.532034	7.70507e-14	8.12125	-0.0422623	8.71895e-14	10.2195	-0.37369
56642913	chr3:56642913:T:C	8.54593e-71	-1.07932e-09	0.555154	4.52342e-17	-1.07932e-09	0.638617	8.93871e-18	-1.07932e-09	0.660405
56643154	chr3:56643154:C:T	2.35617e-69	5.02777	-1.15586	4.37488e-17	1.96441	-1.35918	6.68047e-19	-0.552143	-1.38124
56643157	chr3:56643157:G:A	1.28537e-72	-2.54898	-1.09286	5.07391e-19	-2.6581	-1.19361	9.80575e-20	-2.65827	-1.19392
56643179	chr3:56643179:G:A	2.94483e-72	-1.34853	-1.4643	8.49824e-10	18.8505	-1.4632	3.02809e-18	0.979228	-1.40128
56643610	chr3:56643610:C:A	2.01451e-72	-2.62755	-0.564961	6.68383e-13	8.67666	1.56272	1.39057e-14	6.57063	1.43944
56643850	chr3:56643850:A:G	2.63603e-69	4.6979	-0.713752	3.21567e-17	1.35922	-1.06183	6.54793e-19	-0.782438	-1.17098
56644005	chr3:56644005:T:C	2.04848e-72	-2.61315	-0.562636	1.50352e-18	-2.55066	-0.214762	2.34522e-19	-2.65014	-0.330053
56644178	chr3:56644178:T:C	1.23703e-71	-1.07932e-09	-1.37759	5.5251e-18	-1.07932e-09	-1.46393	1.07118e-18	-1.07932e-09	-1.46122
56644180	chr3:56644180:G:C	1.93399e-70	1.37187	-4.45018e-10	3.29988e-17	0.323237	-4.45018e-10	7.91668e-18	0.538986	-4.45018e-10
56644288	chr3:56644288:C:A	1.23518e-72	-2.53309	-1.14857	4.86397e-19	-2.65145	-1.24252	9.39383e-20	-2.65222	-1.24289
56644341	chr3:56644341:T:C	1.3305e-71	-1.30475	-4.45018e-10	1.74849e-18	-2.61449	-4.45018e-10	3.78158e-19	-2.50243	-4.45018e-10
56644385	chr3:56644385:A:G	1.50623e-71	-1.07932e-09	-1.18069	9.03755e-18	-1.07932e-09	-0.971848	1.77458e-18	-1.07932e-09	-0.956423
56644587	chr3:56644587:T:C	1.27268e-72	-2.52557	-1.12619	4.97673e-19	-2.64772	-1.22333	9.61109e-20	-2.64851	-1.22373
56644799	chr3:56644799:T:C	2.26129e-71	-1.07932e-09	-0.774366	1.31178e-17	-1.07932e-09	-0.599264	2.49344e-18	-1.07932e-09	-0.616324
56645164	chr3:56645164:C:G	1.17236e-72	-2.60603	-1.12784	6.69745e-19	-2.59915	-0.974946	1.10865e-19	-2.66863	-1.06079
56645209	chr3:56645209:G:C	1.55177e-71	-1.07932e-09	-1.1509	6.88248e-18	-1.07932e-09	-1.24426	1.37185e-18	-1.07932e-09	-1.21383
56645264	chr3:56645264:ATT:A	1.72947e-71	-1.07932e-09	-1.04248	1.12898e-17	-1.07932e-09	-0.749337	1.91337e-18	-1.07932e-09	-0.881117
56645302	chr3:56645302:G:A	5.64961e-72	-2.1613	-4.45018e-10	1.63177e-18	-2.68357	-4.45018e-10	3.23296e-19	-2.65917	-4.45018e-10
56645527	chr3:56645527:T:C	2.66027e-72	-1.44939	-1.46507	5.72747e-10	18.457	-1.46428	2.43311e-18	0.76535	-1.40616
56645577	chr3:56645577:T:C	1.26371e-72	-2.53148	-1.12735	4.9559e-19	-2.65088	-1.22436	9.57059e-20	-2.65164	-1.22482
56645755	chr3:56645755:T:C	1.13341e-71	-1.07932e-09	-1.46507	5.58472e-18	-1.07932e-09	-1.4532	1.07289e-18	-1.07932e-09	-1.45963
56645938	chr3:56645938:G:T	1.60043e-71	-1.07932e-09	-1.12003	7.06419e-18	-1.07932e-09	-1.2182	1.41049e-18	-1.07932e-09	-1.18605
56646020	chr3:56646020:C:T	1.53872e-70	1.61458	-0.471342	9.80026e-14	8.28625	0.033266	1.10192e-13	10.3874	-0.307408
56646224	chr3:56646224:T:G	1.22865e-72	-2.54137	-1.1456	4.85775e-19	-2.65518	-1.24006	9.38257e-20	-2.65585	-1.24045
56647378	chr3:56647378:G:A	1.17272e-68	5.51309	-0.0363144	1.06587e-16	2.12916	-0.633431	1.28146e-18	-0.482485	-0.799505
56647403	chr3:56647403:A:AC	1.22526e-72	-2.56649	-1.12324	4.89611e-19	-2.66649	-1.22089	9.45607e-20	-2.66722	-1.22128
56647615	chr3:56647615:C:T	1.24917e-72	-2.55658	-1.11383	4.95662e-19	-2.66219	-1.21291	9.57415e-20	-2.66277	-1.21332
56647625	chr3:56647625:A:G	1.18317e-68	5.51511	-0.0294563	1.07339e-16	2.1307	-0.627938	1.29041e-18	-0.480008	-0.795015
56647820	chr3:56647820:T:G	2.12345e-72	-2.60361	-0.536238	9.81027e-13	9.00959	1.61353	1.96396e-14	6.86715	1.48816
56647903	chr3:56647903:A:G	3.19509e-72	-1.46654	-1.26473	6.4242e-10	18.4087	-1.30122	2.41793e-18	0.766903	-1.41398
56647921	chr3:56647921:G:A	3.15241e-70	1.77221	0.0882442	2.99964e-13	8.66931	0.768872	3.2248e-13	10.8091	0.344703
56648065	chr3:56648065:C:G	2.09794e-72	-2.62175	-0.530186	7.85065e-13	8.77743	1.62285	1.61558e-14	6.66251	1.49754
56648226	chr3:56648226:C:T	2.05408e-72	-2.60305	-0.570001	1.46002e-18	-2.56636	-0.228427	2.28788e-19	-2.65782	-0.34712
56648386	chr3:56648386:G:A	1.08923e-68	5.44212	-0.0391982	1.00769e-16	2.07463	-0.635041	1.23345e-18	-0.519221	-0.800948
56648425	chr3:56648425:C:T	1.0462e-70	-1.07932e-09	0.757451	3.24483e-17	-1.07932e-09	0.306412	4.33747e-18	-1.07932e-09	-0.0626958
56648457	chr3:56648457:G:A	2.08452e-71	-0.855762	-4.45018e-10	2.15077e-18	-2.40741	-4.45018e-10	2.68424e-17	1.76	-4.45018e-10
56648813	chr3:56648813:A:C	3.10031e-72	-1.49677	-1.26461	5.63148e-10	18.2769	-1.30111	2.29505e-18	0.714684	-1.41392
56649146	chr3:56649146:GA:G	1.54527e-71	-1.07932e-09	-1.1551	1.14823e-17	-1.07932e-09	-0.732431	2.14626e-18	-1.07932e-09	-0.76626
56649267	chr3:56649267:A:G	1.23585e-72	-2.53545	-1.14567	4.87015e-19	-2.65269	-1.24001	9.4057e-20	-2.65344	-1.2404
56649315	chr3:56649315:G:A	1.0843e-70	-1.07932e-09	0.793216	3.35619e-17	-1.07932e-09	0.340154	4.46636e-18	-1.07932e-09	-0.0334125
56649804	chr3:56649804:G:T	4.38473e-71	-0.112173	-4.45018e-10	8.2133e-18	-1.06748	-4.45018e-10	2.20788e-18	-0.737952	-4.45018e-10
56649864	chr3:56649864:A:G	3.4797e-72	-2.64594	-4.45018e-10	4.70018e-18	-1.62564	-4.45018e-10	1.03361e-18	-1.49693	-4.45018e-10
56650217	chr3:56650217:A:T	1.45752e-69	3.39161	-4.45018e-10	2.2073e-17	-0.0788804	-4.45018e-10	2.34863e-18	-0.676152	-4.45018e-10
56650492	chr3:56650492:T:G	2.21301e-72	-2.58753	-0.511	1.16633e-12	9.1371	1.65904	2.32761e-14	6.99094	1.53426
56650617	chr3:56650617:G:A	1.24091e-72	-2.53502	-1.14202	4.87124e-19	-2.65243	-1.24004	9.38786e-20	-2.65315	-1.24259
56650620	chr3:56650620:C:T	9.79863e-69	5.37448	-0.0773713	9.27633e-17	2.02176	-0.664941	1.15798e-18	-0.555626	-0.827683
56650737	chr3:56650737:C:T	3.07977e-69	5.26387	-1.12415	5.4317e-17	2.16059	-1.33899	7.78596e-19	-0.41734	-1.36291
56650747	chr3:56650747:C:T	2.04043e-71	-0.877141	-4.45018e-10	1.77701e-18	-2.5983	-4.45018e-10	3.25088e-19	-2.65365	-4.45018e-10
56650849	chr3:56650849:C:T	5.82824e-72	-2.13017	-4.45018e-10	1.63488e-18	-2.68167	-4.45018e-10	3.21256e-19	-2.6655	-4.45018e-10
56650950	chr3:56650950:G:A	2.78976e-69	5.14056	-1.09974	5.00416e-17	2.06378	-1.32416	7.38232e-19	-0.483999	-1.34948
56651466	chr3:56651466:G:C	1.55034e-71	-1.07932e-09	-1.15183	6.87724e-18	-1.07932e-09	-1.24502	1.37079e-18	-1.07932e-09	-1.2146
56651584	chr3:56651584:T:C	1.13982e-71	-1.07932e-09	-1.45943	5.52086e-18	-1.07932e-09	-1.4647	1.06749e-18	-1.07932e-09	-1.46468
56652301	chr3:56652301:T:C	1.1741e-71	-1.07932e-09	-1.4298	6.16048e-18	-1.07932e-09	-1.35508	1.15007e-18	-1.07932e-09	-1.39016
56652424	chr3:56652424:C:T	1.51655e-71	-1.07932e-09	-1.17386	1.11538e-17	-1.07932e-09	-0.761458	2.08715e-18	-1.07932e-09	-0.794189
56652431	chr3:56652431:G:A	2.50326e-71	-1.07932e-09	-0.672707	1.51477e-17	-1.07932e-09	-0.455384	2.93369e-18	-1.07932e-09	-0.453724
56653060	chr3:56653060:T:A	1.17991e-71	-1.07932e-09	-1.42486	6.20059e-18	-1.07932e-09	-1.34859	1.23237e-18	-1.07932e-09	-1.32104
56653609	chr3:56653609:C:T	1.54368e-70	1.59966	-0.453207	9.16869e-14	8.20487	0.0480281	1.03772e-13	10.3105	-0.290538
56654045	chr3:56654045:T:C	1.21699e-71	-1.07932e-09	-1.39392	5.51491e-18	-1.07932e-09	-1.46578	1.06773e-18	-1.07932e-09	-1.46445
56654177	chr3:56654177:G:A	8.89528e-71	0.59522	-4.45018e-10	2.13102e-18	-2.41664	-4.45018e-10	1.00582e-18	-1.52418	-4.45018e-10
56654386	chr3:56654386:G:A	3.20096e-72	-1.45377	-1.27567	7.87144e-10	18.6203	-1.30966	2.36481e-18	0.749295	-1.41858
56654733	chr3:56654733:T:C	9.97418e-71	-1.07932e-09	0.709698	3.1132e-17	-1.07932e-09	0.265	4.17879e-18	-1.07932e-09	-0.0999637
56654997	chr3:56654997:C:T	9.52805e-69	5.27794	-0.00883093	9.11626e-17	1.95151	-0.612099	1.15849e-18	-0.602326	-0.780544
56655270	chr3:56655270:C:T	3.37933e-72	-2.67521	-4.45018e-10	3.92637e-18	-1.80552	-4.45018e-10	9.1749e-19	-1.6161	-4.45018e-10
56655686	chr3:56655686:T:G	1.02165e-68	5.34906	-0.0101857	9.56432e-17	1.99857	-0.611183	1.19599e-18	-0.571332	-0.779676
56655954	chr3:56655954:T:C	9.84481e-69	5.3058	-0.00399068	9.30549e-17	1.96752	-0.607571	1.17366e-18	-0.591491	-0.778372
56656474	chr3:56656474:C:T	1.08546e-70	-1.07932e-09	0.794285	3.35763e-17	-1.07932e-09	0.340583	4.46855e-18	-1.07932e-09	-0.032921
56656518	chr3:56656518:G:C	3.34409e-70	-1.07932e-09	1.91948	2.49583e-16	-1.07932e-09	2.34655	4.63096e-17	-1.07932e-09	2.30536
56656971	chr3:56656971:T:C	1.14147e-68	5.37886	0.070907	1.04373e-16	2.0248	-0.550074	1.28398e-18	-0.555978	-0.724045
56657760	chr3:56657760:C:T	9.85236e-69	5.32537	-0.0227899	9.33555e-17	1.98551	-0.622329	1.17393e-18	-0.579898	-0.789727
56657767	chr3:56657767:C:A	2.23784e-71	-1.07932e-09	-0.784791	9.97602e-18	-1.07932e-09	-0.873051	1.44046e-18	-1.07932e-09	-1.16502
56657897	chr3:56657897:C:T	2.08586e-72	-2.62447	-0.533231	1.58162e-18	-2.53404	-0.180745	2.44043e-19	-2.64143	-0.298964
56657903	chr3:56657903:T:C	1.05445e-68	5.3954	-0.0249274	9.81216e-17	2.03729	-0.624318	1.2128e-18	-0.545612	-0.791441
56657936	chr3:56657936:G:C	2.0483e-71	-1.07932e-09	-0.873288	1.11466e-17	-1.07932e-09	-0.762101	1.99526e-18	-1.07932e-09	-0.839212
56658058	chr3:56658058:CT:C	3.34448e-72	-2.51952	-0.166055	6.3859e-17	-0.606161	1.5896	3.2963e-17	0.372848	1.59255
56658293	chr3:56658293:T:G	1.54408e-72	-2.52737	-0.931092	5.70933e-13	9.47404	0.607752	7.39363e-15	7.05275	0.325637
56658614	chr3:56658614:A:G	9.28575e-69	5.29218	-0.0488337	8.88199e-17	1.9554	-0.642023	1.13181e-18	-0.598525	-0.807643
56658630	chr3:56658630:G:A	3.25509e-72	-1.44852	-1.26414	6.94103e-10	18.4856	-1.30069	2.49795e-18	0.799206	-1.41372
56658879	chr3:56658879:G:A	3.27571e-70	1.89595	0.00286818	3.19493e-13	8.83109	0.670162	3.58317e-13	11.0026	0.256618
56659260	chr3:56659260:GT:G	1.52826e-71	-1.07932e-09	-1.16617	1.13004e-17	-1.07932e-09	-0.748396	2.11362e-18	-1.07932e-09	-0.781585
56659811	chr3:56659811:C:A	1.50805e-71	-1.07932e-09	-1.17948	1.09722e-17	-1.07932e-09	-0.777871	2.05506e-18	-1.07932e-09	-0.80968
56659928	chr3:56659928:G:A	2.87885e-69	5.18938	-1.11712	5.13053e-17	2.09661	-1.33205	7.45638e-19	-0.467004	-1.3565
56660172	chr3:56660172:A:G	1.24938e-71	-1.07932e-09	-1.36765	5.53453e-18	-1.07932e-09	-1.46223	1.07387e-18	-1.07932e-09	-1.45872
56660263	chr3:56660263:G:A	1.39918e-72	-2.46884	-1.08816	5.28648e-19	-2.61991	-1.19076	1.02083e-19	-2.62064	-1.19132
56660636	chr3:56660636:C:A	7.82927e-70	3.09211	-0.321957	3.27096e-07	23.1376	0.202705	1.42089e-11	15.1004	-0.161053
56660648	chr3:56660648:T:C	1.74593e-71	-1.07932e-09	-1.03301	7.94505e-18	-1.07932e-09	-1.10069	1.54093e-18	-1.07932e-09	-1.0976
56660714	chr3:56660714:A:G	1.30161e-72	-2.52087	-1.10842	5.06659e-19	-2.64503	-1.20812	9.7798e-20	-2.6462	-1.20863
56660840	chr3:56660840:A:G	1.071e-70	-1.07932e-09	0.780872	3.31892e-17	-1.07932e-09	0.32899	4.42135e-18	-1.07932e-09	-0.043541
56660849	chr3:56660849:A:G	2.23184e-69	3.56695	0.250749	2.28467e-06	24.3276	0.956457	7.50316e-11	16.0958	0.50759
56661032	chr3:56661032:T:A	2.28034e-72	-2.61068	-0.457882	9.88613e-13	8.87628	1.75454	2.01625e-14	6.75318	1.62841
56661261	chr3:56661261:C:G	1.3161e-72	-2.52977	-1.08844	5.12637e-19	-2.65004	-1.19138	9.88942e-20	-2.65111	-1.19258
56661272	chr3:56661272:G:A	1.2762e-72	-2.52463	-1.12437	4.98897e-19	-2.64695	-1.22164	9.63166e-20	-2.64796	-1.22214
56661648	chr3:56661648:T:C	2.23851e-71	-1.07932e-09	-0.784491	9.97924e-18	-1.07932e-09	-0.872729	1.4408e-18	-1.07932e-09	-1.16479
56661816	chr3:56661816:G:A	1.3801e-72	-2.51081	-1.05992	5.28946e-19	-2.63983	-1.17027	1.01833e-19	-2.64109	-1.17331
56661896	chr3:56661896:G:A	2.76039e-69	4.71486	-0.684619	2.48861e-17	1.17614	-1.13507	5.1833e-19	-0.939572	-1.24756
56662135	chr3:56662135:A:AG	2.91315e-69	5.20015	-1.11604	5.17184e-17	2.1064	-1.33382	7.54651e-19	-0.453405	-1.35808
56662564	chr3:56662564:A:C	2.80002e-71	-1.07932e-09	-0.560675	1.14774e-17	-1.07932e-09	-0.732859	2.11475e-18	-1.07932e-09	-0.781049
56662749	chr3:56662749:G:A	1.26356e-71	-1.07932e-09	-1.35637	6.07537e-18	-1.07932e-09	-1.36899	1.06768e-18	-1.07932e-09	-1.4645
56662772	chr3:56662772:G:A	1.45103e-71	-1.07932e-09	-1.21803	8.59392e-18	-1.07932e-09	-1.02218	1.68634e-18	-1.07932e-09	-1.00743
56662875	chr3:56662875:A:G	1.94498e-72	-2.61999	-0.60764	1.44267e-18	-2.53871	-0.268028	2.24412e-19	-2.64351	-0.380748
56662879	chr3:56662879:T:C	1.90744e-72	-2.64067	-0.606452	1.47657e-18	-2.50665	-0.276868	2.25601e-19	-2.62628	-0.3927
56662932	chr3:56662932:A:G	1.22352e-71	-1.07932e-09	-1.38857	5.51661e-18	-1.07932e-09	-1.46547	1.0684e-18	-1.07932e-09	-1.46383
56663161	chr3:56663161:C:T	1.13897e-71	-1.07932e-09	-1.46018	5.5379e-18	-1.07932e-09	-1.46162	1.0672e-18	-1.07932e-09	-1.46495
56663229	chr3:56663229:C:T	2.24006e-71	-1.07932e-09	-0.783798	9.98524e-18	-1.07932e-09	-0.872128	1.44143e-18	-1.07932e-09	-1.16435
56663330	chr3:56663330:A:G	1.14953e-71	-1.07932e-09	-1.45095	5.51333e-18	-1.07932e-09	-1.46607	1.0671e-18	-1.07932e-09	-1.46504
56663606	chr3:56663606:C:T	1.38997e-71	-1.07932e-09	-1.26102	5.9448e-18	-1.07932e-09	-1.39072	1.15952e-18	-1.07932e-09	-1.38198
56663649	chr3:56663649:G:C	9.81022e-71	-1.07932e-09	0.693124	3.07439e-17	-1.07932e-09	0.252455	4.12863e-18	-1.07932e-09	-0.112041
56663829	chr3:56663829:C:T	5.66504e-69	4.8013	-0.0521172	6.27416e-17	1.61036	-0.644567	8.96407e-19	-0.829666	-0.809681
56664238	chr3:56664238:G:A	4.96919e-70	3.78025	-1.46471	4.08385e-17	1.99462	-1.45823	6.2202e-19	-0.538745	-1.46602
56664261	chr3:56664261:A:T	1.41785e-71	-1.07932e-09	-1.24116	6.13907e-18	-1.07932e-09	-1.35856	1.20117e-18	-1.07932e-09	-1.34669
56664397	chr3:56664397:A:C	6.89977e-69	5.00494	-0.0585805	7.27729e-17	1.76396	-0.649849	9.87301e-19	-0.728465	-0.814302
56664802	chr3:56664802:T:C	2.23418e-71	-1.07932e-09	-0.786428	9.96215e-18	-1.07932e-09	-0.874443	1.43903e-18	-1.07932e-09	-1.16601
56664975	chr3:56664975:G:A	1.31711e-72	-2.50715	-1.1103	7.57198e-19	-2.62537	-0.825999	1.45395e-19	-2.62503	-0.833259
56664991	chr3:56664991:A:C	3.22782e-72	-1.45716	-1.26392	6.72821e-10	18.4542	-1.30046	2.45162e-18	0.780311	-1.41355
56665446	chr3:56665446:G:A	1.25078e-72	-2.53936	-1.12975	4.92455e-19	-2.65287	-1.22872	9.48847e-20	-2.65363	-1.23145
56665729	chr3:56665729:T:C	1.30536e-71	-1.07932e-09	-1.32382	6.97651e-18	-1.07932e-09	-1.23069	1.30499e-18	-1.07932e-09	-1.26379
56665743	chr3:56665743:A:G	2.10588e-72	-2.55466	-0.593495	1.36752e-12	9.45302	1.50225	2.66302e-14	7.279	1.38082
56665823	chr3:56665823:T:C	1.2113e-71	-1.39861	-4.45018e-10	1.09985e-06	24.553	-4.45018e-10	1.69347e-17	1.29938	-4.45018e-10
56666401	chr3:56666401:G:C	1.39352e-72	-2.51805	-1.043	5.34428e-19	-2.64398	-1.15581	1.02926e-19	-2.64481	-1.15892
56666589	chr3:56666589:G:T	2.50779e-71	-1.07932e-09	-0.670897	1.04055e-17	-1.07932e-09	-0.830898	1.92338e-18	-1.07932e-09	-0.875901
56666628	chr3:56666628:T:C	7.41277e-72	-1.88968	-4.45018e-10	2.06624e-17	-0.14492	-4.45018e-10	4.76688e-18	0.0317057	-4.45018e-10
56666741	chr3:56666741:A:G	1.49608e-70	1.5421	-0.426965	8.64862e-14	8.11519	0.0793117	9.69915e-14	10.2157	-0.263261
56666986	chr3:56666986:A:C	7.33226e-72	-1.9006	-4.45018e-10	1.89232e-18	-2.53543	-4.45018e-10	3.70275e-19	-2.5235	-4.45018e-10
56667027	chr3:56667027:T:C	2.69354e-72	-1.43605	-1.46599	4.58142e-10	18.2351	-1.46567	2.29451e-18	0.716978	-1.41644
56667300	chr3:56667300:T:C	5.12242e-70	1.52231	0.823596	1.78277e-12	9.27227	1.94817	1.17108e-12	11.0967	1.34674
56667781	chr3:56667781:G:A	7.47405e-69	5.04298	-0.0166705	7.76589e-17	1.79686	-0.617771	1.03872e-18	-0.706359	-0.785639
56667914	chr3:56667914:A:T	1.32183e-72	-2.5141	-1.09978	5.12027e-19	-2.64186	-1.20075	9.88574e-20	-2.64278	-1.20128
56668064	chr3:56668064:T:C	1.32788e-72	-2.50849	-1.10081	5.1291e-19	-2.63923	-1.20166	9.90283e-20	-2.64016	-1.20218
56668208	chr3:56668208:C:T	7.49625e-69	5.05058	-0.0213035	7.76684e-17	1.79969	-0.620478	1.03825e-18	-0.704444	-0.788007
56668700	chr3:56668700:G:A	1.27352e-72	-2.5118	-1.1393	4.96325e-19	-2.63954	-1.23422	9.58098e-20	-2.64066	-1.23471
56668701	chr3:56668701:C:T	1.13588e-71	-1.07932e-09	-1.46289	5.56577e-18	-1.07932e-09	-1.4566	1.06674e-18	-1.07932e-09	-1.46538
56668749	chr3:56668749:G:A	4.61434e-71	-1.07932e-09	-0.061131	1.69134e-17	-1.07932e-09	-0.345131	3.25754e-18	-1.07932e-09	-0.349013
56668850	chr3:56668850:T:C	9.41976e-71	-1.07932e-09	0.652509	2.95836e-17	-1.07932e-09	0.213983	3.99357e-18	-1.07932e-09	-0.145301
56668893	chr3:56668893:A:C	1.17836e-71	-1.07932e-09	-1.42618	6.18681e-18	-1.07932e-09	-1.35082	1.2293e-18	-1.07932e-09	-1.32354
56668904	chr3:56668904:C:T	1.28423e-71	-1.07932e-09	-1.34014	5.67225e-18	-1.07932e-09	-1.43765	1.09621e-18	-1.07932e-09	-1.43813
56668929	chr3:56668929:T:C	2.98945e-70	-1.07932e-09	1.80737	8.37857e-17	-1.07932e-09	1.25503	1.39177e-17	-1.07932e-09	1.10318
56669493	chr3:56669493:C:T	1.99456e-72	-2.58504	-0.617419	1.33869e-18	-2.5901	-0.291437	2.13416e-19	-2.66665	-0.407848
56669541	chr3:56669541:A:C	1.30651e-72	-2.51296	-1.11257	5.06099e-19	-2.64183	-1.21242	9.76754e-20	-2.64349	-1.2126
56669680	chr3:56669680:AGTGT:A	1.25381e-72	-2.5308	-1.1359	4.92723e-19	-2.65	-1.23104	9.51072e-20	-2.65104	-1.23169
56669718	chr3:56669718:A:C	6.28638e-70	2.75005	-0.199382	2.54626e-07	22.7336	0.356244	1.14446e-11	14.746	-0.0229341
56670274	chr3:56670274:T:C	1.25369e-69	4.30471	-1.06375	3.27393e-17	1.61122	-1.29588	5.62643e-19	-0.781798	-1.3233
56670581	chr3:56670581:T:A	2.16762e-72	-2.58886	-0.530396	1.08817e-12	9.10157	1.6252	2.16611e-14	6.95252	1.50077
56670795	chr3:56670795:G:A	3.09696e-70	-1.07932e-09	1.8427	8.67726e-17	-1.07932e-09	1.29006	1.44131e-17	-1.07932e-09	1.13815
56670891	chr3:56670891:C:A	2.59744e-72	-2.57213	-0.366226	1.68232e-12	9.23747	1.92498	3.31973e-14	7.09878	1.78146
56670905	chr3:56670905:A:C	2.19978e-72	-2.61999	-0.484536	8.02148e-13	8.72242	1.69939	1.67657e-14	6.62481	1.57229
56671303	chr3:56671303:C:T	1.30025e-70	1.43655	-0.461711	7.00214e-14	7.94586	0.0374653	7.71781e-14	10.0244	-0.30047
56671366	chr3:56671366:A:G	2.80714e-72	-1.39567	-1.46505	7.10763e-10	18.6729	-1.46427	2.64436e-18	0.848487	-1.40604
56671478	chr3:56671478:T:A	2.65191e-72	-1.45262	-1.46499	5.64506e-10	18.4424	-1.46419	2.40986e-18	0.75523	-1.40565
56672301	chr3:56672301:T:G	1.7755e-69	4.29533	-0.706381	2.43823e-17	1.07728	-1.05666	5.41467e-19	-0.976624	-1.16683
56672811	chr3:56672811:T:A	1.96753e-72	-2.63334	-0.582762	1.51965e-18	-2.51637	-0.238384	2.33509e-19	-2.63178	-0.352737
56673205	chr3:56673205:T:G	1.01403e-70	-1.07932e-09	0.726217	3.16052e-17	-1.07932e-09	0.280087	4.23394e-18	-1.07932e-09	-0.0868519
56673661	chr3:56673661:A:G	1.23178e-71	-1.07932e-09	-1.38184	5.52124e-18	-1.07932e-09	-1.46463	1.07006e-18	-1.07932e-09	-1.46228
56673884	chr3:56673884:TG:T	1.47295e-71	-1.20304	-4.45018e-10	7.96082e-08	21.9271	-4.45018e-10	3.11003e-17	1.90723	-4.45018e-10
56674074	chr3:56674074:C:T	2.83071e-72	-1.38717	-1.46518	7.4151e-10	18.7154	-1.46444	2.67783e-18	0.862121	-1.4071
56674497	chr3:56674497:A:C	2.77248e-72	-1.40795	-1.46519	6.82044e-10	18.6318	-1.46445	2.60008e-18	0.832683	-1.40713
56674579	chr3:56674579:C:T	7.55405e-69	5.0487	-0.0117452	7.81854e-17	1.8001	-0.614252	1.04518e-18	-0.703388	-0.782412
56674760	chr3:56674760:C:T	5.18242e-71	1.04246	-0.98749	1.45082e-15	5.38079	-1.27415	4.10538e-16	5.79122	-1.30374
56674833	chr3:56674833:T:C	2.0535e-72	-2.62727	-0.546066	1.56742e-18	-2.52819	-0.195619	2.41342e-19	-2.63834	-0.31319
56674870	chr3:56674870:G:A	2.33708e-71	-1.07932e-09	-0.741401	9.73617e-18	-1.07932e-09	-0.897389	1.79847e-18	-1.07932e-09	-0.943052
56674905	chr3:56674905:G:A	1.82752e-71	-1.07932e-09	-0.987341	7.84628e-18	-1.07932e-09	-1.1132	1.46983e-18	-1.07932e-09	-1.14484
56675095	chr3:56675095:G:C	9.60199e-72	-1.63092	-4.45018e-10	1.63293e-18	-2.68286	-4.45018e-10	3.1734e-19	-2.67777	-4.45018e-10
56675148	chr3:56675148:A:C	1.35306e-72	-2.5519	-1.03861	5.27525e-19	-2.65969	-1.1531	1.0163e-19	-2.66051	-1.15589
56675241	chr3:56675241:T:C	6.13135e-69	4.86287	-0.0345848	6.67551e-17	1.65939	-0.631599	9.34766e-19	-0.799771	-0.797674
56675530	chr3:56675530:T:G	1.2089e-71	-1.07932e-09	-1.40059	5.51333e-18	-1.07932e-09	-1.46607	1.06679e-18	-1.07932e-09	-1.46533
56675544	chr3:56675544:C:T	3.30537e-70	-1.07932e-09	1.90783	2.47903e-16	-1.07932e-09	2.3398	4.59047e-17	-1.07932e-09	2.29658
56675573	chr3:56675573:CTTTAA:C	6.46169e-70	1.28889	1.28928	2.02726e-12	8.87538	2.47358	1.19398e-12	10.6419	1.82096
56675656	chr3:56675656:A:T	6.51643e-69	4.94103	-0.0518331	6.96674e-17	1.71508	-0.644579	9.61126e-19	-0.760261	-0.809374
56675785	chr3:56675785:C:T	6.91113e-69	4.9375	0.0105045	7.3007e-17	1.71421	-0.596888	1.00244e-18	-0.760598	-0.76695
56675983	chr3:56675983:C:T	2.05106e-72	-2.64272	-0.531807	1.63887e-18	-2.50028	-0.178945	2.49016e-19	-2.62308	-0.297144
56676193	chr3:56676193:A:G	1.15874e-71	-1.07932e-09	-1.44296	5.52815e-18	-1.07932e-09	-1.46338	1.06864e-18	-1.07932e-09	-1.4636
56676646	chr3:56676646:C:T	3.3385e-70	-1.07932e-09	1.91781	2.49034e-16	-1.07932e-09	2.34435	4.62096e-17	-1.07932e-09	2.3032
56676968	chr3:56676968:G:T	3.51178e-71	-1.07932e-09	-0.334177	2.09129e-17	-1.07932e-09	-0.132868	3.96171e-18	-1.07932e-09	-0.15331
56676981	chr3:56676981:C:T	2.91543e-70	-1.07932e-09	1.7823	8.21954e-17	-1.07932e-09	1.23586	1.36658e-17	-1.07932e-09	1.08491
56677021	chr3:56677021:A:G	4.86245e-71	-0.00875793	-4.45018e-10	7.08083e-18	-1.21584	-4.45018e-10	1.59172e-18	-1.06517	-4.45018e-10
56677107	chr3:56677107:T:C	1.33848e-72	-2.53196	-1.06939	5.20949e-19	-2.65051	-1.17483	1.00598e-19	-2.65124	-1.17537
56677587	chr3:56677587:T:G	1.21804e-71	-1.07932e-09	-1.39305	5.51523e-18	-1.07932e-09	-1.46572	1.0679e-18	-1.07932e-09	-1.46429
56678435	chr3:56678435:C:T	1.1328e-71	-1.07932e-09	-1.46561	5.5976e-18	-1.07932e-09	-1.4509	1.07468e-18	-1.07932e-09	-1.45796
56678949	chr3:56678949:C:G	1.37637e-72	-2.59395	-0.979492	2.70448e-18	-1.78678	-0.391544	1.1944e-18	-0.74566	-0.606682
56679221	chr3:56679221:T:A	4.74753e-69	2.91365	1.65884	1.68456e-05	24.3756	2.90631	3.00114e-10	15.7828	2.20688
56679947	chr3:56679947:G:A	2.13758e-69	4.8771	-1.10256	4.12167e-17	1.87173	-1.32612	6.46179e-19	-0.615355	-1.35131
56680298	chr3:56680298:T:C	1.17626e-71	-1.07932e-09	-1.42796	5.80155e-18	-1.07932e-09	-1.41511	1.11402e-18	-1.07932e-09	-1.42201
56680395	chr3:56680395:A:C	7.62704e-69	5.07736	-0.0307915	7.84198e-17	1.8175	-0.628655	1.04124e-18	-0.694229	-0.795348
56680437	chr3:56680437:T:A	7.44733e-69	5.04844	-0.0257134	7.69993e-17	1.79578	-0.625217	1.03092e-18	-0.707352	-0.792187
56680672	chr3:56680672:CTTAT:C	1.43031e-72	-2.50592	-1.02907	5.44976e-19	-2.63651	-1.14374	1.04905e-19	-2.63777	-1.14691
56680930	chr3:56680930:T:C	8.65092e-72	-1.73522	-4.45018e-10	5.38856e-18	-1.48896	-4.45018e-10	1.71302e-18	-0.991726	-4.45018e-10
56681076	chr3:56681076:C:G	2.55388e-70	-1.07932e-09	1.6499	7.11789e-17	-1.07932e-09	1.09196	1.17461e-17	-1.07932e-09	0.933539
56681410	chr3:56681410:G:A	3.76632e-71	-1.07932e-09	-0.264204	1.25191e-17	-1.07932e-09	-0.645984	2.65626e-18	-1.07932e-09	-0.553069
56681466	chr3:56681466:T:C	2.06804e-71	-0.8637	-4.45018e-10	4.05134e-18	-1.77419	-4.45018e-10	8.97488e-19	-1.63814	-4.45018e-10
56681589	chr3:56681589:C:T	1.16616e-71	-1.07932e-09	-1.43658	5.5176e-18	-1.07932e-09	-1.46529	1.07011e-18	-1.07932e-09	-1.46223
56682061	chr3:56682061:A:G	2.17952e-72	-2.62134	-0.492441	8.17997e-13	8.74735	1.69403	1.6754e-14	6.62838	1.56803
56682067	chr3:56682067:T:C	1.15984e-71	-1.07932e-09	-1.44202	6.02104e-18	-1.07932e-09	-1.37798	1.14605e-18	-1.07932e-09	-1.39366
56682557	chr3:56682557:G:A	1.22636e-71	-1.07932e-09	-1.38625	6.58633e-18	-1.07932e-09	-1.28824	1.31718e-18	-1.07932e-09	-1.25449
56682837	chr3:56682837:C:G	2.34364e-71	-1.07932e-09	-0.738595	1.4067e-17	-1.07932e-09	-0.529408	2.72339e-18	-1.07932e-09	-0.528109
56682904	chr3:56682904:C:T	1.62817e-71	-1.07932e-09	-1.10284	9.21367e-18	-1.07932e-09	-0.952548	1.78479e-18	-1.07932e-09	-0.950685
56683178	chr3:56683178:C:T	1.7073e-71	-1.07932e-09	-1.05539	1.31861e-17	-1.07932e-09	-0.59407	2.46785e-18	-1.07932e-09	-0.626639
56683496	chr3:56683496:C:G	3.34737e-72	-2.68471	-4.45018e-10	7.86762e-18	-1.11048	-4.45018e-10	1.61881e-18	-1.04829	-4.45018e-10
56684202	chr3:56684202:G:A	9.15412e-70	3.97638	-1.04989	1.34387e-17	0.745524	-1.32062	3.59326e-19	-1.17183	-1.38168
56684776	chr3:56684776:A:T	5.32361e-69	4.71076	-0.0237434	5.96495e-17	1.5384	-0.623149	8.91287e-19	-0.857779	-0.787297
56684839	chr3:56684839:A:AT	2.36466e-69	2.8863	0.989205	5.10012e-06	24.0977	1.98936	1.09941e-10	15.615	1.37043
56685182	chr3:56685182:A:G	1.32278e-72	-2.52754	-1.08562	5.1608e-19	-2.64608	-1.18865	9.96173e-20	-2.6472	-1.1892
56685328	chr3:56685328:C:G	2.71129e-70	-1.07932e-09	1.70971	7.68625e-17	-1.07932e-09	1.16878	1.28077e-17	-1.07932e-09	1.02006
56685474	chr3:56685474:AAAAC:A	4.36511e-69	4.55351	-0.0649978	5.08887e-17	1.41219	-0.655787	7.9612e-19	-0.941065	-0.816926
56685803	chr3:56685803:G:A	1.32969e-72	-2.50951	-1.09843	7.70597e-19	-2.62432	-0.809508	1.47863e-19	-2.62432	-0.817131
56685838	chr3:56685838:G:A	2.21743e-71	-1.07932e-09	-0.793953	1.36188e-17	-1.07932e-09	-0.561782	2.65357e-18	-1.07932e-09	-0.554079
56685855	chr3:56685855:AT:A	3.32301e-71	-1.07932e-09	-0.389431	1.13577e-17	-1.07932e-09	-0.743339	2.39251e-18	-1.07932e-09	-0.657642
56685961	chr3:56685961:T:C	3.37363e-72	-2.6769	-4.45018e-10	1.79377e-18	-2.58891	-4.45018e-10	3.36381e-19	-2.6195	-4.45018e-10
56686055	chr3:56686055:A:T	2.20764e-71	-1.07932e-09	-0.798377	1.33141e-17	-1.07932e-09	-0.584414	2.58533e-18	-1.07932e-09	-0.580134
56686367	chr3:56686367:G:C	4.30185e-69	4.55918	-0.085263	5.05874e-17	1.42028	-0.669816	7.90943e-19	-0.935923	-0.828592
56686410	chr3:56686410:CT:C	1.29654e-72	-2.53194	-1.10124	5.08058e-19	-2.64845	-1.20195	9.80738e-20	-2.64953	-1.20249
56686563	chr3:56686563:T:C	2.31519e-72	-2.59111	-0.462282	1.19154e-12	9.07015	1.74737	2.31471e-14	6.8984	1.62124
56686609	chr3:56686609:G:A	1.42669e-72	-2.50031	-1.03722	5.4352e-19	-2.63219	-1.15073	1.04621e-19	-2.63353	-1.15387
56687062	chr3:56687062:A:T	2.21314e-71	-1.07932e-09	-0.795887	1.33515e-17	-1.07932e-09	-0.581604	2.59264e-18	-1.07932e-09	-0.57731
56687130	chr3:56687130:G:A	3.29849e-70	-1.07932e-09	1.90575	2.45906e-16	-1.07932e-09	2.33171	4.56411e-17	-1.07932e-09	2.29082
56687189	chr3:56687189:A:G	3.78079e-69	4.41048	-0.065675	4.65629e-17	1.32151	-0.653946	7.51666e-19	-1.00062	-0.814828
56687468	chr3:56687468:G:A	2.20063e-71	-1.07932e-09	-0.801558	1.32675e-17	-1.07932e-09	-0.587921	2.57631e-18	-1.07932e-09	-0.583627
56687675	chr3:56687675:A:T	2.33294e-71	-1.07932e-09	-0.743173	1.39857e-17	-1.07932e-09	-0.535199	2.70862e-18	-1.07932e-09	-0.533548
56688491	chr3:56688491:T:C	8.3312e-70	3.0919	-0.259606	3.62022e-07	23.1567	0.285057	1.54401e-11	15.1099	-0.0874373
56688752	chr3:56688752:A:G	9.76439e-71	-1.07932e-09	0.688442	3.0526e-17	-1.07932e-09	0.245344	4.10713e-18	-1.07932e-09	-0.117261
56688966	chr3:56688966:TG:T	1.0883e-70	-1.07932e-09	0.796898	5.83259e-17	-1.07932e-09	0.89281	1.15127e-17	-1.07932e-09	0.913466
56689097	chr3:56689097:G:A	1.70009e-69	4.64058	-1.09503	3.36992e-17	1.66315	-1.31891	5.71747e-19	-0.745875	-1.34317
56689200	chr3:56689200:G:A	2.45802e-71	-1.07932e-09	-0.690943	1.08788e-17	-1.07932e-09	-0.786423	1.53222e-18	-1.07932e-09	-1.10327
56689572	chr3:56689572:G:A	1.11687e-70	-1.07932e-09	0.82281	3.44149e-17	-1.07932e-09	0.365254	4.5676e-18	-1.07932e-09	-0.0109983
56689632	chr3:56689632:C:T	2.1809e-72	-2.63966	-0.473486	6.12015e-13	8.42458	1.7267	1.27929e-14	6.32707	1.59959
56689734	chr3:56689734:A:G	1.24734e-71	-1.07932e-09	-1.36929	6.31224e-18	-1.07932e-09	-1.33074	1.47672e-18	-1.07932e-09	-1.14016
56690001	chr3:56690001:T:G	1.20115e-71	-1.07932e-09	-1.40702	5.51422e-18	-1.07932e-09	-1.46591	1.066e-18	-1.07932e-09	-1.46607
56690243	chr3:56690243:A:T	4.36901e-72	-2.41835	-4.45018e-10	1.63106e-18	-2.68401	-4.45018e-10	3.27005e-19	-2.64776	-4.45018e-10
56690472	chr3:56690472:A:AT	1.18407e-71	-1.07932e-09	-1.42134	6.24709e-18	-1.07932e-09	-1.34112	1.24385e-18	-1.07932e-09	-1.31178
56690701	chr3:56690701:T:A	1.62794e-71	-1.07932e-09	-1.10298	9.30571e-18	-1.07932e-09	-0.942608	1.79645e-18	-1.07932e-09	-0.944176
56690804	chr3:56690804:C:T	2.20725e-72	-2.56451	-0.536632	1.47287e-12	9.42116	1.60833	2.79083e-14	7.2221	1.48459
56690886	chr3:56690886:T:C	2.01228e-71	-1.07932e-09	-0.891033	1.18478e-17	-1.07932e-09	-0.701096	2.29847e-18	-1.07932e-09	-0.697744
56690947	chr3:56690947:A:G	2.26499e-69	2.81792	1.01452	4.47324e-06	23.9375	2.01836	9.85777e-11	15.478	1.39839
56691189	chr3:56691189:G:A	1.51779e-70	-1.07932e-09	1.12954	7.59366e-17	-1.07932e-09	1.15666	1.53657e-17	-1.07932e-09	1.20215
56691279	chr3:56691279:C:T	3.06695e-69	3.13103	1.00452	8.33102e-06	24.5733	2.00448	1.67426e-10	16.0197	1.38639
56691930	chr3:56691930:T:G	1.45467e-71	-1.21552	-4.45018e-10	2.8651e-18	-2.12063	-4.45018e-10	6.01843e-19	-2.03774	-4.45018e-10
56692077	chr3:56692077:A:C	2.2266e-72	-2.58559	-0.506826	1.16152e-12	9.12113	1.67087	2.35521e-14	6.9916	1.54538
56692129	chr3:56692129:A:G	2.4122e-72	-2.60331	-0.409041	1.1216e-12	8.91211	1.84492	2.20653e-14	6.75589	1.71589
56692277	chr3:56692277:G:A	1.07396e-69	4.17629	-1.09007	2.42523e-17	1.33105	-1.31578	4.64184e-19	-0.95774	-1.33972
56692346	chr3:56692346:A:G	1.77703e-71	-1.07932e-09	-1.01536	1.14437e-17	-1.07932e-09	-0.735794	1.95292e-18	-1.07932e-09	-0.860661
56692600	chr3:56692600:T:C	2.21729e-71	-1.07932e-09	-0.794014	9.88511e-18	-1.07932e-09	-0.882207	1.42973e-18	-1.07932e-09	-1.1725
56692607	chr3:56692607:G:A	2.21963e-71	-1.07932e-09	-0.792961	9.89417e-18	-1.07932e-09	-0.881291	1.43066e-18	-1.07932e-09	-1.17185
56692618	chr3:56692618:C:T	5.47119e-69	1.93626	2.7781	5.75414e-06	22.1956	4.01209	1.76022e-10	14.2236	3.23252
56692666	chr3:56692666:G:C	1.55439e-71	-1.07932e-09	-1.14922	1.14459e-17	-1.07932e-09	-0.735602	2.14633e-18	-1.07932e-09	-0.766226
56692947	chr3:56692947:A:C	2.45187e-72	-2.58328	-0.412754	1.3395e-12	9.10162	1.83295	2.70351e-14	6.9702	1.70471
56693047	chr3:56693047:T:A	1.19124e-71	-1.07932e-09	-1.4153	5.5158e-18	-1.07932e-09	-1.46562	1.06608e-18	-1.07932e-09	-1.466
56693092	chr3:56693092:GACTGGAAGAAAA:G	4.819e-69	1.83793	2.7495	4.53987e-06	21.9901	3.98058	1.44693e-10	14.0571	3.20304
56693474	chr3:56693474:C:T	3.93197e-71	-1.07932e-09	-0.221159	2.35562e-17	-1.07932e-09	-0.0138454	4.46245e-18	-1.07932e-09	-0.0342889
56693538	chr3:56693538:G:A	2.14112e-71	-1.07932e-09	-0.82897	9.56791e-18	-1.07932e-09	-0.914821	1.39723e-18	-1.07932e-09	-1.19549
56693712	chr3:56693712:TAAAC:T	1.40782e-69	3.34353	0.0133822	6.35494e-17	1.08677	-0.108191	1.14552e-18	-1.10444	-0.289695
56693752	chr3:56693752:A:G	3.77697e-70	3.49405	-1.45284	2.50936e-17	1.49875	-1.44937	4.89611e-19	-0.832326	-1.4118
56693857	chr3:56693857:T:G	2.23182e-72	-2.62953	-0.460538	1.25829e-12	8.72608	2.14594	2.53176e-14	6.6057	2.00357
56694077	chr3:56694077:C:T	1.33991e-72	-2.51537	-1.08492	5.18156e-19	-2.64163	-1.18908	1.00019e-19	-2.64272	-1.18966
56694140	chr3:56694140:C:T	3.32526e-70	-1.07932e-09	1.91383	2.48022e-16	-1.07932e-09	2.34028	4.60238e-17	-1.07932e-09	2.29917
56694360	chr3:56694360:C:T	7.4239e-70	3.16774	-0.450753	3.43558e-17	0.927778	-0.564244	6.27852e-19	-1.21157	-0.783865
56694444	chr3:56694444:G:C	1.58305e-71	-1.07932e-09	-1.13095	1.17747e-17	-1.07932e-09	-0.707283	2.20502e-18	-1.07932e-09	-0.739249
56694719	chr3:56694719:A:C	1.25916e-71	-1.07932e-09	-1.35986	6.05364e-18	-1.07932e-09	-1.37258	1.06715e-18	-1.07932e-09	-1.465
56694783	chr3:56694783:C:T	1.21571e-68	3.02605	2.48673	4.20829e-16	0.912485	1.95651	4.16623e-18	-1.32387	1.2209
56694871	chr3:56694871:C:A	2.20929e-72	-2.58711	-0.513104	1.1657e-12	9.13188	1.66372	2.27293e-14	6.96418	1.53724
56694926	chr3:56694926:C:T	7.17847e-70	2.6666	0.0167656	4.69814e-07	23.0463	0.656082	1.34063e-11	14.7448	0.136445
56695348	chr3:56695348:C:T	2.22307e-71	-1.07932e-09	-0.791414	9.9082e-18	-1.07932e-09	-0.879873	1.4321e-18	-1.07932e-09	-1.17084
56695463	chr3:56695463:A:T	2.10242e-71	-1.07932e-09	-0.847212	1.14705e-17	-1.07932e-09	-0.733458	2.04835e-18	-1.07932e-09	-0.812954
56695731	chr3:56695731:A:C	3.35815e-72	-2.6815	-4.45018e-10	2.29345e-18	-2.34318	-4.45018e-10	3.7718e-19	-2.50502	-4.45018e-10
56695743	chr3:56695743:T:C	6.33527e-70	-1.07932e-09	2.55842	1.73986e-16	-1.07932e-09	1.98574	2.98088e-17	-1.07932e-09	1.86482
56696556	chr3:56696556:A:C	2.3498e-69	3.70745	0.161754	3.27341e-17	0.878028	-0.562847	5.15908e-19	-1.33449	-0.857325
56696759	chr3:56696759:C:A	1.40395e-72	-2.3565	-1.1971	9.04092e-13	10.3955	0.145945	1.66085e-14	8.12022	0.067466
56696819	chr3:56696819:G:A	1.32585e-72	-2.43749	-1.17333	5.64139e-13	9.86569	0.20413	1.06227e-14	7.61639	0.124368
56696919	chr3:56696919:C:A	2.21938e-71	-1.07932e-09	-0.793072	9.8929e-18	-1.07932e-09	-0.881419	1.43053e-18	-1.07932e-09	-1.17194
56697082	chr3:56697082:G:A	3.65223e-69	2.13532	2.17488	1.72898e-05	23.1577	4.15023	3.56957e-10	14.9344	3.22876
56697381	chr3:56697381:A:G	2.08417e-71	-1.07932e-09	-0.855931	1.13756e-17	-1.07932e-09	-0.741763	2.03125e-18	-1.07932e-09	-0.821334
56697442	chr3:56697442:G:A	2.35022e-71	-1.07932e-09	-0.735791	1.43199e-17	-1.07932e-09	-0.511589	2.78608e-18	-1.07932e-09	-0.505349
56697642	chr3:56697642:T:C	1.55966e-71	-1.07932e-09	-1.14583	1.15129e-17	-1.07932e-09	-0.729766	2.15806e-18	-1.07932e-09	-0.760778
56697682	chr3:56697682:AT:A	2.14007e-71	-1.07932e-09	-0.829464	9.53218e-18	-1.07932e-09	-0.918563	1.39581e-18	-1.07932e-09	-1.19651
56698019	chr3:56698019:G:A	3.47855e-71	-1.07932e-09	-0.343685	1.18462e-17	-1.07932e-09	-0.701226	2.48118e-18	-1.07932e-09	-0.621251
56698238	chr3:56698238:T:C	1.3533e-72	-2.44274	-1.14761	5.00866e-13	9.69617	0.254683	9.60276e-15	7.46546	0.174361
56699042	chr3:56699042:T:C	3.49912e-69	2.30068	1.9667	1.38905e-05	23.2075	3.8815	3.05319e-10	15.0234	2.98345
56699066	chr3:56699066:T:C	1.50418e-72	-2.3435	-1.14114	8.0693e-13	10.1657	0.262104	1.48794e-14	7.89774	0.180007
56699320	chr3:56699320:A:G	5.70333e-72	-2.15184	-4.45018e-10	5.45164e-18	-1.47732	-4.45018e-10	1.1636e-18	-1.37847	-4.45018e-10
56699638	chr3:56699638:G:A	1.13571e-71	-1.07932e-09	-1.46305	5.5482e-18	-1.07932e-09	-1.45976	1.06843e-18	-1.07932e-09	-1.4638
56699769	chr3:56699769:C:T	1.04072e-69	3.33794	-0.283154	3.73786e-07	23.295	0.178741	1.52884e-11	15.2349	-0.222303
56699907	chr3:56699907:C:T	3.35961e-72	-2.68106	-4.45018e-10	1.64422e-18	-2.67597	-4.45018e-10	3.19129e-19	-2.67215	-4.45018e-10
56700407	chr3:56700407:G:A	1.00301e-72	-2.67146	-1.21842	6.05221e-19	-2.58028	-1.09512	1.00579e-19	-2.65694	-1.16986
56700602	chr3:56700602:C:T	6.28455e-70	0.915446	1.63493	3.55515e-12	8.54508	3.36559	2.03194e-12	10.433	2.56152
56701034	chr3:56701034:C:G	1.46275e-72	-2.33287	-1.1797	8.32457e-13	10.276	0.182934	1.52604e-14	7.99608	0.106951
56701485	chr3:56701485:C:T	1.14127e-71	-1.07932e-09	-1.45816	5.8184e-18	-1.07932e-09	-1.41221	1.14712e-18	-1.07932e-09	-1.39273
56701618	chr3:56701618:A:G	1.35726e-71	-1.07932e-09	-1.28484	6.01033e-18	-1.07932e-09	-1.37976	1.17875e-18	-1.07932e-09	-1.36553
56701886	chr3:56701886:A:G	1.14216e-71	-1.07932e-09	-1.45738	5.52652e-18	-1.07932e-09	-1.46368	1.07338e-18	-1.07932e-09	-1.45917
56702202	chr3:56702202:T:G	3.66832e-72	-2.59315	-4.45018e-10	1.62995e-18	-2.68468	-4.45018e-10	3.30169e-19	-2.63814	-4.45018e-10
56702660	chr3:56702660:C:T	2.17167e-71	-1.07932e-09	-0.814807	7.95427e-18	-1.07932e-09	-1.09953	1.33703e-18	-1.07932e-09	-1.23954
56702681	chr3:56702681:A:C	4.91554e-71	0.00210057	-4.45018e-10	7.31329e-18	-1.18354	-4.45018e-10	1.66741e-18	-1.01871	-4.45018e-10
56702775	chr3:56702775:A:G	3.78698e-71	-1.07932e-09	-0.258732	1.23531e-17	-1.07932e-09	-0.659333	2.23337e-18	-1.07932e-09	-0.726472
56702914	chr3:56702914:G:T	8.99786e-70	2.18389	0.725381	4.14635e-05	26.4327	1.7499	1.63126e-08	20.8644	1.12086
56702920	chr3:56702920:C:T	1.21681e-71	-1.07932e-09	-1.39407	5.54145e-18	-1.07932e-09	-1.46098	1.08153e-18	-1.07932e-09	-1.45161
56703362	chr3:56703362:C:T	2.25471e-72	-1.62563	-1.45423	9.75581e-14	9.48297	-1.16801	1.30015e-15	6.83309	-1.19284
56703618	chr3:56703618:G:A	2.21917e-72	-1.64644	-1.44931	9.12005e-14	9.43756	-1.18998	1.22419e-15	6.79371	-1.21366
56703748	chr3:56703748:C:T	8.79164e-70	-1.07932e-09	2.88609	2.356e-16	-1.07932e-09	2.2889	4.03065e-17	-1.07932e-09	2.16653
56703894	chr3:56703894:A:C	1.14207e-71	-1.07932e-09	-1.45746	5.52724e-18	-1.07932e-09	-1.46355	1.07368e-18	-1.07932e-09	-1.4589
56704312	chr3:56704312:C:T	1.97106e-72	-2.63733	-0.576988	6.84622e-19	-2.65367	-0.898456	1.29094e-19	-2.52508	-1.05213
56704608	chr3:56704608:C:T	1.83065e-72	-1.83086	-1.45735	4.79343e-14	8.7596	-1.15525	7.01565e-16	6.20375	-1.18042
56704816	chr3:56704816:G:A	3.63405e-72	-2.60254	-4.45018e-10	1.62997e-18	-2.68468	-4.45018e-10	3.28002e-19	-2.64472	-4.45018e-10
56705052	chr3:56705052:CAT:C	4.28979e-71	-0.225931	0.0918669	1.21506e-15	3.91509	0.0142231	1.02181e-16	3.41431	-0.317555
56705152	chr3:56705152:C:T	1.2422e-71	-1.07932e-09	-1.37341	5.68339e-18	-1.07932e-09	-1.43569	1.11375e-18	-1.07932e-09	-1.42225
56705534	chr3:56705534:G:A	3.45402e-71	-1.07932e-09	-0.350763	1.14671e-17	-1.07932e-09	-0.733754	2.07927e-18	-1.07932e-09	-0.797969
56705551	chr3:56705551:T:A	2.50922e-72	-1.51347	-1.45945	1.36508e-13	9.76703	-1.11613	1.80396e-15	7.1114	-1.14364
56705673	chr3:56705673:G:A	1.17679e-71	-1.07932e-09	-1.42751	5.51368e-18	-1.07932e-09	-1.466	1.06606e-18	-1.07932e-09	-1.46602
56705704	chr3:56705704:A:G	3.82046e-71	-0.249929	-4.45018e-10	1.79172e-18	-2.59006	-4.45018e-10	1.61974e-18	-1.04772	-4.45018e-10
56705895	chr3:56705895:T:C	2.40865e-72	-1.55748	-1.45634	1.15459e-13	9.61955	-1.13611	1.54885e-15	6.97818	-1.1629
56705906	chr3:56705906:G:A	1.50415e-71	-1.07932e-09	-1.18208	8.1974e-18	-1.07932e-09	-1.06942	1.49545e-18	-1.07932e-09	-1.12756
56706249	chr3:56706249:G:A	4.34068e-70	2.18031	-4.45018e-10	1.82181e-17	-0.270819	-4.45018e-10	4.4011e-18	-0.0481306	-4.45018e-10
56706262	chr3:56706262:G:A	3.22778e-71	-0.418507	-4.45018e-10	1.73794e-18	-2.62053	-4.45018e-10	1.86173e-18	-0.908479	-4.45018e-10
56706478	chr3:56706478:AATG:A	2.22121e-72	-1.6304	-1.46443	1.13586e-13	9.52932	-1.06225	1.51357e-15	6.88299	-1.09075
56707245	chr3:56707245:C:T	3.905e-72	-2.53063	-4.45018e-10	1.63996e-18	-2.67857	-4.45018e-10	3.41748e-19	-2.60367	-4.45018e-10
56707322	chr3:56707322:A:G	2.81503e-71	-1.07932e-09	-0.555328	9.63401e-18	-1.07932e-09	-0.907937	1.56623e-18	-1.07932e-09	-1.08131
56707370	chr3:56707370:G:C	3.746e-72	-2.5722	-4.45018e-10	3.41999e-18	-1.9436	-4.45018e-10	4.89925e-19	-2.24349	-4.45018e-10
56707557	chr3:56707557:A:G	1.29763e-72	-2.264	-1.36835	1.04108e-17	0.501403	-1.3318	3.04365e-17	3.23189	-1.34623
56707937	chr3:56707937:C:T	3.47459e-72	-2.64741	-4.45018e-10	1.69789e-18	-2.64385	-4.45018e-10	3.19737e-19	-2.67024	-4.45018e-10
56707955	chr3:56707955:C:T	8.1811e-71	-1.07932e-09	0.511526	3.68048e-17	-1.07932e-09	0.432394	6.79076e-18	-1.07932e-09	0.385577
56708224	chr3:56708224:C:T	9.47532e-73	-2.66493	-1.28185	1.17998e-17	0.75948	-1.46464	3.97177e-18	1.30903	-1.4598
56708230	chr3:56708230:C:T	3.8798e-71	-1.07932e-09	-0.234516	2.04302e-17	-1.07932e-09	-0.156224	4.02129e-18	-1.07932e-09	-0.138383
56708272	chr3:56708272:A:G	1.24344e-72	-2.30419	-1.37081	9.06068e-18	0.35851	-1.3278	2.665e-17	3.09558	-1.34277
56708380	chr3:56708380:G:T	7.84645e-71	0.356477	0.113284	1.41908e-15	4.37607	-0.291539	1.22553e-16	3.82567	-0.547105
56708446	chr3:56708446:G:A	1.92821e-70	1.04483	0.324047	4.54662e-12	10.8763	1.28038	6.4178e-11	15.7445	0.702692
56708554	chr3:56708554:T:C	1.60779e-72	-2.22003	-1.19799	1.0555e-17	0.624033	-1.44067	3.46467e-17	3.46189	-1.44668
56708904	chr3:56708904:A:G	1.15063e-71	-1.07932e-09	-1.45	5.51557e-18	-1.07932e-09	-1.46566	1.06631e-18	-1.07932e-09	-1.46578
56709219	chr3:56709219:G:A	1.27762e-71	-1.07932e-09	-1.34531	6.42222e-18	-1.07932e-09	-1.31347	1.57449e-18	-1.07932e-09	-1.07606
56709295	chr3:56709295:G:A	3.40277e-71	-0.365712	-4.45018e-10	1.75594e-18	-2.61023	-4.45018e-10	1.77088e-18	-0.958511	-4.45018e-10
56709811	chr3:56709811:T:C	2.62297e-71	-1.07932e-09	-0.625995	1.108e-17	-1.07932e-09	-0.768096	2.01407e-18	-1.07932e-09	-0.829827
56709998	chr3:56709998:G:A	1.32622e-70	0.514121	0.4805	2.48681e-15	4.61289	0.0326273	2.06649e-16	4.06033	-0.259299
56711312	chr3:56711312:A:AT	1.86614e-71	-1.07932e-09	-0.96643	9.65361e-18	-1.07932e-09	-0.905904	2.7144e-18	-1.07932e-09	-0.531416
56711402	chr3:56711402:G:T	1.81198e-71	-1.07932e-09	-0.995881	9.38033e-18	-1.07932e-09	-0.934621	2.61012e-18	-1.07932e-09	-0.570591
56711873	chr3:56711873:AC:A	4.39601e-72	-2.27373	-0.138456	1.94005e-18	-2.56373	0.0532133	3.33296e-19	-2.60882	-0.0198914
56712148	chr3:56712148:C:T	3.35084e-72	-2.68368	-4.45018e-10	3.9625e-18	-1.79636	-4.45018e-10	9.1418e-19	-1.61971	-4.45018e-10
56712450	chr3:56712450:T:C	4.52083e-72	-1.78769	-0.596499	1.24032e-18	-2.42933	-0.528543	2.25736e-19	-2.42695	-0.591428
56712680	chr3:56712680:C:T	5.79645e-72	-2.13564	-4.45018e-10	5.76209e-18	-1.42194	-4.45018e-10	1.22132e-18	-1.33005	-4.45018e-10
56713637	chr3:56713637:C:A	1.50443e-71	-1.07932e-09	-1.18189	7.6766e-18	-1.07932e-09	-1.13506	2.00546e-18	-1.07932e-09	-0.834114
56713979	chr3:56713979:G:A	1.36687e-71	-1.07932e-09	-1.27778	5.88148e-18	-1.07932e-09	-1.40143	1.08321e-18	-1.07932e-09	-1.45006
56714017	chr3:56714017:T:TTC	1.50311e-71	-1.07932e-09	-1.18277	7.6673e-18	-1.07932e-09	-1.13627	2.003e-18	-1.07932e-09	-0.835339
56714212	chr3:56714212:C:T	1.18627e-71	-1.07932e-09	-1.41948	5.56207e-18	-1.07932e-09	-1.45727	1.0826e-18	-1.07932e-09	-1.45062
56714820	chr3:56714820:A:G	9.26094e-71	-0.297304	0.932809	1.6506e-15	3.69854	0.537117	1.09408e-16	2.98411	0.180987
56714878	chr3:56714878:C:A	2.82039e-71	-1.07932e-09	-0.553425	1.41794e-17	-1.07932e-09	-0.521443	2.73389e-18	-1.07932e-09	-0.524262
56715017	chr3:56715017:G:T	9.12002e-73	-2.52755	-1.45745	4.12813e-19	-2.68043	-1.37756	7.84042e-20	-2.67692	-1.39895
56715058	chr3:56715058:A:G	1.40041e-71	0.192458	-1.446	1.0675e-15	5.24012	-1.44028	1.42392e-16	4.88815	-1.45955
56715252	chr3:56715252:G:A	2.39707e-72	-2.52892	-0.489717	1.24257e-18	-2.68453	-0.27152	2.21027e-19	-2.68473	-0.354722
56715339	chr3:56715339:C:T	8.79128e-71	-1.07932e-09	0.58346	3.11705e-17	-1.07932e-09	0.266235	5.61462e-18	-1.07932e-09	0.195387
56715344	chr3:56715344:A:G	8.17561e-71	-0.451504	0.962359	1.296e-15	3.42938	0.564418	8.73136e-17	2.73686	0.202664
56715359	chr3:56715359:C:T	9.58232e-71	-0.253135	0.922753	1.68457e-15	3.72989	0.526139	1.11286e-16	3.01524	0.166876
56715529	chr3:56715529:G:C	3.36083e-72	-2.6807	-4.45018e-10	5.47288e-18	-1.47343	-4.45018e-10	2.06823e-18	-0.803292	-4.45018e-10
56715822	chr3:56715822:G:A	9.15913e-71	-0.353907	0.978357	1.55135e-15	3.59342	0.580224	1.02696e-16	2.88394	0.217841
56715874	chr3:56715874:T:C	1.00929e-70	-0.248286	0.969813	1.82354e-15	3.7627	0.572603	1.20219e-16	3.04845	0.210878
56716263	chr3:56716263:TA:T	1.14651e-71	-1.07932e-09	-1.45357	5.51561e-18	-1.07932e-09	-1.46565	1.07025e-18	-1.07932e-09	-1.4621
56716743	chr3:56716743:T:C	1.72444e-71	-1.07932e-09	-1.0454	6.83628e-18	-1.07932e-09	-1.25099	1.19558e-18	-1.07932e-09	-1.35135
56717179	chr3:56717179:C:G	9.15926e-71	-0.383409	1.00787	1.50533e-15	3.53618	0.607352	9.98326e-17	2.83172	0.241789
56717417	chr3:56717417:C:T	3.80801e-71	-0.253194	-4.45018e-10	1.74071e-18	-2.61894	-4.45018e-10	1.59843e-18	-1.06096	-4.45018e-10
56717763	chr3:56717763:T:C	1.14052e-71	-1.07932e-09	-1.45882	5.85269e-18	-1.07932e-09	-1.40634	1.14018e-18	-1.07932e-09	-1.3988
56717810	chr3:56717810:C:T	1.18859e-71	-1.07932e-09	-1.41754	5.56542e-18	-1.07932e-09	-1.45666	1.08344e-18	-1.07932e-09	-1.44984
56718055	chr3:56718055:C:T	1.41172e-71	-1.07932e-09	-1.24549	5.99974e-18	-1.07932e-09	-1.38152	1.09453e-18	-1.07932e-09	-1.43966
56718331	chr3:56718331:T:C	9.03296e-71	-0.28513	0.895709	1.60316e-15	3.70286	0.503637	1.06419e-16	2.98979	0.14761
56718371	chr3:56718371:C:T	9.56015e-71	-0.309657	0.976959	1.65747e-15	3.66302	0.576788	1.09336e-16	2.95219	0.212244
56718675	chr3:56718675:G:A	9.67644e-72	-0.343486	-1.27971	1.31733e-12	12.3042	-1.3863	1.10497e-14	9.18186	-1.40168
56718726	chr3:56718726:TG:T	1.58764e-71	0.326084	-1.45414	1.32359e-15	5.46467	-1.4498	1.76114e-16	5.10498	-1.46384
56718904	chr3:56718904:G:A	9.46617e-71	-0.333477	0.9909	1.61718e-15	3.62455	0.59065	1.06985e-16	2.91625	0.226457
56718918	chr3:56718918:G:A	4.16869e-71	-0.438089	0.27539	1.39731e-15	3.88208	0.18699	1.13921e-16	3.19463	0.010892
56718947	chr3:56718947:C:T	9.25736e-71	-0.405391	1.04051	1.70695e-15	3.63132	0.637908	1.1304e-16	2.92817	0.26958
56718975	chr3:56718975:T:C	5.44511e-72	-1.43876	-0.759411	7.28523e-12	10.3718	2.2563	5.45957e-14	7.42206	1.95566
56718992	chr3:56718992:C:T	1.78673e-71	-1.07932e-09	-1.00991	7.01868e-18	-1.07932e-09	-1.22466	1.21912e-18	-1.07932e-09	-1.33186
56719045	chr3:56719045:C:T	9.71755e-71	-0.27519	0.958822	1.7278e-15	3.7212	0.560171	1.13684e-16	3.0047	0.198735
56719153	chr3:56719153:T:C	9.87754e-71	-0.313089	1.01305	1.71354e-15	3.662	0.611085	1.1291e-16	2.95164	0.244963
56719377	chr3:56719377:A:T	6.99437e-72	-1.88568	-0.0621034	1.43776e-18	-2.67376	-0.136387	1.36079e-18	-0.940467	-0.281451
56719495	chr3:56719495:A:G	2.60588e-71	-1.07932e-09	-0.632531	1.02352e-17	-1.07932e-09	-0.847404	2.12051e-18	-1.07932e-09	-0.778328
56719634	chr3:56719634:C:T	6.88047e-68	7.55253	-0.306385	0.0102387	33.0831	0.608566	1.72007e-08	21.8246	0.213667
56719786	chr3:56719786:G:T	9.53329e-71	-0.235587	0.900076	1.74224e-15	3.78294	0.50675	1.1515e-16	3.06561	0.150637
56719842	chr3:56719842:T:A	1.81068e-71	-1.07932e-09	-0.996601	7.08708e-18	-1.07932e-09	-1.21496	1.22796e-18	-1.07932e-09	-1.32463
56719951	chr3:56719951:C:CCAGCGAGA	1.78324e-71	-1.07932e-09	-1.01187	7.0814e-18	-1.07932e-09	-1.21576	1.22447e-18	-1.07932e-09	-1.32748
56720197	chr3:56720197:G:C	9.77979e-71	-0.280299	0.970316	1.73005e-15	3.71209	0.570582	1.14132e-16	2.99881	0.208552
56720514	chr3:56720514:G:A	1.79105e-71	-1.07932e-09	-1.0075	7.03032e-18	-1.07932e-09	-1.223	1.22064e-18	-1.07932e-09	-1.33061
56720687	chr3:56720687:T:C	1.22261e-71	-1.07932e-09	-1.38932	6.21455e-18	-1.07932e-09	-1.34634	1.15571e-18	-1.07932e-09	-1.38527
56720786	chr3:56720786:G:A	4.4665e-71	-0.353801	0.260106	1.59597e-15	4.0294	0.172601	1.29306e-16	3.33403	-0.00183028
56720811	chr3:56720811:C:G	1.01219e-70	-0.226484	0.950882	1.86287e-15	3.80294	0.553698	1.22419e-16	3.08443	0.193039
56721173	chr3:56721173:G:T	1.89745e-71	-1.07932e-09	-0.94979	7.3353e-18	-1.07932e-09	-1.18054	1.26019e-18	-1.07932e-09	-1.29872
56721229	chr3:56721229:G:A	1.59381e-71	-1.07932e-09	-1.12417	8.16421e-18	-1.07932e-09	-1.07348	2.18258e-18	-1.07932e-09	-0.749478
56721309	chr3:56721309:C:T	3.98763e-71	-0.420798	0.213693	1.35632e-15	3.91305	0.126252	1.10807e-16	3.22389	-0.046082
56721668	chr3:56721668:T:C	4.26739e-71	-0.34412	0.204821	1.53113e-15	4.04292	0.117607	1.23893e-16	3.34342	-0.0539909
56721813	chr3:56721813:C:T	1.13883e-71	-1.07932e-09	-1.4603	6.17049e-18	-1.07932e-09	-1.35346	1.13656e-18	-1.07932e-09	-1.40198
56721886	chr3:56721886:C:T	1.12151e-70	-0.201069	1.02803	2.07732e-15	3.84204	0.623556	1.35425e-16	3.12186	0.256568
56722066	chr3:56722066:C:T	8.56102e-71	-1.07932e-09	0.556918	6.45689e-17	-1.07932e-09	0.994496	1.2562e-17	-1.07932e-09	1.00069
56722110	chr3:56722110:C:T	1.02578e-70	-0.210365	0.948098	1.9009e-15	3.82866	0.548183	1.24886e-16	3.10938	0.188042
56722449	chr3:56722449:T:C	4.44932e-71	-1.07932e-09	-0.0975487	1.61057e-17	-1.07932e-09	-0.394061	2.44332e-18	-1.07932e-09	-0.63663
56722475	chr3:56722475:A:G	7.4221e-72	-1.85215	-0.0362781	1.46572e-18	-2.67736	-0.113528	1.4632e-18	-0.890634	-0.258723
56722481	chr3:56722481:A:G	1.85787e-71	-1.07932e-09	-0.970868	7.22424e-18	-1.07932e-09	-1.19579	1.24628e-18	-1.07932e-09	-1.30982
56722536	chr3:56722536:C:T	1.46033e-71	-1.07932e-09	-1.21164	6.12566e-18	-1.07932e-09	-1.36075	1.10796e-18	-1.07932e-09	-1.42747
56722835	chr3:56722835:T:A	1.31397e-71	0.0105294	-1.32778	2.08802e-12	12.7212	-1.34273	1.56778e-14	9.49217	-1.36216
56723042	chr3:56723042:G:C	9.21708e-72	-1.7966	0.124773	1.65511e-18	-2.68086	0.0114919	1.75419e-18	-0.826317	-0.141664
56723173	chr3:56723173:TACTCTAA:T	1.89181e-71	-1.07932e-09	-0.952768	7.32314e-18	-1.07932e-09	-1.1822	1.25769e-18	-1.07932e-09	-1.30071
56723213	chr3:56723213:C:G	1.88775e-71	-1.07932e-09	-0.954916	7.31169e-18	-1.07932e-09	-1.18376	1.25618e-18	-1.07932e-09	-1.30191
56723260	chr3:56723260:G:C	1.91936e-71	-1.59826	0.65995	2.18965e-18	-2.68434	0.294844	2.11018e-18	-0.754441	-0.0287719
56723298	chr3:56723298:G:A	1.81366e-71	-1.07932e-09	-0.994956	7.09829e-18	-1.07932e-09	-1.21338	1.22772e-18	-1.07932e-09	-1.32483
56723457	chr3:56723457:A:G	1.83554e-71	-1.62311	0.640146	2.1463e-18	-2.68377	0.274286	2.01969e-18	-0.778826	-0.0482146
56723500	chr3:56723500:C:T	1.81939e-71	-1.74068	0.74888	2.39292e-18	-2.67607	0.375347	1.86183e-18	-0.952785	0.0443604
56723689	chr3:56723689:T:C	2.0087e-71	-1.52505	0.632238	2.1538e-18	-2.68393	0.277927	2.27858e-18	-0.662437	-0.0439972
56723997	chr3:56723997:C:A	2.10567e-71	-1.44803	0.602363	2.10631e-18	-2.68067	0.252374	2.46872e-18	-0.559615	-0.0666702
56724152	chr3:56724152:T:C	1.88264e-71	-1.07932e-09	-0.957625	1.0726e-17	-1.07932e-09	-0.800564	2.07291e-18	-1.07932e-09	-0.801031
56724175	chr3:56724175:G:A	8.83959e-72	-1.59157	-0.122077	1.35513e-18	-2.68077	-0.188566	1.97366e-18	-0.520033	-0.330064
56724353	chr3:56724353:C:T	8.87e-72	-1.71021	-4.45018e-10	1.63384e-18	-2.6823	-4.45018e-10	3.16392e-19	-2.68076	-4.45018e-10
56724413	chr3:56724413:A:G	2.10021e-71	-1.47835	0.630085	2.15728e-18	-2.68216	0.277776	2.42255e-18	-0.600448	-0.0447158
56724420	chr3:56724420:C:T	8.88922e-72	-1.58056	-0.127491	1.35228e-18	-2.68014	-0.191301	1.9906e-18	-0.508145	-0.333405
56724680	chr3:56724680:T:C	1.88571e-71	-1.07932e-09	-0.955997	7.30152e-18	-1.07932e-09	-1.18515	1.25502e-18	-1.07932e-09	-1.30283
56725193	chr3:56725193:C:T	1.86969e-71	-1.07932e-09	-0.964526	7.25552e-18	-1.07932e-09	-1.19147	1.249e-18	-1.07932e-09	-1.30764
56725450	chr3:56725450:G:C	1.03639e-71	-1.55456	-4.45018e-10	1.21433e-09	17.7442	-4.45018e-10	7.74771e-18	0.517411	-4.45018e-10
56725766	chr3:56725766:C:T	9.03168e-71	-1.07932e-09	0.610437	3.19508e-17	-1.07932e-09	0.290962	5.74888e-18	-1.07932e-09	0.219019
56725772	chr3:56725772:A:G	2.49208e-71	-1.41037	0.733189	2.31341e-18	-2.67898	0.344471	2.7842e-18	-0.523634	0.01761
56725903	chr3:56725903:G:A	1.13488e-71	-1.07932e-09	-1.46377	5.68001e-18	-1.07932e-09	-1.43628	1.08025e-18	-1.07932e-09	-1.45279
56726052	chr3:56726052:G:A	2.13242e-71	-1.07932e-09	-0.833042	8.09168e-18	-1.07932e-09	-1.0824	1.502e-18	-1.07932e-09	-1.12319
56726228	chr3:56726228:A:G	4.16928e-68	7.2268	-0.481604	1.2517e-09	17.1959	0.578667	5.42177e-10	18.4355	0.145588
56726249	chr3:56726249:G:A	7.65544e-71	0.445116	-4.45018e-10	8.4754e-18	-1.03607	-4.45018e-10	1.84506e-18	-0.917474	-4.45018e-10
56726329	chr3:56726329:C:T	1.41494e-71	-1.07932e-09	-1.24321	8.1303e-18	-1.07932e-09	-1.07764	1.49934e-18	-1.07932e-09	-1.12496
56726638	chr3:56726638:C:T	2.56561e-71	0.81695	-1.46505	2.75246e-15	6.20993	-1.46291	3.64068e-16	5.83289	-1.46553
56726645	chr3:56726645:T:A	1.90576e-71	-1.07932e-09	-0.945419	7.37277e-18	-1.07932e-09	-1.17544	1.2628e-18	-1.07932e-09	-1.29665
56726669	chr3:56726669:A:T	3.95841e-71	1.18713	-1.40159	4.29612e-12	13.2094	-1.10944	1.5278e-15	6.9913	-1.1897
56726679	chr3:56726679:G:C	1.1485e-71	-1.07932e-09	-1.45185	5.59974e-18	-1.07932e-09	-1.45052	1.07985e-18	-1.07932e-09	-1.45316
56726713	chr3:56726713:C:G	3.08828e-71	-1.07932e-09	-0.462688	1.55513e-17	-1.07932e-09	-0.429094	3.00163e-18	-1.07932e-09	-0.43083
56726716	chr3:56726716:G:A	2.08747e-71	-1.46081	0.606461	2.11737e-18	-2.68096	0.257901	2.45079e-18	-0.571386	-0.0621876
56726875	chr3:56726875:G:A	2.20634e-71	-1.41525	0.616282	2.14273e-18	-2.67818	0.267021	2.62445e-18	-0.511579	-0.0535345
56726887	chr3:56726887:A:G	2.13316e-71	-1.4144	0.5817	2.07671e-18	-2.67794	0.235485	2.56185e-18	-0.507267	-0.0819908
56726963	chr3:56726963:G:A	1.14141e-71	-1.07932e-09	-1.45804	5.64616e-18	-1.07932e-09	-1.44226	1.08799e-18	-1.07932e-09	-1.44565
56727263	chr3:56727263:G:A	1.13399e-71	-1.07932e-09	-1.46456	5.51525e-18	-1.07932e-09	-1.46572	1.11143e-18	-1.07932e-09	-1.42434
56727622	chr3:56727622:A:G	1.6105e-71	0.241499	-1.35525	4.70539e-15	6.63508	-1.35185	2.80377e-15	7.77732	-1.36859
56727687	chr3:56727687:G:A	8.45381e-72	-1.56981	-0.188456	1.27802e-18	-2.67891	-0.249018	1.93705e-18	-0.481705	-0.387118
56728013	chr3:56728013:A:G	2.20401e-71	-1.07932e-09	-0.800022	8.30054e-18	-1.07932e-09	-1.05692	1.53873e-18	-1.07932e-09	-1.09903
56728221	chr3:56728221:C:T	5.58959e-71	0.130605	-4.45018e-10	1.94907e-18	-2.50589	-4.45018e-10	1.20468e-18	-1.34377	-4.45018e-10
56728449	chr3:56728449:C:T	1.1357e-71	-1.07932e-09	-1.46305	5.51331e-18	-1.07932e-09	-1.46607	1.10454e-18	-1.07932e-09	-1.43056
56728736	chr3:56728736:T:C	1.97481e-71	-1.07932e-09	-0.909829	7.55873e-18	-1.07932e-09	-1.15053	1.28811e-18	-1.07932e-09	-1.27681
56728737	chr3:56728737:G:A	1.20712e-70	-1.07932e-09	0.900522	3.88998e-17	-1.07932e-09	0.487753	6.70842e-18	-1.07932e-09	0.373378
56728905	chr3:56728905:A:G	1.15863e-71	-1.07932e-09	-1.44307	6.00789e-18	-1.07932e-09	-1.38016	1.14105e-18	-1.07932e-09	-1.39804
56728939	chr3:56728939:A:G	2.32329e-71	-1.42881	0.681497	2.27062e-18	-2.67889	0.325708	2.73096e-18	-0.525046	-0.000286601
56728940	chr3:56728940:A:G	2.38169e-71	-1.43904	0.716545	2.34386e-18	-2.67956	0.358125	2.77613e-18	-0.538172	0.0292449
56729200	chr3:56729200:T:C	8.84526e-72	-1.52908	-0.183926	1.27791e-18	-2.67578	-0.252237	2.0403e-18	-0.426892	-0.389996
56729288	chr3:56729288:G:A	1.24801e-71	-0.0749488	-1.2938	2.39676e-12	12.7669	-1.25051	1.82395e-14	9.58176	-1.3004
56729497	chr3:56729497:A:G	2.09314e-71	-1.42777	0.576134	2.06325e-18	-2.67865	0.229702	2.51207e-18	-0.521572	-0.0873055
56729591	chr3:56729591:A:G	2.15722e-71	-1.38909	0.567608	2.05567e-18	-2.67612	0.223485	2.61474e-18	-0.476346	-0.092474
56729746	chr3:56729746:T:A	1.13549e-71	-1.07932e-09	-1.46324	5.54348e-18	-1.07932e-09	-1.46061	1.07918e-18	-1.07932e-09	-1.45378
56729853	chr3:56729853:CAGG:C	2.55062e-71	-1.36617	0.712204	2.35461e-18	-2.67413	0.357275	3.03839e-18	-0.446789	0.0281302
56729942	chr3:56729942:CT:C	1.15324e-71	-1.07932e-09	-1.44773	5.72842e-18	-1.07932e-09	-1.4278	1.114e-18	-1.07932e-09	-1.42203
56729974	chr3:56729974:C:T	2.22945e-71	-1.35806	0.569512	2.06159e-18	-2.67346	0.223705	2.71127e-18	-0.440236	-0.092334
56730102	chr3:56730102:G:A	9.60845e-72	-1.47999	-0.150249	1.33352e-18	-2.671	-0.214422	2.26163e-18	-0.360024	-0.353879
56730365	chr3:56730365:A:G	1.13276e-71	-1.07932e-09	-1.46565	5.8806e-18	-1.07932e-09	-1.40158	1.12848e-18	-1.07932e-09	-1.40911
56730413	chr3:56730413:A:G	2.09145e-71	-1.4786	0.626158	2.14272e-18	-2.68226	0.271103	2.36615e-18	-0.61669	-0.0520333
56730825	chr3:56730825:G:A	5.93176e-72	-2.11256	-4.45018e-10	1.62988e-18	-2.68473	-4.45018e-10	3.16422e-19	-2.68066	-4.45018e-10
56730984	chr3:56730984:T:C	1.96833e-71	-1.07932e-09	-0.913117	7.53548e-18	-1.07932e-09	-1.15361	1.28568e-18	-1.07932e-09	-1.27869
56731156	chr3:56731156:G:A	1.17123e-70	2.14303	-1.27269	6.00036e-19	-2.29119	-1.39281	3.88811e-19	-1.03264	-1.44201
56731219	chr3:56731219:A:T	8.50853e-72	-1.48268	-0.26914	1.183e-18	-2.67147	-0.333715	2.00316e-18	-0.368125	-0.467136
56731411	chr3:56731411:C:T	1.62892e-71	-1.64954	0.547158	2.02498e-18	-2.68431	0.216633	1.85446e-18	-0.807963	-0.104432
56731517	chr3:56731517:G:T	1.40154e-70	2.35034	-1.30049	6.25332e-19	-2.23282	-1.40989	4.2715e-19	-0.929231	-1.45137
56731594	chr3:56731594:G:A	2.58104e-71	-1.59984	0.957733	4.90451e-18	-2.26352	0.680435	9.64537e-19	-2.24421	0.678115
56731977	chr3:56731977:T:C	2.24904e-71	-1.07932e-09	-0.779798	8.44237e-18	-1.07932e-09	-1.03997	1.56509e-18	-1.07932e-09	-1.08204
56732110	chr3:56732110:G:A	9.89901e-72	-1.79491	0.194459	2.15693e-18	-2.39028	-0.0142705	4.14848e-19	-2.38553	-0.0243001
56732325	chr3:56732325:C:T	1.49427e-71	-1.07932e-09	-1.18867	7.62409e-18	-1.07932e-09	-1.14192	1.99039e-18	-1.07932e-09	-0.841656
56732951	chr3:56732951:T:C	2.77823e-70	0.299514	1.43458	7.84982e-15	4.70711	1.0879	4.44817e-16	3.92323	0.644443
56733140	chr3:56733140:G:A	2.30443e-71	-2.66576	1.91029	1.63215e-16	0.626887	1.29494	5.82979e-17	1.16353	1.37205
56733152	chr3:56733152:G:A	3.48787e-72	-2.6436	-4.45018e-10	6.85364e-17	1.05413	-4.45018e-10	2.45648e-17	1.67133	-4.45018e-10
56733425	chr3:56733425:C:A	3.30844e-72	-1.23118	-1.46523	2.11839e-18	-1.48837	-0.934211	5.14927e-19	-1.24234	-0.951378
56733521	chr3:56733521:A:G	1.13237e-71	-1.07932e-09	-1.46599	5.84943e-18	-1.07932e-09	-1.40689	1.12312e-18	-1.07932e-09	-1.41387
56733606	chr3:56733606:G:A	1.14018e-71	-1.07932e-09	-1.45911	5.52154e-18	-1.07932e-09	-1.46458	1.06632e-18	-1.07932e-09	-1.46577
56733661	chr3:56733661:G:A	1.13487e-72	-2.43162	-1.33475	4.85164e-19	-2.63114	-1.26537	9.41239e-20	-2.62468	-1.26845
56733845	chr3:56733845:G:A	1.91434e-71	-1.07932e-09	-0.940926	1.08774e-17	-1.07932e-09	-0.786551	2.11178e-18	-1.07932e-09	-0.782456
56733846	chr3:56733846:C:T	1.14283e-71	-1.07932e-09	-1.45679	5.80225e-18	-1.07932e-09	-1.41499	1.14154e-18	-1.07932e-09	-1.39761
56734044	chr3:56734044:C:G	1.09816e-71	-1.55566	0.0589962	2.15492e-18	-2.25689	-0.14859	4.15667e-19	-2.2606	-0.14726
56734214	chr3:56734214:C:T	2.28856e-70	0.607602	0.932604	1.58944e-14	5.61913	0.881358	1.08941e-15	4.81813	0.64528
56734972	chr3:56734972:T:C	6.95425e-68	7.50671	-0.249902	0.05398	33.9811	1.3731	4.84697e-08	22.2733	0.800878
56735418	chr3:56735418:C:T	1.47322e-70	0.740485	0.359252	1.03674e-14	5.80343	0.269756	7.42107e-16	4.99739	0.0821162
56735534	chr3:56735534:C:T	9.7988e-71	-1.07932e-09	0.691959	3.45441e-17	-1.07932e-09	0.369	6.20487e-18	-1.07932e-09	0.295349
56735688	chr3:56735688:T:C	1.18553e-70	0.480302	0.402175	6.75276e-15	5.3416	0.302874	4.96285e-16	4.55672	0.12044
56735820	chr3:56735820:C:T	6.06273e-72	-2.09073	-4.45018e-10	2.46153e-18	-2.27245	-4.45018e-10	5.1834e-19	-2.18711	-4.45018e-10
56735850	chr3:56735850:T:C	1.08784e-70	0.335535	0.46094	5.6851e-15	5.11485	0.357522	4.22981e-16	4.34701	0.170326
56736035	chr3:56736035:A:C	1.13367e-71	-1.07932e-09	-1.46484	5.5604e-18	-1.07932e-09	-1.45757	1.07152e-18	-1.07932e-09	-1.46091
56736454	chr3:56736454:A:T	8.7424e-71	-1.07932e-09	0.577883	3.00852e-17	-1.07932e-09	0.230798	5.46482e-18	-1.07932e-09	0.168344
56736774	chr3:56736774:T:C	2.24656e-71	-1.07932e-09	-0.780899	1.1712e-17	-1.07932e-09	-0.712626	2.03407e-18	-1.07932e-09	-0.819945
56737414	chr3:56737414:G:T	6.47783e-71	-1.07932e-09	0.278084	4.17648e-17	-1.07932e-09	0.558817	8.10049e-18	-1.07932e-09	0.561939
56737803	chr3:56737803:C:G	1.28882e-71	-1.07932e-09	-1.33657	5.70398e-18	-1.07932e-09	-1.43207	1.10864e-18	-1.07932e-09	-1.42685
56737938	chr3:56737938:A:G	1.41629e-70	0.72987	0.330455	4.17166e-15	5.25998	-0.0971444	3.20327e-16	4.4578	-0.218439
56737971	chr3:56737971:C:T	1.25084e-70	0.396185	0.539915	1.54991e-14	5.62098	0.854319	1.03388e-15	4.82058	0.590508
56738087	chr3:56738087:A:G	3.72724e-72	-2.57722	-4.45018e-10	1.6514e-18	-2.67161	-4.45018e-10	3.26546e-19	-2.64917	-4.45018e-10
56738097	chr3:56738097:G:A	3.15138e-71	-1.80015	1.35769	3.68285e-11	13.8159	0.4326	5.10645e-16	4.30688	0.398813
56738232	chr3:56738232:GT:G	1.18158e-71	-1.07932e-09	-1.42345	5.55032e-18	-1.07932e-09	-1.45938	1.0795e-18	-1.07932e-09	-1.45349
56738287	chr3:56738287:C:A	2.39431e-71	-1.07932e-09	-0.717207	8.88919e-18	-1.07932e-09	-0.9884	1.63767e-18	-1.07932e-09	-1.03671
56738685	chr3:56738685:G:A	1.13243e-71	-1.07932e-09	-1.46594	5.8529e-18	-1.07932e-09	-1.4063	1.12381e-18	-1.07932e-09	-1.41326
56738806	chr3:56738806:C:T	3.54715e-72	-2.62674	-4.45018e-10	1.65468e-18	-2.66963	-4.45018e-10	3.23147e-19	-2.65964	-4.45018e-10
56738882	chr3:56738882:G:C	1.13299e-71	-1.07932e-09	-1.46544	5.75906e-18	-1.07932e-09	-1.42246	1.10756e-18	-1.07932e-09	-1.42782
56739232	chr3:56739232:G:A	8.92886e-72	-1.7036	-4.45018e-10	1.64649e-18	-2.67459	-4.45018e-10	3.22031e-19	-2.66309	-4.45018e-10
56739659	chr3:56739659:C:T	8.54135e-71	-1.07932e-09	0.554618	3.03314e-17	-1.07932e-09	0.238947	5.46371e-18	-1.07932e-09	0.168143
56739675	chr3:56739675:C:T	2.4102e-71	-1.07932e-09	-0.710591	1.26178e-17	-1.07932e-09	-0.638128	2.17919e-18	-1.07932e-09	-0.751032
56739679	chr3:56739679:T:C	8.97521e-71	-1.07932e-09	0.604165	3.17394e-17	-1.07932e-09	0.284324	5.71031e-18	-1.07932e-09	0.212288
56739848	chr3:56739848:T:C	9.04692e-71	-1.07932e-09	0.612124	3.19821e-17	-1.07932e-09	0.291941	5.75484e-18	-1.07932e-09	0.220055
56739851	chr3:56739851:T:C	9.34632e-71	-1.07932e-09	0.644681	3.29458e-17	-1.07932e-09	0.321628	5.92377e-18	-1.07932e-09	0.248988
56739872	chr3:56739872:T:C	9.14549e-71	-1.07932e-09	0.62296	3.2302e-17	-1.07932e-09	0.301892	5.81149e-18	-1.07932e-09	0.229851
56739891	chr3:56739891:A:G	1.15451e-71	-1.07932e-09	-1.44662	5.5137e-18	-1.07932e-09	-1.466	1.06706e-18	-1.07932e-09	-1.46508
56739911	chr3:56739911:T:C	8.97476e-71	-1.07932e-09	0.604115	3.17432e-17	-1.07932e-09	0.284444	5.71215e-18	-1.07932e-09	0.21261
56739994	chr3:56739994:G:A	1.58413e-71	-1.07932e-09	-1.13027	8.11516e-18	-1.07932e-09	-1.0795	2.16939e-18	-1.07932e-09	-0.755542
56740620	chr3:56740620:C:T	1.50019e-71	-1.07932e-09	-1.18471	7.65678e-18	-1.07932e-09	-1.13764	2.00223e-18	-1.07932e-09	-0.835724
56740621	chr3:56740621:T:C	2.0194e-71	-1.07932e-09	-0.887499	1.15173e-17	-1.07932e-09	-0.729385	2.37372e-18	-1.07932e-09	-0.665528
56741427	chr3:56741427:G:A	1.45484e-71	-1.07932e-09	-1.2154	7.43876e-18	-1.07932e-09	-1.16653	1.93716e-18	-1.07932e-09	-0.868763
56742391	chr3:56742391:T:C	2.08992e-71	-1.07932e-09	-0.853176	7.94932e-18	-1.07932e-09	-1.10015	1.47789e-18	-1.07932e-09	-1.13937
56742818	chr3:56742818:C:T	8.81201e-71	-1.07932e-09	0.585815	3.11688e-17	-1.07932e-09	0.266183	5.60921e-18	-1.07932e-09	0.194424
56742880	chr3:56742880:T:C	7.12254e-68	8.29774	-1.01702	0.0310515	34.9692	-0.168022	2.9219e-08	23.0833	-0.515237
56742916	chr3:56742916:A:AT	8.19296e-71	-1.07932e-09	0.512974	2.91883e-17	-1.07932e-09	0.200531	5.25712e-18	-1.07932e-09	0.129597
56743086	chr3:56743086:A:G	1.40308e-70	-1.07932e-09	1.05096	4.85943e-17	-1.07932e-09	0.71027	8.6767e-18	-1.07932e-09	0.630655
56743189	chr3:56743189:G:T	2.45774e-71	-1.07932e-09	-0.69106	9.45929e-18	-1.07932e-09	-0.926239	1.79785e-18	-1.07932e-09	-0.943392
56743232	chr3:56743232:C:T	2.3411e-71	-1.07932e-09	-0.739681	9.43833e-18	-1.07932e-09	-0.928457	1.81656e-18	-1.07932e-09	-0.933041
56743265	chr3:56743265:T:C	6.35515e-71	-1.07932e-09	0.258965	2.28989e-17	-1.07932e-09	-0.0421477	4.18385e-18	-1.07932e-09	-0.0987545
56743390	chr3:56743390:T:C	2.39906e-71	-1.07932e-09	-0.715225	1.40886e-17	-1.07932e-09	-0.527871	2.7232e-18	-1.07932e-09	-0.52818
56743581	chr3:56743581:T:C	1.79941e-71	-1.07932e-09	-1.00284	9.28789e-18	-1.07932e-09	-0.944524	1.64133e-18	-1.07932e-09	-1.03448
56743758	chr3:56743758:TGTCCCAG:T	1.85616e-71	-1.07932e-09	-0.97179	7.79801e-18	-1.07932e-09	-1.11937	1.30561e-18	-1.07932e-09	-1.26332
56743854	chr3:56743854:A:C	1.38448e-70	1.20185	-0.164244	7.53482e-15	6.21136	-0.457302	5.05263e-16	5.41432	-0.719229
56743965	chr3:56743965:A:G	1.17978e-69	-1.07932e-09	3.1802	9.81668e-16	-1.07932e-09	3.71602	1.83936e-16	-1.07932e-09	3.6846
56744555	chr3:56744555:C:T	1.49549e-71	-1.07932e-09	-1.18785	6.24315e-18	-1.07932e-09	-1.34175	1.24368e-18	-1.07932e-09	-1.31191
56744889	chr3:56744889:T:C	2.17699e-71	-1.07932e-09	-0.812355	9.01417e-18	-1.07932e-09	-0.974439	1.745e-18	-1.07932e-09	-0.973234
56744945	chr3:56744945:T:C	2.77643e-70	-1.07932e-09	1.73345	9.34674e-17	-1.07932e-09	1.36438	1.7803e-17	-1.07932e-09	1.34938
56744983	chr3:56744983:G:A	4.00124e-69	5.40568	-1.00421	2.38563e-11	14.0145	-0.200147	2.02755e-11	15.8264	-0.531471
56745142	chr3:56745142:C:A	1.90885e-71	-0.943802	-4.45018e-10	3.5881e-18	-1.89561	-4.45018e-10	7.4047e-19	-1.83046	-4.45018e-10
56745975	chr3:56745975:C:T	3.32967e-68	7.89461	-1.37429	0.000871751	32.2607	-1.03241	3.39671e-09	21.6029	-1.18679
56746547	chr3:56746547:T:C	1.86916e-71	-1.07932e-09	-0.964812	7.43233e-18	-1.07932e-09	-1.1674	1.39699e-18	-1.07932e-09	-1.19567
56747216	chr3:56747216:A:G	1.92938e-71	-1.07932e-09	-0.9331	7.64396e-18	-1.07932e-09	-1.13932	1.43181e-18	-1.07932e-09	-1.17105
56747568	chr3:56747568:T:C	1.89061e-71	-1.07932e-09	-0.9534	7.49853e-18	-1.07932e-09	-1.15853	1.40888e-18	-1.07932e-09	-1.18719
56748060	chr3:56748060:G:C	1.43315e-71	-1.07932e-09	-1.23042	6.07584e-18	-1.07932e-09	-1.36892	1.20562e-18	-1.07932e-09	-1.343
56748785	chr3:56748785:G:A	2.29853e-69	4.98538	-1.13824	1.13937e-11	13.5063	-0.430929	7.00308e-12	14.9633	-0.731408
56749020	chr3:56749020:G:A	1.7403e-71	-1.07932e-09	-1.03624	9.68626e-18	-1.07932e-09	-0.902528	1.87573e-18	-1.07932e-09	-0.900988
56749563	chr3:56749563:C:T	1.13813e-71	-1.07932e-09	-1.46092	5.53277e-18	-1.07932e-09	-1.46255	1.06671e-18	-1.07932e-09	-1.46541
56749604	chr3:56749604:C:T	6.15938e-71	-1.07932e-09	0.227675	2.51935e-17	-1.07932e-09	0.0533517	4.32064e-18	-1.07932e-09	-0.0665815
56749778	chr3:56749778:T:C	4.22158e-72	-1.35124	-1.10143	3.95689e-14	8.85509	-1.44252	5.39599e-16	6.21691	-1.45607
56749867	chr3:56749867:CAGTCATTG:C	1.30511e-71	-1.07932e-09	-1.32401	5.77168e-18	-1.07932e-09	-1.42027	1.13786e-18	-1.07932e-09	-1.40084
56751023	chr3:56751023:T:G	1.49596e-71	-1.07932e-09	-1.18753	6.78103e-18	-1.07932e-09	-1.25911	1.3272e-18	-1.07932e-09	-1.24692
56751528	chr3:56751528:C:T	3.65882e-72	-1.79119	-0.804556	1.17151e-18	-1.57209	-1.44285	1.64862e-18	0.382082	-1.41213
56752062	chr3:56752062:T:TGTTTAAA	1.54346e-71	-1.07932e-09	-1.15627	9.29122e-18	-1.07932e-09	-0.944167	1.79261e-18	-1.07932e-09	-0.946316
56752117	chr3:56752117:T:C	1.17533e-71	-1.07932e-09	-1.42875	5.51368e-18	-1.07932e-09	-1.466	1.07076e-18	-1.07932e-09	-1.46161
56752192	chr3:56752192:A:G	1.10383e-71	-2.42358	0.932069	2.15309e-15	4.62351	-0.122083	7.49419e-17	2.69103	0.0956967
56752227	chr3:56752227:T:C	1.60877e-67	7.28577	0.809744	6.75188e-16	3.62207	-0.280316	5.67758e-16	4.9147	-0.102996
56752325	chr3:56752325:C:T	3.67095e-72	-1.77388	-0.818559	1.196e-18	-1.54892	-1.44533	1.7274e-18	0.432555	-1.41592
56752602	chr3:56752602:G:A	2.3807e-71	-1.07932e-09	-0.722906	1.57351e-17	-1.07932e-09	-0.417341	2.86955e-18	-1.07932e-09	-0.475829
56753005	chr3:56753005:G:C	2.15997e-71	-1.07932e-09	-0.820208	1.54931e-17	-1.07932e-09	-0.432838	2.7497e-18	-1.07932e-09	-0.518495
56753423	chr3:56753423:C:T	8.19615e-73	-2.65489	-1.43691	7.90656e-16	4.25822	-0.758593	1.27721e-15	6.38976	-0.767319
56753664	chr3:56753664:A:G	7.70164e-68	8.6254	-1.26651	4.61125e-16	4.41165	-1.45122	2.70201e-16	5.46302	-1.39384
56754368	chr3:56754368:T:C	8.39055e-73	-2.65044	-1.41792	6.94075e-16	4.04746	-0.678117	1.07893e-15	6.13845	-0.684715
56754417	chr3:56754417:G:A	1.99062e-71	-1.07932e-09	-0.901854	1.39212e-17	-1.07932e-09	-0.539826	2.47967e-18	-1.07932e-09	-0.62186
56754677	chr3:56754677:G:A	1.20988e-71	-1.07932e-09	-1.39978	6.49875e-18	-1.07932e-09	-1.30163	1.22981e-18	-1.07932e-09	-1.32312
56755706	chr3:56755706:T:TA	6.98588e-71	0.353589	-4.45018e-10	2.13007e-18	-2.41708	-4.45018e-10	1.07145e-18	-1.46097	-4.45018e-10
56755708	chr3:56755708:C:T	4.52304e-70	0.407288	1.81418	6.07719e-17	-0.7407	1.67459	1.29133e-17	-0.700348	1.72862
56755848	chr3:56755848:G:A	2.79986e-71	-1.07932e-09	-0.56073	1.76333e-17	-1.07932e-09	-0.303448	3.26976e-18	-1.07932e-09	-0.345271
56756603	chr3:56756603:A:G	3.33736e-71	-1.07932e-09	-0.385121	1.30505e-17	-1.07932e-09	-0.604411	2.5419e-18	-1.07932e-09	-0.597075
56756966	chr3:56756966:T:G	2.03906e-71	-1.07932e-09	-0.877811	7.59485e-18	-1.07932e-09	-1.14577	1.45135e-18	-1.07932e-09	-1.15749
56757097	chr3:56757097:T:C	1.1343e-71	-1.07932e-09	-1.46428	5.55691e-18	-1.07932e-09	-1.45819	1.06935e-18	-1.07932e-09	-1.46293
56757128	chr3:56757128:A:G	1.36217e-71	-1.07932e-09	-1.28122	5.89188e-18	-1.07932e-09	-1.39966	1.17366e-18	-1.07932e-09	-1.36986
56757213	chr3:56757213:C:T	3.86359e-67	9.84117	-0.869538	9.15558e-16	4.73915	-1.09285	5.6131e-16	5.74472	-0.944436
56758158	chr3:56758158:G:T	2.49843e-71	-1.07932e-09	-0.674639	1.66772e-17	-1.07932e-09	-0.359193	3.03538e-18	-1.07932e-09	-0.41965
56758955	chr3:56758955:C:G	1.1857e-71	-1.07932e-09	-1.41997	6.11874e-18	-1.07932e-09	-1.36188	1.23515e-18	-1.07932e-09	-1.3188
56759326	chr3:56759326:C:T	1.20851e-71	-1.07932e-09	-1.40091	5.54514e-18	-1.07932e-09	-1.46031	1.08486e-18	-1.07932e-09	-1.44853
56759694	chr3:56759694:A:G	4.1585e-72	-1.74871	-0.719021	1.21486e-18	-1.55725	-1.42136	1.77346e-18	0.425136	-1.38219
56759773	chr3:56759773:T:C	7.56243e-71	0.432892	-4.45018e-10	2.18195e-18	-2.39302	-4.45018e-10	1.02324e-18	-1.50701	-4.45018e-10
56759969	chr3:56759969:A:G	1.89785e-69	4.68731	-1.03172	1.8326e-16	3.37874	-1.34107	2.85833e-15	7.66362	-1.23561
56760047	chr3:56760047:A:T	1.86188e-71	-1.07932e-09	-0.968715	1.27841e-17	-1.07932e-09	-0.625032	2.28837e-18	-1.07932e-09	-0.702146
56760301	chr3:56760301:AGG:A	1.95337e-71	-1.07932e-09	-0.920745	1.07325e-17	-1.07932e-09	-0.799956	1.93831e-18	-1.07932e-09	-0.868171
56760305	chr3:56760305:T:TATAATAATATAATATAAAATAATA	1.95337e-71	-1.07932e-09	-0.920745	1.07325e-17	-1.07932e-09	-0.799956	1.93831e-18	-1.07932e-09	-0.868171
56761159	chr3:56761159:G:A	7.68303e-70	3.55134	-0.800042	5.55574e-15	6.77376	-1.32441	3.3566e-13	12.4042	-1.21032
56761192	chr3:56761192:A:C	8.04148e-73	-2.67213	-1.43873	9.73013e-16	4.47577	-0.768611	1.69828e-15	6.68402	-0.776639
56762271	chr3:56762271:G:A	1.18732e-71	-1.07932e-09	-1.4186	5.51641e-18	-1.07932e-09	-1.46551	1.0711e-18	-1.07932e-09	-1.4613
56762378	chr3:56762378:G:C	2.78271e-69	4.0383	-4.45018e-10	2.12991e-17	-0.114572	-4.45018e-10	1.99884e-18	-0.837418	-4.45018e-10
56762710	chr3:56762710:T:C	8.73119e-73	-2.6837	-1.34486	1.15485e-18	-1.66321	-1.36605	1.911e-19	-1.79744	-1.38751
56762973	chr3:56762973:G:A	6.43605e-71	-1.07932e-09	0.271615	2.23496e-17	-1.07932e-09	-0.0664269	4.2572e-18	-1.07932e-09	-0.0813742
56763049	chr3:56763049:A:T	1.50092e-69	-1.07932e-09	3.42095	1.25747e-15	-1.07932e-09	3.96362	2.36533e-16	-1.07932e-09	3.9361
56763078	chr3:56763078:A:G	7.65385e-71	0.444908	-4.45018e-10	2.1705e-18	-2.39828	-4.45018e-10	1.06567e-18	-1.46638	-4.45018e-10
56763092	chr3:56763092:A:G	1.14036e-71	-1.07932e-09	-1.45895	5.57361e-18	-1.07932e-09	-1.45519	1.06827e-18	-1.07932e-09	-1.46395
56763102	chr3:56763102:T:C	5.89055e-70	-1.07932e-09	2.48563	1.93051e-16	-1.07932e-09	2.08972	3.23031e-17	-1.07932e-09	1.94518
56763148	chr3:56763148:GT:G	2.6177e-71	-1.07932e-09	-0.628006	1.55502e-17	-1.07932e-09	-0.42916	3.1491e-18	-1.07932e-09	-0.38287
56763159	chr3:56763159:C:G	2.4705e-72	-1.54764	-1.44083	7.82174e-19	-1.95286	-1.46606	1.00556e-19	-2.36245	-1.46458
56763661	chr3:56763661:T:G	1.13535e-71	-1.07932e-09	-1.46336	5.61214e-18	-1.07932e-09	-1.4483	1.07178e-18	-1.07932e-09	-1.46066
56763686	chr3:56763686:C:T	1.00656e-70	0.718826	-4.45018e-10	2.37833e-18	-2.30684	-4.45018e-10	9.0036e-19	-1.63495	-4.45018e-10
56763740	chr3:56763740:T:G	1.66858e-72	-2.61033	-0.770576	3.46568e-18	-1.05195	-0.878382	1.03318e-18	-0.725118	-0.772225
56763760	chr3:56763760:G:A	1.40909e-72	-2.4081	-1.14184	6.195e-18	0.0600056	-1.4095	3.83424e-19	-1.11644	-1.37216
56763802	chr3:56763802:T:C	2.18899e-69	5.14477	-1.34646	1.67247e-17	1.08216	-1.43851	3.15311e-18	0.998646	-1.38024
56763991	chr3:56763991:G:A	1.13265e-71	-1.07932e-09	-1.46574	5.76209e-18	-1.07932e-09	-1.42194	1.09509e-18	-1.07932e-09	-1.43915
56764067	chr3:56764067:T:TAA	1.20466e-71	0.05799	-1.46209	6.90487e-16	4.70067	-1.33651	3.14549e-16	5.56926	-1.3481
56764101	chr3:56764101:T:C	1.25331e-71	0.0974424	-1.46196	7.32226e-16	4.76002	-1.33717	3.36128e-16	5.63622	-1.34872
56764278	chr3:56764278:C:T	9.76869e-72	-0.151864	-1.46184	4.79735e-16	4.33807	-1.33807	2.13127e-16	5.18158	-1.34968
56764676	chr3:56764676:C:G	1.892e-69	4.98408	-1.33158	1.43233e-17	0.909325	-1.42067	2.69521e-18	0.815177	-1.35369
56764721	chr3:56764721:A:G	6.33481e-70	3.2017	-0.643354	1.03258e-17	0.349325	-1.18792	2.49305e-18	0.49721	-1.11369
56764919	chr3:56764919:G:A	8.38268e-71	0.535867	-4.45018e-10	2.24329e-18	-2.36529	-4.45018e-10	9.98263e-19	-1.53172	-4.45018e-10
56765091	chr3:56765091:A:G	1.1499e-71	0.0113714	-1.462	6.44224e-16	4.63181	-1.337	2.90928e-16	5.49159	-1.3485
56766536	chr3:56766536:A:G	1.84028e-71	-1.07932e-09	-0.980385	7.31352e-18	-1.07932e-09	-1.18351	1.44432e-18	-1.07932e-09	-1.16235
56766626	chr3:56766626:G:A	1.1479e-71	-1.07932e-09	-1.45237	5.5138e-18	-1.07932e-09	-1.46598	1.06652e-18	-1.07932e-09	-1.46558
56767280	chr3:56767280:T:C	1.14658e-71	-1.07932e-09	-1.45351	5.78729e-18	-1.07932e-09	-1.41757	1.15343e-18	-1.07932e-09	-1.38724
56767441	chr3:56767441:G:A	2.19358e-72	-2.36324	-0.744108	3.66793e-17	0.809002	-0.380026	3.52962e-18	0.319243	-0.588038
56768331	chr3:56768331:T:TTAC	1.63547e-70	-1.07932e-09	1.20422	5.32731e-17	-1.07932e-09	0.802196	9.88779e-18	-1.07932e-09	0.761315
56768941	chr3:56768941:A:G	1.15186e-71	-1.07932e-09	-1.44893	6.03859e-18	-1.07932e-09	-1.37506	1.12791e-18	-1.07932e-09	-1.40962
56769038	chr3:56769038:G:A	3.78347e-71	-1.07932e-09	-0.25966	1.47202e-17	-1.07932e-09	-0.484016	2.1493e-18	-1.07932e-09	-0.764843
56769147	chr3:56769147:A:G	9.98355e-70	4.43339	-1.42016	5.09078e-16	4.52173	-1.46237	1.06129e-16	4.59582	-1.46115
56769271	chr3:56769271:G:A	9.41201e-73	-2.65502	-1.29846	4.40225e-19	-2.6737	-1.32001	8.51085e-20	-2.65732	-1.3365
56770025	chr3:56770025:T:G	1.16653e-71	-1.07932e-09	-1.43627	5.51427e-18	-1.07932e-09	-1.4659	1.06826e-18	-1.07932e-09	-1.46395
56770096	chr3:56770096:C:G	2.17152e-71	-1.07932e-09	-0.814873	1.61013e-17	-1.07932e-09	-0.394339	2.78213e-18	-1.07932e-09	-0.506768
56770229	chr3:56770229:T:A	9.69988e-72	-0.170499	-1.45027	4.49072e-16	4.31036	-1.37641	2.08573e-16	5.19605	-1.38575
56770239	chr3:56770239:G:A	1.14925e-70	-1.07932e-09	0.85139	8.36017e-17	-1.07932e-09	1.25283	1.55504e-17	-1.07932e-09	1.2141
56770982	chr3:56770982:G:A	1.54102e-72	-2.62016	-0.840276	3.73238e-18	-0.9722	-0.88399	1.3264e-18	-0.503443	-0.744075
56771110	chr3:56771110:T:C	1.21692e-71	-1.07932e-09	-1.39398	5.54321e-18	-1.07932e-09	-1.46066	1.07568e-18	-1.07932e-09	-1.45703
56771204	chr3:56771204:C:T	4.15716e-72	-2.46805	-4.45018e-10	2.12394e-18	-2.41996	-4.45018e-10	4.28036e-19	-2.37854	-4.45018e-10
56771613	chr3:56771613:C:T	1.15499e-71	-1.07932e-09	-1.44621	6.06957e-18	-1.07932e-09	-1.36995	1.13259e-18	-1.07932e-09	-1.40548
56771615	chr3:56771615:C:T	4.1389e-71	-1.07932e-09	-0.16987	1.5169e-17	-1.07932e-09	-0.45398	2.84121e-18	-1.07932e-09	-0.485755
56771817	chr3:56771817:A:T	3.15941e-71	-1.07932e-09	-0.439916	1.27223e-17	-1.07932e-09	-0.629882	1.89454e-18	-1.07932e-09	-0.891013
56772117	chr3:56772117:A:G	7.31312e-71	0.865564	-0.466195	2.93985e-18	-0.822115	-1.27276	9.57439e-19	-0.367807	-1.20567
56772144	chr3:56772144:G:C	1.02308e-72	-2.67625	-1.19382	5.08892e-19	-2.6839	-1.16486	1.04024e-19	-2.63021	-1.16291
56772159	chr3:56772159:G:A	2.99667e-71	-0.492798	-4.45018e-10	2.04725e-18	-2.45674	-4.45018e-10	4.57555e-19	-2.31185	-4.45018e-10
56773302	chr3:56773302:A:G	8.25756e-71	-1.07932e-09	0.520828	2.33808e-17	-1.07932e-09	-0.0213228	5.20611e-18	-1.07932e-09	0.119848
56773662	chr3:56773662:G:A	1.23465e-71	-1.07932e-09	-1.37952	5.66659e-18	-1.07932e-09	-1.43865	1.1083e-18	-1.07932e-09	-1.42716
56774127	chr3:56774127:C:A	5.43216e-72	-2.20055	-4.45018e-10	5.48577e-18	-1.47108	-4.45018e-10	6.20874e-19	-2.00661	-4.45018e-10
56774450	chr3:56774450:C:T	1.17317e-71	-1.07932e-09	-1.43059	5.53394e-18	-1.07932e-09	-1.46234	1.07541e-18	-1.07932e-09	-1.45728
56774714	chr3:56774714:A:G	2.28791e-69	5.28328	-1.44077	9.15905e-16	5.10872	-1.46205	1.80646e-16	5.12808	-1.46153
56774742	chr3:56774742:T:C	1.34756e-71	0.170822	-1.46282	8.71943e-16	4.92968	-1.33219	3.85071e-16	5.76693	-1.34349
56774947	chr3:56774947:G:A	1.79323e-71	-1.07932e-09	-1.00628	6.87014e-18	-1.07932e-09	-1.24605	1.31374e-18	-1.07932e-09	-1.25711
56775262	chr3:56775262:T:C	4.8241e-69	4.58849	-4.45018e-10	2.88892e-17	0.190232	-4.45018e-10	2.3678e-18	-0.668026	-4.45018e-10
56775600	chr3:56775600:A:G	1.53027e-72	-2.57999	-0.887458	1.64002e-17	0.709791	-1.08573	4.12787e-18	0.857876	-0.9701
56776451	chr3:56776451:C:A	1.33078e-71	-1.07932e-09	-1.30454	5.72534e-18	-1.07932e-09	-1.42833	1.13616e-18	-1.07932e-09	-1.40233
56776481	chr3:56776481:T:C	1.89288e-71	-1.07932e-09	-0.9522	7.12812e-18	-1.07932e-09	-1.20919	1.36226e-18	-1.07932e-09	-1.22084
56776841	chr3:56776841:C:T	5.7149e-70	-1.07932e-09	2.45536	4.57717e-16	-1.07932e-09	2.95302	8.53619e-17	-1.07932e-09	2.91691
56777617	chr3:56777617:T:G	3.09774e-70	-1.07932e-09	1.84296	2.19561e-16	-1.07932e-09	2.2184	4.19888e-17	-1.07932e-09	2.20742
56778131	chr3:56778131:T:C	5.50638e-71	0.115606	-4.45018e-10	1.97293e-17	-0.191129	-4.45018e-10	1.70427e-18	-0.996848	-4.45018e-10
56778389	chr3:56778389:C:CA	6.05909e-71	-1.07932e-09	0.211259	2.28314e-17	-1.07932e-09	-0.0450973	3.12955e-18	-1.07932e-09	-0.389097
56778422	chr3:56778422:T:C	8.87203e-71	2.04801	-1.45541	6.63144e-15	7.04116	-1.41482	1.54797e-15	7.24387	-1.42915
56778581	chr3:56778581:G:A	9.17963e-71	-1.07932e-09	0.626686	3.14615e-17	-1.07932e-09	0.275529	5.82539e-18	-1.07932e-09	0.23224
56778710	chr3:56778710:A:T	8.92779e-71	2.04654	-1.44768	6.73278e-15	7.04035	-1.39885	1.57495e-15	7.24733	-1.41534
56778983	chr3:56778983:T:C	1.14201e-71	-1.07932e-09	-1.45751	5.74287e-18	-1.07932e-09	-1.42528	1.14243e-18	-1.07932e-09	-1.39683
56779115	chr3:56779115:C:G	4.03734e-72	-2.4973	-4.45018e-10	1.65291e-18	-2.6707	-4.45018e-10	3.23478e-19	-2.65861	-4.45018e-10
56779142	chr3:56779142:C:T	1.14947e-71	-1.07932e-09	-1.451	6.0034e-18	-1.07932e-09	-1.38091	1.14113e-18	-1.07932e-09	-1.39797
56779203	chr3:56779203:T:G	9.4847e-71	2.12457	-1.46519	6.69199e-15	7.09642	-1.46099	1.5872e-15	7.30367	-1.46393
56779544	chr3:56779544:G:A	1.68922e-71	-1.07932e-09	-1.06604	1.31295e-17	-1.07932e-09	-0.598376	2.46325e-18	-1.07932e-09	-0.628504
56779555	chr3:56779555:C:T	1.18951e-71	-1.07932e-09	-1.41676	6.42589e-18	-1.07932e-09	-1.3129	1.19626e-18	-1.07932e-09	-1.35078
56779727	chr3:56779727:G:T	1.75229e-71	-1.07932e-09	-1.02938	6.7747e-18	-1.07932e-09	-1.26004	1.29554e-18	-1.07932e-09	-1.27106
56780130	chr3:56780130:A:G	3.514e-71	1.10921	-1.44276	6.70528e-14	9.28563	-1.34563	1.84123e-14	9.64526	-1.35447
56781486	chr3:56781486:T:G	1.36128e-71	-1.07932e-09	-1.28188	7.30852e-18	-1.07932e-09	-1.18419	1.3583e-18	-1.07932e-09	-1.22375
56781592	chr3:56781592:C:A	4.86437e-72	-1.97085	-0.340104	3.74769e-17	1.09879	-0.6483	1.7715e-18	-0.365855	-0.592307
56781823	chr3:56781823:A:G	1.0083e-72	-2.44344	-1.44118	6.67385e-18	0.142324	-1.41736	8.3262e-19	-0.286864	-1.4263
56781966	chr3:56781966:C:T	2.32394e-72	-2.17691	-0.872717	1.01191e-17	0.412839	-1.27165	5.72956e-19	-0.883459	-1.20347
56782217	chr3:56782217:C:G	3.60348e-71	1.11022	-1.41862	6.93244e-14	9.26963	-1.29632	1.91997e-14	9.63967	-1.307
56782548	chr3:56782548:G:A	2.90394e-71	0.234104	-0.758336	1.23745e-16	2.8287	-1.18371	9.33075e-16	6.44981	-1.14131
56782709	chr3:56782709:C:T	1.147e-71	-1.07932e-09	-1.45315	5.54044e-18	-1.07932e-09	-1.46116	1.06607e-18	-1.07932e-09	-1.466
56782814	chr3:56782814:C:A	9.7079e-72	-0.157046	-1.4629	5.36379e-16	4.44429	-1.33269	2.9791e-16	5.51068	-1.34388
56783400	chr3:56783400:G:A	3.75451e-72	-1.12121	-1.44872	1.16668e-18	-1.63481	-1.38427	1.39005e-19	-2.10952	-1.39371
56784216	chr3:56784216:G:A	5.38053e-71	-1.07932e-09	0.0924864	2.0367e-17	-1.07932e-09	-0.159321	2.85054e-18	-1.07932e-09	-0.482476
56784321	chr3:56784321:G:A	7.20435e-70	-1.07932e-09	2.68697	5.88397e-16	-1.07932e-09	3.20417	1.09646e-16	-1.07932e-09	3.16727
56785349	chr3:56785349:T:C	1.49743e-69	-1.07932e-09	3.41862	1.2681e-15	-1.07932e-09	3.97204	2.37759e-16	-1.07932e-09	3.94127
56785668	chr3:56785668:T:G	1.5521e-71	0.230095	-1.38079	8.51452e-16	5.03662	-1.46291	3.72999e-16	5.85716	-1.46557
56785715	chr3:56785715:G:A	1.14935e-71	-1.07932e-09	-1.45111	5.53348e-18	-1.07932e-09	-1.46242	1.06599e-18	-1.07932e-09	-1.46609
56785794	chr3:56785794:T:C	3.35095e-72	-2.68364	-4.45018e-10	4.6827e-18	-1.62936	-4.45018e-10	9.89214e-19	-1.54083	-4.45018e-10
56786290	chr3:56786290:C:G	2.17925e-71	0.195025	-1.00634	9.56765e-17	2.73105	-1.34331	6.60748e-16	6.27328	-1.3099
56786328	chr3:56786328:A:T	8.19076e-70	3.8532	-1.03791	3.61941e-16	4.13239	-1.41415	7.57439e-17	4.18502	-1.38765
56787290	chr3:56787290:T:C	8.33399e-72	-0.346106	-1.42644	3.84766e-16	4.20282	-1.42342	1.96062e-16	5.17797	-1.42952
56787372	chr3:56787372:C:T	1.90841e-71	-1.07932e-09	-0.94403	7.28658e-18	-1.07932e-09	-1.1872	1.24095e-18	-1.07932e-09	-1.31411
56787374	chr3:56787374:T:C	1.41658e-69	4.75909	-1.39598	1.74145e-17	1.14914	-1.46507	3.28519e-18	1.11725	-1.45781
56787497	chr3:56787497:T:C	1.10123e-71	-1.8435	0.349622	2.17824e-17	1.04355	-1.13568	1.08436e-18	-0.435814	-1.01318
56787498	chr3:56787498:G:A	1.57502e-72	-2.19433	-1.24429	8.92824e-18	0.465927	-1.44994	4.64883e-19	-0.868894	-1.42706
56787516	chr3:56787516:A:C	1.48719e-72	-2.25552	-1.24048	7.75913e-18	0.325007	-1.44937	4.17929e-19	-0.976082	-1.42635
56788154	chr3:56788154:T:C	7.55065e-72	-0.457458	-1.41379	2.49534e-16	3.81209	-1.46573	1.05681e-16	4.59562	-1.46518
56788289	chr3:56788289:A:G	6.06806e-72	-2.08985	-4.45018e-10	5.71638e-18	-1.4299	-4.45018e-10	6.39877e-19	-1.97647	-4.45018e-10
56788597	chr3:56788597:A:G	1.20173e-70	-1.07932e-09	0.896043	4.04242e-17	-1.07932e-09	0.526191	7.68318e-18	-1.07932e-09	0.509048
56788964	chr3:56788964:C:T	1.87873e-71	-1.07932e-09	-0.959706	7.21992e-18	-1.07932e-09	-1.19639	1.23268e-18	-1.07932e-09	-1.3208
56789338	chr3:56789338:A:G	1.37703e-72	-2.21482	-1.35814	8.35301e-18	0.414759	-1.46537	4.33766e-19	-0.90063	-1.46461
56789395	chr3:56789395:C:T	1.67461e-71	-1.07932e-09	-1.07472	9.18981e-18	-1.07932e-09	-0.955141	1.69045e-18	-1.07932e-09	-1.00499
56789754	chr3:56789754:G:A	3.35619e-72	-2.68208	-4.45018e-10	5.14089e-18	-1.53601	-4.45018e-10	1.64221e-18	-1.03395	-4.45018e-10
56790317	chr3:56790317:T:A	1.8611e-71	-1.07932e-09	-0.969134	7.17132e-18	-1.07932e-09	-1.20315	1.22692e-18	-1.07932e-09	-1.32548
56790798	chr3:56790798:T:C	4.1324e-71	-1.07932e-09	-0.171442	1.31159e-17	-1.07932e-09	-0.599413	2.58961e-18	-1.07932e-09	-0.57848
56791062	chr3:56791062:C:T	1.4644e-71	-1.07932e-09	-1.20886	6.54473e-18	-1.07932e-09	-1.29458	1.305e-18	-1.07932e-09	-1.26378
56791142	chr3:56791142:C:T	8.33195e-72	-0.326739	-1.44605	2.38864e-18	-0.927677	-1.37484	2.59294e-19	-1.49488	-1.3849
56791518	chr3:56791518:C:T	1.45838e-71	-1.07932e-09	-1.21298	6.52454e-18	-1.07932e-09	-1.29767	1.30059e-18	-1.07932e-09	-1.26717
56791927	chr3:56791927:G:T	1.15512e-71	-1.07932e-09	-1.4461	6.173e-18	-1.07932e-09	-1.35305	1.14441e-18	-1.07932e-09	-1.39509
56792296	chr3:56792296:A:C	1.92076e-70	2.52743	-1.16243	9.21785e-14	9.69986	-1.44161	1.90369e-14	9.77211	-1.44796
56792665	chr3:56792665:G:A	1.80383e-69	4.85742	-1.25264	7.31897e-17	2.57932	-1.4595	7.53023e-18	1.91592	-1.42698
56793424	chr3:56793424:T:C	9.50444e-72	-1.5344	-0.10673	4.05067e-17	1.63103	-1.1028	1.75973e-18	0.0565505	-1.02138
56793510	chr3:56793510:C:T	1.19627e-71	-1.07932e-09	-1.41109	6.49074e-18	-1.07932e-09	-1.30286	1.23651e-18	-1.07932e-09	-1.31769
56793566	chr3:56793566:G:A	4.80337e-72	-2.32357	-4.45018e-10	2.57898e-18	-2.22584	-4.45018e-10	3.88184e-19	-2.47626	-4.45018e-10
56793633	chr3:56793633:A:G	1.91727e-72	-2.52238	-0.719599	1.19735e-18	-2.40219	-0.590942	2.56016e-19	-2.1985	-0.694002
56794396	chr3:56794396:G:A	3.43805e-70	3.27111	-1.32392	9.4788e-16	5.14289	-1.4619	7.73153e-17	4.27843	-1.46052
56794475	chr3:56794475:C:T	2.50408e-70	1.63021	-4.45018e-10	8.46335e-17	1.26509	-4.45018e-10	2.58105e-17	1.7208	-4.45018e-10
56794782	chr3:56794782:G:A	6.0738e-72	-0.678594	-1.41031	7.64495e-16	4.83638	-1.3704	1.65934e-16	4.95231	-1.37071
56794909	chr3:56794909:G:C	5.24673e-71	1.48919	-1.42189	4.37483e-14	8.87033	-1.35736	1.21851e-14	9.24414	-1.36616
56795095	chr3:56795095:G:A	1.47344e-70	2.37221	-1.27232	1.46422e-17	0.917953	-1.40728	2.95326e-18	0.901664	-1.34874
56795401	chr3:56795401:C:T	1.15836e-71	-1.07932e-09	-1.4433	5.52585e-18	-1.07932e-09	-1.4638	1.06855e-18	-1.07932e-09	-1.46368
56795633	chr3:56795633:A:G	8.63175e-73	-2.67803	-1.362	5.58776e-19	-2.2898	-1.46545	3.56478e-19	-1.09763	-1.46384
56795864	chr3:56795864:C:T	7.76023e-73	-2.68181	-1.46465	2.61487e-18	-0.771685	-1.44034	4.90959e-19	-0.776995	-1.46439
56796068	chr3:56796068:G:A	8.01632e-71	0.491179	-4.45018e-10	2.0831e-18	-2.43938	-4.45018e-10	3.29052e-19	-2.64153	-4.45018e-10
56796375	chr3:56796375:T:C	2.36263e-70	1.57206	-4.45018e-10	2.83315e-18	-2.13185	-4.45018e-10	3.87789e-19	-2.47728	-4.45018e-10
56796431	chr3:56796431:C:T	1.08197e-72	-2.67295	-1.14115	1.39615e-18	-1.69342	-1.1461	2.0029e-18	0.165026	-1.00042
56797094	chr3:56797094:C:A	1.03539e-72	-2.68088	-1.17723	1.26003e-18	-1.76031	-1.18179	1.83324e-18	0.122196	-1.0461
56797239	chr3:56797239:T:C	2.03241e-72	-2.07928	-1.10438	6.1038e-17	2.40336	-1.4651	6.35311e-18	1.75245	-1.43349
56797479	chr3:56797479:G:A	1.8193e-71	-1.07932e-09	-0.99185	1.01857e-17	-1.07932e-09	-0.852254	1.85075e-18	-1.07932e-09	-0.914394
56797520	chr3:56797520:G:A	3.60907e-70	0.237597	1.75814	2.25547e-15	4.51852	0.0293587	1.88699e-16	3.25556	0.454603
56798564	chr3:56798564:T:C	2.26772e-70	1.53106	-4.45018e-10	2.65006e-18	-2.19865	-4.45018e-10	3.73376e-19	-2.51516	-4.45018e-10
56799686	chr3:56799686:G:A	8.34479e-70	4.28947	-1.45555	1.57535e-17	1.04862	-1.4648	4.81306e-18	1.50677	-1.46543
56799734	chr3:56799734:C:A	5.20341e-71	0.059014	-4.45018e-10	1.80002e-18	-2.58544	-4.45018e-10	3.17454e-19	-2.67741	-4.45018e-10
56799738	chr3:56799738:T:C	1.55892e-68	1.71544	4.04601	8.57946e-18	-2.35577	1.33191	1.99347e-18	-2.67981	1.8397
56799951	chr3:56799951:T:C	1.19698e-72	-2.65552	-1.05756	7.89643e-18	0.358701	-1.46553	1.03424e-18	-0.0868157	-1.40951
56800170	chr3:56800170:G:A	1.20234e-72	-2.65044	-1.05818	8.36738e-18	0.416655	-1.46555	1.09224e-18	-0.0320104	-1.40975
56800204	chr3:56800204:T:G	1.13236e-71	-1.07932e-09	-1.466	5.68999e-18	-1.07932e-09	-1.43453	1.09361e-18	-1.07932e-09	-1.44051
56800261	chr3:56800261:A:G	1.51178e-68	1.37898	4.35176	9.62518e-18	-2.45493	1.54607	2.50766e-18	-2.68428	2.07365
56800398	chr3:56800398:T:C	8.73916e-73	-2.64965	-1.37801	5.39784e-19	-2.49792	-1.2919	9.22916e-20	-2.58513	-1.32766
56800496	chr3:56800496:C:T	1.28218e-72	-2.63636	-1.00796	9.46532e-18	0.536651	-1.46225	1.24381e-18	0.0779029	-1.38971
56800899	chr3:56800899:T:C	4.23643e-72	-2.44916	-4.45018e-10	4.14171e-18	-1.75213	-4.45018e-10	1.05184e-18	-1.47945	-4.45018e-10
56800950	chr3:56800950:T:A	9.78566e-73	-2.67294	-1.24162	1.30709e-18	-1.66045	-1.24499	2.05001e-18	0.311589	-1.12373
56800955	chr3:56800955:C:T	1.58255e-71	-1.07932e-09	-1.13127	7.26226e-18	-1.07932e-09	-1.19054	1.12751e-18	-1.07932e-09	-1.40998
56801051	chr3:56801051:T:C	1.13401e-71	-1.07932e-09	-1.46454	5.73921e-18	-1.07932e-09	-1.42592	1.09534e-18	-1.07932e-09	-1.43892
56801064	chr3:56801064:C:T	1.50972e-71	-1.17838	-4.45018e-10	2.29321e-18	-2.34328	-4.45018e-10	5.11805e-19	-2.1998	-4.45018e-10
56801607	chr3:56801607:A:G	1.00575e-70	-1.07932e-09	0.718019	1.12314e-16	-1.07932e-09	1.54806	2.21725e-17	-1.07932e-09	1.56887
56801933	chr3:56801933:C:T	1.14575e-71	-1.07932e-09	-1.45424	5.92749e-18	-1.07932e-09	-1.39364	1.12589e-18	-1.07932e-09	-1.41141
56802078	chr3:56802078:G:A	8.77776e-71	-1.07932e-09	0.58192	9.52458e-17	-1.07932e-09	1.38323	1.87657e-17	-1.07932e-09	1.40204
56802173	chr3:56802173:C:G	1.15763e-71	-1.07932e-09	-1.44393	5.52514e-18	-1.07932e-09	-1.46393	1.06632e-18	-1.07932e-09	-1.46577
56802407	chr3:56802407:T:G	1.15598e-68	1.13282	4.32958	9.04587e-18	-2.5059	1.53497	2.46917e-18	-2.67758	2.05148
56802515	chr3:56802515:C:G	1.1856e-71	-1.07932e-09	-1.42005	5.5149e-18	-1.07932e-09	-1.46578	1.07367e-18	-1.07932e-09	-1.4589
56802688	chr3:56802688:G:A	9.31317e-70	4.18246	-1.23874	1.56448e-17	0.940707	-1.3638	4.82777e-18	1.37926	-1.33486
56802694	chr3:56802694:A:C	2.24994e-71	-1.02736	0.247961	1.18398e-17	0.020679	-0.722445	1.53493e-18	-0.368511	-0.732993
56802712	chr3:56802712:T:C	1.35505e-72	-2.64096	-0.948089	1.90104e-17	0.706716	-0.934964	1.43155e-18	-0.0480857	-1.12314
56802786	chr3:56802786:T:A	6.30294e-71	-2.09682	2.34753	8.29104e-16	1.94937	1.59774	3.29818e-16	2.74589	1.52267
56802847	chr3:56802847:T:C	1.38666e-70	1.03918	-4.45018e-10	3.72616e-18	-1.85786	-4.45018e-10	1.05947e-18	-1.47222	-4.45018e-10
56802899	chr3:56802899:A:G	1.2224e-71	-1.07932e-09	-1.38948	5.54797e-18	-1.07932e-09	-1.4598	1.08603e-18	-1.07932e-09	-1.44746
56803611	chr3:56803611:A:G	1.44176e-71	-1.07932e-09	-1.22444	6.67662e-18	-1.07932e-09	-1.27462	1.08922e-18	-1.07932e-09	-1.44452
56803702	chr3:56803702:T:C	5.78827e-72	-2.13705	-4.45018e-10	5.19124e-18	-1.52626	-4.45018e-10	1.13687e-18	-1.40171	-4.45018e-10
56803754	chr3:56803754:G:A	1.27842e-70	-1.70538	2.66329	3.0914e-16	1.71368	0.84688	4.13876e-17	0.867817	1.32518
56803988	chr3:56803988:G:A	8.34773e-70	4.09503	-1.26076	1.57156e-17	0.958133	-1.37672	4.86391e-18	1.40219	-1.35033
56804005	chr3:56804005:C:T	1.68008e-72	-2.61868	-0.755368	1.13094e-17	0.672135	-1.41974	1.66313e-18	0.257281	-1.27857
56805097	chr3:56805097:C:T	1.9087e-71	-1.07932e-09	-0.943879	1.05664e-17	-1.07932e-09	-0.815558	1.91334e-18	-1.07932e-09	-0.881136
56805347	chr3:56805347:G:A	3.49557e-72	-2.67874	0.0373487	3.26717e-18	-1.59783	-0.39148	5.66454e-18	0.280893	-0.0766537
56805349	chr3:56805349:C:T	8.33487e-70	4.06497	-1.23224	1.43263e-17	0.848378	-1.35952	4.40435e-18	1.28303	-1.33043
56805404	chr3:56805404:T:C	6.63057e-72	-2.45203	0.450836	2.06691e-18	-1.8329	-0.614286	3.16666e-19	-2.04846	-0.631428
56805621	chr3:56805621:C:T	6.42303e-72	-2.34668	0.313684	8.50326e-19	-2.55555	-0.77982	1.75711e-19	-2.46851	-0.800396
56805874	chr3:56805874:T:G	4.58671e-70	-2.17209	4.40754	1.06856e-17	-2.62844	1.8241	5.60521e-18	-2.12889	2.3226
56805914	chr3:56805914:G:A	1.23515e-70	-1.07932e-09	0.923473	1.43417e-16	-1.07932e-09	1.79252	2.84174e-17	-1.07932e-09	1.81702
56806277	chr3:56806277:C:T	2.24291e-72	-2.68206	-0.403049	2.30238e-18	-1.86614	-0.473154	3.50208e-18	-0.0630066	-0.213624
56806615	chr3:56806615:T:G	1.13231e-71	-1.07932e-09	-1.46604	5.53884e-18	-1.07932e-09	-1.46145	1.06637e-18	-1.07932e-09	-1.46572
56806846	chr3:56806846:T:TTG	2.06258e-71	-2.21465	1.34831	7.71477e-17	2.03751	-0.865025	1.10017e-17	1.52465	-0.656589
56807059	chr3:56807059:G:A	2.1984e-71	-0.888078	0.0855064	1.31602e-17	0.202962	-0.798999	7.61431e-18	1.32122	-0.821178
56807177	chr3:56807177:C:T	4.03501e-70	-1.07932e-09	2.10729	4.10558e-16	-1.07932e-09	2.84428	7.13688e-17	-1.07932e-09	2.73787
56807409	chr3:56807409:C:T	1.15713e-71	-1.07932e-09	-1.44436	6.08952e-18	-1.07932e-09	-1.36667	1.14111e-18	-1.07932e-09	-1.39799
56807691	chr3:56807691:G:A	7.25161e-71	-1.64627	2.03719	8.31961e-18	-2.63803	1.58341	1.52129e-18	-2.67966	1.56924
56807810	chr3:56807810:C:T	1.67869e-72	-1.90967	-1.4652	5.36779e-19	-2.55778	-1.23762	1.23164e-19	-2.41064	-1.21359
56807940	chr3:56807940:A:G	1.32548e-72	-2.68142	-0.92969	1.73492e-18	-1.65131	-0.970967	2.97577e-18	0.347951	-0.787434
56807970	chr3:56807970:G:A	2.29954e-71	-1.07932e-09	-0.757591	2.28515e-17	-1.07932e-09	-0.0442197	4.19899e-18	-1.07932e-09	-0.0951423
56807985	chr3:56807985:A:T	1.47265e-72	-2.51065	-0.99517	4.17713e-18	-0.399273	-1.34434	1.36172e-18	0.11472	-1.33596
56808016	chr3:56808016:C:T	2.89273e-70	1.77448	-4.45018e-10	3.08657e-18	-2.04618	-4.45018e-10	4.12315e-19	-2.41595	-4.45018e-10
56808316	chr3:56808316:T:C	1.15853e-71	-1.07932e-09	-1.44315	5.51388e-18	-1.07932e-09	-1.46597	1.06675e-18	-1.07932e-09	-1.46537
56808435	chr3:56808435:C:T	2.55817e-70	1.65158	-4.45018e-10	2.94286e-18	-2.09386	-4.45018e-10	4.00121e-19	-2.44597	-4.45018e-10
56809000	chr3:56809000:T:G	1.31676e-72	-2.43587	-1.18184	1.06323e-18	-2.29839	-0.813538	1.94864e-19	-2.35413	-0.811314
56809210	chr3:56809210:G:A	2.67096e-70	1.69472	-4.45018e-10	3.01048e-18	-2.07114	-4.45018e-10	4.05958e-19	-2.43149	-4.45018e-10
56809384	chr3:56809384:G:A	1.40962e-72	-2.67301	-0.876559	2.00648e-18	-1.56352	-0.913336	3.63369e-18	0.500908	-0.740645
56809403	chr3:56809403:G:A	1.06493e-72	-2.43317	-1.3968	8.82659e-18	0.4703	-1.46577	2.43571e-18	0.826155	-1.4659
56809440	chr3:56809440:C:T	3.40081e-71	-1.07932e-09	-0.366286	8.89552e-18	-1.07932e-09	-0.987689	1.92972e-18	-1.07932e-09	-0.872614
56809491	chr3:56809491:A:G	2.8126e-71	-1.07932e-09	-0.556191	2.23038e-17	-1.07932e-09	-0.0684786	3.84501e-18	-1.07932e-09	-0.18321
56809592	chr3:56809592:C:G	1.40062e-70	-1.07932e-09	1.0492	1.64403e-16	-1.07932e-09	1.92909	3.26136e-17	-1.07932e-09	1.95474
56809814	chr3:56809814:C:T	2.15007e-71	-1.07932e-09	-0.824801	9.18188e-18	-1.07932e-09	-0.956004	1.82473e-18	-1.07932e-09	-0.928553
56810007	chr3:56810007:C:T	2.04174e-69	5.04862	-1.31996	4.0008e-17	1.85285	-1.33701	1.2766e-17	2.33247	-1.31568
56810497	chr3:56810497:G:A	1.22319e-71	-1.07932e-09	-1.38884	6.41374e-18	-1.07932e-09	-1.31479	1.20352e-18	-1.07932e-09	-1.34474
56810663	chr3:56810663:T:C	1.37163e-72	-2.65501	-0.92188	2.2261e-18	-1.41571	-0.95727	4.56197e-18	0.778591	-0.790823
56810810	chr3:56810810:A:G	1.20669e-71	-1.07932e-09	-1.40242	6.1871e-18	-1.07932e-09	-1.35077	1.17247e-18	-1.07932e-09	-1.37087
56810828	chr3:56810828:C:G	2.2142e-71	-1.07932e-09	-0.79541	8.75154e-18	-1.07932e-09	-1.00401	1.73085e-18	-1.07932e-09	-0.981375
56811375	chr3:56811375:G:A	1.45089e-70	-1.07932e-09	1.08446	1.74153e-16	-1.07932e-09	1.9867	3.45244e-17	-1.07932e-09	2.01168
56811872	chr3:56811872:G:T	1.1517e-71	-1.07932e-09	-1.44906	6.02015e-18	-1.07932e-09	-1.37812	1.14048e-18	-1.07932e-09	-1.39854
56812041	chr3:56812041:T:G	1.01272e-72	-2.68409	-1.19616	9.69879e-18	0.553676	-1.45491	9.86917e-19	-0.0772537	-1.4659
56812144	chr3:56812144:G:A	1.13239e-71	-1.07932e-09	-1.46597	5.69336e-18	-1.07932e-09	-1.43393	1.08843e-18	-1.07932e-09	-1.44525
56812625	chr3:56812625:T:C	3.60028e-69	5.68796	-1.39208	5.10719e-17	2.16055	-1.40056	1.64975e-17	2.65817	-1.38495
56812748	chr3:56812748:T:A	1.26914e-71	-1.07932e-09	-1.35196	8.65267e-18	-1.07932e-09	-1.01537	1.86819e-18	-1.07932e-09	-0.905015
56812863	chr3:56812863:A:G	1.86104e-69	5.03767	-1.40167	3.48598e-17	1.77564	-1.39755	1.12838e-17	2.27617	-1.38279
56813917	chr3:56813917:C:G	7.33222e-64	17.6794	-1.15935	4.26224e-17	0.546203	0.0329407	5.655e-18	-0.0458978	0.248451
56814678	chr3:56814678:T:C	3.02243e-68	4.95524	1.46828	1.69305e-17	-2.59405	2.24993	4.23073e-18	-2.15457	2.06696
56814746	chr3:56814746:C:A	1.98633e-65	12.8443	0.0672409	6.67545e-19	-2.46978	-1.1076	2.18748e-19	-2.17994	-0.869884
56814925	chr3:56814925:C:T	4.88041e-50	48.2381	0.111087	1.14145e-18	-1.94831	-1.09262	2.83854e-18	0.349088	-0.835783
56814971	chr3:56814971:T:C	1	154.237	7.65667	7.04977e-19	-2.07669	-1.44614	4.1232e-19	-0.953426	-1.46252
56815027	chr3:56815027:A:C	4.08536e-49	50.168	0.305969	1.20006e-18	-2.25971	-0.731153	8.87145e-18	1.14564	-0.492789
56815057	chr3:56815057:T:G	6.03869e-71	-1.07932e-09	0.207887	2.29412e-17	-1.07932e-09	-0.0403008	4.75249e-18	-1.07932e-09	0.0286826
56815151	chr3:56815151:A:AT	1.13586e-71	-1.07932e-09	-1.46291	5.56091e-18	-1.07932e-09	-1.45747	1.06897e-18	-1.07932e-09	-1.46329
56815592	chr3:56815592:A:G	1.15153e-71	-1.07932e-09	-1.44921	5.58036e-18	-1.07932e-09	-1.45398	1.066e-18	-1.07932e-09	-1.46607
56815677	chr3:56815677:C:T	7.2837e-70	4.16389	-1.46597	4.12921e-19	-2.63331	-1.42442	0.85352	39.0115	0.746615
56815885	chr3:56815885:G:C	3.35588e-70	-1.07932e-09	1.923	2.76301e-16	-1.07932e-09	2.44826	4.98567e-17	-1.07932e-09	2.37917
56816128	chr3:56816128:T:C	6.40224e-69	4.87152	-4.45018e-10	1.37425e-17	-0.552745	-4.45018e-10	1.97175e-15	6.05669	-4.45018e-10
56816160	chr3:56816160:A:G	3.73464e-51	46.2545	-0.475423	2.7218e-17	1.27717	-1.14652	4.06596e-17	3.16611	-0.990859
56816788	chr3:56816788:C:T	2.51418e-65	13.392	-0.244818	9.72115e-19	-2.64963	-0.551888	2.11352e-19	-2.5985	-0.485711
56816815	chr3:56816815:C:T	6.08774e-71	-1.07932e-09	0.215976	2.31207e-17	-1.07932e-09	-0.0325096	4.79097e-18	-1.07932e-09	0.0367462
56816984	chr3:56816984:G:C	2.03547e-69	3.7256	-4.45018e-10	4.18444e-18	-1.74186	-4.45018e-10	6.49276e-19	-1.96188	-4.45018e-10
56817359	chr3:56817359:G:A	6.17126e-50	49.7597	-1.17581	5.68194e-17	2.3174	-1.45075	9.03749e-17	4.38194	-1.40796
56817482	chr3:56817482:A:T	3.97077e-71	-1.07932e-09	-0.21134	1.24575e-17	-1.07932e-09	-0.650915	2.60605e-18	-1.07932e-09	-0.572151
56818227	chr3:56818227:ACT:A	6.69891e-70	2.61423	-4.45018e-10	1.67558e-18	-2.65708	-4.45018e-10	3.17598e-19	-2.67696	-4.45018e-10
56818493	chr3:56818493:T:A	2.10006e-71	-1.07932e-09	-0.848335	6.86964e-18	-1.07932e-09	-1.24612	1.46147e-18	-1.07932e-09	-1.15055
56818929	chr3:56818929:A:G	1.13267e-71	-1.07932e-09	-1.46573	5.61725e-18	-1.07932e-09	-1.44739	1.07472e-18	-1.07932e-09	-1.45793
56819117	chr3:56819117:G:A	1.54969e-71	-1.07932e-09	-1.15224	9.24176e-18	-1.07932e-09	-0.949503	1.65453e-18	-1.07932e-09	-1.02647
56819324	chr3:56819324:T:A	1.14443e-71	-1.07932e-09	-1.45539	5.52374e-18	-1.07932e-09	-1.46418	1.066e-18	-1.07932e-09	-1.46607
56819537	chr3:56819537:A:G	5.90719e-71	-1.07932e-09	0.185869	2.24452e-17	-1.07932e-09	-0.0621573	4.64931e-18	-1.07932e-09	0.00673312
56819757	chr3:56819757:A:G	1.43837e-71	-1.07932e-09	-1.22679	6.45218e-18	-1.07932e-09	-1.30882	1.23632e-18	-1.07932e-09	-1.31785
56819874	chr3:56819874:G:A	2.1898e-65	13.9607	-0.95164	1.10276e-18	-2.65811	-0.417314	1.89778e-19	-2.61464	-0.577248
56819894	chr3:56819894:G:T	8.34973e-66	13.2574	-1.21254	7.49787e-19	-2.68115	-0.780054	1.32347e-19	-2.65879	-0.893518
56819929	chr3:56819929:C:T	1.13413e-71	-1.07932e-09	-1.46443	5.58275e-18	-1.07932e-09	-1.45356	1.07057e-18	-1.07932e-09	-1.46179
56819954	chr3:56819954:C:T	5.41837e-71	-1.07932e-09	0.0994942	8.21869e-18	-1.07932e-09	-1.06683	2.04204e-18	-1.07932e-09	-0.816036
56820143	chr3:56820143:C:G	2.62726e-70	-1.07932e-09	1.67822	2.12773e-16	-1.07932e-09	2.18699	3.83841e-17	-1.07932e-09	2.11766
56820265	chr3:56820265:T:C	1.43855e-71	-1.07932e-09	-1.22667	6.45664e-18	-1.07932e-09	-1.30813	1.23743e-18	-1.07932e-09	-1.31695
56820476	chr3:56820476:G:A	3.94077e-69	5.66175	-1.2755	2.71975e-18	-1.51845	-0.65425	1.71147e-14	7.78853	0.429178
56821180	chr3:56821180:A:T	1.52099e-71	-1.07932e-09	-1.17094	9.15749e-18	-1.07932e-09	-0.958664	1.64657e-18	-1.07932e-09	-1.03129
56821373	chr3:56821373:A:C	1.15008e-71	-1.07932e-09	-1.45047	5.51382e-18	-1.07932e-09	-1.46598	1.06756e-18	-1.07932e-09	-1.46461
56821597	chr3:56821597:G:A	4.33183e-69	4.48086	-4.45018e-10	1.25614e-17	-0.642607	-4.45018e-10	2.03474e-18	-0.819616	-4.45018e-10
56821652	chr3:56821652:T:C	1.05615e-66	10.9972	-1.01998	1.5045e-18	-2.58422	-0.180557	3.58315e-19	-2.59511	0.0387775
56821856	chr3:56821856:C:T	1.40073e-71	-1.07932e-09	-1.25331	8.08663e-18	-1.07932e-09	-1.08302	1.46668e-18	-1.07932e-09	-1.14698
56822281	chr3:56822281:A:G	1.09123e-62	20.5663	-1.34598	8.02608e-19	-2.68474	-0.708383	2.03827e-12	12.4569	0.540728
56822322	chr3:56822322:T:C	1.15282e-71	-1.07932e-09	-1.44809	5.96191e-18	-1.07932e-09	-1.38785	1.12955e-18	-1.07932e-09	-1.40817
56822499	chr3:56822499:C:T	2.42124e-71	-1.07932e-09	-0.706019	8.56164e-18	-1.07932e-09	-1.02594	1.75817e-18	-1.07932e-09	-0.965712
56822511	chr3:56822511:T:C	9.61511e-69	6.70631	-1.42811	3.89033e-18	-0.437377	-1.37737	1.03288e-18	-0.11348	-1.38415
56822528	chr3:56822528:C:T	9.8356e-62	22.7904	-1.37141	8.0372e-19	-2.61488	-0.776865	1.34271e-13	9.84956	0.428063
56822572	chr3:56822572:C:T	2.12583e-65	14.0446	-1.06526	9.31268e-19	-2.64976	-0.594687	1.63733e-19	-2.60482	-0.734692
56822720	chr3:56822720:G:T	8.41655e-71	0.539899	-4.45018e-10	1.81511e-18	-2.57709	-4.45018e-10	3.88025e-19	-2.47667	-4.45018e-10
56822802	chr3:56822802:C:T	3.29102e-71	-0.399102	-4.45018e-10	2.2018e-18	-2.38396	-4.45018e-10	5.05322e-19	-2.21255	-4.45018e-10
56822870	chr3:56822870:C:T	1.15991e-71	-1.07932e-09	-1.44196	6.0366e-18	-1.07932e-09	-1.3754	1.14102e-18	-1.07932e-09	-1.39807
56823363	chr3:56823363:C:G	2.53183e-70	1.64123	-4.45018e-10	1.80834e-18	-2.58083	-4.45018e-10	3.28448e-19	-2.64336	-4.45018e-10
56823369	chr3:56823369:C:T	8.71388e-63	20.3153	-1.31998	8.79225e-19	-2.67326	-0.628686	2.28285e-12	12.4608	0.650178
56823371	chr3:56823371:C:T	3.07561e-69	4.13837	-4.45018e-10	1.04495e-17	-0.826678	-4.45018e-10	1.70706e-18	-0.995212	-4.45018e-10
56823405	chr3:56823405:T:C	9.10127e-27	102.279	-0.347576	3.51177e-18	-0.46745	-1.44967	2.02287e-19	-1.68309	-1.44496
56823632	chr3:56823632:C:CT	4.04804e-71	-1.07932e-09	-0.192068	1.60596e-17	-1.07932e-09	-0.396927	1.38986e-18	-1.07932e-09	-1.20078
56823755	chr3:56823755:G:A	4.5428e-71	-1.07932e-09	-0.0767573	1.1151e-17	-1.07932e-09	-0.761708	2.55215e-18	-1.07932e-09	-0.593049
56824001	chr3:56824001:A:C	4.74986e-68	6.87557	-4.45018e-10	8.67448e-18	-1.01285	-4.45018e-10	2.52075e-18	-0.605429	-4.45018e-10
56824302	chr3:56824302:T:C	8.58149e-63	18.2958	0.684172	4.05231e-18	-1.83516	0.0612061	1.6302e-18	-1.26406	0.222776
56824461	chr3:56824461:G:A	1.48099e-71	-1.07932e-09	-1.19759	8.69111e-18	-1.07932e-09	-1.01093	1.56567e-18	-1.07932e-09	-1.08167
56824466	chr3:56824466:A:G	7.28915e-63	20.0674	-1.25068	1.04125e-18	-2.66408	-0.468733	3.71295e-12	12.7059	0.891418
56824637	chr3:56824637:C:G	2.21584e-70	-1.07932e-09	1.50792	1.6991e-16	-1.07932e-09	1.96203	3.06019e-17	-1.07932e-09	1.89108
56824658	chr3:56824658:A:G	2.00717e-25	105.365	-0.339672	5.39062e-18	-0.0395306	-1.44904	1.56838e-19	-1.93685	-1.44567
56825269	chr3:56825269:T:C	5.72638e-27	101.559	-0.0900048	3.07976e-18	-0.608974	-1.43941	2.1963e-19	-1.58805	-1.45775
56825307	chr3:56825307:A:C	8.45746e-65	15.6485	-1.28821	2.93036e-18	-0.644374	-1.45374	1.90954e-18	0.5715	-1.45463
56825396	chr3:56825396:T:C	5.58316e-50	46.8224	1.66137	2.14863e-17	-0.0707171	-0.0351054	2.85351e-17	1.6448	0.176346
56825533	chr3:56825533:AG:A	1.89074e-65	13.2005	-0.338293	8.98687e-19	-2.65011	-0.629942	1.93649e-19	-2.60401	-0.567678
56825608	chr3:56825608:A:T	1.14066e-68	6.68425	-1.23518	7.05789e-19	-2.12903	-1.39265	2.86248e-19	-1.45042	-1.33047
56825691	chr3:56825691:C:T	1.07543e-64	15.7673	-1.16678	3.21678e-18	-0.596465	-1.40839	2.12448e-18	0.634536	-1.411
56825721	chr3:56825721:C:T	5.6707e-71	-1.07932e-09	0.145011	2.18352e-17	-1.07932e-09	-0.0897142	4.52481e-18	-1.07932e-09	-0.0204094
56825801	chr3:56825801:T:G	3.74711e-50	46.6071	1.47786	1.82384e-17	-0.119506	-0.150199	2.32346e-17	1.57965	0.036004
56826553	chr3:56826553:A:C	1.36392e-70	-1.07932e-09	1.02265	9.94933e-17	-1.07932e-09	1.42685	1.81997e-17	-1.07932e-09	1.37142
56826684	chr3:56826684:T:C	5.92608e-70	3.75283	-1.26118	4.15169e-19	-2.65213	-1.40017	0.139675	38.8713	-0.923147
56826740	chr3:56826740:C:T	2.28519e-69	3.84132	-4.45018e-10	8.92481e-18	-0.984401	-4.45018e-10	1.4611e-18	-1.1508	-4.45018e-10
56826763	chr3:56826763:G:A	5.34205e-68	6.99306	-4.45018e-10	1.98363e-17	-0.185724	-4.45018e-10	5.47571e-18	0.170335	-4.45018e-10
56826788	chr3:56826788:C:G	2.45814e-41	67.6503	0.736404	1.54216e-17	0.434174	-0.871644	2.11909e-19	-1.83245	-1.24913
56826855	chr3:56826855:A:T	2.41343e-27	94.2872	6.31734	2.09763e-18	-1.24995	-1.18248	5.68829e-19	-0.83327	-1.26089
56826999	chr3:56826999:A:G	1.17648e-71	-1.07932e-09	-1.42777	5.54189e-18	-1.07932e-09	-1.4609	1.07859e-18	-1.07932e-09	-1.45433
56827063	chr3:56827063:T:C	2.98046e-33	87.4977	-0.497683	1.19977e-18	-1.53871	-1.4524	5.52761e-19	-0.682713	-1.4401
56827194	chr3:56827194:A:G	2.21788e-39	73.6127	-0.723737	6.79461e-19	-2.09362	-1.46607	9.375e-20	-2.47786	-1.41925
56827220	chr3:56827220:G:A	1.68725e-71	-1.07932e-09	-1.0672	7.09001e-18	-1.07932e-09	-1.21455	1.42536e-18	-1.07932e-09	-1.17556
56827561	chr3:56827561:C:T	1.7469e-69	3.57271	-4.45018e-10	2.93524e-18	-2.09645	-4.45018e-10	5.08582e-19	-2.20612	-4.45018e-10
56828163	chr3:56828163:G:A	1.21029e-71	-1.07932e-09	-1.39944	5.58434e-18	-1.07932e-09	-1.45327	1.091e-18	-1.07932e-09	-1.4429
56828263	chr3:56828263:C:T	1.10496e-70	-1.07932e-09	0.812097	7.95428e-17	-1.07932e-09	1.20306	1.45865e-17	-1.07932e-09	1.15011
56828313	chr3:56828313:A:C	2.99711e-39	73.8057	-0.615613	7.56537e-19	-1.99143	-1.46081	9.42949e-20	-2.44892	-1.4424
56828362	chr3:56828362:T:C	6.97463e-49	49.1043	1.90456	5.47534e-17	0.665791	0.163812	8.99166e-17	2.60171	0.367182
56828478	chr3:56828478:G:A	5.38029e-71	-1.07932e-09	0.0924419	2.04785e-17	-1.07932e-09	-0.153861	4.2444e-18	-1.07932e-09	-0.0843861
56828564	chr3:56828564:A:C	3.64206e-71	-0.297752	-4.45018e-10	1.73869e-18	-2.6201	-4.45018e-10	3.47971e-19	-2.58562	-4.45018e-10
56828976	chr3:56828976:G:A	2.36256e-69	4.64545	-0.770834	1.76178e-18	-2.39388	-0.213035	2.76981e-19	-2.5002	-0.313596
56828988	chr3:56828988:G:A	1.20973e-71	-1.07932e-09	-1.39991	5.58324e-18	-1.07932e-09	-1.45347	1.0907e-18	-1.07932e-09	-1.44317
56829272	chr3:56829272:C:T	5.47889e-69	5.30378	-0.588009	9.86906e-18	-1.30164	0.417806	9.65759e-14	8.3588	1.58929
56829375	chr3:56829375:C:T	4.7604e-64	17.0141	-0.925998	5.18427e-18	-0.201621	-1.32599	3.84743e-18	1.13329	-1.31587
56829426	chr3:56829426:C:A	1.97317e-69	4.97185	-1.27733	2.92668e-18	-1.34478	-0.754584	2.09671e-14	8.34702	0.0736998
56829676	chr3:56829676:T:C	1.49951e-71	-1.07932e-09	-1.18516	6.03038e-18	-1.07932e-09	-1.37643	1.09188e-18	-1.07932e-09	-1.44208
56829943	chr3:56829943:C:T	1.92199e-72	-1.78584	-1.45369	1.16108e-18	-1.56774	-1.45614	0.000292791	32.2753	-0.494833
56829973	chr3:56829973:C:T	1.19705e-71	-1.07932e-09	-1.41044	5.55751e-18	-1.07932e-09	-1.45809	1.08373e-18	-1.07932e-09	-1.44958
56830088	chr3:56830088:G:T	4.56244e-72	-1.26905	-1.10597	1.58767e-16	2.49168	-0.597477	0.00651237	34.3348	0.547664
56830287	chr3:56830287:A:C	1.90504e-71	-1.07932e-09	-0.9458	1.14613e-17	-1.07932e-09	-0.734256	2.03861e-18	-1.07932e-09	-0.817718
56830319	chr3:56830319:T:C	1.18115e-71	-1.07932e-09	-1.42381	5.56981e-18	-1.07932e-09	-1.45587	1.06613e-18	-1.07932e-09	-1.46595
56830392	chr3:56830392:A:T	1.8835e-71	-1.07932e-09	-0.95717	6.45291e-18	-1.07932e-09	-1.30871	1.33582e-18	-1.07932e-09	-1.24044
56830455	chr3:56830455:TGGA:T	2.3792e-65	13.5248	-0.432829	8.45973e-19	-2.62996	-0.71054	1.83372e-19	-2.57477	-0.651457
56830782	chr3:56830782:C:T	8.69712e-71	-1.07932e-09	0.57269	3.35806e-17	-1.07932e-09	0.340712	6.94854e-18	-1.07932e-09	0.408545
56830967	chr3:56830967:C:T	1.35658e-71	-1.07932e-09	-1.28533	7.36405e-18	-1.07932e-09	-1.17663	1.38558e-18	-1.07932e-09	-1.20387
56831053	chr3:56831053:T:A	2.58213e-62	19.2828	0.798735	5.39491e-18	-1.64268	0.154898	2.28242e-18	-1.02214	0.317386
56831417	chr3:56831417:T:C	1.19524e-33	86.9003	-0.81403	1.71511e-18	-1.17852	-1.45524	7.66267e-20	-2.68473	-1.41407
56831546	chr3:56831546:T:C	1.76469e-68	5.0275	0.857926	4.42415e-17	-2.55694	3.17337	3.97629e-15	2.15413	4.60399
56831594	chr3:56831594:G:A	4.09016e-65	13.912	-0.27817	9.98017e-19	-2.59757	-0.577652	2.19691e-19	-2.53111	-0.514413
56831673	chr3:56831673:C:T	6.81726e-65	14.7056	-0.560952	8.3112e-19	-2.53789	-0.820323	1.83689e-19	-2.4583	-0.766202
56831724	chr3:56831724:C:T	1.2228e-64	14.5408	0.188097	2.02113e-18	-2.15227	-0.317313	6.95028e-19	-1.71294	-0.180846
56831748	chr3:56831748:A:G	1.6715e-45	59.8396	-1.04894	3.33406e-18	-1.34048	-0.628565	1.75387e-18	-0.137288	-0.830875
56831769	chr3:56831769:C:A	6.76599e-71	-0.352804	0.674411	6.81521e-19	-2.62403	-0.932637	1.58723e-19	-2.34975	-1.02084
56831852	chr3:56831852:TA:T	3.37093e-71	-1.07932e-09	-0.375113	1.31857e-17	-1.07932e-09	-0.594101	2.72131e-18	-1.07932e-09	-0.528872
56831965	chr3:56831965:G:A	1.13274e-71	-1.07932e-09	-1.46566	5.69581e-18	-1.07932e-09	-1.43351	1.08863e-18	-1.07932e-09	-1.44506
56832058	chr3:56832058:G:C	9.21093e-70	-2.09378	5.02645	2.908e-17	-2.67729	2.87411	4.6729e-18	-2.51202	2.52382
56832097	chr3:56832097:T:TAG	1.61916e-72	-2.2764	-1.13458	1.02224e-15	3.68622	0.0702957	4.10141e-16	4.47734	0.00918009
56832177	chr3:56832177:G:C	1.67297e-70	1.22688	-4.45018e-10	1.75864e-18	-2.60869	-4.45018e-10	3.19998e-19	-2.66943	-4.45018e-10
56832375	chr3:56832375:T:C	2.04047e-72	-2.07211	-1.10759	4.07337e-18	-1.49244	-0.276326	8.25751e-19	-1.24158	-0.479869
56832474	chr3:56832474:A:G	3.37369e-71	-1.07932e-09	-0.374294	1.27315e-17	-1.07932e-09	-0.629156	2.59961e-18	-1.07932e-09	-0.574626
56832478	chr3:56832478:C:T	1.3242e-69	3.16142	0.134257	6.62759e-18	0.0867449	-1.36874	2.73665e-18	0.858908	-1.38216
56832518	chr3:56832518:AC:A	4.22502e-66	12.6001	-1.2364	5.93071e-19	-2.32366	-1.37202	1.03197e-19	-2.4408	-1.3603
56832977	chr3:56832977:A:C	2.97036e-66	12.2797	-1.26842	5.56482e-19	-2.3671	-1.39225	9.73182e-20	-2.47689	-1.38287
56833026	chr3:56833026:T:C	3.04507e-71	-1.07932e-09	-0.476777	8.25124e-18	-1.07932e-09	-1.06287	1.80754e-18	-1.07932e-09	-0.938021
56833313	chr3:56833313:T:C	1.4126e-69	3.3603	-4.45018e-10	1.80479e-17	-0.280206	-4.45018e-10	4.31966e-18	-0.0668101	-4.45018e-10
56833418	chr3:56833418:T:C	2.71139e-63	17.5856	0.242236	2.23247e-15	5.32433	-0.786699	3.9986e-15	6.78871	-0.0249977
56833737	chr3:56833737:G:T	5.10918e-68	7.16705	-0.21856	1.2698e-18	-2.51642	-0.417952	2.61127e-19	-2.52002	-0.352712
56834366	chr3:56834366:CA:C	1.37057e-70	-1.07932e-09	1.02751	4.19519e-17	-1.07932e-09	0.563287	9.32733e-18	-1.07932e-09	0.702962
56834598	chr3:56834598:A:G	1.28759e-71	-1.07932e-09	-1.33752	5.81066e-18	-1.07932e-09	-1.41354	1.09434e-18	-1.07932e-09	-1.43984
56834678	chr3:56834678:C:T	1.44033e-66	11.734	-1.44651	4.71822e-19	-2.46188	-1.46251	8.31965e-20	-2.55126	-1.46528
56834743	chr3:56834743:T:C	3.01954e-72	-2.13265	-0.655133	1.8058e-15	4.43572	-0.110199	3.37187e-15	6.25027	0.342963
56835419	chr3:56835419:A:G	1.99358e-66	11.8245	-1.2119	5.56913e-19	-2.40551	-1.35307	9.9015e-20	-2.50088	-1.34159
56835571	chr3:56835571:C:T	1.86794e-66	11.7593	-1.21187	5.5138e-19	-2.4153	-1.35326	9.81796e-20	-2.50918	-1.34177
56835731	chr3:56835731:T:C	3.18186e-71	-1.07932e-09	-0.432837	1.96548e-17	-1.07932e-09	-0.194914	3.49083e-18	-1.07932e-09	-0.279846
56835760	chr3:56835760:T:G	5.40463e-71	0.0969546	-4.45018e-10	1.76922e-18	-2.6027	-4.45018e-10	3.70638e-19	-2.52252	-4.45018e-10
56835818	chr3:56835818:C:T	2.29877e-71	-1.07932e-09	-0.757927	1.41215e-17	-1.07932e-09	-0.525541	2.54309e-18	-1.07932e-09	-0.596605
56836506	chr3:56836506:A:G	4.9221e-65	15.23	-1.41107	4.67381e-19	-2.51322	-1.42063	7.92931e-20	-2.61192	-1.45267
56836509	chr3:56836509:T:C	5.39882e-71	-1.07932e-09	0.0958795	1.9767e-17	-1.07932e-09	-0.18922	2.04213e-18	-1.07932e-09	-0.815992
56836546	chr3:56836546:T:C	1.30668e-71	-1.07932e-09	-1.32281	5.86766e-18	-1.07932e-09	-1.40378	1.10195e-18	-1.07932e-09	-1.43291
56836618	chr3:56836618:C:CA	2.2096e-66	12.1731	-1.45765	5.11217e-19	-2.38927	-1.45493	8.89374e-20	-2.48906	-1.46075
56837002	chr3:56837002:T:C	3.77692e-68	6.92809	-0.281727	1.09679e-18	-2.49637	-0.584475	2.32022e-19	-2.50045	-0.490461
56837038	chr3:56837038:C:T	6.8905e-59	29.3854	-1.41457	7.31999e-19	-2.68383	-0.80138	1.25753e-19	-2.67647	-0.926957
56837149	chr3:56837149:C:T	1.51233e-70	-1.07932e-09	1.12594	1.14279e-16	-1.07932e-09	1.5654	2.06991e-17	-1.07932e-09	1.5001
56837206	chr3:56837206:C:A	3.22396e-69	4.18548	-4.45018e-10	5.93912e-18	-1.39167	-4.45018e-10	8.24508e-19	-1.72295	-4.45018e-10
56837259	chr3:56837259:G:A	2.07797e-71	-1.07932e-09	-0.85891	1.25475e-17	-1.07932e-09	-0.643712	2.27093e-18	-1.07932e-09	-0.709795
56837276	chr3:56837276:G:A	1.30855e-71	-1.07932e-09	-1.32138	5.8733e-18	-1.07932e-09	-1.40282	1.10274e-18	-1.07932e-09	-1.43219
56837283	chr3:56837283:C:T	1.33394e-71	-1.07932e-09	-1.30217	5.94875e-18	-1.07932e-09	-1.39006	1.11335e-18	-1.07932e-09	-1.42261
56837284	chr3:56837284:G:A	5.50813e-68	7.31604	-0.292362	1.16205e-18	-2.55071	-0.472332	2.39029e-19	-2.55266	-0.408499
56837404	chr3:56837404:A:G	3.27266e-59	28.644	-1.41768	7.28761e-19	-2.67953	-0.810117	1.28414e-19	-2.64748	-0.934996
56837601	chr3:56837601:T:C	1.08883e-63	17.1472	-0.231743	1.74614e-15	5.3014	-1.00948	3.55944e-15	6.79873	-0.151355
56837822	chr3:56837822:G:T	1.30904e-71	-1.07932e-09	-1.32101	5.8749e-18	-1.07932e-09	-1.40255	1.10296e-18	-1.07932e-09	-1.43199
56838361	chr3:56838361:C:A	1.61313e-71	-1.07932e-09	-1.11212	8.96482e-18	-1.07932e-09	-0.979928	1.67904e-18	-1.07932e-09	-1.01176
56838715	chr3:56838715:G:T	1.13771e-71	-1.07932e-09	-1.46128	5.54807e-18	-1.07932e-09	-1.45979	1.06785e-18	-1.07932e-09	-1.46434
56838928	chr3:56838928:A:G	1.17022e-71	-1.07932e-09	-1.43311	5.61017e-18	-1.07932e-09	-1.44866	1.06973e-18	-1.07932e-09	-1.46258
56839131	chr3:56839131:C:T	1.2176e-71	-1.07932e-09	-1.39342	5.5963e-18	-1.07932e-09	-1.45113	1.10078e-18	-1.07932e-09	-1.43397
56839349	chr3:56839349:A:G	1.14003e-71	-1.07932e-09	-1.45925	5.53704e-18	-1.07932e-09	-1.46178	1.06683e-18	-1.07932e-09	-1.46529
56840005	chr3:56840005:G:A	4.35805e-62	22.065	-1.46005	6.98649e-19	-2.506	-1.02585	1.33033e-19	-2.42499	-1.12216
56840092	chr3:56840092:A:G	1.30959e-71	-1.07932e-09	-1.32059	5.87642e-18	-1.07932e-09	-1.40229	1.10317e-18	-1.07932e-09	-1.4318
56840180	chr3:56840180:T:G	7.79271e-67	10.9276	-1.25437	4.75998e-19	-2.53234	-1.38324	8.67732e-20	-2.60223	-1.37221
56840290	chr3:56840290:A:G	1.3289e-71	-1.07932e-09	-1.30595	5.93342e-18	-1.07932e-09	-1.39264	1.11117e-18	-1.07932e-09	-1.42457
56840348	chr3:56840348:C:T	3.67221e-68	7.85527	-1.23702	4.45014e-19	-2.59169	-1.3912	8.70009e-20	-2.58744	-1.38439
56840353	chr3:56840353:T:C	2.00796e-71	-1.07932e-09	-0.893183	1.20559e-17	-1.07932e-09	-0.683681	2.18558e-18	-1.07932e-09	-0.748104
56840701	chr3:56840701:T:C	3.79799e-70	3.08507	-1.03831	1.02667e-15	4.91422	-1.15338	2.3688e-16	5.07188	-1.13432
56841382	chr3:56841382:A:G	1.20828e-71	-1.07932e-09	-1.40111	6.64373e-18	-1.07932e-09	-1.27956	1.27504e-18	-1.07932e-09	-1.28701
56841416	chr3:56841416:G:A	1.62196e-71	-1.07932e-09	-1.10667	8.99562e-18	-1.07932e-09	-0.976498	1.68418e-18	-1.07932e-09	-1.00871
56841480	chr3:56841480:C:T	2.14389e-71	-1.07932e-09	-0.82768	2.50829e-17	-1.07932e-09	0.0489502	4.26206e-18	-1.07932e-09	-0.0802341
56841543	chr3:56841543:G:A	4.18461e-68	7.26194	-0.513076	9.42678e-19	-2.55108	-0.68119	1.91732e-19	-2.55494	-0.626696
56842140	chr3:56842140:C:G	4.50166e-68	7.20264	-0.380742	1.06827e-18	-2.54414	-0.563048	2.18058e-19	-2.54822	-0.504763
56842154	chr3:56842154:C:A	2.23197e-71	-1.07932e-09	-0.787417	2.43389e-17	-1.07932e-09	0.0188391	4.24643e-18	-1.07932e-09	-0.0839072
56842608	chr3:56842608:T:C	3.32632e-61	24.0433	-1.4059	7.57496e-19	-2.652	-0.798978	1.35771e-19	-2.61478	-0.911994
56842837	chr3:56842837:G:A	4.46589e-71	-1.07932e-09	-0.0938329	2.84719e-17	-1.07932e-09	0.175682	5.00023e-18	-1.07932e-09	0.0794977
56843083	chr3:56843083:C:A	3.63981e-72	-2.27335	-0.327606	2.06778e-14	6.65639	0.107189	3.7997e-14	8.17843	0.836842
56843098	chr3:56843098:G:A	7.26246e-66	12.9115	-1.00612	6.3154e-19	-2.30577	-1.32706	1.08696e-19	-2.44176	-1.30743
56843760	chr3:56843760:C:T	2.41314e-69	4.44714	-0.551342	9.23998e-19	-1.91825	-1.33403	2.84407e-19	-1.40893	-1.37841
56843787	chr3:56843787:A:T	1.13267e-71	-1.07932e-09	-1.46572	5.53206e-18	-1.07932e-09	-1.46268	1.06684e-18	-1.07932e-09	-1.46528
56843892	chr3:56843892:T:C	5.22952e-59	27.1543	0.540761	5.57204e-15	6.26426	-0.811976	8.55234e-15	7.30698	0.216999
56843982	chr3:56843982:C:A	1.30496e-71	-1.07932e-09	-1.32413	5.85939e-18	-1.07932e-09	-1.40519	1.10071e-18	-1.07932e-09	-1.43403
56844425	chr3:56844425:T:C	4.77753e-71	-1.07932e-09	-0.0263763	3.08796e-17	-1.07932e-09	0.256859	5.41454e-18	-1.07932e-09	0.159102
56844426	chr3:56844426:T:C	4.77753e-71	-1.07932e-09	-0.0263763	3.08796e-17	-1.07932e-09	0.256859	5.41454e-18	-1.07932e-09	0.159102
56844427	chr3:56844427:G:C	4.76509e-71	-1.07932e-09	-0.0289841	3.07904e-17	-1.07932e-09	0.253966	5.39942e-18	-1.07932e-09	0.156306
56844480	chr3:56844480:G:C	2.21532e-67	9.13189	-0.716459	4.50069e-19	-2.68378	-1.28781	9.54118e-20	-2.67986	-1.19967
56844498	chr3:56844498:G:T	1.57545e-69	3.46941	-4.45018e-10	5.43722e-18	-1.47997	-4.45018e-10	1.5322e-15	5.80447	-4.45018e-10
56844587	chr3:56844587:A:G	4.53974e-71	-1.07932e-09	-0.0774317	3.45514e-17	-1.07932e-09	0.369211	7.37655e-18	-1.07932e-09	0.46832
56844777	chr3:56844777:C:T	3.12204e-68	7.67713	-1.22119	6.26116e-19	-2.35919	-1.28226	1.13703e-19	-2.44036	-1.26379
56844877	chr3:56844877:T:C	4.66528e-71	-1.07932e-09	-0.0501526	3.04874e-17	-1.07932e-09	0.244077	5.70844e-18	-1.07932e-09	0.211959
56844919	chr3:56844919:T:C	2.82076e-59	26.9699	0.107847	7.09508e-15	6.46015	-0.766226	9.57075e-15	7.52619	0.110293
56844941	chr3:56844941:T:C	1.26324e-71	-1.07932e-09	-1.35662	5.73959e-18	-1.07932e-09	-1.42585	1.08501e-18	-1.07932e-09	-1.4484
56844961	chr3:56844961:TTA:T	2.6272e-68	7.57399	-1.29062	5.63636e-19	-2.38567	-1.36091	1.02954e-19	-2.46468	-1.33878
56845057	chr3:56845057:G:A	1.9839e-71	-1.07932e-09	-0.905234	5.67281e-18	-1.07932e-09	-1.43755	1.10976e-18	-1.07932e-09	-1.42584
56845074	chr3:56845074:G:A	2.05448e-70	1.43231	-4.45018e-10	2.26261e-18	-2.35672	-4.45018e-10	5.76363e-19	-2.081	-4.45018e-10
56845834	chr3:56845834:T:C	1.45051e-71	-1.07932e-09	-1.21838	6.24049e-18	-1.07932e-09	-1.34218	1.17398e-18	-1.07932e-09	-1.36959
56846322	chr3:56846322:G:C	2.27905e-71	-1.07932e-09	-0.766544	6.93745e-18	-1.07932e-09	-1.2363	1.47327e-18	-1.07932e-09	-1.1425
56846343	chr3:56846343:T:C	3.22954e-71	-1.07932e-09	-0.417962	1.99087e-17	-1.07932e-09	-0.182077	3.53387e-18	-1.07932e-09	-0.267592
56846664	chr3:56846664:A:G	1.15599e-71	-1.07932e-09	-1.44534	5.51343e-18	-1.07932e-09	-1.46605	1.06708e-18	-1.07932e-09	-1.46506
56846774	chr3:56846774:G:C	3.06553e-71	-1.07932e-09	-0.470081	1.88101e-17	-1.07932e-09	-0.23884	3.3444e-18	-1.07932e-09	-0.3227
56847128	chr3:56847128:G:A	1.14506e-71	-1.07932e-09	-1.45484	5.52385e-18	-1.07932e-09	-1.46416	1.06602e-18	-1.07932e-09	-1.46605
56848035	chr3:56848035:T:C	3.2269e-67	10.0988	-1.30729	4.22158e-19	-2.61485	-1.42076	7.92839e-20	-2.658	-1.4067
56848264	chr3:56848264:G:A	1.93275e-71	-1.07932e-09	-0.931359	1.14366e-17	-1.07932e-09	-0.736417	2.08401e-18	-1.07932e-09	-0.795692
56848595	chr3:56848595:G:A	4.46384e-71	-1.07932e-09	-0.0942921	2.84587e-17	-1.07932e-09	0.17522	4.9981e-18	-1.07932e-09	0.0790724
56848707	chr3:56848707:T:C	1.75177e-71	-1.07932e-09	-1.02968	6.17373e-18	-1.07932e-09	-1.35293	1.25563e-18	-1.07932e-09	-1.30235
56848949	chr3:56848949:G:A	5.22304e-71	1.00189	-0.939109	5.0019e-19	-2.55382	-1.31218	1.10393e-19	-2.49154	-1.24216
56848958	chr3:56848958:C:T	7.22137e-65	13.7145	0.48774	2.18941e-17	-0.420809	0.333792	7.68945e-18	0.114184	0.395679
56849310	chr3:56849310:T:C	1.16486e-71	-1.07932e-09	-1.4377	5.52161e-18	-1.07932e-09	-1.46457	1.06951e-18	-1.07932e-09	-1.46278
56849462	chr3:56849462:T:C	7.20355e-71	1.17356	-0.789285	5.74179e-19	-2.51582	-1.21223	1.29838e-19	-2.44218	-1.12927
56849590	chr3:56849590:T:C	1.16587e-71	-1.07932e-09	-1.43683	5.62449e-18	-1.07932e-09	-1.44611	1.07111e-18	-1.07932e-09	-1.46129
56849730	chr3:56849730:C:G	1.14521e-70	-1.07932e-09	0.84787	8.41318e-17	-1.07932e-09	1.25915	1.5233e-17	-1.07932e-09	1.19348
56849765	chr3:56849765:T:C	1.71985e-71	-1.07932e-09	-1.04806	7.18153e-18	-1.07932e-09	-1.20172	1.38608e-18	-1.07932e-09	-1.20351
56850028	chr3:56850028:C:G	1.18016e-71	-1.07932e-09	-1.42465	6.18555e-18	-1.07932e-09	-1.35102	1.1644e-18	-1.07932e-09	-1.37778
56850056	chr3:56850056:A:G	4.09147e-64	16.4086	-0.471899	1.55431e-17	-0.07419	-0.35543	2.22766e-18	-0.337416	-0.391619
56850068	chr3:56850068:C:T	6.4571e-72	-2.02771	-4.45018e-10	1.83047e-18	-2.56867	-4.45018e-10	3.42944e-19	-2.60017	-4.45018e-10
56851048	chr3:56851048:T:C	1.61307e-71	-1.07932e-09	-1.11216	5.93216e-18	-1.07932e-09	-1.39285	1.18792e-18	-1.07932e-09	-1.35778
56851600	chr3:56851600:T:C	7.41771e-72	-1.88902	-4.45018e-10	3.08698e-18	-2.04604	-4.45018e-10	7.84349e-19	-1.77289	-4.45018e-10
56852068	chr3:56852068:T:A	3.66412e-71	0.306225	-0.597939	5.64114e-19	-2.65877	-1.08696	1.25138e-19	-2.62573	-0.982591
56852187	chr3:56852187:G:A	2.2088e-71	-1.07932e-09	-0.79785	1.65346e-17	-1.07932e-09	-0.36778	3.96887e-18	-1.07932e-09	-0.151505
56852613	chr3:56852613:C:T	1.47713e-71	-1.07932e-09	-1.2002	8.85883e-18	-1.07932e-09	-0.991821	1.62239e-18	-1.07932e-09	-1.04608
56852703	chr3:56852703:TA:T	1.47591e-71	-1.07932e-09	-1.20103	5.74116e-18	-1.07932e-09	-1.42557	1.14324e-18	-1.07932e-09	-1.39612
56852716	chr3:56852716:T:C	3.66536e-70	-1.07932e-09	2.01121	3.28616e-16	-1.07932e-09	2.62166	8.43169e-17	-1.07932e-09	2.9046
56852744	chr3:56852744:A:G	7.37456e-72	-1.89485	-4.45018e-10	1.9114e-18	-2.5254	-4.45018e-10	3.54662e-19	-2.56658	-4.45018e-10
56852789	chr3:56852789:T:A	2.41093e-71	-1.07932e-09	-0.71029	1.41562e-17	-1.07932e-09	-0.523085	2.5796e-18	-1.07932e-09	-0.582352
56852883	chr3:56852883:CA:C	2.1024e-71	-1.07932e-09	-0.84722	8.20958e-18	-1.07932e-09	-1.06793	1.49956e-18	-1.07932e-09	-1.12481
56853661	chr3:56853661:C:T	4.44972e-71	-1.07932e-09	-0.0974605	6.27109e-18	-1.07932e-09	-1.33729	1.18391e-18	-1.07932e-09	-1.36116
56854069	chr3:56854069:C:T	1.18491e-71	-1.07932e-09	-1.42064	5.54608e-18	-1.07932e-09	-1.46014	1.08019e-18	-1.07932e-09	-1.45285
56854140	chr3:56854140:A:G	2.25105e-66	8.95961	1.77441	2.57631e-16	2.38205	-0.00376009	1.09755e-16	2.20551	0.962751
56854358	chr3:56854358:A:G	1.89064e-70	-0.172025	1.52123	1.61548e-17	-1.5491	1.15808	2.24023e-18	-1.6757	0.95229
56854451	chr3:56854451:A:G	1.18484e-71	-1.07932e-09	-1.4207	5.54189e-18	-1.07932e-09	-1.4609	1.06633e-18	-1.07932e-09	-1.46576
56854935	chr3:56854935:T:C	1.16184e-71	-1.07932e-09	-1.44029	5.51644e-18	-1.07932e-09	-1.4655	1.07011e-18	-1.07932e-09	-1.46222
56855021	chr3:56855021:A:C	1.13243e-71	-1.07932e-09	-1.46593	5.60901e-18	-1.07932e-09	-1.44886	1.10234e-18	-1.07932e-09	-1.43255
56855033	chr3:56855033:C:T	4.42546e-66	12.7248	-1.31484	6.6995e-19	-2.10941	-1.46438	1.0755e-19	-2.29396	-1.46583
56855164	chr3:56855164:G:A	2.08786e-71	-1.07932e-09	-0.854161	1.23581e-17	-1.07932e-09	-0.658921	2.28679e-18	-1.07932e-09	-0.702837
56855397	chr3:56855397:G:C	3.85356e-66	12.1246	-0.852959	4.33024e-16	4.01052	-1.11297	1.25563e-16	4.10121	-0.798389
56855410	chr3:56855410:G:A	1.61207e-71	-1.07932e-09	-1.11278	6.78321e-18	-1.07932e-09	-1.25879	1.25638e-18	-1.07932e-09	-1.30175
56855514	chr3:56855514:C:G	3.64407e-68	6.98282	-0.372262	1.09862e-18	-2.54377	-0.535414	2.24929e-19	-2.54771	-0.474244
56855970	chr3:56855970:G:A	2.76433e-71	-1.07932e-09	-0.573504	6.41923e-18	-1.07932e-09	-1.31394	1.19794e-18	-1.07932e-09	-1.34938
56856861	chr3:56856861:A:G	1.45443e-71	-1.07932e-09	-1.21569	6.36139e-18	-1.07932e-09	-1.32299	1.26332e-18	-1.07932e-09	-1.29624
56856883	chr3:56856883:A:T	1.16211e-71	-1.07932e-09	-1.44006	6.5844e-18	-1.07932e-09	-1.28853	1.20865e-18	-1.07932e-09	-1.34048
56857088	chr3:56857088:GA:G	4.2463e-71	0.390786	-0.535038	6.07044e-19	-2.64247	-1.02992	1.349e-19	-2.60258	-0.930625
56857115	chr3:56857115:A:C	1.17297e-70	-1.07932e-09	0.871821	8.66186e-17	-1.07932e-09	1.28828	1.57261e-17	-1.07932e-09	1.22533
56857417	chr3:56857417:T:C	1.15406e-71	-1.07932e-09	-1.44702	5.71312e-18	-1.07932e-09	-1.43047	1.07677e-18	-1.07932e-09	-1.45602
56857418	chr3:56857418:T:C	7.95986e-71	0.678816	-0.194705	1.14059e-14	6.33892	-0.170269	5.30445e-15	6.54309	0.503225
56857442	chr3:56857442:A:C	1.43113e-71	-1.07932e-09	-1.23184	5.6855e-18	-1.07932e-09	-1.43532	1.12812e-18	-1.07932e-09	-1.40943
56858102	chr3:56858102:G:T	1.5869e-71	-1.07932e-09	-1.12852	9.83251e-18	-1.07932e-09	-0.887541	1.78054e-18	-1.07932e-09	-0.953068
56858464	chr3:56858464:A:G	2.16964e-71	-1.07932e-09	-0.815738	6.95849e-18	-1.07932e-09	-1.23327	1.42774e-18	-1.07932e-09	-1.17389
56858509	chr3:56858509:C:T	2.09369e-71	-1.07932e-09	-0.851374	6.82215e-18	-1.07932e-09	-1.25306	1.39729e-18	-1.07932e-09	-1.19545
56858512	chr3:56858512:T:G	1.13233e-71	-1.07932e-09	-1.46603	5.83761e-18	-1.07932e-09	-1.40891	1.1712e-18	-1.07932e-09	-1.37196
56858683	chr3:56858683:C:T	1.18498e-71	-1.07932e-09	-1.42057	5.51404e-18	-1.07932e-09	-1.46594	1.0669e-18	-1.07932e-09	-1.46522
56858898	chr3:56858898:G:T	7.46222e-66	11.2485	0.683957	2.3456e-16	2.97334	-0.688868	1.00962e-16	3.06072	0.0240376
56859034	chr3:56859034:G:A	3.29401e-71	-1.07932e-09	-0.398196	2.60868e-17	-1.07932e-09	0.088192	4.36946e-18	-1.07932e-09	-0.0553474
56859097	chr3:56859097:A:G	3.50293e-66	11.7857	-0.609498	7.30797e-16	4.13879	-0.71789	2.84541e-16	4.32392	-0.203033
56859230	chr3:56859230:C:T	8.19431e-72	-1.78945	-4.45018e-10	2.28209e-18	-2.34814	-4.45018e-10	4.64426e-19	-2.29694	-4.45018e-10
56859298	chr3:56859298:C:T	2.44411e-70	0.830019	0.775945	2.15772e-14	6.46045	0.345708	1.0521e-14	6.65652	1.07462
56859491	chr3:56859491:G:A	1.47323e-71	-1.07932e-09	-1.20284	8.04978e-18	-1.07932e-09	-1.08759	1.51808e-18	-1.07932e-09	-1.11254
56859702	chr3:56859702:T:G	3.67777e-71	0.149438	-0.437432	6.27045e-19	-2.66742	-0.972553	1.3922e-19	-2.63967	-0.862012
56859790	chr3:56859790:G:A	1.16216e-71	-1.07932e-09	-1.44002	5.51997e-18	-1.07932e-09	-1.46486	1.07058e-18	-1.07932e-09	-1.46179
56859806	chr3:56859806:G:A	1.24256e-70	-1.07932e-09	0.929455	9.232e-17	-1.07932e-09	1.35202	1.68064e-17	-1.07932e-09	1.29178
56860354	chr3:56860354:T:C	1.99115e-66	11.4475	-0.83618	4.31419e-16	3.85747	-0.963627	1.55706e-16	4.0348	-0.516824
56860486	chr3:56860486:G:C	4.00478e-70	-1.07932e-09	2.09977	3.6319e-16	-1.07932e-09	2.72169	9.39835e-17	-1.07932e-09	3.01313
56860557	chr3:56860557:C:T	2.94012e-66	11.0011	-4.45018e-10	2.85563e-17	0.178641	-4.45018e-10	3.1908e-18	-0.369714	-4.45018e-10
56860719	chr3:56860719:G:A	1.48392e-71	-1.07932e-09	-1.19561	8.11995e-18	-1.07932e-09	-1.07891	1.53081e-18	-1.07932e-09	-1.10419
56860747	chr3:56860747:A:G	1.48291e-71	-1.07932e-09	-1.1963	6.63969e-18	-1.07932e-09	-1.28017	1.30971e-18	-1.07932e-09	-1.26018
56860855	chr3:56860855:G:A	9.52701e-71	1.72892	-1.06509	4.38558e-16	4.14248	-1.23222	9.51659e-17	4.23273	-1.20709
56860894	chr3:56860894:G:A	1.14809e-71	-1.07932e-09	-1.4522	8.1248e-18	-1.07932e-09	-1.07832	1.62e-18	-1.07932e-09	-1.04756
56861096	chr3:56861096:T:C	1.30872e-71	-1.07932e-09	-1.32125	5.53707e-18	-1.07932e-09	-1.46177	1.06599e-18	-1.07932e-09	-1.46609
56861204	chr3:56861204:G:C	7.09123e-71	1.79913	-1.43057	1.30248e-18	-1.49267	-1.4163	3.40709e-19	-1.20072	-1.40599
56861672	chr3:56861672:G:A	1.25797e-65	11.0847	1.36996	2.84506e-16	2.81035	-0.332837	1.35401e-16	2.85898	0.519273
56861693	chr3:56861693:GC:G	1.58961e-71	-1.07932e-09	-1.12681	9.83435e-18	-1.07932e-09	-0.887355	1.78266e-18	-1.07932e-09	-0.951878
56862324	chr3:56862324:C:T	2.40352e-71	-1.07932e-09	-0.713366	2.53513e-17	-1.07932e-09	0.0595928	4.53748e-18	-1.07932e-09	-0.0176151
56862359	chr3:56862359:G:A	1.2209e-71	-1.07932e-09	-1.39071	5.52836e-18	-1.07932e-09	-1.46335	1.06748e-18	-1.07932e-09	-1.46469
56862407	chr3:56862407:C:G	1.50683e-71	-1.07932e-09	-1.18029	6.20582e-18	-1.07932e-09	-1.34775	1.09307e-18	-1.07932e-09	-1.441
56862732	chr3:56862732:T:C	1.34207e-70	2.43752	-1.43103	1.95563e-18	-1.08591	-1.41662	5.30804e-19	-0.756952	-1.4064
56862901	chr3:56862901:A:G	1.8532e-71	-0.430816	-0.54257	1.39585e-18	-1.92513	-0.914599	2.24236e-19	-2.0195	-1.00554
56862980	chr3:56862980:G:A	1.1436e-71	-1.07932e-09	-1.45612	5.52032e-18	-1.07932e-09	-1.4648	1.06599e-18	-1.07932e-09	-1.46608
56863335	chr3:56863335:T:C	1.4707e-66	11.0647	-0.756343	3.31177e-16	3.57041	-0.940992	1.06303e-16	3.72913	-0.59282
56863343	chr3:56863343:AG:A	1.35927e-68	5.6244	-4.45018e-10	7.3319e-18	-1.181	-4.45018e-10	1.24717e-18	-1.30911	-4.45018e-10
56863547	chr3:56863547:G:A	3.16788e-68	6.97491	-0.504398	9.73613e-19	-2.54797	-0.652004	1.98538e-19	-2.55272	-0.594044
56863551	chr3:56863551:T:G	1.15751e-71	-1.07932e-09	-1.44403	5.51414e-18	-1.07932e-09	-1.46592	1.06872e-18	-1.07932e-09	-1.46353
56864378	chr3:56864378:T:G	2.38687e-71	-1.07932e-09	-0.72032	9.76987e-18	-1.07932e-09	-0.893933	1.41861e-18	-1.07932e-09	-1.18031
56864706	chr3:56864706:A:G	1.64944e-71	-1.07932e-09	-1.08986	1.04024e-17	-1.07932e-09	-0.831197	1.9276e-18	-1.07932e-09	-0.873711
56865438	chr3:56865438:A:G	1.17771e-71	-1.07932e-09	-1.42673	5.52755e-18	-1.07932e-09	-1.46349	1.07107e-18	-1.07932e-09	-1.46133
56865914	chr3:56865914:A:T	5.74073e-67	9.92808	-0.560456	3.87239e-16	3.96558	-1.17977	8.13639e-17	3.77598	-0.907036
56866029	chr3:56866029:G:A	2.84329e-71	-1.07932e-09	-0.545338	7.83106e-18	-1.07932e-09	-1.11514	1.70996e-18	-1.07932e-09	-0.993516
56866125	chr3:56866125:A:G	3.67136e-71	-1.07932e-09	-0.289738	8.89248e-18	-1.07932e-09	-0.98803	1.6094e-18	-1.07932e-09	-1.05413
56866620	chr3:56866620:G:C	2.16532e-71	-1.07932e-09	-0.817734	6.44758e-18	-1.07932e-09	-1.30953	1.36351e-18	-1.07932e-09	-1.21992
56867022	chr3:56867022:T:C	1.89943e-64	12.4643	2.70501	3.14873e-14	5.46016	1.72394	3.96558e-15	4.23914	2.51628
56867049	chr3:56867049:T:C	8.47757e-71	-1.07932e-09	0.547123	6.08762e-17	-1.07932e-09	0.935606	1.10316e-17	-1.07932e-09	0.870774
56867133	chr3:56867133:G:A	6.42756e-63	15.9256	2.76536	1.709e-17	-2.58808	2.25333	2.89657e-18	-2.66622	2.19976
56867209	chr3:56867209:T:C	1.34349e-71	-1.07932e-09	-1.29503	7.15118e-18	-1.07932e-09	-1.20596	1.52262e-18	-1.07932e-09	-1.10955
56867300	chr3:56867300:T:C	1.59546e-72	-2.67702	-0.748707	4.26362e-16	3.46081	-0.57876	4.55291e-17	2.75323	-0.464866
56867575	chr3:56867575:C:G	7.90758e-71	1.35918	-0.881664	1.53486e-16	3.16294	-1.30257	2.10881e-18	0.524703	-1.30856
56867659	chr3:56867659:C:G	2.64306e-70	2.97585	-1.29163	8.52623e-19	-2.09715	-1.23553	1.42286e-19	-2.25302	-1.22688
56867667	chr3:56867667:C:T	1.32964e-71	-1.07932e-09	-1.30539	5.91706e-18	-1.07932e-09	-1.3954	1.17719e-18	-1.07932e-09	-1.36686
56867970	chr3:56867970:C:G	3.11073e-71	-1.07932e-09	-0.455445	8.38414e-18	-1.07932e-09	-1.04689	1.75211e-18	-1.07932e-09	-0.969166
56868024	chr3:56868024:G:T	9.73675e-70	3.75213	-0.763938	3.88246e-19	-2.68231	-1.43704	9.34593e-20	-2.51402	-1.3862
56868177	chr3:56868177:A:G	1.24988e-71	-1.07932e-09	-1.36725	5.6658e-18	-1.07932e-09	-1.43879	1.0891e-18	-1.07932e-09	-1.44463
56868655	chr3:56868655:G:A	2.65586e-67	9.09341	-0.496596	1.06301e-17	-0.330738	-0.478809	2.72322e-18	-0.105105	-0.423067
56868720	chr3:56868720:T:G	8.49656e-72	-0.395668	-1.35756	2.30149e-17	1.37298	-1.41008	4.60149e-19	-0.916057	-1.39013
56868746	chr3:56868746:G:A	5.20944e-72	-0.797514	-1.4449	4.62873e-19	-2.48323	-1.46031	7.50866e-20	-2.65405	-1.46505
56869115	chr3:56869115:A:G	1.16365e-71	-1.07932e-09	-1.43874	5.94915e-18	-1.07932e-09	-1.38999	1.09902e-18	-1.07932e-09	-1.43556
56869163	chr3:56869163:A:AG	4.25212e-71	-0.142883	-4.45018e-10	1.68698e-18	-2.6503	-4.45018e-10	3.30856e-19	-2.63606	-4.45018e-10
56870914	chr3:56870914:A:C	5.08729e-72	-1.27952	-0.986619	1.71293e-17	0.770966	-1.10341	4.06959e-19	-1.33549	-1.09354
56870930	chr3:56870930:T:C	1.4198e-72	-2.14849	-1.39387	9.90701e-16	5.08536	-1.36019	2.26676e-17	2.91709	-1.32614
56871185	chr3:56871185:A:T	1.4397e-71	-1.07932e-09	-1.22586	7.91959e-18	-1.07932e-09	-1.1039	1.45758e-18	-1.07932e-09	-1.15321
56871895	chr3:56871895:G:A	1.73709e-71	-1.07932e-09	-1.03809	6.01016e-18	-1.07932e-09	-1.37979	1.19983e-18	-1.07932e-09	-1.34781
56872028	chr3:56872028:C:G	3.26774e-72	-1.92214	-0.786649	1.26547e-15	4.90301	-0.933042	3.38925e-17	2.83119	-0.837984
56872162	chr3:56872162:G:A	1.84574e-71	-1.07932e-09	-0.977418	1.08932e-17	-1.07932e-09	-0.785098	2.01926e-18	-1.07932e-09	-0.827252
56872368	chr3:56872368:T:C	2.32624e-72	-1.73787	-1.31076	1.45396e-15	5.49218	-1.38337	3.13046e-17	3.33413	-1.42035
56872434	chr3:56872434:G:A	1.17358e-71	-1.07932e-09	-1.43024	5.54864e-18	-1.07932e-09	-1.45968	1.07805e-18	-1.07932e-09	-1.45484
56872473	chr3:56872473:A:G	1.83909e-72	-1.81787	-1.46574	2.40087e-18	-0.831919	-1.46549	2.41564e-18	0.808818	-1.45684
56872608	chr3:56872608:C:T	2.54448e-72	-1.55495	-1.40401	1.37487e-15	5.50104	-1.44816	3.13802e-17	3.33412	-1.41793
56872989	chr3:56872989:T:A	1.64736e-72	-1.94562	-1.44809	1.33578e-15	5.48888	-1.46485	2.43593e-17	3.12609	-1.46316
56873068	chr3:56873068:A:C	1.22591e-71	-1.07932e-09	-1.38662	6.415e-18	-1.07932e-09	-1.3146	1.22502e-18	-1.07932e-09	-1.32703
56873142	chr3:56873142:G:A	1.18461e-71	-1.07932e-09	-1.42089	6.12665e-18	-1.07932e-09	-1.36059	1.15531e-18	-1.07932e-09	-1.38562
56873340	chr3:56873340:C:T	1.78971e-72	-1.87604	-1.4348	3.26284e-18	-0.530188	-1.46045	3.14549e-18	1.08203	-1.46605
56873685	chr3:56873685:C:T	1.22556e-71	-1.07932e-09	-1.38691	7.00166e-18	-1.07932e-09	-1.22709	1.27604e-18	-1.07932e-09	-1.28622
56873732	chr3:56873732:T:A	1.16109e-71	-1.07932e-09	-1.44095	5.96486e-18	-1.07932e-09	-1.38735	1.10079e-18	-1.07932e-09	-1.43395
56873857	chr3:56873857:G:T	1.97227e-72	-1.85499	-1.35871	2.63241e-18	-0.835943	-1.36939	2.20025e-18	0.660083	-1.4015
56874985	chr3:56874985:A:G	1.10348e-71	-0.026195	-1.46564	2.65684e-16	3.85711	-1.44804	2.31292e-17	3.0179	-1.40679
56875165	chr3:56875165:A:G	4.06857e-72	-2.24985	-0.239745	1.3094e-15	4.49122	-0.48713	2.59404e-17	2.2796	-0.553779
56876063	chr3:56876063:G:A	1.99955e-72	-1.88541	-1.31455	6.70655e-16	4.73502	-1.4	1.4892e-17	2.56942	-1.39858
56876095	chr3:56876095:T:C	4.04807e-72	-1.22798	-1.26667	2.3834e-16	3.7665	-1.46604	1.74675e-17	2.78766	-1.45731
56876106	chr3:56876106:T:C	4.1363e-71	-1.07932e-09	-0.1705	1.11818e-17	-1.07932e-09	-0.758945	2.27217e-18	-1.07932e-09	-0.709249
56876313	chr3:56876313:T:A	1.60422e-71	-1.07932e-09	-1.11766	9.00067e-18	-1.07932e-09	-0.975937	1.64286e-18	-1.07932e-09	-1.03355
56876710	chr3:56876710:T:C	9.52961e-72	-2.00431	0.365823	8.86551e-15	5.21113	0.705554	1.46516e-16	2.99941	0.45774
56876947	chr3:56876947:C:G	1.13407e-71	-1.07932e-09	-1.46449	5.86152e-18	-1.07932e-09	-1.40483	1.10222e-18	-1.07932e-09	-1.43266
56877059	chr3:56877059:G:A	1.36728e-71	-1.07932e-09	-1.27748	5.90903e-18	-1.07932e-09	-1.39675	1.15976e-18	-1.07932e-09	-1.38178
56877083	chr3:56877083:A:G	6.29741e-71	1.31745	-1.06761	1.26042e-16	2.94361	-1.28023	2.15403e-17	2.80123	-1.26129
56877368	chr3:56877368:C:T	6.13428e-71	-1.07932e-09	0.223591	1.32259e-17	-1.07932e-09	-0.591055	2.9233e-18	-1.07932e-09	-0.457273
56877432	chr3:56877432:C:G	3.94428e-72	-1.24379	-1.27683	7.88909e-19	-2.10631	-1.30403	1.0909e-19	-2.44832	-1.29725
56877677	chr3:56877677:T:A	1.31782e-71	-1.07932e-09	-1.31432	7.06111e-18	-1.07932e-09	-1.21863	1.34353e-18	-1.07932e-09	-1.23469
56877995	chr3:56877995:G:A	1.35557e-71	-1.07932e-09	-1.28608	7.38414e-18	-1.07932e-09	-1.1739	1.40787e-18	-1.07932e-09	-1.18791
56878430	chr3:56878430:T:C	1.58365e-71	-1.07932e-09	-1.13057	5.61095e-18	-1.07932e-09	-1.44852	1.12436e-18	-1.07932e-09	-1.41277
56878692	chr3:56878692:T:C	1.99226e-71	-0.901032	-4.45018e-10	1.66859e-18	-2.66126	-4.45018e-10	3.26705e-19	-2.64869	-4.45018e-10
56878756	chr3:56878756:G:A	1.78542e-71	-1.07932e-09	-1.01065	9.71131e-18	-1.07932e-09	-0.899945	1.93995e-18	-1.07932e-09	-0.867325
56878838	chr3:56878838:G:A	4.57976e-71	-1.07932e-09	-0.0686539	1.50644e-17	-1.07932e-09	-0.460903	2.75807e-18	-1.07932e-09	-0.515456
56878847	chr3:56878847:C:T	3.6574e-71	-1.07932e-09	-0.293549	9.61122e-18	-1.07932e-09	-0.910305	2.04358e-18	-1.07932e-09	-0.815285
56879046	chr3:56879046:T:C	1.79482e-71	-1.07932e-09	-1.0054	6.42964e-18	-1.07932e-09	-1.31232	1.28524e-18	-1.07932e-09	-1.27904
56879296	chr3:56879296:G:A	1.23775e-69	4.67333	-1.44517	6.09936e-19	-2.21679	-1.45085	8.08526e-20	-2.58362	-1.46149
56879314	chr3:56879314:A:G	1.19232e-71	-1.07932e-09	-1.4144	5.51712e-18	-1.07932e-09	-1.46538	1.06698e-18	-1.07932e-09	-1.46516
56879337	chr3:56879337:A:C	2.70629e-69	5.24572	-1.23527	1.00286e-18	-2.02712	-1.14326	1.16997e-19	-2.4803	-1.19529
56879490	chr3:56879490:G:A	4.06784e-71	-1.07932e-09	-0.18719	1.10504e-17	-1.07932e-09	-0.770772	2.24392e-18	-1.07932e-09	-0.721762
56880026	chr3:56880026:G:C	1.9029e-67	8.19145	0.0719732	1.66766e-10	15.1596	0.599245	5.21256e-13	11.3192	0.314853
56880126	chr3:56880126:T:C	1.09169e-72	-2.34256	-1.4626	9.29274e-13	11.2665	-0.697622	1.18593e-13	10.7828	-0.62937
56881358	chr3:56881358:A:T	1.1483e-71	-1.07932e-09	-1.45202	6.0958e-18	-1.07932e-09	-1.36564	1.11549e-18	-1.07932e-09	-1.42069
56881568	chr3:56881568:G:A	5.84865e-71	0.17591	-4.45018e-10	3.29271e-18	-1.98153	-4.45018e-10	3.81195e-19	-2.49443	-4.45018e-10
56881691	chr3:56881691:T:C	3.37673e-71	-0.146649	-0.226744	5.3144e-16	3.68666	-0.584309	8.75805e-18	1.37364	-0.733652
56881843	chr3:56881843:A:C	6.66657e-72	-1.99578	-4.45018e-10	2.08276e-18	-2.43954	-4.45018e-10	4.54943e-19	-2.31757	-4.45018e-10
56882275	chr3:56882275:G:A	1.7836e-70	-1.07932e-09	1.29092	7.09295e-17	-1.07932e-09	1.08845	4.15953e-18	-1.07932e-09	-0.104584
56882428	chr3:56882428:C:A	1.18812e-71	-1.07932e-09	-1.41793	6.63582e-18	-1.07932e-09	-1.28075	1.23269e-18	-1.07932e-09	-1.32079
56882456	chr3:56882456:A:G	1.38168e-71	-1.07932e-09	-1.267	7.55583e-18	-1.07932e-09	-1.15092	1.42764e-18	-1.07932e-09	-1.17396
56883295	chr3:56883295:T:C	1.14901e-71	-1.07932e-09	-1.4514	7.65641e-18	-1.07932e-09	-1.13769	1.36117e-18	-1.07932e-09	-1.22164
56883694	chr3:56883694:A:C	2.04602e-71	-1.07932e-09	-0.874404	8.38162e-18	-1.07932e-09	-1.04719	1.52392e-18	-1.07932e-09	-1.1087
56883929	chr3:56883929:G:A	1.09042e-70	2.1469	-1.34805	1.10281e-16	2.38401	-0.854216	1.8074e-17	2.14632	-0.781834
56884374	chr3:56884374:C:A	2.00157e-71	-1.07932e-09	-0.896371	6.84337e-18	-1.07932e-09	-1.24996	1.37019e-18	-1.07932e-09	-1.21504
56884409	chr3:56884409:C:G	2.75073e-71	-1.07932e-09	-0.578436	1.07095e-17	-1.07932e-09	-0.802101	2.20202e-18	-1.07932e-09	-0.740611
56884493	chr3:56884493:G:A	1.41926e-71	-1.07932e-09	-1.24016	6.42638e-18	-1.07932e-09	-1.31282	1.16829e-18	-1.07932e-09	-1.37444
56884732	chr3:56884732:C:T	1.33739e-72	-2.13686	-1.46531	5.83676e-19	-2.49913	-1.21252	1.22067e-19	-2.38783	-1.24534
56884761	chr3:56884761:T:G	2.9021e-71	-0.524867	-4.45018e-10	1.87105e-18	-2.54673	-4.45018e-10	3.85072e-19	-2.48431	-4.45018e-10
56884937	chr3:56884937:G:A	7.54942e-67	10.6259	-0.984378	7.9945e-14	9.40045	-1.28459	1.94922e-16	5.03241	-1.2898
56885407	chr3:56885407:C:T	5.09447e-68	8.36535	-1.41974	1.25414e-10	16.3193	-0.845367	3.97928e-13	12.2989	-0.934885
56885482	chr3:56885482:C:A	3.17225e-66	12.0547	-0.977584	4.47497e-17	1.62879	-1.00094	3.2035e-18	0.723682	-1.08942
56885784	chr3:56885784:C:T	2.19358e-67	9.76642	-1.36085	2.9475e-17	1.53323	-1.32293	4.25403e-18	1.22359	-1.30571
56885875	chr3:56885875:C:T	3.79642e-71	-1.07932e-09	-0.256241	1.4678e-17	-1.07932e-09	-0.486883	2.62788e-18	-1.07932e-09	-0.56381
56885910	chr3:56885910:T:C	3.85551e-71	-1.07932e-09	-0.240797	1.45579e-17	-1.07932e-09	-0.495101	2.60872e-18	-1.07932e-09	-0.571128
56885955	chr3:56885955:T:G	2.0064e-71	-1.07932e-09	-0.89396	8.25885e-18	-1.07932e-09	-1.06195	1.50481e-18	-1.07932e-09	-1.12132
56886005	chr3:56886005:C:T	5.51883e-72	-0.718922	-1.4658	5.32609e-19	-2.34361	-1.45959	8.00228e-20	-2.60632	-1.44911
56886373	chr3:56886373:A:G	1.3106e-71	-1.07932e-09	-1.31981	5.97546e-18	-1.07932e-09	-1.38557	1.12298e-18	-1.07932e-09	-1.414
56886606	chr3:56886606:C:T	3.23069e-67	9.58798	-0.79524	1.76453e-18	-1.75022	-0.855126	1.9419e-19	-2.36049	-0.808419
56886607	chr3:56886607:G:A	1.82039e-71	-1.07932e-09	-0.991248	7.6293e-18	-1.07932e-09	-1.14124	1.54159e-18	-1.07932e-09	-1.09717
56886881	chr3:56886881:G:A	3.75799e-66	11.0863	0.160201	6.59024e-14	8.7104	-0.787704	2.05835e-16	4.55658	-0.759493
56887167	chr3:56887167:C:T	3.79996e-71	-1.07932e-09	-0.25531	1.4712e-17	-1.07932e-09	-0.48457	2.63513e-18	-1.07932e-09	-0.561053
56887943	chr3:56887943:C:T	7.98751e-73	-2.67055	-1.44704	7.46977e-16	4.54832	-1.10552	2.85878e-17	2.96054	-1.13755
56889935	chr3:56889935:G:A	4.57145e-71	-1.07932e-09	-0.0704699	1.71914e-17	-1.07932e-09	-0.328825	3.05492e-18	-1.07932e-09	-0.413234
56889970	chr3:56889970:G:A	2.31475e-71	-1.07932e-09	-0.751	6.38283e-18	-1.07932e-09	-1.31963	1.29391e-18	-1.07932e-09	-1.27231
56889990	chr3:56889990:A:AGCT	5.17376e-72	-0.785591	-1.4637	5.23721e-19	-2.36836	-1.45167	8.00488e-20	-2.61738	-1.43772
56890109	chr3:56890109:G:C	2.83292e-71	-1.07932e-09	-0.548993	1.25962e-17	-1.07932e-09	-0.639843	2.2821e-18	-1.07932e-09	-0.704888
56890333	chr3:56890333:C:A	2.50239e-67	9.85245	-1.31517	1.16281e-18	-1.68136	-1.34104	1.22202e-19	-2.32005	-1.31202
56890458	chr3:56890458:G:A	1.27131e-71	-1.07932e-09	-1.35025	7.183e-18	-1.07932e-09	-1.20152	1.35469e-18	-1.07932e-09	-1.22642
56890600	chr3:56890600:C:T	1.71119e-67	9.53437	-1.37714	1.01973e-18	-1.7575	-1.3962	1.09631e-19	-2.36691	-1.37371
56890683	chr3:56890683:G:A	3.25018e-66	12.2547	-1.15338	4.54184e-17	1.79457	-1.15189	3.10137e-18	0.823573	-1.22172
56890771	chr3:56890771:C:G	1.42111e-72	-2.25592	-1.28553	8.54587e-19	-2.50771	-0.822663	1.80437e-19	-2.38751	-0.854853
56890809	chr3:56890809:C:T	5.23613e-71	-1.07932e-09	0.065281	2.07447e-17	-1.07932e-09	-0.140947	3.59866e-18	-1.07932e-09	-0.249424
56890832	chr3:56890832:G:A	2.03851e-67	9.44636	-1.1141	1.26076e-18	-1.78703	-1.15449	1.4082e-19	-2.38249	-1.10777
56891024	chr3:56891024:G:C	1.47268e-71	-1.07932e-09	-1.20321	8.17553e-18	-1.07932e-09	-1.07209	1.54151e-18	-1.07932e-09	-1.09722
56891207	chr3:56891207:G:A	3.68557e-67	9.69041	-0.765948	1.40133e-14	7.70631	-1.33178	5.13527e-17	3.6591	-1.25037
56891368	chr3:56891368:T:C	1.22536e-71	-1.07932e-09	-1.38707	6.38856e-18	-1.07932e-09	-1.31873	1.55989e-18	-1.07932e-09	-1.08537
56891674	chr3:56891674:G:A	7.54943e-72	-1.59678	-0.274639	1.21016e-18	-2.13882	-0.843662	3.20887e-19	-1.77443	-0.892222
56891856	chr3:56891856:G:A	6.3087e-69	5.05718	-0.200382	2.18011e-18	-2.10153	-0.292329	2.60343e-19	-2.52733	-0.348414
56891897	chr3:56891897:C:T	3.84327e-72	-2.5745	0.0279361	2.96866e-17	0.281116	-0.0636558	1.68405e-18	-1.05034	0.0415602
56892055	chr3:56892055:G:C	1.68608e-70	0.343654	0.891039	4.34145e-18	-1.48475	-0.220275	5.51049e-19	-1.97959	-0.146328
56892138	chr3:56892138:A:G	1.99818e-71	0.314459	-1.21252	1.69114e-18	-1.24951	-1.39833	2.18225e-19	-1.74292	-1.30929
56892240	chr3:56892240:C:A	1.14262e-71	-1.07932e-09	-1.45698	6.1937e-18	-1.07932e-09	-1.3497	1.13014e-18	-1.07932e-09	-1.40764
56892405	chr3:56892405:TA:T	1.64471e-70	-1.07932e-09	1.20985	6.55277e-17	-1.07932e-09	1.00924	3.94017e-18	-1.07932e-09	-0.158762
56892584	chr3:56892584:T:C	5.26369e-71	-1.07932e-09	0.0705321	1.18586e-17	-1.07932e-09	-0.700184	2.59633e-18	-1.07932e-09	-0.575889
56892995	chr3:56892995:G:A	6.90952e-72	-0.655795	-1.30419	4.41014e-17	1.85474	-1.24149	5.49458e-18	1.39546	-1.22168
56893139	chr3:56893139:C:T	1.31096e-71	-1.07932e-09	-1.31954	5.52814e-18	-1.07932e-09	-1.46339	1.07218e-18	-1.07932e-09	-1.46029
56893536	chr3:56893536:T:G	8.98217e-67	10.4594	-0.644127	4.62612e-14	8.81746	-1.24863	1.53096e-16	4.6489	-1.14782
56893581	chr3:56893581:G:A	7.04144e-67	10.2196	-0.647734	3.65865e-14	8.58386	-1.24966	1.26476e-16	4.45887	-1.14881
56894171	chr3:56894171:C:T	1.29815e-71	-1.07932e-09	-1.32936	5.86153e-18	-1.07932e-09	-1.40482	1.1549e-18	-1.07932e-09	-1.38598
56894438	chr3:56894438:C:A	1.23397e-66	10.1731	-0.04025	7.51325e-14	8.93572	-0.881947	2.3722e-16	4.79196	-0.852963
56894631	chr3:56894631:C:T	3.65116e-71	-1.07932e-09	-0.295256	7.0953e-18	-1.07932e-09	-1.2138	1.3481e-18	-1.07932e-09	-1.23129
56894991	chr3:56894991:C:T	1.48286e-71	-1.07932e-09	-1.19633	8.23553e-18	-1.07932e-09	-1.06478	1.55308e-18	-1.07932e-09	-1.08974
56895038	chr3:56895038:C:T	2.51044e-70	2.37518	-0.742437	1.84107e-17	1.20421	-1.46451	4.44046e-19	-0.907529	-1.43428
56895263	chr3:56895263:G:C	9.32515e-72	-1.66017	-4.45018e-10	1.6453e-18	-2.67531	-4.45018e-10	3.31194e-19	-2.63504	-4.45018e-10
56895343	chr3:56895343:A:G	6.15844e-71	0.227522	-4.45018e-10	3.16994e-18	-2.01952	-4.45018e-10	7.17057e-19	-1.86259	-4.45018e-10
56895470	chr3:56895470:TTA:T	3.89218e-72	-2.53392	-4.45018e-10	2.00521e-17	-0.174904	-4.45018e-10	4.07862e-18	-0.124228	-4.45018e-10
56895471	chr3:56895471:TA:T	9.2265e-67	9.84212	-4.45018e-10	2.29758e-11	13.7767	-4.45018e-10	1.1844e-13	10.1522	-4.45018e-10
56895933	chr3:56895933:T:C	4.22386e-70	3.02992	-0.876888	7.37174e-17	1.79524	-0.668234	8.43815e-18	1.20022	-0.597445
56896018	chr3:56896018:C:T	1.47544e-71	-1.07932e-09	-1.20134	8.18958e-18	-1.07932e-09	-1.07037	1.54442e-18	-1.07932e-09	-1.09534
56896040	chr3:56896040:C:T	4.79352e-71	0.593487	-0.616523	3.23495e-17	0.402938	-0.0995746	4.90513e-18	0.130307	-0.0700125
56896076	chr3:56896076:C:T	2.4341e-67	9.77376	-1.26414	1.20276e-18	-1.69062	-1.298	1.27384e-19	-2.32652	-1.26402
56896296	chr3:56896296:G:A	5.44413e-71	0.694861	-0.590623	3.03744e-17	0.307419	-0.0670541	4.64343e-18	0.0419274	-0.0364597
56896564	chr3:56896564:T:C	1.14315e-71	-1.07932e-09	-1.45651	5.51783e-18	-1.07932e-09	-1.46525	1.06614e-18	-1.07932e-09	-1.46594
56897113	chr3:56897113:C:T	4.85568e-68	8.2917	-1.3941	5.75983e-19	-2.64118	-1.08373	1.78407e-19	-2.10025	-1.15342
56897594	chr3:56897594:C:T	1.15137e-71	-1.07932e-09	-1.44935	7.57929e-18	-1.07932e-09	-1.14782	1.3173e-18	-1.07932e-09	-1.2544
56897691	chr3:56897691:C:T	1.45096e-71	-1.21808	-4.45018e-10	2.47055e-18	-2.26879	-4.45018e-10	5.03968e-19	-2.21523	-4.45018e-10
56897952	chr3:56897952:C:T	1.31229e-71	-1.07932e-09	-1.31853	5.52786e-18	-1.07932e-09	-1.46344	1.0709e-18	-1.07932e-09	-1.46149
56898339	chr3:56898339:A:T	9.55593e-72	-1.63572	-4.45018e-10	0.890278	38.1571	-4.45018e-10	3.40536e-19	-2.60722	-4.45018e-10
56898389	chr3:56898389:A:G	1.35189e-71	-1.07932e-09	-1.2888	6.16894e-18	-1.07932e-09	-1.35371	1.21253e-18	-1.07932e-09	-1.33727
56898434	chr3:56898434:C:T	5.1863e-71	-1.07932e-09	0.0557192	1.94789e-17	-1.07932e-09	-0.203903	3.44102e-18	-1.07932e-09	-0.294217
56898680	chr3:56898680:G:A	1.15051e-70	1.81838	-0.965891	8.94774e-17	1.68111	-0.360365	1.49841e-17	1.50346	-0.326455
56898724	chr3:56898724:C:T	9.03325e-71	-2.49374	3.10435	1.07826e-16	-1.92522	3.43251	1.54097e-17	-2.03045	3.23546
56898767	chr3:56898767:C:T	3.71947e-71	-1.07932e-09	-0.276719	1.35141e-17	-1.07932e-09	-0.569501	2.25673e-18	-1.07932e-09	-0.716071
56898792	chr3:56898792:T:C	4.0014e-71	-1.07932e-09	-0.203658	1.43407e-17	-1.07932e-09	-0.510133	2.3797e-18	-1.07932e-09	-0.66301
56899063	chr3:56899063:A:C	9.62374e-71	1.98983	-1.3159	1.29988e-16	2.74974	-1.05553	2.36957e-17	2.65911	-1.0238
56899854	chr3:56899854:A:G	6.96606e-71	-1.07932e-09	0.350749	1.35181e-17	-1.07932e-09	-0.569206	3.01741e-18	-1.07932e-09	-0.425587
56900017	chr3:56900017:T:C	1.16512e-71	-1.07932e-09	-1.43747	5.56329e-18	-1.07932e-09	-1.45705	1.0681e-18	-1.07932e-09	-1.4641
56900203	chr3:56900203:T:G	3.09935e-71	-1.07932e-09	-0.459107	1.17571e-17	-1.07932e-09	-0.708781	1.98656e-18	-1.07932e-09	-0.843581
56900701	chr3:56900701:G:A	3.42625e-71	0.368505	-0.727339	2.67285e-13	9.06299	0.259843	4.57037e-15	7.06223	-0.164865
56900766	chr3:56900766:T:C	6.47029e-71	-1.07932e-09	0.27692	1.37901e-17	-1.07932e-09	-0.549286	3.05387e-18	-1.07932e-09	-0.413575
56900800	chr3:56900800:A:C	2.722e-71	0.754983	-1.34392	3.03509e-17	1.34671	-1.10712	4.13706e-18	0.970287	-1.08029
56900890	chr3:56900890:C:T	3.48583e-71	-1.07932e-09	-0.341594	1.26865e-17	-1.07932e-09	-0.632695	2.13365e-18	-1.07932e-09	-0.77215
56900933	chr3:56900933:C:G	3.89878e-71	-1.07932e-09	-0.229636	1.04736e-17	-1.07932e-09	-0.824383	2.0382e-18	-1.07932e-09	-0.817921
56901196	chr3:56901196:G:A	2.82947e-67	8.88939	-0.229262	1.2586e-18	-2.09659	-0.846643	1.67085e-19	-2.54391	-0.775328
56901353	chr3:56901353:C:A	9.97765e-68	7.64985	-0.0320473	4.36531e-15	6.11839	-0.910182	2.54347e-17	2.5835	-0.87737
56901709	chr3:56901709:G:A	1.18448e-71	-1.07932e-09	-1.42099	6.69963e-18	-1.07932e-09	-1.27118	1.24063e-18	-1.07932e-09	-1.31437
56901825	chr3:56901825:T:C	1.48183e-71	-1.19702	-4.45018e-10	1.64008e-18	-2.67849	-4.45018e-10	4.01762e-19	-2.44188	-4.45018e-10
56902041	chr3:56902041:C:T	1.70536e-71	-1.07932e-09	-1.05652	1.01996e-17	-1.07932e-09	-0.850888	1.8394e-18	-1.07932e-09	-0.920545
56902310	chr3:56902310:T:C	1.23186e-71	-1.07932e-09	-1.38178	5.73266e-18	-1.07932e-09	-1.42706	1.10045e-18	-1.07932e-09	-1.43427
56902525	chr3:56902525:C:T	7.21348e-71	0.385651	-4.45018e-10	3.31921e-18	-1.97351	-4.45018e-10	1.52113e-17	1.19206	-4.45018e-10
56902653	chr3:56902653:A:G	1.85311e-71	-1.07932e-09	-0.973438	1.02935e-17	-1.07932e-09	-0.841721	1.91565e-18	-1.07932e-09	-0.879927
56902783	chr3:56902783:T:C	1.4927e-71	-1.07932e-09	-1.18971	6.77492e-18	-1.07932e-09	-1.26001	1.23064e-18	-1.07932e-09	-1.32245
56903093	chr3:56903093:G:C	1.14176e-71	-1.07932e-09	-1.45773	5.52532e-18	-1.07932e-09	-1.4639	1.07009e-18	-1.07932e-09	-1.46224
56903217	chr3:56903217:A:G	1.40505e-71	-1.07932e-09	-1.25023	8.77164e-18	-1.07932e-09	-1.00171	1.57774e-18	-1.07932e-09	-1.07399
56904310	chr3:56904310:C:A	4.86241e-71	-1.07932e-09	-0.00876678	1.8198e-17	-1.07932e-09	-0.271927	3.22701e-18	-1.07932e-09	-0.358431
56904371	chr3:56904371:G:A	7.72597e-72	-0.59998	-1.24832	3.9404e-17	1.78751	-1.28688	4.93285e-18	1.33673	-1.2708
56904465	chr3:56904465:A:C	3.14483e-72	-1.28403	-1.4631	4.26527e-19	-2.55954	-1.46578	7.3171e-20	-2.68261	-1.46233
56905657	chr3:56905657:A:G	2.02341e-70	-1.07932e-09	1.41707	7.89172e-17	-1.07932e-09	1.19516	4.55972e-18	-1.07932e-09	-0.0127257
56906301	chr3:56906301:T:C	1.25996e-71	-1.07932e-09	-1.35922	6.90874e-18	-1.07932e-09	-1.24045	1.30613e-18	-1.07932e-09	-1.26292
56906469	chr3:56906469:A:G	1.11835e-70	-1.07932e-09	0.82414	2.09671e-17	-1.07932e-09	-0.130282	4.76472e-18	-1.07932e-09	0.031252
56906574	chr3:56906574:G:A	1.5156e-71	-1.07932e-09	-1.17449	6.67678e-18	-1.07932e-09	-1.2746	1.25271e-18	-1.07932e-09	-1.30467
56906697	chr3:56906697:G:A	1.26749e-71	-1.07932e-09	-1.35326	6.99081e-18	-1.07932e-09	-1.22864	1.32192e-18	-1.07932e-09	-1.2509
56906791	chr3:56906791:C:T	1.38674e-67	9.31651	-1.36951	2.19162e-17	1.25879	-1.3448	3.12384e-18	0.951291	-1.34221
56907084	chr3:56907084:T:C	1.86416e-72	-1.93749	-1.33259	1.99461e-13	10.4687	-1.43856	4.5035e-14	10.6375	-1.45233
56907475	chr3:56907475:T:G	2.0964e-68	5.71087	0.346806	2.47646e-18	-1.96783	-0.298577	3.22691e-19	-2.44697	-0.214079
56907558	chr3:56907558:A:C	1.18298e-67	9.23492	-1.44684	2.03853e-17	1.2709	-1.42932	2.99141e-18	0.987525	-1.42176
56907631	chr3:56907631:C:T	1.4715e-71	-1.07932e-09	-1.20402	6.23135e-18	-1.07932e-09	-1.34364	1.22701e-18	-1.07932e-09	-1.32541
56907734	chr3:56907734:G:A	6.66382e-71	1.58741	-1.28102	1.95111e-16	3.1331	-1.03276	4.13506e-17	3.19502	-1.00292
56907947	chr3:56907947:C:T	7.2978e-67	10.1984	-0.59079	3.97334e-14	8.60977	-1.19306	1.37014e-16	4.49073	-1.10063
56908042	chr3:56908042:T:G	2.16946e-59	25.3985	1.4167	1.23002e-17	-0.696952	0.0333355	5.13987e-19	-2.12533	-0.0702126
56908120	chr3:56908120:A:G	1.55914e-71	-1.07932e-09	-1.14617	6.81981e-18	-1.07932e-09	-1.2534	1.27621e-18	-1.07932e-09	-1.28609
56908383	chr3:56908383:A:G	1.47619e-67	9.28263	-1.27312	1.71797e-17	0.959264	-1.28877	2.36007e-18	0.601625	-1.27292
56908882	chr3:56908882:T:C	1.66743e-71	-1.07932e-09	-1.07902	5.86286e-18	-1.07932e-09	-1.4046	1.15164e-18	-1.07932e-09	-1.3888
56909080	chr3:56909080:G:A	1.25083e-71	-1.07932e-09	-1.36649	5.83968e-18	-1.07932e-09	-1.40856	1.1421e-18	-1.07932e-09	-1.39712
56909180	chr3:56909180:A:G	2.3513e-71	-1.07932e-09	-0.735334	6.97262e-18	-1.07932e-09	-1.23125	1.39089e-18	-1.07932e-09	-1.20004
56909188	chr3:56909188:G:A	1.45977e-71	-1.07932e-09	-1.21202	6.47626e-18	-1.07932e-09	-1.30509	1.21652e-18	-1.07932e-09	-1.33399
56909221	chr3:56909221:A:C	1.07297e-72	-2.3571	-1.46536	1.24568e-15	4.51606	-0.561857	2.71896e-16	4.5772	-0.501764
56909677	chr3:56909677:A:G	1.44705e-71	-1.07932e-09	-1.22077	6.43142e-18	-1.07932e-09	-1.31204	1.2089e-18	-1.07932e-09	-1.34028
56909869	chr3:56909869:C:T	1.41522e-71	-1.07932e-09	-1.24301	6.33955e-18	-1.07932e-09	-1.32643	1.20882e-18	-1.07932e-09	-1.34034
56909991	chr3:56909991:T:C	1.15396e-71	-1.07932e-09	-1.44711	5.83599e-18	-1.07932e-09	-1.40919	1.12247e-18	-1.07932e-09	-1.41445
56910154	chr3:56910154:C:G	1.71778e-71	-1.07932e-09	-1.04927	5.81225e-18	-1.07932e-09	-1.41327	1.12157e-18	-1.07932e-09	-1.41526
56910270	chr3:56910270:A:G	1.60438e-71	-1.07932e-09	-1.11756	5.75733e-18	-1.07932e-09	-1.42276	1.11253e-18	-1.07932e-09	-1.42335
56910464	chr3:56910464:A:G	1.44614e-67	9.34883	-1.3599	1.73059e-17	1.04862	-1.37081	2.36274e-18	0.689528	-1.35969
56910492	chr3:56910492:A:C	1.42999e-71	-1.07932e-09	-1.23264	5.71303e-18	-1.07932e-09	-1.43049	1.12272e-18	-1.07932e-09	-1.41423
56910515	chr3:56910515:C:T	1.66009e-70	1.21915	-4.45018e-10	3.68256e-18	-1.86963	-4.45018e-10	1.41836e-16	3.42469	-4.45018e-10
56910529	chr3:56910529:T:C	1.40023e-71	-1.07932e-09	-1.25367	5.54416e-18	-1.07932e-09	-1.46049	1.07178e-18	-1.07932e-09	-1.46067
56910970	chr3:56910970:G:A	2.26608e-67	9.49427	-1.05618	2.66415e-17	1.20242	-1.09319	3.26075e-18	0.745204	-1.09323
56911437	chr3:56911437:C:T	3.95413e-71	-1.07932e-09	-0.215541	1.28384e-17	-1.07932e-09	-0.620794	2.17077e-18	-1.07932e-09	-0.754904
56911712	chr3:56911712:T:C	3.88154e-71	-1.07932e-09	-0.234068	1.26523e-17	-1.07932e-09	-0.635394	2.14191e-18	-1.07932e-09	-0.76829
56911714	chr3:56911714:T:C	1.99213e-71	-1.07932e-09	-0.901096	8.09998e-18	-1.07932e-09	-1.08137	1.64404e-18	-1.07932e-09	-1.03283
56911888	chr3:56911888:A:G	3.45292e-71	-1.07932e-09	-0.351082	1.2808e-17	-1.07932e-09	-0.623169	1.66642e-18	-1.07932e-09	-1.01931
56911898	chr3:56911898:A:G	1.36763e-71	-1.07932e-09	-1.27722	1.16511e-17	-1.07932e-09	-0.717832	1.8926e-18	-1.07932e-09	-0.892035
56912354	chr3:56912354:T:C	1.44926e-71	-1.07932e-09	-1.21925	5.58126e-18	-1.07932e-09	-1.45382	1.07885e-18	-1.07932e-09	-1.45409
56912667	chr3:56912667:C:T	2.32031e-67	9.32789	-0.86615	1.62614e-18	-1.70439	-0.982643	1.84454e-19	-2.29029	-0.93005
56913687	chr3:56913687:C:T	2.24031e-72	-1.87998	-1.20629	8.15485e-19	-1.98197	-1.39524	2.81746e-19	-1.35909	-1.43764
56913861	chr3:56913861:G:A	1.47692e-71	-1.07932e-09	-1.20034	6.55756e-18	-1.07932e-09	-1.29262	1.2485e-18	-1.07932e-09	-1.30805
56913884	chr3:56913884:C:T	4.7591e-67	9.17191	0.0081905	6.22038e-14	8.58025	-0.715319	1.83172e-16	4.32165	-0.641208
56913893	chr3:56913893:G:A	1.80568e-72	-1.83589	-1.46606	7.49463e-19	-2.03226	-1.42938	2.42969e-19	-1.51174	-1.43307
56914180	chr3:56914180:G:A	1.8903e-72	-1.79063	-1.46552	7.76917e-19	-1.99046	-1.4352	2.5556e-19	-1.45538	-1.4389
56914423	chr3:56914423:A:G	1.30575e-71	-1.32352	-4.45018e-10	2.08417e-18	-2.43886	-4.45018e-10	4.10322e-19	-2.4208	-4.45018e-10
56914461	chr3:56914461:A:G	3.87352e-71	-1.07932e-09	-0.236137	1.41745e-17	-1.07932e-09	-0.52179	1.78583e-18	-1.07932e-09	-0.950101
56914629	chr3:56914629:C:T	1.73013e-72	-1.88203	-1.46266	7.08479e-19	-2.07166	-1.44621	2.26242e-19	-1.56698	-1.44916
56914716	chr3:56914716:C:T	6.70758e-72	-0.625603	-1.36405	7.20722e-19	-2.1152	-1.38554	1.08249e-19	-2.39578	-1.35753
56915073	chr3:56915073:A:C	1.1763e-66	11.0013	-0.916349	5.36355e-14	9.05655	-1.33982	1.2165e-16	4.54186	-1.2707
56915080	chr3:56915080:AT:A	4.21143e-71	-1.07932e-09	-0.152499	1.52551e-17	-1.07932e-09	-0.44832	1.8865e-18	-1.07932e-09	-0.895261
56915256	chr3:56915256:G:A	1.5009e-71	-1.07932e-09	-1.18423	6.40451e-18	-1.07932e-09	-1.31623	1.1705e-18	-1.07932e-09	-1.37256
56915679	chr3:56915679:A:C	2.35048e-71	-1.07932e-09	-0.735681	6.80206e-18	-1.07932e-09	-1.25601	1.20596e-18	-1.07932e-09	-1.34271
56915788	chr3:56915788:A:G	7.14414e-68	8.45454	-1.17079	1.71071e-17	0.876424	-1.21017	2.07672e-18	0.450539	-1.24974
56915890	chr3:56915890:A:G	1.29455e-71	-1.07932e-09	-1.33214	5.51323e-18	-1.07932e-09	-1.46609	1.066e-18	-1.07932e-09	-1.46607
56916027	chr3:56916027:G:A	1.18751e-70	2.3502	-1.46606	0.0134555	35.4126	-1.44767	1.9881e-16	5.22462	-1.46226
56916580	chr3:56916580:G:C	4.22744e-71	-1.07932e-09	-0.148704	1.52521e-17	-1.07932e-09	-0.448516	1.88662e-18	-1.07932e-09	-0.895198
56916824	chr3:56916824:G:A	2.34971e-70	3.02957	-1.46299	2.90617e-17	1.63324	-1.43706	1.02121e-18	-0.0451788	-1.46382
56916849	chr3:56916849:C:A	1.71696e-72	-2.17619	-1.17614	5.88432e-19	-2.32948	-1.37405	1.747e-19	-1.85073	-1.42394
56916932	chr3:56916932:T:C	2.07546e-71	-1.07932e-09	-0.860119	1.20653e-17	-1.07932e-09	-0.682904	2.25028e-18	-1.07932e-09	-0.718932
56917073	chr3:56917073:T:G	5.93013e-72	-2.11284	-4.45018e-10	1.49e-17	-0.471872	-4.45018e-10	3.96678e-18	-0.152031	-4.45018e-10
56917511	chr3:56917511:G:A	2.18993e-71	-0.806433	-4.45018e-10	1.68307e-18	-2.65262	-4.45018e-10	3.15214e-19	-2.68449	-4.45018e-10
56918002	chr3:56918002:G:C	2.78123e-71	-0.567407	-4.45018e-10	2.30141e-18	-2.33971	-4.45018e-10	4.49345e-19	-2.32995	-4.45018e-10
56918092	chr3:56918092:C:T	1.15949e-71	-1.07932e-09	-1.44232	5.9564e-18	-1.07932e-09	-1.38877	1.14161e-18	-1.07932e-09	-1.39755
56918573	chr3:56918573:CA:C	1.82639e-71	-1.07932e-09	-0.987961	5.97727e-18	-1.07932e-09	-1.38527	1.1213e-18	-1.07932e-09	-1.4155
56918672	chr3:56918672:A:G	1.22139e-71	-1.07932e-09	-1.39031	5.62747e-18	-1.07932e-09	-1.44558	1.09605e-18	-1.07932e-09	-1.43827
56919146	chr3:56919146:A:C	1.47359e-67	8.83529	-0.827556	1.903e-13	9.69307	-0.709954	4.53527e-16	5.33253	-0.745462
56919157	chr3:56919157:G:A	5.21061e-72	-0.825838	-1.41635	6.3335e-19	-2.19652	-1.43345	9.66533e-20	-2.45044	-1.41617
56919235	chr3:56919235:A:T	3.97685e-71	-1.07932e-09	-0.209812	1.78349e-17	-1.07932e-09	-0.292079	3.10253e-18	-1.07932e-09	-0.397769
56919596	chr3:56919596:C:T	1.46258e-67	8.8937	-0.893451	2.55112e-14	8.30211	-1.32847	9.3609e-17	4.26982	-1.26068
56919693	chr3:56919693:A:T	1.91547e-68	7.34394	-1.37653	2.17673e-17	1.26191	-1.35474	3.10282e-18	0.942668	-1.34034
56919710	chr3:56919710:T:C	5.20242e-67	10.1302	-0.861008	7.88811e-14	9.41355	-1.31109	2.32737e-16	5.15998	-1.24006
56919763	chr3:56919763:G:A	5.38899e-71	-1.07932e-09	0.0940562	1.79702e-17	-1.07932e-09	-0.284519	2.10566e-18	-1.07932e-09	-0.785357
56920425	chr3:56920425:G:A	1.54615e-71	-1.35255	0.198012	1.18225e-18	-2.5539	-0.45192	2.82216e-19	-2.47209	-0.322981
56920493	chr3:56920493:G:A	2.28686e-72	-2.2012	-0.864505	1.18605e-16	2.43397	-0.831404	5.29904e-18	1.09794	-0.960403
56920735	chr3:56920735:AT:A	3.56398e-71	-1.07932e-09	-0.319424	1.09283e-17	-1.07932e-09	-0.781882	1.91008e-18	-1.07932e-09	-0.882841
56920743	chr3:56920743:A:G	4.71418e-71	-1.07932e-09	-0.0397264	1.54214e-17	-1.07932e-09	-0.437483	3.12162e-18	-1.07932e-09	-0.391634
56920828	chr3:56920828:A:G	1.47112e-71	-1.07932e-09	-1.20427	6.57741e-18	-1.07932e-09	-1.28959	1.24017e-18	-1.07932e-09	-1.31473
56920867	chr3:56920867:G:A	1.29056e-68	5.76082	-0.188293	3.43082e-16	2.37189	0.292844	3.32881e-17	1.7308	0.244412
56920912	chr3:56920912:A:G	1.77399e-71	-1.07932e-09	-1.01707	7.35059e-18	-1.07932e-09	-1.17846	1.33361e-18	-1.07932e-09	-1.2421
56921226	chr3:56921226:A:AC	1.88721e-71	-1.07932e-09	-0.9552	1.13266e-17	-1.07932e-09	-0.74608	2.20081e-18	-1.07932e-09	-0.741162
56921500	chr3:56921500:T:C	1.68706e-71	-1.07932e-09	-1.06731	6.02571e-18	-1.07932e-09	-1.3772	1.21926e-18	-1.07932e-09	-1.33174
56921960	chr3:56921960:A:G	1.68172e-71	-1.07932e-09	-1.07048	1.05954e-17	-1.07932e-09	-0.812818	1.86393e-18	-1.07932e-09	-0.907296
56922206	chr3:56922206:C:T	1.62167e-71	-1.07932e-09	-1.10684	7.34673e-18	-1.07932e-09	-1.17898	1.46197e-18	-1.07932e-09	-1.1502
56922208	chr3:56922208:C:T	2.20848e-72	-2.64366	-0.456926	3.41643e-18	-1.05169	-0.892955	1.26677e-18	-0.504097	-0.789416
56922765	chr3:56922765:G:C	1.85191e-72	-1.93793	-1.33873	1.10343e-18	-1.74356	-1.33125	5.76373e-19	-0.738185	-1.3428
56922924	chr3:56922924:G:A	1.06729e-71	-0.08369	-1.44149	8.75399e-18	0.125762	-1.12949	1.19002e-19	-2.44681	-1.21179
56923517	chr3:56923517:A:T	1.16972e-71	-1.55402	0.120485	5.83173e-18	-1.26476	-0.145163	2.25782e-19	-2.67942	-0.338752
56923618	chr3:56923618:T:C	4.68211e-72	-2.34914	-4.45018e-10	1.63052e-18	-2.68433	-4.45018e-10	3.2388e-19	-2.65737	-4.45018e-10
56924330	chr3:56924330:G:A	1.53128e-71	-1.72227	0.558074	7.30384e-18	-1.44617	0.261336	3.37094e-19	-2.65879	0.0414116
56924619	chr3:56924619:T:C	1.44061e-71	-1.07932e-09	-1.22523	6.59306e-18	-1.07932e-09	-1.28722	1.24258e-18	-1.07932e-09	-1.31279
56924649	chr3:56924649:G:A	7.84567e-72	-2.46085	0.627924	4.92325e-18	-1.92976	0.350492	3.90057e-19	-2.68131	0.209866
56924960	chr3:56924960:C:A	1.1432e-71	-1.07932e-09	-1.45647	5.65533e-18	-1.07932e-09	-1.44064	1.09496e-18	-1.07932e-09	-1.43927
56925652	chr3:56925652:A:G	1.90024e-72	-2.56353	-0.687374	3.65133e-18	-0.741797	-1.13635	1.07064e-18	-0.334762	-1.12697
56926093	chr3:56926093:C:T	4.06527e-71	-1.07932e-09	-0.187821	9.34247e-18	-1.07932e-09	-0.938665	2.0128e-18	-1.07932e-09	-0.830459
56926420	chr3:56926420:G:A	3.55321e-72	-2.62503	-4.45018e-10	2.06968e-18	-2.44584	-4.45018e-10	4.21824e-19	-2.39315	-4.45018e-10
56926429	chr3:56926429:AGTG:A	1.1432e-71	-1.07932e-09	-1.45647	5.65533e-18	-1.07932e-09	-1.44064	1.09496e-18	-1.07932e-09	-1.43927
56926466	chr3:56926466:C:T	1.5255e-71	-1.07932e-09	-1.16798	7.20813e-18	-1.07932e-09	-1.19803	1.39459e-18	-1.07932e-09	-1.19739
56926490	chr3:56926490:C:T	2.06065e-71	0.00405088	-0.87133	5.39075e-17	0.472125	0.341909	4.93332e-19	-2.3017	0.0651425
56926622	chr3:56926622:C:T	2.46017e-71	-1.07932e-09	-0.690069	1.08359e-17	-1.07932e-09	-0.790368	2.13408e-18	-1.07932e-09	-0.771949
56926860	chr3:56926860:A:AC	8.81496e-73	-2.67368	-1.34534	9.59075e-19	-1.7641	-1.45093	2.35859e-19	-1.51911	-1.45539
56927073	chr3:56927073:T:C	1.65693e-71	-1.07932e-09	-1.08534	7.60034e-18	-1.07932e-09	-1.14504	1.48264e-18	-1.07932e-09	-1.13616
56927241	chr3:56927241:T:C	1.85615e-71	-1.07932e-09	-0.971799	7.34176e-18	-1.07932e-09	-1.17966	1.47508e-18	-1.07932e-09	-1.14128
56927271	chr3:56927271:A:G	2.22394e-70	-1.07932e-09	1.51156	8.76989e-17	-1.07932e-09	1.30067	7.93804e-18	-1.07932e-09	0.54168
56927603	chr3:56927603:C:T	1.19513e-71	0.0536469	-1.46569	5.86795e-19	-2.36453	-1.34179	1.13047e-19	-2.45105	-1.25889
56927843	chr3:56927843:G:C	2.74532e-71	-1.07932e-09	-0.580404	1.1277e-17	-1.07932e-09	-0.750474	2.29889e-18	-1.07932e-09	-0.697561
56928349	chr3:56928349:TCA:T	1.61068e-71	-0.113572	-1.00007	3.9373e-17	0.367464	0.13238	3.95311e-19	-2.33713	-0.120938
56928365	chr3:56928365:T:C	2.95512e-72	-1.90695	-0.902396	4.58781e-17	1.81387	-1.16112	1.13289e-19	-2.51206	-1.19574
56928530	chr3:56928530:G:A	2.23799e-71	-1.07932e-09	-0.784722	9.9224e-18	-1.07932e-09	-0.878441	1.96303e-18	-1.07932e-09	-0.855499
56929162	chr3:56929162:G:C	4.68436e-71	-1.07932e-09	-0.0460716	1.00034e-17	-1.07932e-09	-0.870306	2.17703e-18	-1.07932e-09	-0.752025
56929215	chr3:56929215:T:G	2.16503e-71	-1.07932e-09	-0.817866	9.14956e-18	-1.07932e-09	-0.95953	1.848e-18	-1.07932e-09	-0.915881
56929316	chr3:56929316:C:T	1.74232e-72	-2.60134	-0.73633	3.71081e-18	-0.793761	-1.06823	1.41614e-18	-0.185985	-0.996063
56929702	chr3:56929702:C:T	4.44612e-71	-1.07932e-09	-0.0982689	1.67851e-17	-1.07932e-09	-0.352741	3.31244e-18	-1.07932e-09	-0.332301
56929971	chr3:56929971:G:A	2.81568e-72	-2.30769	-0.549987	7.70408e-18	-0.101666	-1.02982	3.11509e-18	0.617183	-1.01091
56930327	chr3:56930327:A:C	6.28445e-72	-2.05481	-4.45018e-10	2.12155e-18	-2.42109	-4.45018e-10	3.81211e-19	-2.49439	-4.45018e-10
56930581	chr3:56930581:A:G	4.5201e-71	-1.07932e-09	-0.081767	1.74114e-17	-1.07932e-09	-0.316109	3.57963e-18	-1.07932e-09	-0.254727
56930646	chr3:56930646:T:C	1.081e-72	-2.39328	-1.42171	5.68718e-18	0.00902846	-1.44405	2.38694e-18	0.773413	-1.43339
56930731	chr3:56930731:C:T	3.3533e-71	-1.07932e-09	-0.380355	1.26945e-17	-1.07932e-09	-0.632067	2.47169e-18	-1.07932e-09	-0.625085
56931039	chr3:56931039:A:G	1.11499e-72	-2.43733	-1.34671	5.12548e-18	-0.150581	-1.38843	2.03084e-18	0.542928	-1.36447
56932089	chr3:56932089:T:C	1.13286e-71	-1.07932e-09	-1.46555	5.5603e-18	-1.07932e-09	-1.45758	1.07706e-18	-1.07932e-09	-1.45575
56932702	chr3:56932702:A:C	2.15603e-71	0.525333	-1.34737	9.60701e-19	-2.19352	-1.01981	1.35321e-19	-2.62426	-0.905827
56932938	chr3:56932938:G:A	1.09631e-72	-2.42726	-1.37367	5.08475e-18	-0.137444	-1.40955	2.01671e-18	0.559954	-1.38847
56933821	chr3:56933821:T:C	1.75998e-71	-1.025	-4.45018e-10	2.57776e-18	-2.22632	-4.45018e-10	9.95272e-18	0.76786	-4.45018e-10
56934480	chr3:56934480:G:A	2.58118e-72	-2.671	-0.273644	2.47347e-17	0.182878	-0.147905	4.63203e-19	-2.3407	0.0411231
56934513	chr3:56934513:A:G	9.69535e-72	-0.638983	-0.982256	5.29492e-19	-2.34329	-1.46578	2.00151e-19	-1.67261	-1.46606
56934614	chr3:56934614:C:T	3.27549e-71	-1.07932e-09	-0.403834	7.88409e-18	-1.07932e-09	-1.10839	1.66464e-18	-1.07932e-09	-1.02038
56934677	chr3:56934677:T:C	2.01944e-71	-1.07932e-09	-0.88748	9.28037e-18	-1.07932e-09	-0.945334	1.66385e-18	-1.07932e-09	-1.02085
56934792	chr3:56934792:G:A	2.06043e-72	-2.58013	-0.589845	1.29295e-18	-2.33754	-0.578773	2.52037e-19	-2.19173	-0.716435
56934857	chr3:56934857:G:A	2.76411e-70	2.0271	-0.2981	8.05221e-16	2.46043	1.05745	2.78572e-18	-1.32031	0.814828
56934898	chr3:56934898:G:A	1.16278e-72	-2.46532	-1.27676	4.40392e-18	-0.318894	-1.37185	1.6197e-18	0.331943	-1.37969
56934912	chr3:56934912:G:A	2.01882e-71	-1.07932e-09	-0.887787	9.27808e-18	-1.07932e-09	-0.945582	1.66348e-18	-1.07932e-09	-1.02107
56935032	chr3:56935032:G:A	1.08219e-72	-2.44981	-1.36408	4.75504e-18	-0.211714	-1.40232	1.87147e-18	0.47683	-1.38009
56935065	chr3:56935065:T:A	1.53173e-72	-2.47227	-0.99422	5.7851e-18	-0.308887	-1.10906	2.23044e-18	0.357016	-1.0848
56935154	chr3:56935154:A:G	8.43383e-72	-0.676014	-1.08462	5.41361e-19	-2.3299	-1.457	2.05998e-19	-1.64907	-1.4608
56935204	chr3:56935204:C:T	1.47797e-71	-1.07932e-09	-1.19963	6.60319e-18	-1.07932e-09	-1.28568	1.30805e-18	-1.07932e-09	-1.26145
56935268	chr3:56935268:G:A	3.33987e-71	-1.07932e-09	-0.38437	7.95521e-18	-1.07932e-09	-1.09941	1.68245e-18	-1.07932e-09	-1.00974
56935538	chr3:56935538:G:A	1.529e-71	-1.07932e-09	-1.16569	7.98623e-18	-1.07932e-09	-1.09552	1.49988e-18	-1.07932e-09	-1.1246
56936167	chr3:56936167:C:T	2.0121e-71	-1.07932e-09	-0.891121	9.24888e-18	-1.07932e-09	-0.948733	1.65866e-18	-1.07932e-09	-1.02397
56936270	chr3:56936270:C:T	3.3825e-72	-2.67427	-4.45018e-10	6.85081e-18	-1.24887	-4.45018e-10	1.17083e-18	-1.37227	-4.45018e-10
56936511	chr3:56936511:T:C	1.02931e-72	-2.46127	-1.40273	4.48669e-18	-0.240442	-1.43168	1.74421e-18	0.441205	-1.41489
56936645	chr3:56936645:T:C	2.3015e-71	-1.07932e-09	-0.75674	9.64553e-18	-1.07932e-09	-0.906741	1.83077e-18	-1.07932e-09	-0.925249
56937256	chr3:56937256:G:A	4.88944e-71	-1.07932e-09	-0.00322318	1.86524e-17	-1.07932e-09	-0.24726	3.84468e-18	-1.07932e-09	-0.183294
56937684	chr3:56937684:C:A	1.61231e-71	-1.07932e-09	-1.11263	6.7393e-18	-1.07932e-09	-1.26528	1.35058e-18	-1.07932e-09	-1.22946
56938123	chr3:56938123:T:A	1.65615e-71	-1.07932e-09	-1.0858	7.63535e-18	-1.07932e-09	-1.14045	1.47749e-18	-1.07932e-09	-1.13964
56938136	chr3:56938136:C:T	3.43035e-71	-1.07932e-09	-0.357639	1.07793e-17	-1.07932e-09	-0.795611	2.2326e-18	-1.07932e-09	-0.726818
56938365	chr3:56938365:C:A	4.20683e-70	1.5936	0.55539	1.48863e-15	2.03228	2.1001	5.87747e-18	-1.53866	1.7798
56938368	chr3:56938368:C:T	1.04743e-71	-1.54396	-4.45018e-10	3.41949e-18	-1.94374	-4.45018e-10	7.62661e-19	-1.80093	-4.45018e-10
56938651	chr3:56938651:A:G	7.66039e-71	0.445761	-4.45018e-10	6.15906e-18	-1.35531	-4.45018e-10	1.7088e-18	-0.994196	-4.45018e-10
56938720	chr3:56938720:G:A	3.73558e-71	-1.07932e-09	-0.272398	1.18099e-17	-1.07932e-09	-0.704299	2.36128e-18	-1.07932e-09	-0.670784
56938860	chr3:56938860:C:T	1.07747e-72	-2.44248	-1.37579	4.26446e-18	-0.296982	-1.42594	1.61467e-18	0.372137	-1.42299
56938882	chr3:56938882:T:G	1.92725e-71	-1.07932e-09	-0.934209	7.98172e-18	-1.07932e-09	-1.09608	1.52739e-18	-1.07932e-09	-1.10642
56939174	chr3:56939174:C:T	2.33529e-71	-1.07932e-09	-0.742163	1.35163e-17	-1.07932e-09	-0.569338	2.51287e-18	-1.07932e-09	-0.60856
56939336	chr3:56939336:T:C	1.24807e-71	-1.07932e-09	-1.3687	7.50756e-18	-1.07932e-09	-1.15733	1.32836e-18	-1.07932e-09	-1.24604
56939471	chr3:56939471:C:T	1.2033e-72	-2.3498	-1.35802	5.86616e-18	0.00758676	-1.41162	2.31314e-18	0.718138	-1.40952
56939705	chr3:56939705:T:C	1.98799e-71	-1.07932e-09	-0.903177	7.51654e-18	-1.07932e-09	-1.15613	1.49343e-18	-1.07932e-09	-1.12891
56940096	chr3:56940096:G:A	1.46394e-71	-0.448038	-0.761135	4.68389e-19	-2.48725	-1.44444	1.57439e-19	-1.94188	-1.43682
56940711	chr3:56940711:T:C	1.45263e-72	-2.36979	-1.14973	6.22886e-18	-0.0757504	-1.26829	2.39435e-18	0.624175	-1.28105
56940918	chr3:56940918:T:C	1.70799e-71	-1.07932e-09	-1.05499	7.63123e-18	-1.07932e-09	-1.14099	1.45791e-18	-1.07932e-09	-1.15298
56941053	chr3:56941053:G:A	1.41622e-72	-2.39108	-1.15381	5.82774e-18	-0.139361	-1.27125	2.22324e-18	0.552818	-1.28384
56941264	chr3:56941264:C:G	4.78191e-72	-0.864052	-1.46399	2.68767e-18	-0.752759	-1.4318	7.78793e-20	-2.6513	-1.43129
56941408	chr3:56941408:A:G	1.42046e-72	-2.35666	-1.18525	6.49275e-18	-0.020101	-1.28245	2.58287e-18	0.695977	-1.27706
56941506	chr3:56941506:C:T	9.86356e-73	-2.62453	-1.28209	7.52754e-19	-2.03598	-1.42127	1.78754e-19	-1.83241	-1.41932
56942207	chr3:56942207:T:C	1.43619e-72	-2.38172	-1.14917	6.0206e-18	-0.11034	-1.26771	2.30374e-18	0.584983	-1.28044
56942322	chr3:56942322:T:C	1.38654e-72	-2.39083	-1.17525	5.75733e-18	-0.134249	-1.28851	2.19901e-18	0.558249	-1.30023
56942830	chr3:56942830:G:A	1.45444e-72	-2.3613	-1.15697	6.35812e-18	-0.0487963	-1.27471	2.4607e-18	0.656808	-1.28635
56942985	chr3:56942985:T:C	4.6678e-71	-1.07932e-09	-0.0496131	1.73058e-17	-1.07932e-09	-0.322197	3.61597e-18	-1.07932e-09	-0.244625
56943155	chr3:56943155:TG:T	1.11178e-71	-0.496132	-0.988211	4.95425e-19	-2.40981	-1.46577	1.78108e-19	-1.78929	-1.46606
56943213	chr3:56943213:A:G	1.4428e-72	-2.39006	-1.13624	5.94618e-18	-0.133097	-1.25739	2.27292e-18	0.561097	-1.27002
56943580	chr3:56943580:C:T	1.26155e-72	-2.19498	-1.46557	2.2072e-18	-1.04779	-1.33371	9.80988e-20	-2.53683	-1.31493
56943971	chr3:56943971:G:A	9.36577e-72	-1.65582	-4.45018e-10	1.64135e-18	-2.67772	-4.45018e-10	3.25223e-19	-2.65323	-4.45018e-10
56944049	chr3:56944049:G:A	1.32767e-72	-2.3118	-1.29766	6.44191e-18	0.0690722	-1.37948	2.52107e-18	0.782502	-1.38781
56944058	chr3:56944058:C:T	1.29288e-72	-2.35015	-1.28586	5.96564e-18	-0.0161887	-1.37103	2.32132e-18	0.691865	-1.37971
56944269	chr3:56944269:T:C	2.05873e-71	-1.07932e-09	-0.868211	9.4314e-18	-1.07932e-09	-0.929192	1.83493e-18	-1.07932e-09	-0.922979
56944327	chr3:56944327:A:G	1.25861e-72	-2.35625	-1.30663	5.77907e-18	-0.0322524	-1.38674	2.24507e-18	0.673089	-1.39434
56944869	chr3:56944869:G:A	5.43374e-70	2.4719	-0.0669888	1.8669e-15	2.95889	1.39991	5.18638e-18	-1.02256	1.13861
56944934	chr3:56944934:T:C	9.00713e-72	-0.711017	-0.983852	5.35165e-19	-2.33253	-1.46589	2.04145e-19	-1.6529	-1.46601
56945000	chr3:56945000:G:A	1.19568e-71	-1.07932e-09	-1.41158	6.02379e-18	-1.07932e-09	-1.37752	1.17101e-18	-1.07932e-09	-1.37212
56945056	chr3:56945056:A:G	1.25896e-72	-2.35693	-1.30567	5.77065e-18	-0.0343566	-1.3861	2.24004e-18	0.670265	-1.39376
56945063	chr3:56945063:A:C	1.19648e-71	-1.07932e-09	-1.41092	6.02895e-18	-1.07932e-09	-1.37666	1.17204e-18	-1.07932e-09	-1.37124
56945217	chr3:56945217:G:A	2.9579e-71	-1.07932e-09	-0.505822	1.71522e-17	-1.07932e-09	-0.331108	3.11809e-18	-1.07932e-09	-0.392764
56945511	chr3:56945511:C:T	4.3094e-70	2.26702	-0.0939388	1.50513e-15	2.78612	1.35728	4.43037e-18	-1.13851	1.09701
56945907	chr3:56945907:C:G	2.14599e-71	-1.07932e-09	-0.826698	1.52369e-17	-1.07932e-09	-0.449514	2.54022e-18	-1.07932e-09	-0.597735
56945908	chr3:56945908:C:T	1.20506e-71	-1.07932e-09	-1.40377	6.08514e-18	-1.07932e-09	-1.36739	1.18318e-18	-1.07932e-09	-1.36178
56945943	chr3:56945943:G:A	1.31097e-72	-2.32186	-1.30026	6.41067e-18	0.0667707	-1.38204	2.52198e-18	0.785012	-1.38995
56946595	chr3:56946595:C:T	1.25093e-72	-2.37298	-1.29602	5.58618e-18	-0.0734151	-1.37953	2.15561e-18	0.625633	-1.38755
56946989	chr3:56946989:A:G	1.2443e-71	-0.500547	-0.871184	5.00396e-19	-2.4035	-1.46209	1.82079e-19	-1.77453	-1.45877
56946997	chr3:56946997:C:T	1.21227e-71	-1.07932e-09	-1.39781	6.14228e-18	-1.07932e-09	-1.35804	1.1947e-18	-1.07932e-09	-1.35209
56947135	chr3:56947135:T:C	1.30147e-72	-2.33236	-1.29703	6.26817e-18	0.0418651	-1.37962	2.45803e-18	0.757068	-1.3877
56947152	chr3:56947152:A:G	1.241e-71	-0.502745	-0.871639	5.00963e-19	-2.40229	-1.46217	1.82329e-19	-1.77306	-1.45887
56947782	chr3:56947782:C:T	1.28815e-72	-2.35775	-1.28193	5.89607e-18	-0.0307919	-1.36816	2.2878e-18	0.674923	-1.37732
56947904	chr3:56947904:A:G	1.22235e-72	-2.38717	-1.30495	5.33199e-18	-0.114071	-1.38544	2.05208e-18	0.582069	-1.3932
56948111	chr3:56948111:T:C	2.28096e-71	-1.07932e-09	-0.765703	9.59749e-18	-1.07932e-09	-0.911734	1.94322e-18	-1.07932e-09	-0.865642
56948328	chr3:56948328:G:A	9.51412e-73	-2.53231	-1.41038	4.87574e-17	2.13267	-1.41904	2.63591e-19	-1.44184	-1.4215
56948433	chr3:56948433:A:T	1.99048e-71	-1.07932e-09	-0.901925	1.39078e-17	-1.07932e-09	-0.540787	2.33476e-18	-1.07932e-09	-0.682077
56948456	chr3:56948456:G:A	1.55253e-72	-2.51712	-0.935878	7.13823e-19	-2.38382	-1.12654	1.51776e-19	-2.2908	-1.12454
56948638	chr3:56948638:T:C	1.26398e-72	-2.37586	-1.28276	5.55172e-18	-0.0903839	-1.36874	2.13675e-18	0.60718	-1.37788
56948835	chr3:56948835:A:AT	1.97056e-72	-2.05433	-1.16024	6.88556e-19	-2.1869	-1.35949	1.49546e-19	-2.06979	-1.36035
56949309	chr3:56949309:C:G	8.78099e-73	-2.67307	-1.34982	2.33094e-18	-0.916195	-1.41077	3.56367e-18	1.15136	-1.41056
56949356	chr3:56949356:G:C	1.0503e-72	-2.4951	-1.34872	3.76244e-18	-0.435393	-1.41277	1.38996e-18	0.218712	-1.41942
56949385	chr3:56949385:C:T	3.97796e-71	-1.07932e-09	-0.209531	1.42622e-17	-1.07932e-09	-0.51562	2.90048e-18	-1.07932e-09	-0.465109
56950027	chr3:56950027:G:A	1.14273e-72	-2.39241	-1.36706	5.14317e-18	-0.11087	-1.4247	1.98051e-18	0.584004	-1.43064
56950206	chr3:56950206:G:A	6.3234e-72	-2.04863	-4.45018e-10	1.64383e-18	-2.6762	-4.45018e-10	3.24858e-19	-2.65435	-4.45018e-10
56950253	chr3:56950253:G:T	8.76543e-73	-2.68413	-1.34053	8.94623e-19	-1.83365	-1.45094	2.03653e-19	-1.67229	-1.44904
56950765	chr3:56950765:C:A	1.18256e-72	-2.39544	-1.32976	5.22826e-18	-0.119067	-1.40009	2.00975e-18	0.575141	-1.40712
56950933	chr3:56950933:G:A	1.17096e-72	-2.37337	-1.3617	5.468e-18	-0.052895	-1.42143	2.11999e-18	0.648649	-1.42722
56951657	chr3:56951657:G:A	1.14192e-72	-2.35252	-1.40766	5.58891e-18	-0.00447724	-1.44798	2.18314e-18	0.702797	-1.45202
56951985	chr3:56951985:T:C	1.54039e-71	-1.07932e-09	-1.15827	6.68025e-18	-1.07932e-09	-1.27408	1.32032e-18	-1.07932e-09	-1.25211
56952475	chr3:56952475:TCC:T	2.72999e-71	-1.07932e-09	-0.586004	1.12592e-17	-1.07932e-09	-0.752054	2.29548e-18	-1.07932e-09	-0.699046
56952800	chr3:56952800:T:C	4.60929e-71	-1.07932e-09	-0.062226	1.70247e-17	-1.07932e-09	-0.338568	3.55127e-18	-1.07932e-09	-0.262682
56952821	chr3:56952821:G:A	1.24654e-72	-2.35539	-1.31712	5.81052e-18	-0.0194817	-1.39408	2.26527e-18	0.689076	-1.40137
56953032	chr3:56953032:T:A	1.22842e-72	-2.38106	-1.30609	5.41457e-18	-0.0977815	-1.38636	2.09141e-18	0.60189	-1.39403
56953248	chr3:56953248:A:C	1.47795e-71	-1.07932e-09	-1.19965	6.51282e-18	-1.07932e-09	-1.29946	1.28287e-18	-1.07932e-09	-1.28088
56953637	chr3:56953637:C:T	2.19249e-71	-1.07932e-09	-0.805263	1.56729e-17	-1.07932e-09	-0.421302	2.60648e-18	-1.07932e-09	-0.571984
56954027	chr3:56954027:A:G	1.01042e-72	-2.53092	-1.3516	4.80451e-17	2.15098	-1.45208	2.58174e-19	-1.43123	-1.45288
56954198	chr3:56954198:T:TGC	1.23904e-72	-2.36692	-1.31163	5.62117e-18	-0.055887	-1.39081	2.19304e-18	0.65387	-1.39857
56954302	chr3:56954302:C:T	1.74286e-71	-1.07932e-09	-1.03477	7.76082e-18	-1.07932e-09	-1.12415	1.48305e-18	-1.07932e-09	-1.13588
56954836	chr3:56954836:C:A	2.50086e-70	1.87534	-0.246417	9.07757e-16	2.48172	1.15602	3.19817e-18	-1.27273	0.905323
56955359	chr3:56955359:C:CT	8.69458e-73	-2.65788	-1.37489	8.78867e-19	-1.84247	-1.45989	2.12643e-19	-1.61532	-1.46281
56955439	chr3:56955439:A:G	9.35719e-73	-2.52484	-1.43449	5.26014e-17	2.17896	-1.38945	2.77822e-19	-1.41783	-1.39293
56955889	chr3:56955889:C:T	8.90546e-72	-0.809353	-0.896868	5.41647e-19	-2.3237	-1.46268	2.0769e-19	-1.64218	-1.45952
56955917	chr3:56955917:G:C	3.21411e-70	1.87611	0.00372562	1.32045e-15	2.4882	1.52429	4.56109e-18	-1.27073	1.2583
56956476	chr3:56956476:T:C	3.67077e-70	2.06628	-0.0535937	1.56798e-15	2.69945	1.48485	4.9347e-18	-1.1594	1.22571
56956522	chr3:56956522:C:T	1.19736e-72	-2.24675	-1.46601	1.99048e-18	-1.16572	-1.31914	9.65115e-20	-2.5667	-1.30138
56957406	chr3:56957406:G:A	1.42506e-71	-1.07932e-09	-1.23609	7.40106e-18	-1.07932e-09	-1.17161	1.39488e-18	-1.07932e-09	-1.19717
56958494	chr3:56958494:A:G	1.20099e-72	-2.38403	-1.32571	5.34332e-18	-0.0977544	-1.39964	2.06941e-18	0.604608	-1.40733
56958620	chr3:56958620:T:C	1.23896e-72	-2.37479	-1.30382	5.55537e-18	-0.0737742	-1.3847	2.15902e-18	0.632441	-1.39277
56958710	chr3:56958710:C:T	1.29768e-72	-2.34393	-1.28838	6.13409e-18	0.0143617	-1.37374	2.40789e-18	0.731113	-1.38235
56959003	chr3:56959003:C:T	1.24144e-72	-2.36634	-1.31027	5.67026e-18	-0.0492419	-1.38876	2.21005e-18	0.660146	-1.39712
56959175	chr3:56959175:A:G	1.22746e-72	-2.36975	-1.31819	5.59157e-18	-0.057684	-1.39429	2.17832e-18	0.650913	-1.40234
56959706	chr3:56959706:G:A	1.19201e-72	-2.37913	-1.33811	5.4177e-18	-0.0753321	-1.40823	2.1086e-18	0.631086	-1.41505
56959846	chr3:56959846:T:C	1.20371e-72	-2.36363	-1.34384	5.67663e-18	-0.0257751	-1.4111	2.22708e-18	0.688385	-1.41768
56959857	chr3:56959857:G:A	1.19621e-72	-2.36676	-1.34696	5.59405e-18	-0.0383388	-1.41319	2.18725e-18	0.672296	-1.41964
56960035	chr3:56960035:C:G	1.7976e-71	-1.07932e-09	-1.00385	7.99279e-18	-1.07932e-09	-1.0947	1.52832e-18	-1.07932e-09	-1.10582
56960539	chr3:56960539:C:G	3.48595e-71	-1.07932e-09	-0.34156	1.41132e-17	-1.07932e-09	-0.526124	2.90125e-18	-1.07932e-09	-0.464846
56960543	chr3:56960543:G:A	1.26353e-71	-1.07932e-09	-1.35639	5.91814e-18	-1.07932e-09	-1.39521	1.15381e-18	-1.07932e-09	-1.38692
56961007	chr3:56961007:C:T	1.1945e-72	-2.34237	-1.37279	5.92753e-18	0.0354532	-1.42908	2.33656e-18	0.752764	-1.43407
56961130	chr3:56961130:AG:A	1.24309e-72	-2.30549	-1.3698	6.57542e-18	0.137538	-1.42743	2.62438e-18	0.867436	-1.43258
56961149	chr3:56961149:AATGTAAATAC:A	1.23872e-72	-2.31295	-1.36585	6.4589e-18	0.117165	-1.42494	2.57106e-18	0.844579	-1.43025
56961474	chr3:56961474:AAAGCAT:A	6.1275e-72	-2.0801	-4.45018e-10	1.93601e-18	-2.51261	-4.45018e-10	3.37881e-19	-2.61505	-4.45018e-10
56961600	chr3:56961600:T:C	1.08659e-72	-2.34531	-1.46453	5.72686e-18	0.0356145	-1.46368	2.27773e-18	0.755408	-1.46221
56961624	chr3:56961624:C:CTG	1.0656e-72	-2.36524	-1.46411	5.40202e-18	-0.0223017	-1.46416	2.13022e-18	0.689068	-1.46283
56961823	chr3:56961823:A:G	2.22673e-71	-1.07932e-09	-0.789765	6.84693e-18	-1.07932e-09	-1.24944	1.40803e-18	-1.07932e-09	-1.1878
56961849	chr3:56961849:C:T	1.21579e-72	-2.26985	-1.42765	6.74253e-18	0.193404	-1.4582	2.73691e-18	0.936726	-1.45988
56961877	chr3:56961877:C:T	1.1689e-72	-2.30221	-1.43461	6.36942e-18	0.13937	-1.4611	2.56408e-18	0.873939	-1.46233
56961966	chr3:56961966:G:A	9.398e-73	-2.51719	-1.43778	6.12704e-19	-2.20315	-1.45996	1.35594e-19	-2.06841	-1.45966
56962031	chr3:56962031:G:T	1.58159e-72	-2.07821	-1.35624	9.88064e-18	0.529102	-1.41176	4.1644e-18	1.31308	-1.4165
56962045	chr3:56962045:T:TA	5.75274e-72	-2.14321	-4.45018e-10	1.63047e-18	-2.68437	-4.45018e-10	3.2262e-19	-2.66127	-4.45018e-10
56962387	chr3:56962387:G:C	1.50353e-72	-2.22657	-1.2585	6.97807e-18	0.125506	-1.35597	2.73178e-18	0.843609	-1.36864
56962767	chr3:56962767:G:A	1.81177e-71	0.0683565	-1.06435	5.62504e-15	5.10224	0.359509	1.22514e-17	0.852485	0.123167
56962947	chr3:56962947:C:G	1.13274e-71	-1.07932e-09	-1.46567	5.57583e-18	-1.07932e-09	-1.4548	1.09064e-18	-1.07932e-09	-1.44322
56963610	chr3:56963610:G:A	1.3728e-71	-1.07932e-09	-1.27345	6.16362e-18	-1.07932e-09	-1.35457	1.21096e-18	-1.07932e-09	-1.33857
56963621	chr3:56963621:C:T	2.30821e-72	-2.07551	-0.980906	1.26069e-17	0.507497	-1.14649	5.10173e-18	1.25273	-1.15314
56964118	chr3:56964118:G:A	1.28728e-71	-1.07932e-09	-1.33777	7.51931e-18	-1.07932e-09	-1.15576	1.43973e-18	-1.07932e-09	-1.16553
56964301	chr3:56964301:C:T	1.14459e-71	-1.07932e-09	-1.45525	5.79831e-18	-1.07932e-09	-1.41567	1.10932e-18	-1.07932e-09	-1.42624
56964527	chr3:56964527:G:A	3.57137e-71	-1.07932e-09	-0.317351	7.79721e-18	-1.07932e-09	-1.11947	1.65651e-18	-1.07932e-09	-1.02527
56964933	chr3:56964933:C:T	2.16022e-72	-2.10716	-1.01552	1.12287e-17	0.422295	-1.17706	4.4047e-18	1.14714	-1.19445
56965021	chr3:56965021:G:A	2.27696e-72	-2.08733	-0.982718	1.2066e-17	0.467974	-1.15082	4.75386e-18	1.19798	-1.16901
56965270	chr3:56965270:G:A	2.12103e-72	-2.11487	-1.02612	1.08336e-17	0.394929	-1.18551	4.20441e-18	1.10882	-1.20267
56965347	chr3:56965347:A:T	8.64421e-73	-2.63197	-1.40661	6.2747e-19	-2.17403	-1.46527	1.30399e-19	-2.10247	-1.46467
56965613	chr3:56965613:T:C	4.63515e-72	-1.28735	-1.07187	1.6285e-15	3.65936	0.562817	7.00429e-18	0.0970956	0.319442
56965808	chr3:56965808:T:C	1.02708e-72	-2.62361	-1.24256	1.28585e-17	0.845846	-1.46508	1.00952e-19	-2.35971	-1.46339
56965940	chr3:56965940:G:A	1.47264e-70	1.30384	-0.204503	3.30184e-17	0.121747	0.202082	8.3289e-18	0.335988	0.253758
56965976	chr3:56965976:A:G	3.01824e-71	-1.07932e-09	-0.485628	1.23215e-17	-1.07932e-09	-0.661894	2.52062e-18	-1.07932e-09	-0.60548
56966113	chr3:56966113:T:C	8.24296e-72	-0.36971	-1.41382	6.96662e-19	-2.34202	-1.19267	2.06919e-19	-1.89127	-1.21414
56966239	chr3:56966239:A:G	2.26591e-72	-2.1149	-0.960009	1.29072e-17	0.462633	-1.07808	5.20183e-18	1.19884	-1.07981
56966302	chr3:56966302:T:C	2.33061e-72	-2.09425	-0.952503	1.36322e-17	0.51054	-1.07134	5.52137e-18	1.25171	-1.07307
56966692	chr3:56966692:A:G	1.13741e-71	-1.07932e-09	-1.46155	5.77443e-18	-1.07932e-09	-1.4198	1.11869e-18	-1.07932e-09	-1.41783
56966871	chr3:56966871:A:T	3.72036e-71	-1.07932e-09	-0.276482	1.50932e-17	-1.07932e-09	-0.458993	3.06734e-18	-1.07932e-09	-0.409177
56966905	chr3:56966905:C:A	2.1894e-72	-2.11327	-0.995989	1.13811e-17	0.420165	-1.16144	4.4662e-18	1.14589	-1.17933
56966922	chr3:56966922:A:G	1.05042e-72	-2.6392	-1.2045	1.13514e-17	0.717052	-1.46094	9.76317e-20	-2.39891	-1.45763
56967083	chr3:56967083:G:A	1.13956e-71	-1.07932e-09	-1.45966	5.71017e-18	-1.07932e-09	-1.43099	1.11851e-18	-1.07932e-09	-1.41799
56967135	chr3:56967135:T:C	5.18147e-72	-2.2478	-4.45018e-10	1.0908e-17	-0.783742	-4.45018e-10	1.45662e-18	-1.15387	-4.45018e-10
56967192	chr3:56967192:T:C	3.55966e-72	-1.35407	-1.26915	1.10046e-16	2.98669	-1.45903	7.52572e-19	-0.356313	-1.45793
56968532	chr3:56968532:T:A	2.09222e-72	-2.15226	-1.0024	1.04225e-17	0.339546	-1.16882	4.10973e-18	1.07091	-1.18754
56968977	chr3:56968977:T:A	3.02512e-71	-1.07932e-09	-0.483351	1.23459e-17	-1.07932e-09	-0.659909	2.52589e-18	-1.07932e-09	-0.603392
56968983	chr3:56968983:A:G	1.50639e-71	-1.07932e-09	-1.18058	6.5901e-18	-1.07932e-09	-1.28767	1.30175e-18	-1.07932e-09	-1.26628
56969016	chr3:56969016:C:G	2.21673e-72	-2.10297	-0.993884	1.16291e-17	0.439918	-1.15964	4.57586e-18	1.16838	-1.17757
56969053	chr3:56969053:C:T	1.1298e-72	-2.62286	-1.14799	1.24942e-17	0.802436	-1.45041	1.02454e-19	-2.36356	-1.44476
56969147	chr3:56969147:ACTT:A	2.23995e-72	-2.13311	-0.953318	1.24898e-17	0.422807	-1.07113	5.02086e-18	1.15672	-1.07311
56969339	chr3:56969339:T:C	1.20289e-71	-1.07932e-09	-1.40557	6.16084e-18	-1.07932e-09	-1.35502	1.22306e-18	-1.07932e-09	-1.32863
56970285	chr3:56970285:G:A	3.66076e-71	-1.07932e-09	-0.29263	3.01929e-17	-1.07932e-09	0.23437	4.77794e-18	-1.07932e-09	0.0340227
56970376	chr3:56970376:T:A	1.64283e-71	-1.07932e-09	-1.09388	9.71999e-18	-1.07932e-09	-0.899051	1.91237e-18	-1.07932e-09	-0.881643
56970379	chr3:56970379:A:G	8.03076e-72	-1.61629	-0.193315	4.88993e-19	-2.6623	-1.22635	1.85247e-19	-1.9919	-1.22415
56970798	chr3:56970798:G:A	1.77619e-71	-1.07932e-09	-1.01583	9.73417e-18	-1.07932e-09	-0.897594	1.93864e-18	-1.07932e-09	-0.868
56970934	chr3:56970934:C:A	1.9972e-72	-2.12234	-1.0788	1.04354e-17	0.403958	-1.23199	4.04218e-18	1.11404	-1.24725
56971080	chr3:56971080:C:T	4.2173e-71	-1.07932e-09	-0.151107	3.59033e-17	-1.07932e-09	0.407594	5.67836e-18	-1.07932e-09	0.206676
56971687	chr3:56971687:T:C	3.56378e-72	-1.26012	-1.36194	5.74488e-16	3.67415	-0.493904	2.80132e-18	0.134919	-0.634815
56971722	chr3:56971722:C:T	8.15142e-72	-1.79469	-4.45018e-10	1.67538e-18	-2.65719	-4.45018e-10	3.87569e-19	-2.47785	-4.45018e-10
56971962	chr3:56971962:GC:G	3.54005e-72	-1.35494	-1.2738	5.8434e-16	3.46445	-0.267199	3.03126e-18	-0.00488635	-0.416122
56972112	chr3:56972112:T:C	2.61203e-72	-1.85745	-1.07531	2.08847e-17	1.08598	-1.2202	9.10307e-18	1.91718	-1.23856
56972350	chr3:56972350:C:T	6.1863e-72	-2.07055	-4.45018e-10	2.01539e-18	-2.47242	-4.45018e-10	3.6848e-19	-2.52836	-4.45018e-10
56973612	chr3:56973612:A:G	1.20783e-71	-1.07932e-09	-1.40148	5.67714e-18	-1.07932e-09	-1.43679	1.09839e-18	-1.07932e-09	-1.43614
56973836	chr3:56973836:G:A	1.27694e-71	-1.07932e-09	-1.34584	5.91898e-18	-1.07932e-09	-1.39507	1.14504e-18	-1.07932e-09	-1.39454
56974071	chr3:56974071:T:G	2.23478e-70	1.5765	-0.0600767	1.31968e-18	-2.32563	-0.57022	2.21498e-19	-2.42557	-0.611759
56974088	chr3:56974088:A:G	9.29105e-72	-0.743431	-0.920404	9.98812e-19	-2.014	-1.16042	2.9438e-19	-1.57009	-1.18277
56974366	chr3:56974366:G:A	9.67934e-71	-1.07932e-09	0.679693	1.63833e-17	-1.07932e-09	-0.376971	3.0205e-18	-1.07932e-09	-0.424562
56974460	chr3:56974460:C:T	3.84786e-72	-2.54537	-4.45018e-10	2.103e-18	-2.42987	-4.45018e-10	4.51396e-19	-2.3254	-4.45018e-10
56974687	chr3:56974687:T:C	2.58818e-71	0.446704	-1.08605	1.27791e-18	-1.6089	-1.31911	9.56642e-20	-2.47931	-1.39759
56974987	chr3:56974987:C:T	3.17105e-71	-1.07932e-09	-0.43624	1.28857e-17	-1.07932e-09	-0.617121	2.64017e-18	-1.07932e-09	-0.559143
56975069	chr3:56975069:G:A	1.7576e-71	-0.6266	-0.399749	1.36892e-18	-2.08985	-0.769359	3.9208e-19	-1.65681	-0.809462
56975192	chr3:56975192:C:T	1.75118e-71	-1.07932e-09	-1.03001	9.91558e-18	-1.07932e-09	-0.879129	1.87896e-18	-1.07932e-09	-0.899266
56975246	chr3:56975246:C:T	2.77987e-71	-1.07932e-09	-0.567896	1.14302e-17	-1.07932e-09	-0.736977	2.33249e-18	-1.07932e-09	-0.683049
56975279	chr3:56975279:G:A	1.11195e-69	3.98528	-0.8643	2.41663e-16	2.65506	-0.340754	6.60544e-19	-1.44567	-0.499012
56975424	chr3:56975424:T:A	5.56025e-71	-1.07932e-09	0.125342	4.95238e-17	-1.07932e-09	0.729218	7.71429e-18	-1.07932e-09	0.513089
56975617	chr3:56975617:C:T	1.64927e-71	-1.07932e-09	-1.08997	6.91451e-18	-1.07932e-09	-1.23961	1.38118e-18	-1.07932e-09	-1.20705
56975881	chr3:56975881:T:C	2.05172e-71	-1.07932e-09	-0.871625	8.44883e-18	-1.07932e-09	-1.03921	1.62849e-18	-1.07932e-09	-1.04233
56976000	chr3:56976000:T:C	5.74762e-71	-1.07932e-09	0.158484	5.15306e-17	-1.07932e-09	0.768941	8.02054e-18	-1.07932e-09	0.55202
56976916	chr3:56976916:G:A	1.57252e-71	-1.07932e-09	-1.13762	8.67564e-18	-1.07932e-09	-1.01272	1.63315e-18	-1.07932e-09	-1.03948
56977047	chr3:56977047:A:G	2.25728e-70	1.59942	-0.0729695	1.29108e-18	-2.32515	-0.592611	2.15992e-19	-2.43265	-0.629851
56977206	chr3:56977206:T:C	3.93435e-70	1.90101	0.181021	1.6047e-18	-2.26574	-0.434558	2.66979e-19	-2.37935	-0.471221
56977218	chr3:56977218:A:G	1.21415e-71	-1.07932e-09	-1.39626	5.64638e-18	-1.07932e-09	-1.44222	1.09943e-18	-1.07932e-09	-1.43519
56978095	chr3:56978095:G:A	8.96875e-72	-0.334942	-1.3642	6.12721e-19	-2.37405	-1.28903	1.81522e-19	-1.93196	-1.3044
56978161	chr3:56978161:C:CT	2.15275e-72	-1.77961	-1.34653	2.09872e-17	1.2797	-1.40902	9.31123e-18	2.11836	-1.41712
56978333	chr3:56978333:T:C	4.30431e-72	-2.43327	-4.45018e-10	1.79062e-18	-2.59067	-4.45018e-10	4.04186e-19	-2.43587	-4.45018e-10
56978467	chr3:56978467:C:T	4.0819e-70	1.50558	0.613271	2.02454e-18	-2.35953	-0.108361	3.38744e-19	-2.45794	-0.154555
56978483	chr3:56978483:C:A	1.64371e-72	-2.13007	-1.26585	6.17327e-19	-2.2278	-1.42779	1.38545e-19	-2.07937	-1.42718
56978493	chr3:56978493:CAATA:C	1.73599e-71	-1.07932e-09	-1.03872	1.06417e-17	-1.07932e-09	-0.808456	2.10221e-18	-1.07932e-09	-0.786996
56978950	chr3:56978950:G:C	8.14749e-72	-2.05035	0.255173	3.73676e-18	-1.95312	0.0981016	7.87786e-19	-1.76192	-0.00659136
56979106	chr3:56979106:A:G	2.49935e-71	0.279207	-0.953479	4.33878e-19	-2.59253	-1.4157	1.077e-19	-2.36109	-1.39729
56979479	chr3:56979479:C:T	5.89192e-71	-1.07932e-09	0.183281	5.31118e-17	-1.07932e-09	0.799163	8.26598e-18	-1.07932e-09	0.582162
56979555	chr3:56979555:C:T	1.75223e-71	0.189915	-1.21933	4.24761e-19	-2.56884	-1.46062	1.05551e-19	-2.31465	-1.46389
56979562	chr3:56979562:T:C	1.47495e-71	0.253764	-1.45544	4.51297e-19	-2.59424	-1.37462	1.07423e-19	-2.36454	-1.39642
56979788	chr3:56979788:A:G	1.35016e-72	-2.59138	-1.00128	1.64426e-17	1.01993	-1.39329	1.1583e-19	-2.30214	-1.38348
56979925	chr3:56979925:G:A	8.15252e-73	-2.67809	-1.41905	8.03932e-19	-1.92543	-1.46605	1.7047e-19	-1.83312	-1.46606
56980241	chr3:56980241:A:G	4.00617e-72	-2.50505	-4.45018e-10	9.49064e-18	-0.92293	-4.45018e-10	1.32495e-18	-1.24861	-4.45018e-10
56980256	chr3:56980256:G:A	2.1188e-72	-1.76382	-1.37822	1.89087e-17	1.1973	-1.43091	7.83489e-18	1.96496	-1.43636
56980317	chr3:56980317:A:T	9.82707e-73	-2.65259	-1.25774	9.81641e-18	0.572117	-1.4613	9.60574e-20	-2.41346	-1.45934
56980404	chr3:56980404:C:T	2.59622e-72	-2.02695	-0.91188	7.72645e-19	-2.21128	-1.21989	1.72212e-19	-2.08711	-1.20191
56980640	chr3:56980640:T:C	5.51325e-70	1.46199	0.957444	3.91252e-17	0.274035	0.219497	5.86422e-19	-2.34951	0.285812
56981103	chr3:56981103:C:T	1.51335e-72	-2.6509	-0.827658	1.88799e-18	-1.45847	-1.07925	4.23835e-19	-1.27808	-1.11032
56981293	chr3:56981293:G:A	8.36315e-73	-2.6735	-1.39813	1.34651e-18	-1.40974	-1.46598	3.15095e-19	-1.2188	-1.46607
56981442	chr3:56981442:G:A	1.27111e-69	3.4429	-0.188135	3.64019e-16	1.82946	0.894509	1.3405e-18	-1.85941	0.622468
56982194	chr3:56982194:G:A	2.28596e-70	2.98855	-1.44948	1.59615e-17	1.04019	-1.44325	1.22679e-19	-2.17207	-1.4561
56982222	chr3:56982222:A:T	2.46875e-70	3.00943	-1.39343	1.43294e-17	0.85081	-1.36173	1.26303e-19	-2.24378	-1.35527
56982299	chr3:56982299:C:T	1.81898e-71	-1.07932e-09	-0.992023	7.74011e-18	-1.07932e-09	-1.12682	1.51781e-18	-1.07932e-09	-1.11272
56982664	chr3:56982664:A:G	1.13097e-70	-1.61257	2.44793	1.90752e-16	1.63653	0.441215	5.95524e-19	-2.48083	0.43253
56982795	chr3:56982795:T:G	3.38154e-71	-1.07932e-09	-0.37197	1.34456e-17	-1.07932e-09	-0.574583	2.7735e-18	-1.07932e-09	-0.509876
56982847	chr3:56982847:C:T	2.18456e-72	-2.18252	-0.928946	9.51524e-18	0.168583	-1.08892	3.54699e-18	0.825801	-1.08969
56982989	chr3:56982989:A:C	2.18725e-70	1.49493	-4.45018e-10	2.23226e-17	-0.0676384	-4.45018e-10	5.59363e-18	0.191643	-4.45018e-10
56983246	chr3:56983246:A:T	1.10169e-71	-0.181283	-1.31218	5.59813e-19	-2.41693	-1.33646	1.65366e-19	-1.98369	-1.34589
56983566	chr3:56983566:C:T	1.81544e-71	-1.07932e-09	-0.993971	7.7281e-18	-1.07932e-09	-1.12837	1.5155e-18	-1.07932e-09	-1.11424
56983610	chr3:56983610:T:A	1.95146e-71	-1.07932e-09	-0.921723	1.32993e-17	-1.07932e-09	-0.585524	2.57748e-18	-1.07932e-09	-0.583174
56983752	chr3:56983752:A:G	2.91772e-70	2.06174	-0.278656	7.10445e-17	0.992161	0.0979086	1.78826e-17	1.2132	0.140648
56983802	chr3:56983802:G:A	2.16393e-70	2.85152	-1.36731	1.53448e-17	0.890454	-1.33291	1.29227e-19	-2.2426	-1.33357
56983898	chr3:56983898:C:T	1.65441e-72	-2.58126	-0.808179	3.21362e-18	-1.00368	-1.00215	7.68898e-19	-0.775655	-1.01713
56984150	chr3:56984150:A:C	3.02542e-72	-2.38169	-0.404144	5.03535e-17	1.76203	-1.0162	2.40129e-19	-1.95207	-1.00449
56984219	chr3:56984219:C:T	1.48552e-71	0.115374	-1.30991	5.11847e-19	-2.50277	-1.34019	1.42652e-19	-2.12747	-1.34986
56984430	chr3:56984430:C:T	3.65335e-72	-2.59724	-4.45018e-10	1.73778e-18	-2.62063	-4.45018e-10	3.49458e-19	-2.58136	-4.45018e-10
56984446	chr3:56984446:A:C	1.53338e-72	-2.39177	-1.07364	3.18298e-17	1.66946	-1.38229	1.57369e-19	-1.99688	-1.38227
56984964	chr3:56984964:T:C	1.06767e-72	-2.67212	-1.15529	1.29658e-18	-1.60062	-1.31289	2.92915e-19	-1.4283	-1.32956
56985078	chr3:56985078:G:C	1.68795e-72	-2.46986	-0.899509	2.48053e-17	1.33218	-1.29436	1.53222e-19	-2.1142	-1.29165
56985380	chr3:56985380:C:T	1.229e-71	-1.07932e-09	-1.3841	6.96229e-18	-1.07932e-09	-1.23273	1.33225e-18	-1.07932e-09	-1.24311
56985553	chr3:56985553:A:C	9.7258e-73	-2.52866	-1.39203	2.60611e-17	1.23246	-1.14526	1.68521e-19	-2.14385	-1.16683
56985869	chr3:56985869:G:GC	2.96649e-71	-1.07932e-09	-0.502922	1.1774e-17	-1.07932e-09	-0.707341	2.39509e-18	-1.07932e-09	-0.656567
56985945	chr3:56985945:G:A	8.35132e-72	-0.502776	-1.26769	6.05649e-19	-2.30955	-1.36514	1.92462e-19	-1.80403	-1.37381
56985972	chr3:56985972:T:A	1.47106e-71	0.105067	-1.30938	4.54885e-19	-2.49982	-1.46113	1.283e-19	-2.11847	-1.4649
56986032	chr3:56986032:A:G	1.62357e-71	-1.07932e-09	-1.10567	7.48409e-18	-1.07932e-09	-1.16046	1.38679e-18	-1.07932e-09	-1.203
56986436	chr3:56986436:A:G	1.49606e-71	0.229391	-1.41686	4.03055e-19	-2.61957	-1.46234	1.00727e-19	-2.36096	-1.46436
56986453	chr3:56986453:A:G	1.9314e-71	-1.50018	0.568125	3.1918e-16	2.60471	-0.0121884	5.20612e-19	-2.06919	-0.113545
56986506	chr3:56986506:C:G	1.11399e-71	-0.297787	-1.18457	1.73358e-18	-1.41834	-1.20471	9.69017e-20	-2.67654	-1.18751
56986604	chr3:56986604:C:T	2.2205e-69	5.13231	-1.31971	1.48098e-17	0.766503	-1.24445	1.15563e-19	-2.3803	-1.30762
56986641	chr3:56986641:G:A	1.56875e-71	-1.07932e-09	-1.14002	6.62725e-18	-1.07932e-09	-1.28205	1.32644e-18	-1.07932e-09	-1.24749
56986883	chr3:56986883:AT:A	9.8009e-73	-2.44909	-1.46391	3.86143e-19	-2.68007	-1.44472	7.54177e-20	-2.65829	-1.45641
56987054	chr3:56987054:T:C	6.43028e-72	-0.784858	-1.24701	6.97762e-19	-2.15042	-1.38269	2.39639e-19	-1.56603	-1.39258
56987176	chr3:56987176:T:C	1.51734e-71	-1.07932e-09	-1.17334	5.86477e-18	-1.07932e-09	-1.40427	1.17079e-18	-1.07932e-09	-1.37231
56987728	chr3:56987728:C:A	6.02359e-72	-0.874664	-1.22254	7.17012e-19	-2.11436	-1.39154	2.4994e-19	-1.51697	-1.39955
56987765	chr3:56987765:C:T	5.3259e-72	-0.949735	-1.27057	7.73601e-19	-2.06649	-1.36344	2.74482e-19	-1.44947	-1.37339
56988419	chr3:56988419:T:C	5.96725e-72	-0.877848	-1.22875	7.2546e-19	-2.10241	-1.39177	2.54067e-19	-1.49943	-1.40071
56988774	chr3:56988774:G:A	1.44586e-71	-1.07932e-09	-1.2216	6.71072e-18	-1.07932e-09	-1.26953	1.25728e-18	-1.07932e-09	-1.30104
56988811	chr3:56988811:C:T	1.21002e-71	-1.07932e-09	-1.39967	5.5178e-18	-1.07932e-09	-1.46526	1.06888e-18	-1.07932e-09	-1.46338
56988823	chr3:56988823:T:C	2.06908e-71	-1.07932e-09	-0.863195	8.2977e-18	-1.07932e-09	-1.05726	1.64573e-18	-1.07932e-09	-1.0318
56989055	chr3:56989055:G:A	3.19687e-72	-1.29771	-1.433	8.45964e-19	-2.1458	-1.19471	2.50956e-19	-1.70659	-1.20588
56989125	chr3:56989125:T:C	1.29805e-71	-1.07932e-09	-1.32944	6.9849e-18	-1.07932e-09	-1.22948	1.30345e-18	-1.07932e-09	-1.26497
56989148	chr3:56989148:C:T	1.29347e-71	-1.07932e-09	-1.33297	5.62415e-18	-1.07932e-09	-1.44617	1.09304e-18	-1.07932e-09	-1.44102
56989874	chr3:56989874:C:T	3.80769e-71	-1.07932e-09	-0.253278	1.08803e-17	-1.07932e-09	-0.786283	2.04794e-18	-1.07932e-09	-0.81315
56990059	chr3:56990059:G:A	1.94863e-71	-1.07932e-09	-0.923174	8.89622e-18	-1.07932e-09	-0.98761	1.77007e-18	-1.07932e-09	-0.958968
56990187	chr3:56990187:A:C	2.97944e-72	-1.35608	-1.44507	3.75929e-16	4.20734	-1.45118	3.00231e-18	1.0307	-1.46131
56990220	chr3:56990220:A:G	1.68529e-72	-2.25431	-1.11664	2.04572e-18	-1.07622	-1.38127	9.4868e-19	-0.236332	-1.34634
56990321	chr3:56990321:C:T	4.4921e-72	-1.34494	-1.04563	5.12667e-19	-2.65543	-1.18593	2.72611e-19	-1.58372	-1.24598
56990715	chr3:56990715:A:G	2.03595e-72	-2.30392	-0.877998	1.38895e-18	-1.97755	-0.867132	3.91989e-19	-1.56922	-0.897284
56990746	chr3:56990746:T:TA	6.9997e-71	-1.07932e-09	0.355566	4.0772e-17	-1.07932e-09	0.53476	8.46372e-18	-1.07932e-09	0.605802
56991108	chr3:56991108:G:A	1.93595e-71	-1.07932e-09	-0.929704	8.35864e-18	-1.07932e-09	-1.04994	1.66324e-18	-1.07932e-09	-1.02122
56991654	chr3:56991654:G:A	9.08083e-73	-2.54146	-1.44784	1.94971e-18	-1.48093	-1.02462	4.22728e-19	-1.34469	-1.04632
56992034	chr3:56992034:G:C	1.30823e-71	-1.07932e-09	-1.32163	5.63599e-18	-1.07932e-09	-1.44406	1.09617e-18	-1.07932e-09	-1.43817
56992215	chr3:56992215:T:C	1.60162e-71	-1.07932e-09	-1.11929	7.4096e-18	-1.07932e-09	-1.17046	1.46697e-18	-1.07932e-09	-1.14679
56992594	chr3:56992594:G:A	3.03004e-71	-1.07932e-09	-0.481724	1.3941e-17	-1.07932e-09	-0.538402	2.66547e-18	-1.07932e-09	-0.549605
56992665	chr3:56992665:T:C	4.3882e-72	-2.09382	-0.320145	4.10234e-18	-1.83766	0.0759802	1.11297e-18	-1.45356	0.030604
56993049	chr3:56993049:G:A	1.72992e-71	-1.07932e-09	-1.04223	7.47452e-18	-1.07932e-09	-1.16174	1.45638e-18	-1.07932e-09	-1.15403
56993117	chr3:56993117:G:A	1.38938e-71	-1.07932e-09	-1.26145	6.35581e-18	-1.07932e-09	-1.32387	1.23838e-18	-1.07932e-09	-1.31618
56993376	chr3:56993376:C:T	1.18145e-71	-1.07932e-09	-1.42356	5.87828e-18	-1.07932e-09	-1.40197	1.13443e-18	-1.07932e-09	-1.40385
56993528	chr3:56993528:C:T	1.30668e-71	-1.07932e-09	-1.32281	5.97511e-18	-1.07932e-09	-1.38563	1.14849e-18	-1.07932e-09	-1.39154
56993796	chr3:56993796:G:A	1.14422e-71	-1.07932e-09	-1.45558	5.51365e-18	-1.07932e-09	-1.46601	1.06675e-18	-1.07932e-09	-1.46537
56994273	chr3:56994273:C:T	1.15128e-71	-1.07932e-09	-1.44942	5.51334e-18	-1.07932e-09	-1.46607	1.06676e-18	-1.07932e-09	-1.46536
56994331	chr3:56994331:A:G	1.3057e-72	-2.20906	-1.41709	4.22398e-17	2.03617	-1.46604	1.91939e-19	-1.7173	-1.46327
56994535	chr3:56994535:A:T	1.40438e-72	-2.09157	-1.46172	4.16546e-17	1.9963	-1.44012	1.85551e-19	-1.76806	-1.44635
56994667	chr3:56994667:T:G	6.10264e-71	0.218421	-4.45018e-10	1.35547e-17	-0.566501	-4.45018e-10	2.10263e-18	-0.786796	-4.45018e-10
56994772	chr3:56994772:ATGAC:A	1.16462e-71	-1.07932e-09	-1.43791	5.76792e-18	-1.07932e-09	-1.42092	1.11045e-18	-1.07932e-09	-1.42522
56996793	chr3:56996793:G:C	1.24224e-71	-1.07932e-09	-1.37339	6.91038e-18	-1.07932e-09	-1.24021	1.29519e-18	-1.07932e-09	-1.27133
56996807	chr3:56996807:G:A	1.83249e-71	-0.205591	-0.779035	4.72186e-19	-2.51249	-1.41113	1.41458e-19	-2.08187	-1.40387
56997122	chr3:56997122:G:C	2.39437e-71	-1.07932e-09	-0.71718	1.09563e-17	-1.07932e-09	-0.779323	2.06572e-18	-1.07932e-09	-0.804508
56997265	chr3:56997265:G:A	3.55554e-71	-1.07932e-09	-0.321793	1.44372e-17	-1.07932e-09	-0.503431	2.92067e-18	-1.07932e-09	-0.458173
56997305	chr3:56997305:T:C	1.17323e-72	-2.27079	-1.46234	1.30306e-18	-1.44573	-1.46279	4.11313e-19	-0.965362	-1.45302
56997329	chr3:56997329:G:A	2.06523e-71	-1.07932e-09	-0.865058	8.53751e-18	-1.07932e-09	-1.02877	1.72712e-18	-1.07932e-09	-0.983533
56997365	chr3:56997365:T:C	2.24332e-71	-1.07932e-09	-0.782344	1.0328e-17	-1.07932e-09	-0.838379	1.95818e-18	-1.07932e-09	-0.857973
56997441	chr3:56997441:G:A	1.14793e-70	2.09169	-1.24145	2.62552e-16	2.93637	-0.539156	1.19193e-18	-0.733813	-0.620597
56997633	chr3:56997633:G:T	9.26842e-73	-2.51095	-1.4579	7.62235e-18	0.323638	-1.46579	1.05436e-19	-2.31446	-1.46518
56997815	chr3:56997815:T:C	8.45169e-71	0.544065	-4.45018e-10	2.39159e-18	-2.30128	-4.45018e-10	4.17289e-19	-2.40396	-4.45018e-10
56997949	chr3:56997949:T:C	1.53821e-71	-0.815081	-0.344601	8.10869e-19	-2.31667	-1.06621	2.79637e-19	-1.74011	-1.06414
56998372	chr3:56998372:G:A	1.69445e-71	-1.07932e-09	-1.06294	7.2361e-18	-1.07932e-09	-1.19415	1.45245e-18	-1.07932e-09	-1.15673
56998472	chr3:56998472:T:C	1.49274e-71	-0.875067	-0.314618	8.55222e-19	-2.28074	-1.04889	3.01217e-19	-1.68338	-1.04653
56998521	chr3:56998521:A:G	2.23468e-71	-1.07932e-09	-0.786204	7.80249e-18	-1.07932e-09	-1.11879	1.54198e-18	-1.07932e-09	-1.09692
56998662	chr3:56998662:T:C	1.71544e-71	-0.79856	-0.252068	8.52704e-19	-2.32233	-1.01025	2.93122e-19	-1.74926	-1.00789
56998776	chr3:56998776:G:A	1.75433e-71	-1.07932e-09	-1.02822	1.0744e-17	-1.07932e-09	-0.798888	1.94996e-18	-1.07932e-09	-0.862176
56999186	chr3:56999186:G:A	2.31389e-71	-1.07932e-09	-0.75137	1.0632e-17	-1.07932e-09	-0.809372	2.00783e-18	-1.07932e-09	-0.83293
57000439	chr3:57000439:A:G	9.41771e-70	-1.07932e-09	2.95488	2.84547e-16	-1.07932e-09	2.47766	5.95403e-17	-1.07932e-09	2.55667
57000523	chr3:57000523:CTAT:C	9.15465e-73	-2.5167	-1.46451	7.4971e-18	0.306393	-1.46511	1.05167e-19	-2.31651	-1.46568
57000601	chr3:57000601:C:T	9.34455e-72	-0.653695	-1.0044	5.38401e-19	-2.32925	-1.46314	1.86539e-19	-1.74647	-1.46263
57000782	chr3:57000782:C:T	1.629e-71	-0.833596	-0.268738	8.38174e-19	-2.30248	-1.04728	2.8791e-19	-1.71925	-1.05584
57001086	chr3:57001086:T:C	1.51979e-71	-0.907415	-0.264313	8.70661e-19	-2.2674	-1.04434	3.04813e-19	-1.66506	-1.05298
57001455	chr3:57001455:A:G	1.66851e-71	-0.884582	-0.19379	8.99525e-19	-2.27695	-1.00217	3.13913e-19	-1.67748	-1.01114
57001516	chr3:57001516:C:G	1.5288e-71	-1.07932e-09	-1.16582	6.5866e-18	-1.07932e-09	-1.2882	1.30484e-18	-1.07932e-09	-1.2639
57001885	chr3:57001885:G:A	1.1565e-71	-0.482118	-0.962782	5.19905e-19	-2.36616	-1.46119	1.74275e-19	-1.8165	-1.46061
57001936	chr3:57001936:TG:T	1.16013e-71	-1.07932e-09	-1.44177	5.51768e-18	-1.07932e-09	-1.46528	1.06604e-18	-1.07932e-09	-1.46604
57002043	chr3:57002043:C:A	3.68609e-71	-1.07932e-09	-0.285736	3.15249e-17	-1.07932e-09	0.277542	5.89079e-18	-1.07932e-09	0.243405
57002110	chr3:57002110:A:G	2.43877e-71	-1.07932e-09	-0.698806	1.11894e-17	-1.07932e-09	-0.758268	2.11175e-18	-1.07932e-09	-0.78247
57002219	chr3:57002219:A:T	2.32757e-71	-0.560753	-0.184721	7.92731e-19	-2.40707	-0.998439	2.54126e-19	-1.89003	-1.00988
57002224	chr3:57002224:T:A	1.16416e-72	-2.50387	-1.23702	2.77315e-18	-0.738898	-1.41435	8.31952e-19	-0.311282	-1.40269
57002644	chr3:57002644:T:C	1.56553e-72	-2.44373	-1.00093	2.1435e-17	0.727182	-0.835393	2.33885e-19	-2.11122	-0.871689
57002835	chr3:57002835:G:A	1.05905e-71	-0.626634	-0.906297	5.45637e-19	-2.32784	-1.4512	1.9007e-19	-1.74029	-1.45006
57002891	chr3:57002891:A:G	9.42233e-72	-0.614553	-1.03525	5.38866e-19	-2.32617	-1.46535	1.87195e-19	-1.74046	-1.46513
57003021	chr3:57003021:C:T	1.14679e-72	-2.37941	-1.37651	1.10536e-18	-1.84982	-1.22325	2.70842e-19	-1.51754	-1.31867
57003055	chr3:57003055:C:T	1.38065e-71	-1.07932e-09	-1.26774	7.36234e-18	-1.07932e-09	-1.17686	1.39048e-18	-1.07932e-09	-1.20034
57003259	chr3:57003259:T:C	4.98305e-72	-2.28684	-4.45018e-10	1.82174e-18	-2.57344	-4.45018e-10	3.62445e-19	-2.54487	-4.45018e-10
57003747	chr3:57003747:G:A	1.75721e-71	-1.07932e-09	-1.02657	7.99686e-18	-1.07932e-09	-1.09419	1.58596e-18	-1.07932e-09	-1.0688
57003803	chr3:57003803:A:G	2.2943e-71	-1.07932e-09	-0.759871	1.05919e-17	-1.07932e-09	-0.813142	2.00842e-18	-1.07932e-09	-0.832637
57004004	chr3:57004004:C:T	8.98149e-72	-0.710351	-0.98737	5.51954e-19	-2.30595	-1.46158	1.94279e-19	-1.70749	-1.46095
57004187	chr3:57004187:C:T	2.82752e-71	-1.07932e-09	-0.5509	9.94158e-18	-1.07932e-09	-0.87651	2.06314e-18	-1.07932e-09	-0.805755
57004339	chr3:57004339:T:C	1.00425e-71	-0.626665	-0.959392	5.3488e-19	-2.34061	-1.45834	1.83877e-19	-1.7659	-1.45757
57004360	chr3:57004360:A:C	2.94723e-71	-1.07932e-09	-0.509436	1.02767e-17	-1.07932e-09	-0.843361	2.13682e-18	-1.07932e-09	-0.770668
57004453	chr3:57004453:C:T	1.13778e-71	-1.07932e-09	-1.46122	5.61993e-18	-1.07932e-09	-1.44692	1.09009e-18	-1.07932e-09	-1.44373
57005052	chr3:57005052:C:T	2.40278e-72	-1.57324	-1.44302	5.92828e-16	4.58608	-1.37441	5.22124e-18	1.50537	-1.38262
57006020	chr3:57006020:G:A	3.57672e-72	-2.61844	-4.45018e-10	9.60656e-18	-0.91079	-4.45018e-10	2.12707e-18	-0.775239	-4.45018e-10
57006041	chr3:57006041:G:C	3.74771e-71	-1.07932e-09	-0.269156	3.21693e-17	-1.07932e-09	0.297778	5.99785e-18	-1.07932e-09	0.261416
57006641	chr3:57006641:A:T	1.43444e-70	2.50305	-1.42999	1.25377e-16	2.98156	-1.32348	6.01862e-19	-0.699816	-1.3379
57006921	chr3:57006921:A:T	2.13206e-71	-1.07932e-09	-0.833214	7.52703e-18	-1.07932e-09	-1.15474	1.48714e-18	-1.07932e-09	-1.13313
57006975	chr3:57006975:C:T	2.94989e-71	-1.07932e-09	-0.508532	1.73644e-17	-1.07932e-09	-0.318812	3.51143e-18	-1.07932e-09	-0.273962
57007374	chr3:57007374:C:T	1.25235e-71	-1.07932e-09	-1.36528	5.63793e-18	-1.07932e-09	-1.44372	1.08807e-18	-1.07932e-09	-1.44558
57007588	chr3:57007588:G:A	3.43418e-71	-1.07932e-09	-0.356524	2.27491e-17	-1.07932e-09	-0.0487124	4.35051e-18	-1.07932e-09	-0.0596941
57008147	chr3:57008147:A:G	1.44684e-71	-1.07932e-09	-1.22092	5.67579e-18	-1.07932e-09	-1.43703	1.11832e-18	-1.07932e-09	-1.41816
57008286	chr3:57008286:T:C	2.04958e-70	1.74696	-0.317044	3.42876e-17	1.04248	-0.680932	4.17418e-19	-1.82231	-0.581344
57008755	chr3:57008755:A:G	1.30244e-71	-1.07932e-09	-1.32606	5.73924e-18	-1.07932e-09	-1.42591	1.10642e-18	-1.07932e-09	-1.42886
57008928	chr3:57008928:T:A	1.16392e-71	-1.07932e-09	-1.43851	6.19983e-18	-1.07932e-09	-1.34871	1.17579e-18	-1.07932e-09	-1.36804
57009126	chr3:57009126:G:A	5.37432e-69	5.18162	-0.485119	1.77004e-16	1.90758	0.0953626	6.71396e-19	-1.86763	-0.0607568
57009253	chr3:57009253:T:C	1.14082e-71	-1.07932e-09	-1.45856	5.51396e-18	-1.07932e-09	-1.46595	1.06673e-18	-1.07932e-09	-1.46538
57009557	chr3:57009557:G:GCCAGGAT	2.47749e-71	-1.07932e-09	-0.683054	1.14901e-17	-1.07932e-09	-0.731754	2.17309e-18	-1.07932e-09	-0.753834
57009698	chr3:57009698:T:C	1.87256e-71	-1.07932e-09	-0.962994	9.70781e-18	-1.07932e-09	-0.900306	1.8277e-18	-1.07932e-09	-0.926929
57009879	chr3:57009879:A:G	1.1696e-71	-1.07932e-09	-1.43364	6.25939e-18	-1.07932e-09	-1.33915	1.18622e-18	-1.07932e-09	-1.35922
57010056	chr3:57010056:G:A	1.38168e-71	-1.07932e-09	-1.267	5.95408e-18	-1.07932e-09	-1.38916	1.14653e-18	-1.07932e-09	-1.39324
57010226	chr3:57010226:G:A	1.19019e-71	-1.07932e-09	-1.41619	6.12193e-18	-1.07932e-09	-1.36136	1.16484e-18	-1.07932e-09	-1.3774
57010479	chr3:57010479:C:T	1.1704e-71	-1.07932e-09	-1.43295	5.52989e-18	-1.07932e-09	-1.46307	1.07122e-18	-1.07932e-09	-1.46118
57010480	chr3:57010480:A:G	1.16646e-71	-1.07932e-09	-1.43633	5.52389e-18	-1.07932e-09	-1.46415	1.06929e-18	-1.07932e-09	-1.46299
57010482	chr3:57010482:T:C	1.82514e-71	-1.07932e-09	-0.988645	9.47959e-18	-1.07932e-09	-0.924095	1.77965e-18	-1.07932e-09	-0.95357
57010765	chr3:57010765:C:T	2.99388e-71	-1.07932e-09	-0.493731	1.36413e-17	-1.07932e-09	-0.560131	2.56223e-18	-1.07932e-09	-0.589108
57010773	chr3:57010773:TG:T	1.34412e-71	-1.07932e-09	-1.29456	7.19373e-18	-1.07932e-09	-1.20003	1.35693e-18	-1.07932e-09	-1.22476
57010850	chr3:57010850:C:G	2.11265e-71	-1.07932e-09	-0.842357	1.10343e-17	-1.07932e-09	-0.772232	2.06498e-18	-1.07932e-09	-0.804868
57011112	chr3:57011112:A:G	2.77404e-72	-1.43968	-1.43291	7.00021e-17	2.49685	-1.42156	3.61586e-17	3.49701	-1.43908
57011162	chr3:57011162:C:T	1.57426e-71	-1.07932e-09	-1.13652	7.26526e-18	-1.07932e-09	-1.19013	1.43496e-18	-1.07932e-09	-1.16885
57011282	chr3:57011282:C:T	4.08758e-71	-1.07932e-09	-0.182348	1.30957e-17	-1.07932e-09	-0.600954	2.71924e-18	-1.07932e-09	-0.529634
57011622	chr3:57011622:T:C	1.14488e-71	-1.07932e-09	-1.455	5.51649e-18	-1.07932e-09	-1.46549	1.06617e-18	-1.07932e-09	-1.46591
57012064	chr3:57012064:G:A	3.10465e-72	-1.31041	-1.44957	5.23276e-19	-2.36206	-1.45882	9.53977e-20	-2.41361	-1.46608
57012394	chr3:57012394:G:A	4.7696e-71	-1.07932e-09	-0.0280386	1.4902e-17	-1.07932e-09	-0.471739	3.13202e-18	-1.07932e-09	-0.388307
57012754	chr3:57012754:C:T	4.8796e-72	-2.30782	-4.45018e-10	1.90398e-18	-2.52929	-4.45018e-10	6.1859e-19	-2.0103	-4.45018e-10
57012806	chr3:57012806:A:G	3.09706e-72	-1.31694	-1.44549	7.61807e-19	-1.98447	-1.46083	1.43341e-19	-2.01414	-1.45838
57012882	chr3:57012882:G:A	1.15126e-71	-1.07932e-09	-1.44944	6.20324e-18	-1.07932e-09	-1.34816	1.2117e-18	-1.07932e-09	-1.33796
57012916	chr3:57012916:G:A	1.1527e-71	-1.07932e-09	-1.44819	5.51497e-18	-1.07932e-09	-1.46577	1.06852e-18	-1.07932e-09	-1.46371
57012932	chr3:57012932:G:A	1.15662e-71	-1.07932e-09	-1.4448	5.51778e-18	-1.07932e-09	-1.46526	1.06977e-18	-1.07932e-09	-1.46254
57013053	chr3:57013053:G:A	1.215e-71	-1.07932e-09	-1.39556	6.8009e-18	-1.07932e-09	-1.25618	1.2986e-18	-1.07932e-09	-1.2687
57013161	chr3:57013161:G:C	1.58115e-71	-1.07932e-09	-1.13215	8.85565e-18	-1.07932e-09	-0.992181	1.71855e-18	-1.07932e-09	-0.988503
57013257	chr3:57013257:C:T	1.59607e-72	-2.4738	-0.951543	4.52596e-17	1.32487	-0.685693	3.33119e-19	-1.89689	-0.732351
57013288	chr3:57013288:G:A	3.62797e-72	-2.60421	-4.45018e-10	1.68686e-18	-2.65036	-4.45018e-10	3.3949e-19	-2.6103	-4.45018e-10
57013300	chr3:57013300:G:A	1.18688e-71	-1.07932e-09	-1.41897	6.24275e-18	-1.07932e-09	-1.34182	1.2012e-18	-1.07932e-09	-1.34667
57013552	chr3:57013552:C:A	4.10195e-71	-1.07932e-09	-0.178839	1.31787e-17	-1.07932e-09	-0.594635	2.75415e-18	-1.07932e-09	-0.516876
57013564	chr3:57013564:G:T	2.52437e-72	-1.54787	-1.41903	5.34424e-17	2.24209	-1.43672	2.63449e-17	3.19233	-1.45104
57013701	chr3:57013701:G:A	3.94128e-71	-1.07932e-09	-0.218796	1.27414e-17	-1.07932e-09	-0.628383	2.65846e-18	-1.07932e-09	-0.55224
57013756	chr3:57013756:T:C	3.36496e-72	-1.21785	-1.46162	8.03235e-19	-1.93902	-1.45332	1.51156e-19	-1.97195	-1.44748
57013911	chr3:57013911:G:A	4.82059e-71	-1.07932e-09	-0.0174047	1.44467e-17	-1.07932e-09	-0.502773	3.07149e-18	-1.07932e-09	-0.407824
57013997	chr3:57013997:C:T	1.14919e-71	-1.07932e-09	-1.45125	6.08535e-18	-1.07932e-09	-1.36735	1.1548e-18	-1.07932e-09	-1.38606
57014242	chr3:57014242:G:A	1.23919e-71	-1.07932e-09	-1.37584	6.66968e-18	-1.07932e-09	-1.27566	1.26676e-18	-1.07932e-09	-1.29353
57014448	chr3:57014448:A:C	1.77542e-72	-1.86633	-1.45252	4.10026e-19	-2.6125	-1.45227	7.5597e-20	-2.6467	-1.46563
57014545	chr3:57014545:C:T	3.24562e-71	-1.07932e-09	-0.412996	1.4604e-17	-1.07932e-09	-0.491942	2.75147e-18	-1.07932e-09	-0.517849
57014582	chr3:57014582:T:G	4.2456e-71	-1.46519	1.32077	1.77662e-16	2.2396	-0.232952	5.15752e-19	-2.01262	-0.179498
57014741	chr3:57014741:C:T	2.25204e-71	-1.07932e-09	-0.778465	1.31948e-17	-1.07932e-09	-0.593411	2.63569e-18	-1.07932e-09	-0.56084
57014921	chr3:57014921:G:A	1.13856e-71	-1.07932e-09	-1.46053	5.70408e-18	-1.07932e-09	-1.43205	1.09028e-18	-1.07932e-09	-1.44355
57014974	chr3:57014974:T:C	4.7455e-71	-1.07932e-09	-0.0331052	1.48537e-17	-1.07932e-09	-0.474985	3.12125e-18	-1.07932e-09	-0.391753
57015173	chr3:57015173:A:G	8.6317e-70	2.86773	-4.45018e-10	5.27197e-18	-1.51083	-4.45018e-10	8.04743e-19	-1.74722	-4.45018e-10
57015270	chr3:57015270:C:T	1.17491e-71	-1.07932e-09	-1.42911	6.14686e-18	-1.07932e-09	-1.35729	1.16259e-18	-1.07932e-09	-1.37934
57015496	chr3:57015496:G:T	2.95083e-72	-1.35623	-1.45457	7.45314e-19	-2.01253	-1.45465	1.39462e-19	-2.04888	-1.45107
57015543	chr3:57015543:C:T	1.13749e-71	-1.07932e-09	-1.46147	5.58998e-18	-1.07932e-09	-1.45226	1.0747e-18	-1.07932e-09	-1.45794
57015555	chr3:57015555:TC:T	3.28809e-72	-1.80201	-0.900564	5.62883e-19	-2.57123	-1.17669	1.1375e-19	-2.61017	-1.09357
57015766	chr3:57015766:T:C	2.95862e-72	-1.34701	-1.46116	7.53957e-19	-2.01021	-1.44545	1.41501e-19	-2.04455	-1.44088
57015983	chr3:57015983:A:G	1.27994e-71	-1.07932e-09	-1.34349	7.19038e-18	-1.07932e-09	-1.20049	1.35775e-18	-1.07932e-09	-1.22416
57016014	chr3:57016014:G:C	2.5754e-72	-1.49275	-1.45413	6.05863e-19	-2.20885	-1.46549	1.13319e-19	-2.24151	-1.46603
57016197	chr3:57016197:A:G	2.97165e-72	-1.928	-0.875772	5.49102e-19	-2.61498	-1.15773	1.11983e-19	-2.64713	-1.07226
57016480	chr3:57016480:G:A	1.41094e-71	-1.07932e-09	-1.24604	6.57257e-18	-1.07932e-09	-1.29033	1.31817e-18	-1.07932e-09	-1.25374
57016656	chr3:57016656:AC:A	1.14095e-71	-1.07932e-09	-1.45844	6.04024e-18	-1.07932e-09	-1.37479	1.17925e-18	-1.07932e-09	-1.36511
57016937	chr3:57016937:C:T	1.54716e-71	-1.07932e-09	-1.15388	6.56509e-18	-1.07932e-09	-1.29147	1.30043e-18	-1.07932e-09	-1.26729
57017463	chr3:57017463:T:C	2.63499e-72	-1.85668	-1.06733	4.99223e-19	-2.59063	-1.27731	9.95426e-20	-2.62695	-1.21021
57017502	chr3:57017502:G:A	1.15102e-71	-1.07932e-09	-1.44965	5.51397e-18	-1.07932e-09	-1.46595	1.06818e-18	-1.07932e-09	-1.46403
57017617	chr3:57017617:C:T	1.40167e-71	-1.07932e-09	-1.25264	6.19857e-18	-1.07932e-09	-1.34892	1.21032e-18	-1.07932e-09	-1.3391
57017692	chr3:57017692:C:T	1.81506e-71	0.457068	-1.45125	3.90135e-19	-2.66034	-1.45416	7.46614e-20	-2.67374	-1.45104
57017850	chr3:57017850:A:G	2.95204e-72	-1.35126	-1.45913	7.46238e-19	-2.01666	-1.44929	1.39764e-19	-2.05262	-1.44516
57017872	chr3:57017872:G:T	1.13236e-71	-1.07932e-09	-1.46599	5.531e-18	-1.07932e-09	-1.46287	1.06687e-18	-1.07932e-09	-1.46526
57018060	chr3:57018060:G:C	2.49671e-70	2.38169	-0.754434	2.49167e-17	0.508051	-0.465749	3.03122e-19	-2.23744	-0.486167
57018070	chr3:57018070:GGAGTTT:G	1.16109e-71	-1.07932e-09	-1.44094	5.52259e-18	-1.07932e-09	-1.46439	1.07139e-18	-1.07932e-09	-1.46103
57018165	chr3:57018165:G:A	1.92321e-72	-1.81698	-1.42191	4.09822e-19	-2.59988	-1.46539	7.65217e-20	-2.63858	-1.46159
57018476	chr3:57018476:G:A	1.30281e-71	-1.07932e-09	-1.32578	5.74536e-18	-1.07932e-09	-1.42484	1.10721e-18	-1.07932e-09	-1.42815
57018632	chr3:57018632:T:C	1.30774e-71	-1.07932e-09	-1.322	6.87598e-18	-1.07932e-09	-1.2452	1.30439e-18	-1.07932e-09	-1.26425
57018667	chr3:57018667:C:T	1.14746e-71	-1.07932e-09	-1.45275	6.14432e-18	-1.07932e-09	-1.35771	1.20081e-18	-1.07932e-09	-1.34699
57018679	chr3:57018679:G:A	3.89468e-71	-1.07932e-09	-0.230688	1.26237e-17	-1.07932e-09	-0.637659	2.63363e-18	-1.07932e-09	-0.561623
57018936	chr3:57018936:A:G	2.72198e-72	-1.82296	-1.06857	1.83059e-16	2.98647	-0.9499	6.30285e-19	-1.01196	-0.97961
57019208	chr3:57019208:A:G	1.13787e-71	-1.07932e-09	-1.46115	5.59488e-18	-1.07932e-09	-1.45138	1.07484e-18	-1.07932e-09	-1.45781
57019310	chr3:57019310:C:T	6.44314e-72	-2.02987	-4.45018e-10	2.51142e-18	-2.25239	-4.45018e-10	4.53395e-19	-2.32098	-4.45018e-10
57019325	chr3:57019325:A:G	2.89769e-72	-1.37133	-1.45764	6.98665e-19	-2.06893	-1.46289	1.28259e-19	-2.12316	-1.46053
57019400	chr3:57019400:T:C	2.73814e-72	-1.48449	-1.40111	6.54517e-19	-2.14304	-1.45406	1.03333e-19	-2.34233	-1.45745
57019489	chr3:57019489:C:T	4.05339e-72	-2.49333	-4.45018e-10	1.78794e-18	-2.59217	-4.45018e-10	3.47952e-19	-2.58568	-4.45018e-10
57019582	chr3:57019582:C:T	1.27324e-71	-1.07932e-09	-1.34874	5.70462e-18	-1.07932e-09	-1.43196	1.09935e-18	-1.07932e-09	-1.43527
57019724	chr3:57019724:T:C	2.79889e-72	-1.72637	-1.13729	5.62914e-19	-2.51173	-1.23613	1.11164e-19	-2.57121	-1.15552
57019767	chr3:57019767:G:A	1.3257e-71	-1.07932e-09	-1.30836	5.83143e-18	-1.07932e-09	-1.40997	1.12269e-18	-1.07932e-09	-1.41426
57019786	chr3:57019786:T:C	1.77756e-71	-1.07932e-09	-1.01506	8.05189e-18	-1.07932e-09	-1.08733	1.58108e-18	-1.07932e-09	-1.07188
57019800	chr3:57019800:T:C	1.56042e-71	-1.07932e-09	-1.14534	8.90569e-18	-1.07932e-09	-0.986546	1.72082e-18	-1.07932e-09	-0.987186
57019827	chr3:57019827:C:T	2.32173e-71	-1.07932e-09	-0.74799	1.36527e-17	-1.07932e-09	-0.5593	2.72623e-18	-1.07932e-09	-0.527067
57019858	chr3:57019858:C:T	1.52783e-71	-1.07932e-09	-1.16645	8.68202e-18	-1.07932e-09	-1.01198	1.67469e-18	-1.07932e-09	-1.01436
57019893	chr3:57019893:T:C	3.13176e-72	-1.30315	-1.44814	1.01187e-18	-1.8612	-1.30023	1.87921e-19	-1.91049	-1.29123
57019895	chr3:57019895:A:ATGAT	1.55075e-71	-1.07932e-09	-1.15156	8.84429e-18	-1.07932e-09	-0.993464	1.70777e-18	-1.07932e-09	-0.994795
57020220	chr3:57020220:A:G	2.78007e-72	-1.75219	-1.11822	5.65432e-19	-2.5213	-1.2221	1.11941e-19	-2.57882	-1.14095
57020243	chr3:57020243:G:T	2.99641e-72	-1.34999	-1.44548	9.83443e-19	-1.89663	-1.2933	1.82751e-19	-1.94421	-1.2854
57020530	chr3:57020530:G:A	1.14408e-71	-1.07932e-09	-1.4557	5.842e-18	-1.07932e-09	-1.40816	1.14363e-18	-1.07932e-09	-1.39578
57020578	chr3:57020578:G:C	2.66564e-71	-1.07932e-09	-0.609857	9.21369e-18	-1.07932e-09	-0.952545	1.88811e-18	-1.07932e-09	-0.894411
57020733	chr3:57020733:C:T	1.55464e-71	-1.07932e-09	-1.14905	8.85313e-18	-1.07932e-09	-0.992465	1.70165e-18	-1.07932e-09	-0.998388
57020921	chr3:57020921:A:C	3.0931e-72	-1.31431	-1.4494	9.97551e-19	-1.86855	-1.30713	1.85163e-19	-1.91645	-1.30005
57021243	chr3:57021243:A:G	2.56283e-71	-1.07932e-09	-0.649188	8.91816e-18	-1.07932e-09	-0.985147	1.82517e-18	-1.07932e-09	-0.928311
57021273	chr3:57021273:G:A	1.26599e-71	-1.07932e-09	-1.35445	5.67887e-18	-1.07932e-09	-1.43648	1.09501e-18	-1.07932e-09	-1.43922
57021282	chr3:57021282:CA:C	1.14931e-71	-1.07932e-09	-1.45114	5.80806e-18	-1.07932e-09	-1.41399	1.10843e-18	-1.07932e-09	-1.42704
57021315	chr3:57021315:TAACAA:T	2.89155e-72	-1.40616	-1.42493	6.78535e-19	-2.09609	-1.46497	1.2396e-19	-2.15188	-1.46589
57021620	chr3:57021620:G:A	2.93586e-72	-1.63787	-1.17801	5.6112e-19	-2.47395	-1.2771	1.09298e-19	-2.53999	-1.20367
57021768	chr3:57021768:T:A	1.4759e-71	-1.20103	-4.45018e-10	1.72753e-18	-2.62655	-4.45018e-10	3.22028e-19	-2.6631	-4.45018e-10
57021842	chr3:57021842:A:G	1.52938e-71	-1.07932e-09	-1.16544	8.68191e-18	-1.07932e-09	-1.01199	1.67378e-18	-1.07932e-09	-1.0149
57021895	chr3:57021895:T:C	4.512e-72	-2.38615	-4.45018e-10	1.94455e-17	-0.205622	-4.45018e-10	3.87598e-18	-0.175187	-4.45018e-10
57022090	chr3:57022090:A:G	2.41233e-70	1.86517	-0.27229	5.16827e-17	0.679944	0.0919427	7.66535e-19	-1.87227	0.0764138
57022131	chr3:57022131:G:A	1.13517e-72	-2.44419	-1.32192	4.06895e-17	1.77972	-1.24699	3.92164e-19	-1.19985	-1.26621
57022598	chr3:57022598:C:T	1.14678e-71	-1.07932e-09	-1.45334	5.87008e-18	-1.07932e-09	-1.40337	1.14997e-18	-1.07932e-09	-1.39025
57022819	chr3:57022819:G:A	1.20044e-72	-2.37865	-1.33155	3.93492e-17	1.7618	-1.26256	3.64209e-19	-1.25908	-1.28093
57022837	chr3:57022837:C:T	1.27345e-71	-1.07932e-09	-1.34857	5.94965e-18	-1.07932e-09	-1.3899	1.16929e-18	-1.07932e-09	-1.37359
57023136	chr3:57023136:G:A	5.02079e-71	-1.07932e-09	0.023286	3.01644e-17	-1.07932e-09	0.233427	5.61983e-18	-1.07932e-09	0.196315
57023159	chr3:57023159:A:T	2.47819e-72	-1.85598	-1.12938	5.57865e-19	-2.55653	-1.20035	1.0994e-19	-2.60706	-1.13075
57023294	chr3:57023294:C:T	1.29591e-71	-1.07932e-09	-1.33109	6.85584e-18	-1.07932e-09	-1.24814	1.29801e-18	-1.07932e-09	-1.26916
57023732	chr3:57023732:C:G	1.16582e-71	-1.07932e-09	-1.43687	5.61575e-18	-1.07932e-09	-1.44766	1.09653e-18	-1.07932e-09	-1.43783
57024110	chr3:57024110:G:A	1.16949e-71	-1.07932e-09	-1.43374	5.6432e-18	-1.07932e-09	-1.44278	1.10254e-18	-1.07932e-09	-1.43237
57024160	chr3:57024160:G:A	2.3678e-72	-1.90635	-1.12458	4.98701e-19	-2.58927	-1.27971	9.90951e-20	-2.63155	-1.21011
57024199	chr3:57024199:C:G	2.10511e-72	-1.69926	-1.44926	6.56983e-19	-2.22515	-1.36819	1.22354e-19	-2.26407	-1.36675
57024464	chr3:57024464:A:T	1.13294e-71	-1.07932e-09	-1.46548	5.54801e-18	-1.07932e-09	-1.4598	1.06818e-18	-1.07932e-09	-1.46403
57024510	chr3:57024510:C:T	1.1325e-71	-1.07932e-09	-1.46587	5.55804e-18	-1.07932e-09	-1.45799	1.06998e-18	-1.07932e-09	-1.46235
57024516	chr3:57024516:C:G	2.3959e-72	-1.90493	-1.1142	4.99938e-19	-2.58908	-1.27743	9.94645e-20	-2.6315	-1.20644
57024518	chr3:57024518:C:T	1.17592e-72	-2.38782	-1.34302	4.01391e-17	1.83967	-1.32056	3.98398e-19	-1.12627	-1.32402
57024601	chr3:57024601:C:T	1.74819e-71	-1.07932e-09	-1.03172	7.34699e-18	-1.07932e-09	-1.17895	1.46148e-18	-1.07932e-09	-1.15053
57024636	chr3:57024636:C:T	2.92631e-72	-1.6756	-1.14354	5.61656e-19	-2.49632	-1.25379	1.10312e-19	-2.55877	-1.17566
57024677	chr3:57024677:C:T	1.43454e-70	1.07313	-4.45018e-10	9.69716e-18	-0.901403	-4.45018e-10	7.82674e-19	-1.77502	-4.45018e-10
57024716	chr3:57024716:T:C	2.44333e-72	-1.88964	-1.10988	5.07296e-19	-2.58299	-1.26891	1.00767e-19	-2.62677	-1.19816
57024733	chr3:57024733:C:T	2.90132e-72	-1.67962	-1.1481	5.58969e-19	-2.4974	-1.2575	1.09749e-19	-2.55959	-1.17995
57025006	chr3:57025006:G:T	1.72293e-71	-1.07932e-09	-1.04628	8.08557e-18	-1.07932e-09	-1.08316	1.52732e-18	-1.07932e-09	-1.10647
57025298	chr3:57025298:T:C	1.15075e-71	-1.07932e-09	-1.44989	5.5325e-18	-1.07932e-09	-1.4626	1.06636e-18	-1.07932e-09	-1.46574
57025314	chr3:57025314:C:G	1.38126e-71	-1.07932e-09	-1.2673	7.42626e-18	-1.07932e-09	-1.16821	1.40203e-18	-1.07932e-09	-1.19207
57025342	chr3:57025342:A:C	1.31306e-71	0.135766	-1.45371	3.96851e-19	-2.66077	-1.43666	7.60516e-20	-2.67214	-1.43419
57025400	chr3:57025400:G:A	1.14887e-71	-1.07932e-09	-1.45152	5.54138e-18	-1.07932e-09	-1.46099	1.06907e-18	-1.07932e-09	-1.4632
57025635	chr3:57025635:G:A	3.0287e-70	2.23256	-0.412141	9.80531e-17	1.27313	0.139143	1.05029e-18	-1.55881	0.077883
57025692	chr3:57025692:C:T	4.30209e-72	-2.43379	-4.45018e-10	1.81191e-18	-2.57885	-4.45018e-10	3.65292e-19	-2.53704	-4.45018e-10
57025785	chr3:57025785:C:A	6.61484e-71	0.299015	-4.45018e-10	1.31073e-17	-0.600069	-4.45018e-10	3.98533e-19	-2.44995	-4.45018e-10
57026561	chr3:57026561:G:A	1.67913e-71	-0.0115001	-1.06052	4.46302e-19	-2.67669	-1.30331	1.03782e-19	-2.54936	-1.24608
57026624	chr3:57026624:GCCA:G	1.13973e-72	-2.42636	-1.33573	3.50096e-17	1.69578	-1.31339	3.6947e-19	-1.20861	-1.31706
57026653	chr3:57026653:G:A	1.60307e-71	-1.07932e-09	-1.11838	8.91352e-18	-1.07932e-09	-0.985667	1.75656e-18	-1.07932e-09	-0.966627
57026866	chr3:57026866:G:A	2.00435e-71	-1.07932e-09	-0.894981	9.13382e-18	-1.07932e-09	-0.961252	1.72605e-18	-1.07932e-09	-0.984148
57026929	chr3:57026929:G:A	3.26526e-72	-1.4545	-1.25505	7.00448e-19	-2.29299	-1.23628	1.37979e-19	-2.34333	-1.16731
57026972	chr3:57026972:C:T	1.22195e-71	-1.07932e-09	-1.38986	5.59961e-18	-1.07932e-09	-1.45054	1.09666e-18	-1.07932e-09	-1.43772
57026980	chr3:57026980:AT:A	1.22302e-71	-1.07932e-09	-1.38898	5.60184e-18	-1.07932e-09	-1.45014	1.09725e-18	-1.07932e-09	-1.43718
57027264	chr3:57027264:C:T	1.15133e-71	-1.07932e-09	-1.44938	5.54489e-18	-1.07932e-09	-1.46036	1.07787e-18	-1.07932e-09	-1.455
57027297	chr3:57027297:C:T	7.15316e-70	2.43719	0.242648	2.40571e-16	1.4413	0.868477	2.33845e-18	-1.47123	0.790733
57027562	chr3:57027562:G:A	1.15236e-71	-1.07932e-09	-1.44849	5.53316e-18	-1.07932e-09	-1.46248	1.06835e-18	-1.07932e-09	-1.46387
57027798	chr3:57027798:G:A	4.34718e-72	-2.42336	-4.45018e-10	1.79892e-18	-2.58605	-4.45018e-10	3.62136e-19	-2.54572	-4.45018e-10
57027866	chr3:57027866:A:T	2.22607e-72	-1.95911	-1.13354	9.06243e-19	-1.81921	-1.45248	3.63683e-19	-1.08881	-1.45264
57028232	chr3:57028232:C:T	2.3995e-72	-1.9265	-1.09113	8.73589e-19	-1.84854	-1.45984	3.47227e-19	-1.12777	-1.46
57028873	chr3:57028873:C:T	1.15472e-71	-1.07932e-09	-1.44644	5.85167e-18	-1.07932e-09	-1.40651	1.11508e-18	-1.07932e-09	-1.42106
57029148	chr3:57029148:G:C	1.14448e-71	-1.07932e-09	-1.45535	5.61712e-18	-1.07932e-09	-1.44742	1.08772e-18	-1.07932e-09	-1.4459
57029157	chr3:57029157:G:A	1.64276e-71	0.0050581	-1.09898	4.35785e-19	-2.6767	-1.32714	1.01077e-19	-2.54788	-1.27398
57029371	chr3:57029371:G:A	1.32277e-71	-1.07932e-09	-1.31058	5.80174e-18	-1.07932e-09	-1.41508	1.11754e-18	-1.07932e-09	-1.41886
57029392	chr3:57029392:A:G	5.94365e-72	-0.753189	-1.35737	4.25948e-19	-2.67761	-1.34906	9.52132e-20	-2.54492	-1.33671
57029831	chr3:57029831:T:G	1.15214e-71	-1.07932e-09	-1.44868	5.82777e-18	-1.07932e-09	-1.4106	1.11163e-18	-1.07932e-09	-1.42415
57029832	chr3:57029832:C:T	1.76035e-71	0.00145425	-1.02625	4.55605e-19	-2.67838	-1.28098	1.06208e-19	-2.55211	-1.22023
57030055	chr3:57030055:G:A	1.16147e-71	-1.07932e-09	-1.44061	6.03607e-18	-1.07932e-09	-1.37548	1.14452e-18	-1.07932e-09	-1.395
57030082	chr3:57030082:T:C	1.19189e-71	-1.07932e-09	-1.41476	5.51728e-18	-1.07932e-09	-1.46535	1.06623e-18	-1.07932e-09	-1.46586
57030548	chr3:57030548:A:G	1.13367e-71	-1.07932e-09	-1.46484	5.5708e-18	-1.07932e-09	-1.4557	1.08272e-18	-1.07932e-09	-1.45051
57030631	chr3:57030631:C:T	1.22739e-71	-1.07932e-09	-1.38541	5.51811e-18	-1.07932e-09	-1.4652	1.07162e-18	-1.07932e-09	-1.46081
57030638	chr3:57030638:C:A	6.55218e-72	-2.01309	-4.45018e-10	1.68776e-18	-2.64983	-4.45018e-10	3.37729e-19	-2.6155	-4.45018e-10
57030653	chr3:57030653:G:A	9.92819e-73	-2.52506	-1.37503	2.24495e-17	1.29416	-1.35613	3.07052e-19	-1.35211	-1.35861
57030661	chr3:57030661:T:C	1.02764e-72	-2.49214	-1.37349	2.74221e-17	1.49171	-1.3536	3.43792e-19	-1.24121	-1.3565
57030679	chr3:57030679:C:T	6.50123e-71	0.28169	-4.45018e-10	7.24071e-18	-1.19352	-4.45018e-10	8.07268e-19	-1.74409	-4.45018e-10
57030832	chr3:57030832:G:C	1.14591e-71	-1.07932e-09	-1.4541	5.55149e-18	-1.07932e-09	-1.45917	1.07123e-18	-1.07932e-09	-1.46118
57030870	chr3:57030870:T:C	1.14937e-71	-1.07932e-09	-1.45108	5.59194e-18	-1.07932e-09	-1.45191	1.08296e-18	-1.07932e-09	-1.45029
57030956	chr3:57030956:G:A	1.21334e-71	-1.07932e-09	-1.39692	5.51364e-18	-1.07932e-09	-1.46601	1.06882e-18	-1.07932e-09	-1.46343
57031028	chr3:57031028:C:T	2.38355e-72	-2.01939	-1.00491	9.66381e-19	-1.74149	-1.46595	3.98936e-19	-0.982965	-1.46597
57031245	chr3:57031245:A:G	9.58833e-71	1.87516	-1.20491	1.67109e-17	0.664587	-1.02176	2.49019e-19	-1.88713	-1.03308
57031256	chr3:57031256:A:G	4.14947e-72	-2.4699	-4.45018e-10	2.0014e-18	-2.47939	-4.45018e-10	4.17852e-19	-2.40261	-4.45018e-10
57031271	chr3:57031271:C:G	1.65724e-71	0.375316	-1.46047	4.04513e-19	-2.63175	-1.44656	7.44313e-20	-2.68355	-1.44431
57031313	chr3:57031313:A:G	1.77785e-71	-1.07932e-09	-1.0149	6.72282e-18	-1.07932e-09	-1.26773	1.28726e-18	-1.07932e-09	-1.27747
57031538	chr3:57031538:G:A	1.65401e-71	-1.07932e-09	-1.0871	6.59456e-18	-1.07932e-09	-1.28699	1.31656e-18	-1.07932e-09	-1.25497
57031568	chr3:57031568:C:T	2.05717e-71	0.14577	-1.01474	4.56782e-19	-2.68309	-1.27369	1.03856e-19	-2.58232	-1.21242
57031711	chr3:57031711:C:T	2.00577e-71	0.162391	-1.05666	4.44947e-19	-2.68338	-1.29965	1.00675e-19	-2.58413	-1.24171
57031732	chr3:57031732:G:A	1.13832e-71	-1.07932e-09	-1.46074	5.53423e-18	-1.07932e-09	-1.46228	1.07411e-18	-1.07932e-09	-1.45849
57031765	chr3:57031765:GGAA:G	3.09855e-72	-1.63849	-1.12346	5.57139e-19	-2.48034	-1.27783	1.08027e-19	-2.5467	-1.20866
57031946	chr3:57031946:G:A	2.37395e-72	-1.99422	-1.03411	9.25471e-19	-1.7857	-1.46499	3.75364e-19	-1.0448	-1.46505
57031984	chr3:57031984:G:A	2.00021e-71	-1.07932e-09	-0.897049	9.12189e-18	-1.07932e-09	-0.962559	1.72554e-18	-1.07932e-09	-0.984444
57032561	chr3:57032561:C:T	1.8846e-71	-1.07932e-09	-0.956583	8.56857e-18	-1.07932e-09	-1.02514	1.62577e-18	-1.07932e-09	-1.044
57032710	chr3:57032710:G:T	2.27005e-72	-2.05388	-1.0192	9.88785e-19	-1.71892	-1.46559	4.10316e-19	-0.955171	-1.46564
57033181	chr3:57033181:A:C	1.21965e-72	-2.51455	-1.17977	3.74645e-17	1.53877	-1.08861	4.52531e-19	-1.21034	-1.11255
57033442	chr3:57033442:A:G	3.77829e-72	-1.81375	-0.749863	7.18916e-17	2.2893	-1.18738	3.1875e-19	-1.46642	-1.20692
57033450	chr3:57033450:C:T	2.08009e-72	-2.12957	-1.03091	1.11271e-18	-1.6014	-1.46503	4.80592e-19	-0.797623	-1.4651
57033692	chr3:57033692:T:A	1.15877e-71	-1.07932e-09	-1.44295	5.89401e-18	-1.07932e-09	-1.3993	1.12267e-18	-1.07932e-09	-1.41428
57034111	chr3:57034111:T:C	1.97467e-72	-2.00936	-1.20313	9.22126e-19	-1.78905	-1.46526	3.74254e-19	-1.04857	-1.46424
57034157	chr3:57034157:G:A	2.34336e-72	-1.77018	-1.27112	4.76311e-19	-2.53363	-1.38129	9.16016e-20	-2.58948	-1.33082
57034179	chr3:57034179:G:A	2.08044e-71	-1.07932e-09	-0.85772	7.65676e-18	-1.07932e-09	-1.13765	1.5754e-18	-1.07932e-09	-1.07547
57034211	chr3:57034211:T:TA	1.40739e-71	-1.07932e-09	-1.24856	7.60035e-18	-1.07932e-09	-1.14504	1.43191e-18	-1.07932e-09	-1.17098
57034895	chr3:57034895:G:C	1.13306e-71	-1.07932e-09	-1.46538	5.52002e-18	-1.07932e-09	-1.46485	1.06602e-18	-1.07932e-09	-1.46606
57035190	chr3:57035190:C:A	1.13249e-71	-1.07932e-09	-1.46588	5.70694e-18	-1.07932e-09	-1.43155	1.09945e-18	-1.07932e-09	-1.43518
57035198	chr3:57035198:C:T	1.37812e-72	-2.38455	-1.18761	5.93369e-17	2.00913	-1.09914	5.42968e-19	-1.01948	-1.12121
57035202	chr3:57035202:C:T	1.40284e-71	-1.07932e-09	-1.2518	6.50377e-18	-1.07932e-09	-1.30085	1.27159e-18	-1.07932e-09	-1.28972
57035207	chr3:57035207:A:T	1.81355e-71	-1.07932e-09	-0.995017	6.80966e-18	-1.07932e-09	-1.25489	1.30449e-18	-1.07932e-09	-1.26417
57035301	chr3:57035301:A:G	1.14979e-71	-1.07932e-09	-1.45072	5.80611e-18	-1.07932e-09	-1.41432	1.10763e-18	-1.07932e-09	-1.42777
57035477	chr3:57035477:T:C	5.30535e-72	-2.22417	-4.45018e-10	1.53546e-17	-0.441821	-4.45018e-10	3.82835e-18	-0.187552	-4.45018e-10
57035497	chr3:57035497:C:T	2.07769e-72	-2.11156	-1.05007	1.07106e-18	-1.64041	-1.46417	4.57125e-19	-0.848519	-1.46427
57035789	chr3:57035789:C:T	2.67835e-71	-1.07932e-09	-0.6051	1.12627e-17	-1.07932e-09	-0.751738	2.25948e-18	-1.07932e-09	-0.714851
57035801	chr3:57035801:T:C	4.39308e-72	-2.41285	-4.45018e-10	1.73189e-18	-2.62402	-4.45018e-10	3.43632e-19	-2.59817	-4.45018e-10
57035854	chr3:57035854:T:C	1.14959e-71	-1.07932e-09	-1.4509	5.80411e-18	-1.07932e-09	-1.41467	1.1073e-18	-1.07932e-09	-1.42806
57035965	chr3:57035965:G:A	1.78585e-71	-1.07932e-09	-1.01041	6.73513e-18	-1.07932e-09	-1.2659	1.28995e-18	-1.07932e-09	-1.27538
57036087	chr3:57036087:C:T	9.82705e-72	-0.655539	-0.952209	4.71046e-19	-2.54399	-1.38204	1.32873e-19	-2.21246	-1.33589
57036128	chr3:57036128:C:A	1.22077e-71	-0.191671	-1.19915	4.6716e-19	-2.68473	-1.24959	9.72618e-20	-2.61477	-1.24556
57036578	chr3:57036578:T:G	4.34669e-70	2.01983	0.16187	1.51134e-16	1.03593	0.808998	1.799e-18	-1.69181	0.749052
57036731	chr3:57036731:G:A	1.15863e-71	-1.07932e-09	-1.44306	5.89282e-18	-1.07932e-09	-1.3995	1.12248e-18	-1.07932e-09	-1.41445
57036738	chr3:57036738:C:T	1.36784e-71	-1.07932e-09	-1.27707	6.02749e-18	-1.07932e-09	-1.3769	1.16167e-18	-1.07932e-09	-1.38012
57037032	chr3:57037032:C:T	4.87504e-72	-1.03798	-1.27078	9.77142e-19	-1.77289	-1.42347	1.75267e-19	-1.83627	-1.43516
57037437	chr3:57037437:A:T	3.5764e-72	-2.61853	-4.45018e-10	2.2563e-18	-2.35951	-4.45018e-10	4.99923e-19	-2.22329	-4.45018e-10
57037600	chr3:57037600:C:T	1.23209e-72	-2.27221	-1.41196	4.62732e-19	-2.48751	-1.45634	2.42603e-19	-1.48244	-1.46388
57037698	chr3:57037698:A:C	1.24658e-72	-2.21306	-1.45942	5.26836e-19	-2.39947	-1.41463	3.21783e-19	-1.26732	-1.39655
57038617	chr3:57038617:T:A	1.39709e-71	-1.07932e-09	-1.25591	8.12602e-18	-1.07932e-09	-1.07816	1.51411e-18	-1.07932e-09	-1.11516
57038882	chr3:57038882:G:A	1.73613e-71	0.21005	-1.24869	5.40528e-18	-0.32024	-1.16562	5.16783e-19	-1.06188	-1.12823
57038883	chr3:57038883:C:T	3.01399e-70	2.69045	-0.874902	7.73461e-17	1.60635	-0.431298	7.5816e-18	0.941721	-0.445984
57039042	chr3:57039042:G:A	2.41869e-72	-1.58988	-1.41978	1.86132e-17	1.09588	-1.34524	2.99698e-18	0.878424	-1.3108
57039090	chr3:57039090:TC:T	1.16377e-71	-1.07932e-09	-1.43864	5.97964e-18	-1.07932e-09	-1.38488	1.13096e-18	-1.07932e-09	-1.40692
57039531	chr3:57039531:C:T	1.29248e-71	-1.07932e-09	-1.33374	6.09375e-18	-1.07932e-09	-1.36597	1.21111e-18	-1.07932e-09	-1.33845
57039765	chr3:57039765:T:C	3.26488e-72	-1.99285	-0.716812	5.70297e-19	-2.61711	-1.11772	1.11795e-19	-2.64687	-1.07421
57039855	chr3:57039855:G:C	1.37325e-71	-1.07932e-09	-1.27312	6.19878e-18	-1.07932e-09	-1.34888	1.1945e-18	-1.07932e-09	-1.35226
57039937	chr3:57039937:C:T	7.35744e-72	-1.27422	-0.622955	1.29457e-18	-2.14828	-0.766778	1.42586e-19	-2.68249	-0.795312
57040091	chr3:57040091:C:T	2.60486e-72	-2.46694	-0.468569	1.48796e-18	-2.64214	-0.133688	3.68495e-19	-2.38322	-0.145095
57040190	chr3:57040190:C:A	9.79646e-73	-2.65114	-1.26231	5.10484e-19	-2.63412	-1.21152	1.05007e-19	-2.56845	-1.21526
57040551	chr3:57040551:G:A	2.20687e-71	-1.07932e-09	-0.798725	8.25955e-18	-1.07932e-09	-1.06187	1.60603e-18	-1.07932e-09	-1.05622
57041045	chr3:57041045:A:G	8.30586e-73	-2.63714	-1.44137	7.98128e-19	-1.95161	-1.44712	3.04229e-19	-1.27334	-1.44662
57041187	chr3:57041187:A:T	1.14209e-71	-1.07932e-09	-1.45744	5.94453e-18	-1.07932e-09	-1.39077	1.12252e-18	-1.07932e-09	-1.41441
57041866	chr3:57041866:A:G	1.66965e-72	-2.5863	-0.793972	3.57402e-18	-1.32006	-0.579488	9.96624e-19	-0.95951	-0.573858
57042168	chr3:57042168:T:C	3.03853e-71	-1.7944	1.31547	1.30345e-15	1.83511	2.16443	4.11105e-18	-2.21887	2.10257
57042266	chr3:57042266:T:TG	8.39858e-73	-2.61506	-1.45235	6.72104e-19	-2.30911	-1.26147	1.24217e-19	-2.33594	-1.27977
57042305	chr3:57042305:G:A	1.38686e-71	-1.07932e-09	-1.26326	8.74542e-18	-1.07932e-09	-1.00471	1.72921e-18	-1.07932e-09	-0.98232
57042359	chr3:57042359:A:T	1.13243e-71	-1.07932e-09	-1.46593	5.70687e-18	-1.07932e-09	-1.43157	1.11185e-18	-1.07932e-09	-1.42396
57043169	chr3:57043169:G:T	5.11e-72	-1.28288	-0.978807	1.44254e-18	-2.21194	-0.594896	2.8631e-19	-2.1203	-0.660368
57043309	chr3:57043309:G:T	5.07109e-72	-1.93646	-0.332872	2.09461e-16	1.84148	0.329819	6.50894e-19	-2.21814	0.258741
57043414	chr3:57043414:T:C	1.01457e-72	-2.64495	-1.23347	8.06546e-19	-2.1467	-1.24153	2.00515e-19	-1.90336	-1.23349
57043502	chr3:57043502:A:C	1.29033e-71	-1.07932e-09	-1.33541	7.86866e-18	-1.07932e-09	-1.11035	1.54703e-18	-1.07932e-09	-1.09365
57043652	chr3:57043652:A:G	6.1219e-72	-2.08101	-4.45018e-10	1.64285e-18	-2.6768	-4.45018e-10	3.15442e-19	-2.68377	-4.45018e-10
57043699	chr3:57043699:C:A	4.98398e-72	-1.98157	-0.305091	1.99341e-16	1.75512	0.366655	6.52672e-19	-2.25126	0.294596
57043874	chr3:57043874:G:A	3.99368e-71	-0.0282118	-0.177376	7.71494e-18	-2.00187	0.871796	9.68888e-19	-2.20458	0.642984
57043916	chr3:57043916:C:T	4.70645e-72	-1.99688	-0.347069	1.81459e-16	1.71478	0.313011	6.10425e-19	-2.26418	0.240596
57044218	chr3:57044218:T:C	1.39124e-71	-1.07932e-09	-1.26011	8.57593e-18	-1.07932e-09	-1.02428	1.64006e-18	-1.07932e-09	-1.03525
57044262	chr3:57044262:T:A	5.24226e-72	-1.28512	-0.951012	1.50925e-18	-2.20176	-0.559864	2.94014e-19	-2.12671	-0.6274
57044397	chr3:57044397:G:A	3.25253e-72	-1.79523	-0.918228	3.56242e-18	-1.61974	-0.283057	2.40106e-19	-2.58415	-0.372505
57044644	chr3:57044644:A:G	8.10345e-73	-2.6777	-1.42548	2.08887e-18	-1.45936	-0.977251	6.16467e-19	-0.996379	-1.01736
57044834	chr3:57044834:G:A	8.14587e-73	-2.68031	-1.41765	2.22181e-18	-1.42401	-0.950909	6.59189e-19	-0.955174	-0.991558
57044919	chr3:57044919:C:G	5.48737e-72	-1.24751	-0.94293	1.54655e-18	-2.18564	-0.551574	2.91015e-19	-2.14546	-0.618909
57045112	chr3:57045112:C:T	5.32402e-71	-1.73038	1.81231	9.84624e-17	1.03281	0.383629	5.4004e-19	-2.53338	0.387278
57045130	chr3:57045130:G:A	1.4005e-71	-1.07932e-09	-1.25347	6.70574e-18	-1.07932e-09	-1.27027	1.30183e-18	-1.07932e-09	-1.26621
57045197	chr3:57045197:A:G	8.1241e-73	-2.67889	-1.42174	2.15111e-18	-1.44291	-0.964342	6.36667e-19	-0.977076	-1.00442
57045199	chr3:57045199:G:A	6.15067e-71	-1.7454	1.97166	1.06787e-16	0.994081	0.503524	6.04918e-19	-2.54037	0.507719
57045245	chr3:57045245:T:C	8.18944e-73	-2.67053	-1.42209	1.96827e-18	-1.53078	-0.965299	5.72834e-19	-1.08194	-1.00521
57045471	chr3:57045471:T:C	2.8878e-72	-1.88587	-0.946524	3.16684e-18	-1.6987	-0.321803	2.39928e-19	-2.54822	-0.409186
57045785	chr3:57045785:T:C	1.7351e-71	-2.08744	1.0482	4.00123e-17	0.723334	-0.207384	2.72023e-19	-2.63482	-0.197035
57045843	chr3:57045843:C:G	1.40172e-71	-1.07932e-09	-1.2526	1.11276e-17	-1.07932e-09	-0.763811	2.04411e-18	-1.07932e-09	-0.815025
57046056	chr3:57046056:C:T	5.37061e-72	-1.25998	-0.951965	1.53301e-18	-2.18325	-0.562754	2.87713e-19	-2.14595	-0.629831
57046257	chr3:57046257:A:G	5.29284e-72	-1.31652	-0.910016	1.56713e-18	-2.21845	-0.505541	3.15826e-19	-2.10789	-0.574663
57046650	chr3:57046650:T:G	3.40294e-72	-2.66825	-4.45018e-10	1.64022e-18	-2.67841	-4.45018e-10	3.17438e-19	-2.67746	-4.45018e-10
57046685	chr3:57046685:C:T	5.23781e-72	-1.29066	-0.946322	1.53813e-18	-2.188	-0.554676	2.82112e-19	-2.1733	-0.622141
57046853	chr3:57046853:T:A	3.04374e-71	-1.07932e-09	-0.477214	1.29694e-17	-1.07932e-09	-0.610643	2.61497e-18	-1.07932e-09	-0.568734
57046910	chr3:57046910:C:T	1.46856e-71	-1.07932e-09	-1.20602	9.36481e-18	-1.07932e-09	-0.936277	1.79576e-18	-1.07932e-09	-0.944557
57047176	chr3:57047176:C:T	9.53416e-73	-2.67553	-1.26506	5.67277e-18	-1.18349	-0.254069	1.80848e-18	-0.624334	-0.313163
57047272	chr3:57047272:G:A	2.71835e-71	-1.07932e-09	-0.590278	1.21884e-17	-1.07932e-09	-0.672748	2.40159e-18	-1.07932e-09	-0.653855
57047289	chr3:57047289:G:A	6.76155e-71	0.320952	-4.45018e-10	8.58134e-18	-1.02365	-4.45018e-10	5.13569e-19	-2.19636	-4.45018e-10
57047295	chr3:57047295:C:T	1.14361e-71	-1.07932e-09	-1.45611	5.51341e-18	-1.07932e-09	-1.46605	1.06927e-18	-1.07932e-09	-1.46301
57047486	chr3:57047486:G:T	8.06433e-73	-2.6815	-1.42652	2.20816e-18	-1.39898	-0.982098	6.59328e-19	-0.925672	-1.02085
57047525	chr3:57047525:G:A	8.23723e-73	-2.6821	-1.40471	2.43669e-18	-1.37739	-0.905203	7.31342e-19	-0.894679	-0.948182
57047613	chr3:57047613:T:C	4.40067e-72	-2.41113	-4.45018e-10	1.85638e-18	-2.55461	-4.45018e-10	3.71314e-19	-2.52069	-4.45018e-10
57047802	chr3:57047802:C:G	1.50849e-72	-2.42156	-1.06021	1.28278e-18	-1.57246	-1.35175	8.35096e-20	-2.65356	-1.35922
57047909	chr3:57047909:A:G	1.30012e-71	-1.07932e-09	-1.32784	5.66069e-18	-1.07932e-09	-1.43969	1.10694e-18	-1.07932e-09	-1.42839
57047933	chr3:57047933:TAC:T	1.14344e-71	-1.07932e-09	-1.45626	5.51336e-18	-1.07932e-09	-1.46606	1.06936e-18	-1.07932e-09	-1.46293
57048125	chr3:57048125:T:C	1.46633e-72	-2.42202	-1.0881	3.71179e-18	-1.25617	-0.60555	4.84319e-19	-1.63408	-0.620916
57048324	chr3:57048324:C:T	1.92721e-72	-1.89026	-1.34655	6.32794e-19	-2.18031	-1.45054	1.15772e-19	-2.23522	-1.4509
57048681	chr3:57048681:T:C	3.27493e-72	-1.87131	-0.835276	3.73057e-18	-1.69268	-0.163997	2.79031e-19	-2.54993	-0.256492
57048715	chr3:57048715:A:G	1.3708e-71	-1.07932e-09	-1.2749	8.64429e-18	-1.07932e-09	-1.01634	1.70331e-18	-1.07932e-09	-0.997413
57049347	chr3:57049347:C:T	1.13642e-71	-1.07932e-09	-1.46242	5.62041e-18	-1.07932e-09	-1.44683	1.09283e-18	-1.07932e-09	-1.44122
57049441	chr3:57049441:A:G	6.99695e-72	-1.11655	-0.830866	1.94086e-18	-2.10824	-0.40186	3.01193e-19	-2.25692	-0.473066
57049442	chr3:57049442:C:A	6.79706e-72	-1.14553	-0.830866	1.90773e-18	-2.12546	-0.40186	3.05842e-19	-2.24161	-0.473066
57050790	chr3:57050790:T:C	4.95254e-72	-1.3884	-0.904589	1.48126e-18	-2.28323	-0.497115	3.40344e-19	-2.04241	-0.565372
57050982	chr3:57050982:T:C	1.82859e-72	-1.88827	-1.40107	6.12824e-19	-2.19795	-1.46497	1.19284e-19	-2.19113	-1.4651
57051013	chr3:57051013:T:A	8.61409e-73	-2.60822	-1.43385	7.26916e-19	-2.29433	-1.19785	1.31084e-19	-2.34318	-1.21872
57051099	chr3:57051099:C:G	1.14025e-71	-1.07932e-09	-1.45906	5.96961e-18	-1.07932e-09	-1.38655	1.13045e-18	-1.07932e-09	-1.40737
57051524	chr3:57051524:A:G	3.63723e-72	-2.60166	-4.45018e-10	1.70126e-18	-2.64187	-4.45018e-10	3.15684e-19	-2.683	-4.45018e-10
57051894	chr3:57051894:A:G	1.36637e-71	-1.07932e-09	-1.27815	8.59552e-18	-1.07932e-09	-1.022	1.69407e-18	-1.07932e-09	-1.00285
57052148	chr3:57052148:C:T	1.14365e-71	-1.07932e-09	-1.45607	5.51342e-18	-1.07932e-09	-1.46605	1.06925e-18	-1.07932e-09	-1.46303
57052181	chr3:57052181:GGCC:G	2.30964e-71	-1.07932e-09	-0.753209	8.55455e-18	-1.07932e-09	-1.02677	1.66645e-18	-1.07932e-09	-1.01929
57052188	chr3:57052188:AG:A	2.26343e-71	-1.07932e-09	-0.773421	8.41978e-18	-1.07932e-09	-1.04265	1.63981e-18	-1.07932e-09	-1.0354
57052253	chr3:57052253:A:G	1.35256e-71	-1.07932e-09	-1.2883	8.46252e-18	-1.07932e-09	-1.03759	1.66715e-18	-1.07932e-09	-1.01887
57052889	chr3:57052889:T:C	1.44168e-72	-2.34036	-1.18672	4.26777e-18	-1.05012	-0.672023	5.44729e-19	-1.46064	-0.676813
57053398	chr3:57053398:C:T	3.319e-71	-1.07932e-09	-0.390636	1.28681e-17	-1.07932e-09	-0.618485	2.50103e-18	-1.07932e-09	-0.613285
57053579	chr3:57053579:C:A	4.36275e-71	-1.07932e-09	-0.117199	1.68728e-17	-1.07932e-09	-0.347535	3.26616e-18	-1.07932e-09	-0.34637
57053802	chr3:57053802:G:A	7.81563e-73	-2.68186	-1.45749	7.48691e-19	-2.034	-1.42866	1.1886e-19	-2.22013	-1.43967
57054086	chr3:57054086:T:C	7.82967e-73	-2.67165	-1.4659	6.72283e-19	-2.17161	-1.3987	1.11795e-19	-2.30752	-1.41356
57054292	chr3:57054292:A:G	1.20164e-71	-1.07932e-09	-1.40661	6.5561e-18	-1.07932e-09	-1.29284	1.24458e-18	-1.07932e-09	-1.31119
57054494	chr3:57054494:C:T	1.39937e-71	-1.07932e-09	-1.25428	8.04301e-18	-1.07932e-09	-1.08843	1.48037e-18	-1.07932e-09	-1.13769
57054495	chr3:57054495:G:A	1.09565e-72	-2.67065	-1.13089	4.4071e-19	-2.61794	-1.37467	8.24687e-20	-2.63944	-1.38589
57054500	chr3:57054500:T:C	1.18883e-71	-1.07932e-09	-1.41733	5.52212e-18	-1.07932e-09	-1.46447	1.06814e-18	-1.07932e-09	-1.46407
57054560	chr3:57054560:C:A	1.13661e-71	-1.07932e-09	-1.46225	5.65816e-18	-1.07932e-09	-1.44014	1.0878e-18	-1.07932e-09	-1.44583
57054734	chr3:57054734:C:G	1.91636e-71	-1.07932e-09	-0.939875	8.95106e-18	-1.07932e-09	-0.981464	1.74612e-18	-1.07932e-09	-0.972588
57054800	chr3:57054800:G:A	7.07766e-72	-1.93594	-4.45018e-10	4.14933e-18	-1.75029	-4.45018e-10	7.92107e-19	-1.76305	-4.45018e-10
57055265	chr3:57055265:G:A	8.09592e-73	-2.66506	-1.43905	5.84786e-19	-2.26657	-1.44318	9.56396e-20	-2.42624	-1.45092
57055368	chr3:57055368:A:G	1.18806e-71	-1.07932e-09	-1.41798	6.70895e-18	-1.07932e-09	-1.26979	1.3534e-18	-1.07932e-09	-1.22736
57056047	chr3:57056047:G:GC	1.36145e-71	-1.07932e-09	-1.28175	6.04899e-18	-1.07932e-09	-1.37334	1.16671e-18	-1.07932e-09	-1.3758
57056145	chr3:57056145:T:C	3.51136e-72	-2.63688	-4.45018e-10	1.87361e-18	-2.54537	-4.45018e-10	3.70113e-19	-2.52393	-4.45018e-10
57056163	chr3:57056163:A:G	9.5954e-73	-2.67725	-1.25694	4.48364e-19	-2.58909	-1.38629	8.42735e-20	-2.60477	-1.3989
57056332	chr3:57056332:A:G	1.77679e-72	-2.55436	-0.763717	1.28311e-18	-2.50327	-0.420677	3.23357e-19	-2.10074	-0.558245
57056976	chr3:57056976:T:C	1.16742e-71	-1.07932e-09	-1.43551	5.87927e-18	-1.07932e-09	-1.4018	1.14028e-18	-1.07932e-09	-1.39871
57057259	chr3:57057259:G:A	1.10478e-72	-2.33019	-1.46305	5.57563e-19	-2.33332	-1.4241	9.62362e-20	-2.43986	-1.43108
57057355	chr3:57057355:A:C	9.95473e-73	-2.6707	-1.22672	4.24788e-19	-2.66827	-1.36113	8.09804e-20	-2.67265	-1.37088
57057547	chr3:57057547:G:A	2.82348e-72	-1.63649	-1.21842	1.4619e-18	-1.45664	-1.33686	8.26911e-20	-2.68038	-1.34225
57058208	chr3:57058208:G:C	1.25988e-71	-1.07932e-09	-1.35928	5.67712e-18	-1.07932e-09	-1.43679	1.08881e-18	-1.07932e-09	-1.4449
57058606	chr3:57058606:C:A	2.02135e-72	-1.87896	-1.31016	3.93012e-19	-2.68473	-1.42242	3.50475e-19	-1.13953	-1.43893
57058618	chr3:57058618:T:C	1.67246e-71	-1.07932e-09	-1.076	6.99839e-18	-1.07932e-09	-1.22756	1.39677e-18	-1.07932e-09	-1.19582
57059809	chr3:57059809:A:C	9.34264e-73	-2.65783	-1.30305	4.01815e-19	-2.67785	-1.40715	7.67916e-20	-2.68112	-1.41553
57059865	chr3:57059865:A:G	3.35568e-72	-2.68223	-4.45018e-10	2.12228e-18	-2.42075	-4.45018e-10	1.46523e-18	-1.14797	-4.45018e-10
57060026	chr3:57060026:G:C	1.13507e-71	-1.07932e-09	-1.4636	5.59234e-18	-1.07932e-09	-1.45184	1.07196e-18	-1.07932e-09	-1.4605
57060665	chr3:57060665:C:A	1.36554e-71	-1.07932e-09	-1.27875	8.04287e-18	-1.07932e-09	-1.08845	1.47411e-18	-1.07932e-09	-1.14193
57060955	chr3:57060955:ACT:A	1.13655e-71	-1.07932e-09	-1.4623	5.53276e-18	-1.07932e-09	-1.46255	1.06703e-18	-1.07932e-09	-1.4651
57061307	chr3:57061307:T:A	8.18912e-73	-2.68406	-1.4086	4.18896e-19	-2.59488	-1.44849	7.93381e-20	-2.60975	-1.45427
57062484	chr3:57062484:A:G	3.3483e-72	-2.62856	-0.0558763	1.24791e-18	-2.67088	-0.280883	2.36391e-19	-2.67082	-0.301436
57062698	chr3:57062698:A:T	2.32866e-71	-1.07932e-09	-0.745008	8.64424e-18	-1.07932e-09	-1.01634	1.73418e-18	-1.07932e-09	-0.979449
57062887	chr3:57062887:G:A	2.56483e-71	-1.07932e-09	-0.648411	9.35741e-18	-1.07932e-09	-0.937068	1.88287e-18	-1.07932e-09	-0.897191
57063024	chr3:57063024:T:G	2.63062e-71	-1.07932e-09	-0.62308	9.60724e-18	-1.07932e-09	-0.910719	1.93537e-18	-1.07932e-09	-0.869686
57063284	chr3:57063284:GCAGC:G	6.22683e-72	-1.14851	-0.915513	6.85653e-19	-2.29586	-1.25476	1.29227e-19	-2.26152	-1.31465
57063706	chr3:57063706:C:T	1.14941e-71	-1.07932e-09	-1.45105	5.79461e-18	-1.07932e-09	-1.41631	1.10103e-18	-1.07932e-09	-1.43374
57063959	chr3:57063959:C:T	1.9056e-71	-1.07932e-09	-0.945502	6.35211e-18	-1.07932e-09	-1.32445	1.21548e-18	-1.07932e-09	-1.33484
57064679	chr3:57064679:C:T	5.69624e-72	-0.7027	-1.45038	8.49382e-19	-1.88819	-1.44829	8.74689e-20	-2.50388	-1.46258
57064928	chr3:57064928:T:C	1.18495e-71	-2.20831	0.787708	5.89473e-18	-1.30083	-0.0983462	3.11137e-19	-2.58739	-0.110122
57065176	chr3:57065176:C:T	5.40073e-72	-0.748911	-1.45744	8.17862e-19	-1.91892	-1.45538	8.84811e-20	-2.48976	-1.46519
57065653	chr3:57065653:G:A	1.00229e-71	-1.58801	-4.45018e-10	1.66282e-18	-2.66472	-4.45018e-10	4.4588e-19	-2.33769	-4.45018e-10
57065747	chr3:57065747:G:T	5.90587e-72	-0.689533	-1.42741	9.9036e-19	-1.76007	-1.42285	8.15588e-20	-2.58805	-1.44837
57065778	chr3:57065778:T:C	8.5226e-73	-2.68299	-1.36976	5.45174e-19	-2.36648	-1.41341	8.69299e-20	-2.55309	-1.41955
57065791	chr3:57065791:G:A	1.44854e-71	-1.07932e-09	-1.21974	8.79547e-18	-1.07932e-09	-0.999	1.60284e-18	-1.07932e-09	-1.05821
57065840	chr3:57065840:T:G	1.20193e-71	-1.07932e-09	-1.40637	5.55295e-18	-1.07932e-09	-1.45891	1.07316e-18	-1.07932e-09	-1.45938
57066049	chr3:57066049:AAAAC:A	5.6606e-72	-0.701317	-1.45804	9.37086e-19	-1.77895	-1.45927	8.19999e-20	-2.58596	-1.44506
57066967	chr3:57066967:T:C	1.15761e-71	-1.07932e-09	-1.44395	5.51412e-18	-1.07932e-09	-1.46592	1.06647e-18	-1.07932e-09	-1.46563
57067221	chr3:57067221:G:A	2.0746e-71	-1.07932e-09	-0.860535	1.07938e-17	-1.07932e-09	-0.794261	1.98136e-18	-1.07932e-09	-0.846201
57067907	chr3:57067907:G:A	1.70551e-71	-1.07932e-09	-1.05643	6.17514e-18	-1.07932e-09	-1.3527	1.19422e-18	-1.07932e-09	-1.35249
57068015	chr3:57068015:C:T	5.02116e-72	-2.27923	-4.45018e-10	2.01199e-18	-2.47411	-4.45018e-10	3.40008e-19	-2.60877	-4.45018e-10
57068174	chr3:57068174:C:CACACAG	2.76144e-71	-1.07932e-09	-0.574548	9.97501e-18	-1.07932e-09	-0.873153	2.00874e-18	-1.07932e-09	-0.832477
57068330	chr3:57068330:C:T	5.37907e-72	-2.21037	-4.45018e-10	2.12356e-18	-2.42014	-4.45018e-10	3.51929e-19	-2.57431	-4.45018e-10
57068487	chr3:57068487:T:G	3.36713e-72	-2.67883	-4.45018e-10	1.74456e-18	-2.61674	-4.45018e-10	3.90076e-19	-2.4714	-4.45018e-10
57068587	chr3:57068587:T:C	1.18784e-71	-1.07932e-09	-1.41816	5.51345e-18	-1.07932e-09	-1.46605	1.06605e-18	-1.07932e-09	-1.46603
57068655	chr3:57068655:C:G	2.77642e-71	-1.07932e-09	-0.569139	1.00101e-17	-1.07932e-09	-0.869637	2.01538e-18	-1.07932e-09	-0.829178
57068819	chr3:57068819:A:G	7.5848e-72	-0.426014	-1.44073	1.06621e-18	-1.67194	-1.43719	8.03724e-20	-2.59425	-1.45682
57068822	chr3:57068822:C:T	8.02539e-73	-2.64789	-1.46497	7.39253e-19	-2.01107	-1.46428	1.10858e-19	-2.26611	-1.46338
57068933	chr3:57068933:T:C	2.27756e-71	-1.07932e-09	-0.767197	1.00493e-17	-1.07932e-09	-0.865732	1.9859e-18	-1.07932e-09	-0.843914
57069057	chr3:57069057:G:T	1.25272e-71	-1.07932e-09	-1.36498	6.33981e-18	-1.07932e-09	-1.32639	1.19411e-18	-1.07932e-09	-1.35259
57069096	chr3:57069096:T:C	1.06538e-72	-2.56942	-1.26013	1.31937e-18	-1.58148	-1.3146	1.81216e-19	-1.91127	-1.32678
57069684	chr3:57069684:C:T	4.38818e-72	-0.949392	-1.46458	6.74132e-19	-2.10275	-1.46481	9.9379e-20	-2.37443	-1.46437
57069697	chr3:57069697:T:C	4.24157e-72	-2.44795	-4.45018e-10	2.16953e-18	-2.39873	-4.45018e-10	4.62427e-19	-2.30125	-4.45018e-10
57069737	chr3:57069737:G:T	9.17362e-73	-2.66101	-1.31813	4.72855e-19	-2.5267	-1.3955	8.87715e-20	-2.548	-1.40368
57069841	chr3:57069841:C:T	7.0691e-72	-1.18162	-0.755531	6.58158e-19	-2.41346	-1.17808	1.75546e-19	-2.0396	-1.23024
57070400	chr3:57070400:C:T	7.7034e-72	-1.1241	-0.727124	6.81738e-19	-2.39509	-1.16125	1.7407e-19	-2.06328	-1.21501
57070550	chr3:57070550:A:G	2.22905e-71	-1.07932e-09	-0.788726	8.40102e-18	-1.07932e-09	-1.04488	1.68157e-18	-1.07932e-09	-1.01026
57070578	chr3:57070578:G:A	3.51402e-71	-1.54074	1.2072	2.35098e-18	-2.04139	-0.277018	2.71754e-19	-2.47692	-0.355927
57070644	chr3:57070644:G:C	1.19666e-71	-1.07932e-09	-1.41076	6.18314e-18	-1.07932e-09	-1.35141	1.16307e-18	-1.07932e-09	-1.37892
57070694	chr3:57070694:A:C	9.44282e-73	-2.65759	-1.29262	4.85997e-19	-2.51763	-1.37716	9.12366e-20	-2.53781	-1.38648
57070742	chr3:57070742:T:C	8.70364e-73	-2.57853	-1.4532	1.07686e-18	-1.64349	-1.45569	1.5073e-19	-1.96443	-1.45782
57071023	chr3:57071023:G:C	8.61922e-73	-2.58132	-1.46016	1.05876e-18	-1.6545	-1.46164	1.48886e-19	-1.97186	-1.4627
57071038	chr3:57071038:C:T	6.79273e-72	-1.26913	-0.7079	6.5298e-19	-2.45234	-1.14711	1.9365e-19	-1.96861	-1.20308
57071093	chr3:57071093:C:T	7.44287e-72	-1.20049	-0.685143	6.81504e-19	-2.42345	-1.13324	1.86646e-19	-2.01915	-1.18938
57071174	chr3:57071174:T:C	1.96092e-71	-1.07932e-09	-0.916889	6.96141e-18	-1.07932e-09	-1.23285	1.35198e-18	-1.07932e-09	-1.22842
57071785	chr3:57071785:A:G	1.05769e-72	-2.57368	-1.26312	1.28896e-18	-1.60266	-1.31674	1.77483e-19	-1.92982	-1.32904
57071856	chr3:57071856:T:A	7.01881e-71	0.194127	0.164166	1.28715e-18	-2.22027	-0.700537	2.06781e-19	-2.40298	-0.7031
57072117	chr3:57072117:TAAC:T	8.82038e-73	-2.56871	-1.4497	1.10258e-18	-1.62297	-1.45262	1.54022e-19	-1.94594	-1.45471
57072318	chr3:57072318:T:C	1.69723e-71	-1.07932e-09	-1.0613	6.35064e-18	-1.07932e-09	-1.32468	1.24568e-18	-1.07932e-09	-1.31031
57072881	chr3:57072881:C:T	1.05157e-71	-0.890872	-0.649141	9.95203e-19	-2.07089	-1.10715	1.22804e-19	-2.46261	-1.16455
57073021	chr3:57073021:G:C	1.23177e-71	-1.07932e-09	-1.38185	5.53638e-18	-1.07932e-09	-1.4619	1.07264e-18	-1.07932e-09	-1.45986
57073485	chr3:57073485:A:C	2.93892e-71	-1.07932e-09	-0.512257	8.78081e-18	-1.07932e-09	-1.00067	1.72359e-18	-1.07932e-09	-0.985576
57074473	chr3:57074473:G:A	5.49387e-72	-2.18925	-4.45018e-10	2.14914e-18	-2.40817	-4.45018e-10	3.57022e-19	-2.55994	-4.45018e-10
57075067	chr3:57075067:T:C	1.50361e-71	0.276405	-1.45884	1.39601e-18	-1.37574	-1.46388	7.69893e-20	-2.63077	-1.46331
57075533	chr3:57075533:C:T	5.18691e-72	-2.46108	0.21433	2.70919e-18	-2.07228	-0.1043	5.53191e-19	-2.15283	0.030794
57075734	chr3:57075734:T:A	6.59827e-72	-2.49811	0.492035	8.12397e-18	-2.40284	1.32442	1.38112e-18	-2.47696	1.26987
57075921	chr3:57075921:C:T	5.46672e-71	-1.07932e-09	0.108377	1.75609e-17	-1.07932e-09	-0.307564	3.54774e-18	-1.07932e-09	-0.263676
57076249	chr3:57076249:G:A	3.36346e-72	-2.67992	-4.45018e-10	1.63349e-18	-2.68252	-4.45018e-10	3.16117e-19	-2.68163	-4.45018e-10
57076405	chr3:57076405:G:C	6.09126e-71	-1.07932e-09	0.216555	2.22228e-17	-1.07932e-09	-0.0721169	4.41187e-18	-1.07932e-09	-0.0456866
57076885	chr3:57076885:C:A	3.99581e-72	-1.55374	-0.953902	5.53411e-19	-2.42262	-1.34227	1.43075e-19	-2.134	-1.34037
57077036	chr3:57077036:C:A	3.85601e-72	-1.65603	-0.887222	5.48826e-19	-2.46538	-1.30783	1.58468e-19	-2.06652	-1.30567
57077270	chr3:57077270:G:A	1.45036e-71	-1.07932e-09	-1.21849	5.97418e-18	-1.07932e-09	-1.38579	1.17273e-18	-1.07932e-09	-1.37065
57077625	chr3:57077625:C:A	5.21774e-71	-1.07932e-09	0.0617629	3.04356e-17	-1.07932e-09	0.242376	5.80481e-18	-1.07932e-09	0.2287
57077923	chr3:57077923:G:T	3.31145e-72	-1.60756	-1.08794	5.1535e-19	-2.43302	-1.40313	1.36103e-19	-2.11942	-1.40491
57078075	chr3:57078075:G:A	6.67102e-72	-1.99511	-4.45018e-10	3.48531e-18	-1.92468	-4.45018e-10	5.86293e-19	-2.06392	-4.45018e-10
57078079	chr3:57078079:C:T	1.35731e-71	-1.07932e-09	-1.28479	5.75346e-18	-1.07932e-09	-1.42344	1.12115e-18	-1.07932e-09	-1.41563
57078484	chr3:57078484:C:A	5.02477e-71	-1.07932e-09	0.0240797	1.63255e-17	-1.07932e-09	-0.380508	3.30132e-18	-1.07932e-09	-0.335664
57078671	chr3:57078671:G:T	1.67004e-71	0.0958036	-1.17325	4.84129e-18	-0.714644	-0.881411	1.43852e-19	-2.64415	-0.824809
57078950	chr3:57078950:G:T	1.085e-72	-2.51923	-1.29207	7.15908e-19	-2.27672	-1.23072	1.31953e-19	-2.3581	-1.19719
57079018	chr3:57079018:C:T	2.89576e-71	-1.07932e-09	-0.527055	1.61948e-17	-1.07932e-09	-0.388548	3.24626e-18	-1.07932e-09	-0.352481
57079049	chr3:57079049:A:G	7.74311e-72	-0.391722	-1.45436	2.93667e-18	-0.646993	-1.44897	7.64722e-20	-2.66448	-1.43634
57079917	chr3:57079917:G:A	1.28043e-72	-2.49293	-1.15276	8.44493e-19	-2.26367	-1.07858	1.56969e-19	-2.34883	-1.03286
57079935	chr3:57079935:CTAAA:C	3.91267e-72	-2.47259	-0.0560767	4.42275e-18	-2.37131	0.684837	7.5316e-19	-2.44402	0.630556
57080271	chr3:57080271:A:G	4.62894e-72	-2.34593	-0.0146293	2.58342e-18	-1.80121	-0.422909	4.92437e-19	-1.89846	-0.339911
57080780	chr3:57080780:TCTC:T	4.32967e-72	-2.44192	0.0145302	4.98437e-18	-2.33757	0.77064	8.4267e-19	-2.4143	0.713132
57081103	chr3:57081103:C:G	7.32831e-72	-1.90114	-4.45018e-10	3.83161e-18	-1.82995	-4.45018e-10	6.38566e-19	-1.97852	-4.45018e-10
57081420	chr3:57081420:GGATATTTA:G	1.26867e-71	-1.07932e-09	-1.35233	5.60148e-18	-1.07932e-09	-1.45021	1.09643e-18	-1.07932e-09	-1.43792
57081539	chr3:57081539:C:T	1.42043e-71	0.224016	-1.46336	1.33668e-18	-1.44104	-1.44201	7.7313e-20	-2.628	-1.46187
57081736	chr3:57081736:G:A	7.40796e-72	-1.89033	-4.45018e-10	3.8714e-18	-1.81962	-4.45018e-10	6.46043e-19	-1.96687	-4.45018e-10
57081933	chr3:57081933:G:A	4.16674e-72	-2.35115	-0.114603	2.34353e-18	-1.81999	-0.501592	4.45983e-19	-1.91537	-0.422092
57081989	chr3:57081989:C:G	3.35035e-72	-2.68382	-4.45018e-10	2.66088e-18	-2.19458	-4.45018e-10	7.11925e-19	-1.86977	-4.45018e-10
57082200	chr3:57082200:G:A	9.33784e-72	-0.714332	-0.944479	9.7001e-19	-1.873	-1.33069	9.57272e-20	-2.55185	-1.32439
57082573	chr3:57082573:T:C	3.76278e-72	-1.60566	-0.962067	5.63897e-19	-2.41951	-1.32661	1.40109e-19	-2.17035	-1.32497
57082603	chr3:57082603:A:G	1.72877e-71	-1.07932e-09	-1.04289	1.01779e-17	-1.07932e-09	-0.853014	1.89675e-18	-1.07932e-09	-0.889845
57082632	chr3:57082632:G:A	2.79423e-71	-1.07932e-09	-0.562744	1.56003e-17	-1.07932e-09	-0.425945	3.12951e-18	-1.07932e-09	-0.389108
57083297	chr3:57083297:C:G	4.56499e-71	-0.0718841	-4.45018e-10	2.28498e-18	-2.34688	-4.45018e-10	4.17393e-19	-2.40371	-4.45018e-10
57083448	chr3:57083448:C:T	5.76832e-72	-2.1405	-4.45018e-10	2.22175e-18	-2.37494	-4.45018e-10	3.60548e-19	-2.55012	-4.45018e-10
57083488	chr3:57083488:A:G	2.50349e-72	-2.03747	-0.937729	3.79004e-18	-1.27094	-0.569922	3.71646e-19	-1.93194	-0.58786
57083514	chr3:57083514:G:A	1.5309e-71	0.285855	-1.4503	1.24145e-18	-1.50064	-1.45632	7.84178e-20	-2.60965	-1.46604
57084079	chr3:57084079:A:G	2.12936e-71	-1.07932e-09	-0.834481	1.10638e-17	-1.07932e-09	-0.769561	2.01135e-18	-1.07932e-09	-0.83118
57084111	chr3:57084111:C:A	2.16042e-71	-1.07932e-09	-0.819996	1.12361e-17	-1.07932e-09	-0.754101	2.04109e-18	-1.07932e-09	-0.816503
57084622	chr3:57084622:TG:T	1.33538e-72	-2.17509	-1.42858	2.45414e-18	-0.968839	-1.30662	2.30824e-19	-1.66691	-1.32917
57085767	chr3:57085767:C:T	1.30182e-71	-1.07932e-09	-1.32654	5.64875e-18	-1.07932e-09	-1.4418	1.09915e-18	-1.07932e-09	-1.43545
57085831	chr3:57085831:G:A	1.21789e-71	-1.07932e-09	-1.39318	5.6453e-18	-1.07932e-09	-1.44241	1.09815e-18	-1.07932e-09	-1.43636
57085891	chr3:57085891:G:C	7.31125e-72	-1.90347	-4.45018e-10	3.81186e-18	-1.83512	-4.45018e-10	6.34483e-19	-1.98493	-4.45018e-10
57086107	chr3:57086107:C:A	1.26205e-71	-1.07932e-09	-1.35756	6.93783e-18	-1.07932e-09	-1.23625	1.40296e-18	-1.07932e-09	-1.1914
57086152	chr3:57086152:T:C	5.16525e-71	-1.07932e-09	0.0516524	1.64964e-17	-1.07932e-09	-0.370096	3.33294e-18	-1.07932e-09	-0.326131
57086207	chr3:57086207:G:GAA	1.17942e-72	-2.67206	-1.0558	8.26574e-19	-2.52735	-0.836352	1.47899e-19	-2.63332	-0.807887
57086756	chr3:57086756:A:ACTGT	1.2582e-71	-1.07932e-09	-1.36062	6.86526e-18	-1.07932e-09	-1.24676	1.34287e-18	-1.07932e-09	-1.23518
57087399	chr3:57087399:A:T	1.43159e-71	-1.07932e-09	-1.23152	5.93094e-18	-1.07932e-09	-1.39305	1.16385e-18	-1.07932e-09	-1.37826
57087529	chr3:57087529:A:G	8.80681e-73	-2.68332	-1.33662	3.99262e-19	-2.66128	-1.43009	7.62831e-20	-2.6838	-1.41949
57087583	chr3:57087583:G:A	3.66061e-72	-2.59526	-4.45018e-10	2.27088e-17	-0.0504823	-4.45018e-10	5.79186e-18	0.226468	-4.45018e-10
57087745	chr3:57087745:A:G	7.46309e-72	-1.88292	-4.45018e-10	3.88177e-18	-1.81695	-4.45018e-10	6.42964e-19	-1.97165	-4.45018e-10
57088023	chr3:57088023:C:T	1.13331e-71	-1.07932e-09	-1.46516	5.56862e-18	-1.07932e-09	-1.45609	1.08661e-18	-1.07932e-09	-1.44693
57088301	chr3:57088301:TTCAA:T	7.1301e-72	-1.92856	-4.45018e-10	3.71655e-18	-1.86044	-4.45018e-10	6.17107e-19	-2.0127	-4.45018e-10
57088334	chr3:57088334:T:C	1.39342e-72	-2.13139	-1.42973	2.58849e-18	-0.908566	-1.3136	2.41925e-19	-1.61538	-1.33373
57088752	chr3:57088752:C:T	1.57643e-72	-1.97216	-1.46556	4.5827e-19	-2.48914	-1.46439	1.12902e-19	-2.24537	-1.46585
57089039	chr3:57089039:G:A	1.14061e-71	-1.07932e-09	-1.45874	5.52416e-18	-1.07932e-09	-1.46411	1.07296e-18	-1.07932e-09	-1.45957
57089080	chr3:57089080:C:CAAG	2.86887e-71	-1.07932e-09	-0.536381	1.71811e-17	-1.07932e-09	-0.329425	3.26054e-18	-1.07932e-09	-0.348094
57089129	chr3:57089129:C:T	1.45792e-71	-1.07932e-09	-1.21329	5.99314e-18	-1.07932e-09	-1.38262	1.17715e-18	-1.07932e-09	-1.36689
57089284	chr3:57089284:C:T	1.97584e-71	-1.07932e-09	-0.90931	1.02447e-17	-1.07932e-09	-0.846476	1.88121e-18	-1.07932e-09	-0.898072
57089468	chr3:57089468:A:G	5.66234e-71	-1.07932e-09	0.143536	1.78381e-17	-1.07932e-09	-0.291898	3.60871e-18	-1.07932e-09	-0.246635
57089660	chr3:57089660:C:T	1.46058e-71	-1.07932e-09	-1.21147	5.99828e-18	-1.07932e-09	-1.38176	1.17837e-18	-1.07932e-09	-1.36585
57090168	chr3:57090168:C:G	2.82927e-71	-1.07932e-09	-0.550282	1.56012e-17	-1.07932e-09	-0.425885	2.88203e-18	-1.07932e-09	-0.471491
57090333	chr3:57090333:A:G	3.93649e-71	-1.07932e-09	-0.220012	1.59387e-17	-1.07932e-09	-0.404486	3.15727e-18	-1.07932e-09	-0.380278
57090490	chr3:57090490:C:T	1.7812e-72	-1.98871	-1.32689	5.62248e-19	-2.3339	-1.41515	9.88551e-20	-2.43177	-1.41232
57091040	chr3:57091040:G:T	3.36533e-71	-1.07932e-09	-0.376774	2.07505e-17	-1.07932e-09	-0.140665	3.63142e-18	-1.07932e-09	-0.240363
57091073	chr3:57091073:A:C	5.67069e-72	-0.70113	-1.45644	1.1835e-18	-1.54582	-1.45894	7.45288e-20	-2.66064	-1.46592
57091174	chr3:57091174:T:G	1.95659e-72	-1.76429	-1.45739	5.12274e-19	-2.38415	-1.45798	1.00805e-19	-2.36969	-1.45487
57091178	chr3:57091178:A:G	1.99518e-71	-1.07932e-09	-0.899565	7.69764e-18	-1.07932e-09	-1.13232	1.51736e-18	-1.07932e-09	-1.11302
57091252	chr3:57091252:G:A	2.1433e-71	-1.07932e-09	-0.827955	1.11616e-17	-1.07932e-09	-0.760754	2.03549e-18	-1.07932e-09	-0.819248
57091368	chr3:57091368:A:G	1.13227e-71	-1.07932e-09	-1.46608	5.56007e-18	-1.07932e-09	-1.45762	1.07286e-18	-1.07932e-09	-1.45965
57091371	chr3:57091371:GA:G	1.13986e-71	-1.07932e-09	-1.45939	5.52634e-18	-1.07932e-09	-1.46371	1.07384e-18	-1.07932e-09	-1.45874
57091396	chr3:57091396:G:A	1.94118e-72	-1.7802	-1.44939	5.12758e-19	-2.39021	-1.45098	1.01637e-19	-2.36918	-1.44715
57091699	chr3:57091699:T:A	1.32856e-72	-2.31467	-1.29412	6.1496e-18	-0.260396	-1.09645	1.07839e-18	-0.396286	-1.05823
57091836	chr3:57091836:A:G	5.31312e-72	-0.829898	-1.39281	1.38456e-18	-1.62787	-1.21999	9.05604e-20	-2.64743	-1.2843
57092315	chr3:57092315:G:A	9.55557e-71	-1.07932e-09	0.666823	2.82838e-17	-1.07932e-09	0.169053	5.80021e-18	-1.07932e-09	0.227908
57092333	chr3:57092333:A:T	1.86908e-71	-1.07932e-09	-0.964853	8.21135e-18	-1.07932e-09	-1.06772	1.56239e-18	-1.07932e-09	-1.08377
57092398	chr3:57092398:C:T	7.12517e-72	-1.92925	-4.45018e-10	3.72577e-18	-1.85796	-4.45018e-10	6.19482e-19	-2.00886	-4.45018e-10
57093220	chr3:57093220:G:A	1.18713e-71	-1.07932e-09	-1.41876	5.55646e-18	-1.07932e-09	-1.45828	1.06922e-18	-1.07932e-09	-1.46305
57093326	chr3:57093326:T:C	1.2626e-71	-1.07932e-09	-1.35713	6.96128e-18	-1.07932e-09	-1.23287	1.35868e-18	-1.07932e-09	-1.22347
57093463	chr3:57093463:G:A	1.13311e-71	-1.07932e-09	-1.46533	5.68313e-18	-1.07932e-09	-1.43573	1.10394e-18	-1.07932e-09	-1.4311
57094186	chr3:57094186:T:C	1.22966e-72	-2.23564	-1.45051	8.30538e-19	-1.89562	-1.4633	1.44494e-19	-1.99854	-1.46597
57094482	chr3:57094482:T:C	1.19311e-71	-1.07932e-09	-1.41374	5.56754e-18	-1.07932e-09	-1.45628	1.07051e-18	-1.07932e-09	-1.46185
57094652	chr3:57094652:G:A	2.60832e-71	-1.07932e-09	-0.631593	1.07029e-17	-1.07932e-09	-0.802724	2.09894e-18	-1.07932e-09	-0.788556
57094813	chr3:57094813:T:C	3.35005e-72	-2.68391	-4.45018e-10	1.66692e-18	-2.66226	-4.45018e-10	3.15678e-19	-2.68302	-4.45018e-10
57096615	chr3:57096615:TA:T	5.21413e-72	-1.01973	-1.22178	1.16333e-18	-1.8308	-1.19115	1.00619e-19	-2.60018	-1.22622
57096631	chr3:57096631:C:T	1.32621e-71	-1.07932e-09	-1.30797	5.68117e-18	-1.07932e-09	-1.43608	1.11755e-18	-1.07932e-09	-1.41885
57096633	chr3:57096633:C:T	1.16175e-71	-1.07932e-09	-1.44038	5.51852e-18	-1.07932e-09	-1.46513	1.06601e-18	-1.07932e-09	-1.46606
57096860	chr3:57096860:A:C	5.35346e-72	-2.21514	-4.45018e-10	2.10742e-18	-2.42777	-4.45018e-10	3.49128e-19	-2.5823	-4.45018e-10
57096953	chr3:57096953:T:G	4.59098e-72	-1.07433	-1.29446	1.49579e-18	-1.72386	-1.04672	1.0699e-19	-2.6335	-1.13151
57097083	chr3:57097083:G:A	1.11377e-72	-2.32854	-1.45659	7.35604e-19	-2.02072	-1.45958	1.28672e-19	-2.11591	-1.46457
57097501	chr3:57097501:A:C	8.16736e-72	-0.559196	-1.23354	4.29984e-18	-0.389951	-1.32471	9.86447e-20	-2.52265	-1.32357
57098006	chr3:57098006:G:A	5.53626e-71	-1.07932e-09	0.121017	3.24119e-17	-1.07932e-09	0.305289	6.23524e-18	-1.07932e-09	0.300231
57098007	chr3:57098007:G:A	3.46344e-72	-2.65062	-4.45018e-10	1.95987e-18	-2.50036	-4.45018e-10	3.52069e-19	-2.57392	-4.45018e-10
57098119	chr3:57098119:G:C	1.80395e-71	-1.07932e-09	-1.00032	7.12652e-18	-1.07932e-09	-1.20941	1.40328e-18	-1.07932e-09	-1.19117
57098158	chr3:57098158:G:A	1.98507e-71	-1.07932e-09	-0.904648	1.21352e-17	-1.07932e-09	-0.677129	2.22088e-18	-1.07932e-09	-0.732081
57098172	chr3:57098172:A:G	8.35874e-73	-2.65266	-1.4195	4.3427e-19	-2.54239	-1.46493	7.43322e-20	-2.66343	-1.46577
57098667	chr3:57098667:T:C	4.96601e-71	0.0123155	-4.45018e-10	2.10774e-18	-2.42762	-4.45018e-10	3.26618e-19	-2.64895	-4.45018e-10
57099110	chr3:57099110:G:A	5.42331e-72	-0.956532	-1.24565	1.74416e-18	-1.26128	-1.35569	8.20731e-20	-2.68441	-1.34573
57099661	chr3:57099661:A:G	4.32408e-71	-1.07932e-09	-0.126102	1.67653e-17	-1.07932e-09	-0.353924	3.23197e-18	-1.07932e-09	-0.356893
57099922	chr3:57099922:C:T	1.54228e-71	-1.07932e-09	-1.15704	8.94515e-18	-1.07932e-09	-0.982124	1.65193e-18	-1.07932e-09	-1.02804
57100087	chr3:57100087:A:G	8.70467e-73	-2.67249	-1.35912	4.16446e-19	-2.5882	-1.46104	7.42873e-20	-2.67852	-1.45129
57100202	chr3:57100202:T:C	1.17981e-72	-2.41923	-1.3083	8.97453e-19	-1.89212	-1.38931	1.12439e-19	-2.33565	-1.37968
57100218	chr3:57100218:C:T	5.11502e-72	-1.15768	-1.10303	1.38908e-18	-1.51696	-1.32763	8.60088e-20	-2.6758	-1.30749
57100362	chr3:57100362:C:T	4.13875e-72	-2.47249	-4.45018e-10	3.08584e-18	-2.04641	-4.45018e-10	5.76663e-19	-2.08048	-4.45018e-10
57100940	chr3:57100940:CAAAGCTTT:C	1.20536e-71	-1.07932e-09	-1.40352	5.57689e-18	-1.07932e-09	-1.45461	1.07201e-18	-1.07932e-09	-1.46045
57101432	chr3:57101432:A:G	1.23031e-71	-1.07932e-09	-1.38303	6.71991e-18	-1.07932e-09	-1.26816	1.30948e-18	-1.07932e-09	-1.26035
57101490	chr3:57101490:C:G	8.22797e-73	-2.67105	-1.41688	4.1638e-19	-2.58445	-1.46494	7.33037e-20	-2.67744	-1.46569
57101633	chr3:57101633:G:A	9.78246e-71	-1.07932e-09	0.69029	2.93682e-17	-1.07932e-09	0.206676	6.02554e-18	-1.07932e-09	0.266022
57101952	chr3:57101952:C:A	1.33256e-72	-2.20698	-1.3988	1.96326e-18	-1.03692	-1.46171	1.92493e-19	-1.72094	-1.45674
57102014	chr3:57102014:TGAGA:T	1.16184e-72	-2.34826	-1.39463	9.24234e-19	-1.79935	-1.45267	1.11931e-19	-2.27346	-1.4464
57102115	chr3:57102115:A:T	2.20184e-71	-1.07932e-09	-0.801008	1.0009e-17	-1.07932e-09	-0.869751	2.05224e-18	-1.07932e-09	-0.811056
57102557	chr3:57102557:C:T	5.78697e-72	-0.77121	-1.36607	1.52694e-18	-1.57427	-1.1757	9.32125e-20	-2.6579	-1.24496
57102685	chr3:57102685:G:C	1.78728e-71	-1.07932e-09	-1.00961	8.10453e-18	-1.07932e-09	-1.08081	1.53283e-18	-1.07932e-09	-1.10287
57102785	chr3:57102785:T:C	4.18294e-71	-1.07932e-09	-0.159287	1.62831e-17	-1.07932e-09	-0.383107	3.14413e-18	-1.07932e-09	-0.384449
57103062	chr3:57103062:A:G	1.08215e-72	-2.40914	-1.40479	8.3554e-19	-1.89638	-1.45653	1.04628e-19	-2.33637	-1.45096
57103495	chr3:57103495:G:A	1.98928e-71	-1.07932e-09	-0.90253	1.21698e-17	-1.07932e-09	-0.674277	2.22682e-18	-1.07932e-09	-0.729411
57103568	chr3:57103568:A:C	5.82074e-72	-0.75574	-1.37572	1.5114e-18	-1.56837	-1.19183	9.18404e-20	-2.65885	-1.25884
57103744	chr3:57103744:A:G	1.02732e-72	-2.41775	-1.44818	8.15348e-19	-1.91148	-1.4659	1.01957e-19	-2.34734	-1.46585
57103783	chr3:57103783:C:G	8.60404e-72	-0.836558	-0.904097	9.3055e-18	-0.777229	-0.165401	1.36082e-18	-1.03528	-0.186618
57103869	chr3:57103869:TA:T	2.06364e-71	-1.07932e-09	-0.86583	1.12725e-17	-1.07932e-09	-0.750869	2.05202e-18	-1.07932e-09	-0.81116
57103871	chr3:57103871:A:G	2.06418e-71	-1.07932e-09	-0.865569	1.12761e-17	-1.07932e-09	-0.750552	2.0526e-18	-1.07932e-09	-0.810879
57103939	chr3:57103939:T:C	1.29827e-71	-1.07932e-09	-1.32927	5.64522e-18	-1.07932e-09	-1.44243	1.10077e-18	-1.07932e-09	-1.43398
57104391	chr3:57104391:G:A	4.61322e-72	-1.12255	-1.24141	1.50957e-18	-1.40805	-1.35336	8.23746e-20	-2.68305	-1.34341
57104995	chr3:57104995:T:C	1.97857e-71	-1.07932e-09	-0.907925	1.20926e-17	-1.07932e-09	-0.680644	2.21308e-18	-1.07932e-09	-0.735599
57105397	chr3:57105397:T:C	2.51571e-72	-2.09817	-0.872164	3.01109e-18	-0.798989	-1.27194	2.88304e-19	-1.53361	-1.24011
57105805	chr3:57105805:G:A	8.6117e-73	-2.66711	-1.37524	4.20791e-19	-2.57509	-1.46376	7.41786e-20	-2.67494	-1.45632
57105944	chr3:57105944:A:G	1.13786e-72	-2.37072	-1.39302	8.92666e-19	-1.83531	-1.45146	1.09482e-19	-2.29724	-1.44475
57106080	chr3:57106080:G:A	8.6366e-73	-2.65709	-1.38237	4.30494e-19	-2.55132	-1.46473	7.46161e-20	-2.66693	-1.45845
57106167	chr3:57106167:TA:T	1.21317e-71	-1.07932e-09	-1.39707	5.71393e-18	-1.07932e-09	-1.43033	1.11462e-18	-1.07932e-09	-1.42148
57106415	chr3:57106415:G:C	6.66239e-72	-1.99641	-4.45018e-10	3.4879e-18	-1.92394	-4.45018e-10	5.84413e-19	-2.06713	-4.45018e-10
57106420	chr3:57106420:G:A	1.23003e-71	-1.07932e-09	-1.38326	5.54552e-18	-1.07932e-09	-1.46025	1.07755e-18	-1.07932e-09	-1.4553
57106766	chr3:57106766:A:G	6.74384e-72	-0.605902	-1.37835	1.69985e-18	-1.44998	-1.19272	9.05928e-20	-2.67238	-1.25898
57106805	chr3:57106805:T:A	1.33393e-71	-1.07932e-09	-1.30217	5.69551e-18	-1.07932e-09	-1.43356	1.12092e-18	-1.07932e-09	-1.41584
57107305	chr3:57107305:G:A	6.71008e-72	-1.98927	-4.45018e-10	3.50206e-18	-1.91988	-4.45018e-10	5.87228e-19	-2.06233	-4.45018e-10
57107327	chr3:57107327:C:T	3.39068e-72	-2.67185	-4.45018e-10	1.6493e-18	-2.67288	-4.45018e-10	3.15135e-19	-2.68474	-4.45018e-10
57107328	chr3:57107328:G:A	1.16429e-71	-1.07932e-09	-1.43819	5.51884e-18	-1.07932e-09	-1.46507	1.06601e-18	-1.07932e-09	-1.46607
57107462	chr3:57107462:A:C	1.24466e-71	-0.121089	-1.25035	4.3389e-18	-0.360327	-1.34529	8.92406e-20	-2.60268	-1.34372
57107556	chr3:57107556:C:T	1.23853e-71	-1.07932e-09	-1.37637	6.38011e-18	-1.07932e-09	-1.32005	1.19223e-18	-1.07932e-09	-1.35416
57108148	chr3:57108148:C:T	2.49931e-71	-1.07932e-09	-0.674287	1.04209e-17	-1.07932e-09	-0.829422	2.04708e-18	-1.07932e-09	-0.813572
57108276	chr3:57108276:G:A	1.80525e-71	-1.07932e-09	-0.999599	1.00028e-17	-1.07932e-09	-0.870374	1.8713e-18	-1.07932e-09	-0.903355
57108317	chr3:57108317:T:G	1.0859e-72	-2.35547	-1.45501	8.79026e-19	-1.83776	-1.46442	1.06464e-19	-2.30398	-1.46596
57108631	chr3:57108631:G:A	4.42733e-72	-1.5295	-0.875592	1.24406e-18	-1.78528	-1.16957	1.02296e-19	-2.66552	-1.14435
57108734	chr3:57108734:T:G	1.24425e-71	-1.07932e-09	-1.37177	6.82338e-18	-1.07932e-09	-1.25288	1.33153e-18	-1.07932e-09	-1.24365
57108807	chr3:57108807:C:T	1.15527e-71	-1.07932e-09	-1.44597	5.86195e-18	-1.07932e-09	-1.40475	1.12011e-18	-1.07932e-09	-1.41656
57109822	chr3:57109822:G:C	1.24808e-71	-1.07932e-09	-1.3687	5.56952e-18	-1.07932e-09	-1.45593	1.08366e-18	-1.07932e-09	-1.44964
57109914	chr3:57109914:C:T	1.10166e-71	-0.701402	-0.792082	2.82097e-18	-1.5747	-0.561457	1.68547e-19	-2.65827	-0.652255
57109967	chr3:57109967:A:G	5.6304e-72	-1.07733	-1.08738	1.54413e-18	-1.42007	-1.31871	8.66451e-20	-2.67936	-1.29656
57110000	chr3:57110000:C:T	1.2511e-71	-1.07932e-09	-1.36627	5.57381e-18	-1.07932e-09	-1.45516	1.08456e-18	-1.07932e-09	-1.44881
57110436	chr3:57110436:G:A	2.43594e-71	-1.07932e-09	-0.699969	9.92791e-18	-1.07932e-09	-0.877886	1.95314e-18	-1.07932e-09	-0.86055
57110628	chr3:57110628:A:G	2.35832e-71	-1.07932e-09	-0.732352	9.57273e-18	-1.07932e-09	-0.914318	1.88129e-18	-1.07932e-09	-0.898027
57110642	chr3:57110642:T:C	1.14205e-71	-1.07932e-09	-1.45748	5.51325e-18	-1.07932e-09	-1.46608	1.06845e-18	-1.07932e-09	-1.46377
57110678	chr3:57110678:A:G	1.25462e-71	-1.07932e-09	-1.36347	5.68965e-18	-1.07932e-09	-1.43459	1.08963e-18	-1.07932e-09	-1.44415
57110944	chr3:57110944:G:A	1.55e-71	-1.07932e-09	-1.15205	7.00417e-18	-1.07932e-09	-1.22673	1.37319e-18	-1.07932e-09	-1.21285
57111166	chr3:57111166:A:G	1.70184e-71	-1.07932e-09	-1.05859	7.3667e-18	-1.07932e-09	-1.17627	1.438e-18	-1.07932e-09	-1.16674
57111515	chr3:57111515:G:A	1.1458e-71	-1.07932e-09	-1.4542	5.51418e-18	-1.07932e-09	-1.46591	1.07018e-18	-1.07932e-09	-1.46216
57111698	chr3:57111698:C:T	5.79161e-72	-0.807045	-1.32943	1.59379e-18	-1.58991	-1.11721	9.82178e-20	-2.65702	-1.19353
57111709	chr3:57111709:G:A	9.4028e-72	-0.825264	-0.826615	1.07114e-17	-0.751447	-0.0504813	1.56363e-18	-1.00983	-0.0731401
57111864	chr3:57111864:A:C	2.20666e-71	-1.07932e-09	-0.798819	9.06999e-18	-1.07932e-09	-0.968265	1.80003e-18	-1.07932e-09	-0.942183
57111893	chr3:57111893:C:T	1.14212e-71	-1.07932e-09	-1.45742	5.52655e-18	-1.07932e-09	-1.46367	1.07348e-18	-1.07932e-09	-1.45908
57111987	chr3:57111987:A:G	2.1253e-71	-1.07932e-09	-0.836388	1.32902e-17	-1.07932e-09	-0.586209	2.42382e-18	-1.07932e-09	-0.644642
57112470	chr3:57112470:T:C	2.09865e-71	-1.07932e-09	-0.849007	1.2984e-17	-1.07932e-09	-0.609517	2.36812e-18	-1.07932e-09	-0.667891
57112509	chr3:57112509:C:T	1.15331e-71	-1.07932e-09	-1.44767	5.52197e-18	-1.07932e-09	-1.4645	1.07453e-18	-1.07932e-09	-1.4581
57112659	chr3:57112659:C:A	1.98719e-71	-1.07932e-09	-0.903577	7.72668e-18	-1.07932e-09	-1.12856	1.51422e-18	-1.07932e-09	-1.11509
57112703	chr3:57112703:TAAAACCCAGA:T	7.05964e-72	-1.93849	-4.45018e-10	3.70549e-18	-1.86342	-4.45018e-10	6.17285e-19	-2.01241	-4.45018e-10
57113101	chr3:57113101:A:G	2.75921e-72	-2.15526	-0.722686	3.0232e-18	-0.88872	-1.1782	2.96934e-19	-1.60458	-1.13965
57113529	chr3:57113529:G:A	1.29954e-71	-1.07932e-09	-1.32829	5.6332e-18	-1.07932e-09	-1.44456	1.10573e-18	-1.07932e-09	-1.42948
57114065	chr3:57114065:TC:T	4.98974e-72	-1.05799	-1.22751	1.12429e-18	-1.85701	-1.19907	1.00783e-19	-2.59062	-1.23415
57114827	chr3:57114827:A:AG	1.19336e-71	-1.07932e-09	-1.41353	5.55533e-18	-1.07932e-09	-1.45848	1.06935e-18	-1.07932e-09	-1.46293
57114940	chr3:57114940:C:A	3.7466e-72	-1.3104	-1.26164	1.11887e-18	-1.64464	-1.41628	7.94467e-20	-2.66055	-1.40211
57115166	chr3:57115166:T:G	2.47727e-72	-2.40616	-0.579568	1.91926e-18	-1.32332	-1.19797	9.58058e-20	-2.67447	-1.20095
57115201	chr3:57115201:C:T	1.29599e-71	-0.239848	-1.09118	3.30432e-18	-0.641005	-1.337	8.76414e-20	-2.64991	-1.31458
57115287	chr3:57115287:T:G	5.31051e-72	-0.990388	-1.23281	1.15977e-18	-1.82113	-1.20388	9.9416e-20	-2.59994	-1.23849
57115397	chr3:57115397:T:A	1.21837e-71	-0.287354	-1.10543	3.16638e-18	-0.675539	-1.34511	8.65054e-20	-2.65421	-1.32332
57115631	chr3:57115631:C:T	1.28864e-71	-0.250057	-1.08666	3.31398e-18	-0.641558	-1.33353	8.80126e-20	-2.64963	-1.31063
57115699	chr3:57115699:G:C	2.60832e-71	-1.07932e-09	-0.631593	1.07029e-17	-1.07932e-09	-0.802724	2.09894e-18	-1.07932e-09	-0.788556
57115765	chr3:57115765:C:T	5.3028e-72	-0.982945	-1.24171	1.16624e-18	-1.80613	-1.21332	9.80582e-20	-2.60491	-1.24727
57116095	chr3:57116095:T:A	2.18568e-72	-2.34565	-0.765315	2.38766e-18	-2.2477	-0.0552232	3.91384e-19	-2.34072	-0.127337
57116244	chr3:57116244:T:C	2.22e-71	-1.07932e-09	-0.792792	9.11496e-18	-1.07932e-09	-0.963319	1.80938e-18	-1.07932e-09	-0.937003
57116288	chr3:57116288:T:C	1.19146e-71	-1.07932e-09	-1.41512	5.51443e-18	-1.07932e-09	-1.46587	1.0674e-18	-1.07932e-09	-1.46476
57116430	chr3:57116430:T:C	1.23007e-71	-1.07932e-09	-1.38323	6.72771e-18	-1.07932e-09	-1.267	1.31156e-18	-1.07932e-09	-1.25877
57116458	chr3:57116458:AT:A	1.39807e-72	-2.24781	-1.30999	8.7884e-19	-1.84889	-1.4535	1.07527e-19	-2.32064	-1.43935
57116842	chr3:57116842:G:A	1.1564e-71	-1.07932e-09	-1.44499	5.9892e-18	-1.07932e-09	-1.38328	1.16574e-18	-1.07932e-09	-1.37663
57117103	chr3:57117103:A:C	2.09272e-71	0.0742542	-0.926089	5.52477e-18	-0.225466	-1.23853	1.08591e-19	-2.54322	-1.20693
57117234	chr3:57117234:C:T	2.36142e-71	-1.07932e-09	-0.731036	9.58324e-18	-1.07932e-09	-0.913221	1.88341e-18	-1.07932e-09	-0.896901
57117534	chr3:57117534:A:T	1.1332e-71	-1.07932e-09	-1.46526	5.54432e-18	-1.07932e-09	-1.46046	1.06979e-18	-1.07932e-09	-1.46252
57117784	chr3:57117784:G:A	6.15677e-72	-0.725013	-1.35032	1.63537e-18	-1.534	-1.14737	9.49155e-20	-2.66358	-1.22117
57117978	chr3:57117978:A:G	6.30332e-72	-0.698124	-1.35369	1.65092e-18	-1.51912	-1.15279	9.44197e-20	-2.66432	-1.22568
57118440	chr3:57118440:C:A	2.4245e-71	-1.07932e-09	-0.704677	1.00417e-17	-1.07932e-09	-0.866489	1.96724e-18	-1.07932e-09	-0.853356
57119036	chr3:57119036:T:G	1.29633e-71	-1.07932e-09	-1.33076	5.62799e-18	-1.07932e-09	-1.44548	1.10419e-18	-1.07932e-09	-1.43087
57119078	chr3:57119078:C:T	1.16163e-71	-1.07932e-09	-1.44048	5.52933e-18	-1.07932e-09	-1.46317	1.07178e-18	-1.07932e-09	-1.46066
57119080	chr3:57119080:C:T	1.66818e-71	-1.07932e-09	-1.07857	9.86602e-18	-1.07932e-09	-0.88414	1.81318e-18	-1.07932e-09	-0.934902
57119553	chr3:57119553:G:A	1.45465e-72	-2.25483	-1.26329	8.76816e-19	-1.86628	-1.43841	1.08412e-19	-2.33295	-1.41886
57119841	chr3:57119841:C:T	6.57989e-72	-0.64016	-1.36871	1.69356e-18	-1.46986	-1.17655	9.20834e-20	-2.67015	-1.2449
57119992	chr3:57119992:A:G	4.33697e-71	-1.07932e-09	-0.123124	1.68184e-17	-1.07932e-09	-0.350765	3.24203e-18	-1.07932e-09	-0.353787
57120730	chr3:57120730:C:T	6.50784e-72	-2.01988	-4.45018e-10	3.39025e-18	-1.95233	-4.45018e-10	5.73289e-19	-2.08635	-4.45018e-10
57120794	chr3:57120794:A:G	2.61371e-72	-2.15753	-0.774585	2.88748e-18	-0.902729	-1.21012	2.83109e-19	-1.61818	-1.17373
57121392	chr3:57121392:G:C	2.00786e-71	-1.07932e-09	-0.893231	8.27863e-18	-1.07932e-09	-1.05956	1.62407e-18	-1.07932e-09	-1.04505
57121816	chr3:57121816:C:T	7.32098e-72	-1.90214	-4.45018e-10	2.98199e-18	-2.08064	-4.45018e-10	7.4023e-19	-1.83078	-4.45018e-10
57122275	chr3:57122275:G:C	1.33246e-71	-1.07932e-09	-1.30328	5.69245e-18	-1.07932e-09	-1.4341	1.12034e-18	-1.07932e-09	-1.41635
57122491	chr3:57122491:A:G	6.82208e-72	-1.97272	-4.45018e-10	3.55196e-18	-1.90574	-4.45018e-10	5.97266e-19	-2.04538	-4.45018e-10
57122507	chr3:57122507:T:C	1.98963e-72	-1.80143	-1.40351	1.85776e-18	-1.09591	-1.45795	1.82605e-19	-1.78562	-1.4448
57123688	chr3:57123688:G:A	2.42007e-72	-2.24289	-0.766201	2.60207e-18	-0.941883	-1.27504	8.79306e-20	-2.68234	-1.27885
57124156	chr3:57124156:A:G	3.67698e-71	-1.07932e-09	-0.28821	1.40724e-17	-1.07932e-09	-0.529018	2.63689e-18	-1.07932e-09	-0.560386
57124168	chr3:57124168:C:T	1.19543e-72	-2.25979	-1.4546	3.78826e-19	-2.68183	-1.46208	7.33845e-20	-2.67725	-1.46477
57124220	chr3:57124220:A:G	1.35186e-72	-2.16432	-1.42708	3.78484e-19	-2.6824	-1.46241	7.29208e-20	-2.68439	-1.46397
57124364	chr3:57124364:C:T	9.96449e-72	-1.59386	-4.45018e-10	2.42943e-18	-2.28558	-4.45018e-10	4.53306e-19	-2.32117	-4.45018e-10
57124525	chr3:57124525:GA:G	1.65442e-72	-2.25171	-1.13772	1.62074e-18	-1.55108	-1.13927	9.7499e-20	-2.66949	-1.18841
57124991	chr3:57124991:A:G	1.37662e-71	-1.07932e-09	-1.27067	7.14353e-18	-1.07932e-09	-1.20703	1.53448e-18	-1.07932e-09	-1.10179
57125116	chr3:57125116:A:G	5.37372e-71	-1.07932e-09	0.09122	3.58233e-17	-1.07932e-09	0.405363	6.75961e-18	-1.07932e-09	0.380979
57125236	chr3:57125236:G:A	1.46161e-72	-2.37332	-1.14002	6.63804e-19	-2.58486	-0.998144	1.36865e-19	-2.4778	-1.04094
57125283	chr3:57125283:T:C	1.14758e-70	-1.07932e-09	0.849937	9.15841e-17	-1.07932e-09	1.34402	1.64154e-17	-1.07932e-09	1.26824
57126284	chr3:57126284:T:C	9.75871e-73	-2.68063	-1.23668	9.16505e-19	-1.92572	-1.3347	9.99954e-20	-2.52004	-1.31258
57126430	chr3:57126430:C:A	1.63161e-71	-1.07932e-09	-1.10073	5.85602e-18	-1.07932e-09	-1.40577	1.16121e-18	-1.07932e-09	-1.38053
57126443	chr3:57126443:C:A	1.17611e-72	-2.67771	-1.05297	9.55453e-19	-1.81092	-1.40788	2.15806e-19	-1.67262	-1.39074
57126454	chr3:57126454:C:T	1.89882e-70	-1.07932e-09	1.35352	6.90738e-17	-1.07932e-09	1.06194	1.38984e-17	-1.07932e-09	1.10178
57127551	chr3:57127551:G:A	4.58196e-70	-1.07932e-09	2.23441	1.52589e-16	-1.07932e-09	1.85451	2.97832e-17	-1.07932e-09	1.86396
57127902	chr3:57127902:T:C	1.13493e-71	-1.07932e-09	-1.46373	5.69726e-18	-1.07932e-09	-1.43325	1.09211e-18	-1.07932e-09	-1.44187
57128250	chr3:57128250:G:A	7.95012e-72	-1.8197	-4.45018e-10	3.40932e-18	-1.94672	-4.45018e-10	5.96148e-19	-2.04725	-4.45018e-10
57128448	chr3:57128448:C:T	1.37616e-72	-2.24021	-1.33338	6.1638e-19	-2.50139	-1.15574	1.08573e-19	-2.56343	-1.18689
57128857	chr3:57128857:C:T	1.13234e-71	-1.07932e-09	-1.46602	5.61937e-18	-1.07932e-09	-1.44702	1.0795e-18	-1.07932e-09	-1.45349
57129144	chr3:57129144:A:T	1.14798e-71	-1.07932e-09	-1.45229	5.52066e-18	-1.07932e-09	-1.46474	1.06716e-18	-1.07932e-09	-1.46499
57129367	chr3:57129367:A:G	2.09013e-71	-1.07932e-09	-0.853074	8.59353e-18	-1.07932e-09	-1.02223	1.68373e-18	-1.07932e-09	-1.00897
57129566	chr3:57129566:C:T	1.43505e-71	-1.07932e-09	-1.2291	7.73319e-18	-1.07932e-09	-1.12771	1.47058e-18	-1.07932e-09	-1.14433
57129723	chr3:57129723:T:C	1.99943e-72	-2.3823	-0.817726	4.74147e-19	-2.68473	-1.23474	1.80342e-19	-2.03094	-1.21195
57129737	chr3:57129737:C:T	1.48066e-72	-2.26054	-1.23986	6.34215e-19	-2.53008	-1.09852	1.17618e-19	-2.53469	-1.13561
57129859	chr3:57129859:G:T	2.57434e-72	-2.33561	-0.611681	5.26196e-19	-2.68175	-1.13357	1.76381e-19	-2.1579	-1.10719
57130334	chr3:57130334:C:T	1.49168e-72	-2.2631	-1.22988	6.40828e-19	-2.53253	-1.0857	1.19253e-19	-2.53306	-1.12344
57130380	chr3:57130380:A:T	1.45652e-72	-2.26427	-1.25256	6.22678e-19	-2.5322	-1.11476	1.16019e-19	-2.53298	-1.151
57130597	chr3:57130597:G:A	1.30656e-72	-2.68272	-0.942767	1.35753e-18	-1.48696	-1.3806	3.21463e-19	-1.30937	-1.35549
57130667	chr3:57130667:C:G	1.74889e-71	-1.07932e-09	-1.03132	1.04504e-17	-1.07932e-09	-0.826594	1.92793e-18	-1.07932e-09	-0.873538
57130771	chr3:57130771:T:C	7.58815e-72	-1.8663	-4.45018e-10	3.29443e-18	-1.981	-4.45018e-10	5.76885e-19	-2.0801	-4.45018e-10
57130931	chr3:57130931:C:T	4.03422e-71	-1.07932e-09	-0.195489	1.54942e-17	-1.07932e-09	-0.432773	3.14802e-18	-1.07932e-09	-0.383213
57131232	chr3:57131232:T:C	1.29128e-71	-1.07932e-09	-1.33467	6.59026e-18	-1.07932e-09	-1.28764	1.24442e-18	-1.07932e-09	-1.31131
57131282	chr3:57131282:C:A	1.44359e-72	-2.29973	-1.22603	6.30021e-19	-2.5548	-1.08044	1.22438e-19	-2.51156	-1.11858
57131627	chr3:57131627:C:T	1.13471e-71	-1.07932e-09	-1.46393	5.70523e-18	-1.07932e-09	-1.43185	1.10876e-18	-1.07932e-09	-1.42675
57132125	chr3:57132125:G:A	3.52325e-72	-2.6335	-4.45018e-10	2.28318e-18	-2.34767	-4.45018e-10	5.14429e-19	-2.19468	-4.45018e-10
57132415	chr3:57132415:G:A	8.51089e-70	-1.07932e-09	2.85363	3.08098e-16	-1.07932e-09	2.55718	6.49343e-17	-1.07932e-09	2.64339
57132587	chr3:57132587:T:C	1.22163e-71	-1.07932e-09	-1.39012	6.26885e-18	-1.07932e-09	-1.33764	1.18439e-18	-1.07932e-09	-1.36075
57133364	chr3:57133364:T:C	1.30364e-72	-2.68326	-0.944467	1.09603e-18	-1.71579	-1.36575	2.50552e-19	-1.56995	-1.34412
57133674	chr3:57133674:C:G	6.31337e-72	-2.05022	-4.45018e-10	2.0292e-18	-2.46559	-4.45018e-10	3.44178e-19	-2.59658	-4.45018e-10
57133709	chr3:57133709:G:C	1.17499e-71	-1.07932e-09	-1.42904	5.52718e-18	-1.07932e-09	-1.46356	1.06628e-18	-1.07932e-09	-1.46581
57133915	chr3:57133915:G:T	1.16164e-71	-1.07932e-09	-1.44047	5.56345e-18	-1.07932e-09	-1.45702	1.07929e-18	-1.07932e-09	-1.45368
57134126	chr3:57134126:G:A	7.0622e-72	-1.93813	-4.45018e-10	3.08357e-18	-2.04715	-4.45018e-10	5.42047e-19	-2.14239	-4.45018e-10
57134245	chr3:57134245:T:C	1.96953e-72	-2.41293	-0.802154	4.7854e-19	-2.68377	-1.22648	1.9101e-19	-1.98095	-1.20447
57134313	chr3:57134313:C:T	2.54511e-72	-2.38288	-0.57583	5.3578e-19	-2.68454	-1.11273	1.9177e-19	-2.09445	-1.08699
57134518	chr3:57134518:A:G	4.10164e-70	-1.07932e-09	2.12367	1.38294e-16	-1.07932e-09	1.75615	2.7041e-17	-1.07932e-09	1.76737
57134564	chr3:57134564:C:T	1.30138e-71	-1.07932e-09	-1.32688	5.84705e-18	-1.07932e-09	-1.4073	1.1324e-18	-1.07932e-09	-1.40565
57134643	chr3:57134643:C:T	2.26654e-70	-1.07932e-09	1.53054	8.15482e-17	-1.07932e-09	1.22796	1.64371e-17	-1.07932e-09	1.26955
57134765	chr3:57134765:G:A	2.67828e-72	-2.18345	-0.724265	5.29e-19	-2.64722	-1.16278	1.42904e-19	-2.33588	-1.13968
57135620	chr3:57135620:T:C	2.05686e-72	-2.19436	-0.977349	8.01104e-19	-2.50295	-0.892055	1.40917e-19	-2.55619	-0.933382
57135963	chr3:57135963:C:T	1.13279e-71	-1.07932e-09	-1.46561	5.58277e-18	-1.07932e-09	-1.45355	1.074e-18	-1.07932e-09	-1.4586
57136467	chr3:57136467:G:C	2.78064e-72	-2.33535	-0.534852	5.76286e-19	-2.67985	-1.04454	1.87651e-19	-2.1786	-1.02456
57136863	chr3:57136863:A:G	7.30797e-72	-1.90392	-4.45018e-10	3.18373e-18	-2.01518	-4.45018e-10	5.58704e-19	-2.11212	-4.45018e-10
57136879	chr3:57136879:G:C	2.52479e-72	-2.21435	-0.75238	5.3768e-19	-2.64934	-1.14439	1.44707e-19	-2.33446	-1.12857
57137297	chr3:57137297:T:C	2.04574e-71	-1.07932e-09	-0.874541	1.28687e-17	-1.07932e-09	-0.61844	2.38499e-18	-1.07932e-09	-0.660792
57137378	chr3:57137378:C:A	1.93857e-72	-2.50383	-0.727102	1.37917e-18	-1.58598	-1.26577	9.2061e-20	-2.6408	-1.27449
57137805	chr3:57137805:C:T	1.13705e-71	-1.07932e-09	-1.46186	5.54976e-18	-1.07932e-09	-1.45948	1.08058e-18	-1.07932e-09	-1.45249
57137874	chr3:57137874:T:C	3.15455e-72	-2.35903	-0.385015	6.30886e-19	-2.68264	-0.951226	2.13473e-19	-2.14648	-0.927746
57137967	chr3:57137967:A:C	1.412e-71	-1.07932e-09	-1.2453	6.17849e-18	-1.07932e-09	-1.35216	1.19702e-18	-1.07932e-09	-1.35015
57138233	chr3:57138233:TA:T	6.72508e-71	-1.07932e-09	0.315542	2.07225e-17	-1.07932e-09	-0.142018	4.03196e-18	-1.07932e-09	-0.135733
57138517	chr3:57138517:T:C	1.37173e-71	-1.07932e-09	-1.27423	6.14993e-18	-1.07932e-09	-1.35679	1.18252e-18	-1.07932e-09	-1.36234
57138543	chr3:57138543:G:T	1.14082e-71	-1.07932e-09	-1.45855	5.53309e-18	-1.07932e-09	-1.46249	1.07586e-18	-1.07932e-09	-1.45686
57139064	chr3:57139064:G:A	1.06512e-70	-1.07932e-09	0.775373	8.4527e-17	-1.07932e-09	1.26383	1.51278e-17	-1.07932e-09	1.18655
57139196	chr3:57139196:C:G	1.37025e-71	-1.07932e-09	-1.2753	6.14476e-18	-1.07932e-09	-1.35764	1.18152e-18	-1.07932e-09	-1.36318
57139887	chr3:57139887:T:C	1.92716e-72	-2.40356	-0.833283	4.16355e-17	1.94798	-1.39226	4.36192e-18	1.30812	-1.36519
57140246	chr3:57140246:T:C	1.38792e-72	-2.56616	-0.998923	1.75991e-18	-2.3545	-0.25347	4.63445e-19	-1.94374	-0.355319
57141104	chr3:57141104:G:A	4.10432e-71	-1.07932e-09	-0.178261	1.55108e-17	-1.07932e-09	-0.431698	2.82692e-18	-1.07932e-09	-0.490797
57141170	chr3:57141170:G:A	3.53519e-72	-2.63012	-4.45018e-10	2.29856e-18	-2.34096	-4.45018e-10	5.17687e-19	-2.18837	-4.45018e-10
57141426	chr3:57141426:A:G	1.62563e-72	-2.30532	-1.10167	7.31481e-19	-2.55891	-0.927012	1.43008e-19	-2.50229	-0.972553
57141750	chr3:57141750:T:C	1.35594e-71	-1.07932e-09	-1.2858	6.93651e-18	-1.07932e-09	-1.23644	1.30519e-18	-1.07932e-09	-1.26364
57141846	chr3:57141846:GA:G	1.18189e-71	-1.07932e-09	-1.42318	5.53735e-18	-1.07932e-09	-1.46172	1.06716e-18	-1.07932e-09	-1.46498
57141860	chr3:57141860:T:C	1.10039e-70	-1.07932e-09	0.807952	8.73369e-17	-1.07932e-09	1.29654	1.57936e-17	-1.07932e-09	1.22962
57141945	chr3:57141945:A:G	4.70993e-70	-1.07932e-09	2.26196	1.56853e-16	-1.07932e-09	1.88207	3.05967e-17	-1.07932e-09	1.89091
57142049	chr3:57142049:C:T	2.54983e-72	-2.5807	-0.376157	1.32562e-18	-1.81512	-1.07624	1.17672e-19	-2.57985	-1.08999
57142056	chr3:57142056:C:G	1.57742e-71	-1.07932e-09	-1.13451	6.36406e-18	-1.07932e-09	-1.32257	1.23479e-18	-1.07932e-09	-1.31908
57142169	chr3:57142169:G:A	3.26366e-72	-2.33	-0.380041	6.375e-19	-2.67921	-0.944229	2.05026e-19	-2.19197	-0.922634
57142309	chr3:57142309:T:G	1.98332e-70	-1.07932e-09	1.39706	6.93945e-17	-1.07932e-09	1.06657	1.39182e-17	-1.07932e-09	1.10321
57142474	chr3:57142474:C:T	4.39944e-72	-2.41141	-4.45018e-10	4.647e-17	0.665571	-4.45018e-10	1.27314e-17	1.01408	-4.45018e-10
57142477	chr3:57142477:A:G	3.25393e-72	-2.31355	-0.399474	6.28242e-19	-2.67822	-0.95985	1.99634e-19	-2.20225	-0.939013
57142520	chr3:57142520:A:G	1.04324e-70	-1.07932e-09	0.754611	8.25159e-17	-1.07932e-09	1.23976	1.47827e-17	-1.07932e-09	1.16347
57142528	chr3:57142528:G:A	1.61799e-71	-1.07932e-09	-1.10911	6.47822e-18	-1.07932e-09	-1.30479	1.25672e-18	-1.07932e-09	-1.30148
57142547	chr3:57142547:G:A	7.71184e-72	-1.85013	-4.45018e-10	3.33837e-18	-1.96775	-4.45018e-10	5.82825e-19	-2.06985	-4.45018e-10
57142719	chr3:57142719:T:G	2.00634e-70	-1.07932e-09	1.4086	7.01584e-17	-1.07932e-09	1.07752	1.40742e-17	-1.07932e-09	1.11436
57143143	chr3:57143143:A:G	1.95246e-72	-2.24875	-0.975042	8.81643e-19	-2.51928	-0.779927	1.58181e-19	-2.54271	-0.831292
57143167	chr3:57143167:C:T	2.22912e-72	-2.37509	-0.716195	5.23862e-19	-2.68463	-1.13513	1.93933e-19	-2.05357	-1.11665
57143423	chr3:57143423:C:T	1.26392e-71	-1.07932e-09	-1.35608	6.41954e-18	-1.07932e-09	-1.31389	1.21579e-18	-1.07932e-09	-1.3346
57143615	chr3:57143615:C:T	1.52962e-71	-1.07932e-09	-1.16528	9.01361e-18	-1.07932e-09	-0.9745	1.85371e-18	-1.07932e-09	-0.912797
57143688	chr3:57143688:T:C	2.00444e-72	-2.16381	-1.03371	1.14199e-18	-2.44978	-0.590677	1.76527e-19	-2.5954	-0.66887
57143785	chr3:57143785:G:A	3.38263e-72	-2.67423	-4.45018e-10	1.74591e-18	-2.61596	-4.45018e-10	3.36229e-19	-2.61995	-4.45018e-10
57144265	chr3:57144265:C:T	1.45375e-72	-2.24206	-1.27668	6.6087e-19	-2.51313	-1.07431	1.18621e-19	-2.54983	-1.11197
57144368	chr3:57144368:T:C	1.05243e-70	-1.07932e-09	0.76339	8.32613e-17	-1.07932e-09	1.24875	1.48798e-17	-1.07932e-09	1.17002
57144670	chr3:57144670:A:C	8.2281e-73	-2.63859	-1.44932	6.90498e-19	-2.32684	-1.21674	1.42923e-19	-2.23283	-1.2426
57145045	chr3:57145045:C:G	1.16806e-70	-1.07932e-09	0.867627	3.34586e-17	-1.07932e-09	0.337071	6.39754e-18	-1.07932e-09	0.325928
57145233	chr3:57145233:C:G	3.2468e-72	-2.26665	-0.448567	6.15002e-19	-2.67042	-0.988941	1.84289e-19	-2.2534	-0.967837
57145402	chr3:57145402:G:A	1.48533e-71	-1.07932e-09	-1.19466	6.16562e-18	-1.07932e-09	-1.35425	1.19735e-18	-1.07932e-09	-1.34987
57145823	chr3:57145823:G:A	1.15365e-71	-1.07932e-09	-1.44737	5.51357e-18	-1.07932e-09	-1.46602	1.06796e-18	-1.07932e-09	-1.46424
57146025	chr3:57146025:ACACT:A	9.22598e-72	-1.67086	-4.45018e-10	4.13225e-18	-1.75441	-4.45018e-10	7.69518e-19	-1.79198	-4.45018e-10
57146144	chr3:57146144:T:A	9.73034e-73	-2.68129	-1.23894	4.48038e-19	-2.6524	-1.32371	9.54621e-20	-2.55231	-1.3267
57146243	chr3:57146243:CTTACT:C	1.36888e-71	-1.07932e-09	-1.27631	6.14183e-18	-1.07932e-09	-1.35811	1.18087e-18	-1.07932e-09	-1.36373
57146302	chr3:57146302:G:A	6.75926e-71	-1.07932e-09	0.320612	2.09068e-17	-1.07932e-09	-0.13316	4.04609e-18	-1.07932e-09	-0.132234
57146519	chr3:57146519:G:A	1.36786e-71	-1.07932e-09	-1.27705	6.13839e-18	-1.07932e-09	-1.35867	1.18023e-18	-1.07932e-09	-1.36428
57146797	chr3:57146797:T:C	1.41118e-71	-1.07932e-09	-1.24587	6.29324e-18	-1.07932e-09	-1.33376	1.20878e-18	-1.07932e-09	-1.34037
57147313	chr3:57147313:A:C	2.04043e-70	-1.07932e-09	1.42544	7.30555e-17	-1.07932e-09	1.11798	1.47096e-17	-1.07932e-09	1.15852
57147603	chr3:57147603:T:C	2.84518e-72	-2.2895	-0.557759	5.84087e-19	-2.67219	-1.03876	1.77794e-19	-2.24333	-1.01378
57147729	chr3:57147729:T:C	1.13631e-71	-1.07932e-09	-1.46251	6.5462e-18	-1.07932e-09	-1.29435	1.23199e-18	-1.07932e-09	-1.32136
57147781	chr3:57147781:T:TA	1.45985e-72	-2.6726	-0.841955	1.57489e-18	-1.39762	-1.32143	3.67822e-19	-1.23633	-1.29381
57148240	chr3:57148240:G:A	1.13714e-71	-1.07932e-09	-1.46179	5.65522e-18	-1.07932e-09	-1.44066	1.10955e-18	-1.07932e-09	-1.42604
57148294	chr3:57148294:C:A	7.60776e-72	-2.00734	0.143618	3.11506e-17	1.00494	-0.739344	8.48733e-18	1.32763	-0.719042
57148635	chr3:57148635:G:A	1.35971e-72	-2.2722	-1.31342	6.20736e-19	-2.52306	-1.12703	1.13604e-19	-2.54188	-1.16314
57149399	chr3:57149399:T:C	1.13907e-71	-1.07932e-09	-1.46009	5.61521e-18	-1.07932e-09	-1.44776	1.09113e-18	-1.07932e-09	-1.44278
57149458	chr3:57149458:C:T	1.13936e-71	-1.07932e-09	-1.45983	5.60911e-18	-1.07932e-09	-1.44884	1.08965e-18	-1.07932e-09	-1.44413
57149559	chr3:57149559:G:A	1.13255e-71	-1.07932e-09	-1.46583	5.7734e-18	-1.07932e-09	-1.41998	1.11999e-18	-1.07932e-09	-1.41667
57149735	chr3:57149735:G:A	7.33847e-72	-1.89976	-4.45018e-10	3.21365e-18	-2.00583	-4.45018e-10	5.63718e-19	-2.10319	-4.45018e-10
57149849	chr3:57149849:T:C	1.50559e-71	-2.60475	1.42363	3.01173e-18	-2.61301	0.542284	1.68804e-18	-1.54407	0.537653
57150273	chr3:57150273:G:A	1.39518e-71	-1.07932e-09	-1.25728	7.93114e-18	-1.07932e-09	-1.10244	1.47824e-18	-1.07932e-09	-1.13913
57150437	chr3:57150437:C:T	2.92842e-71	-1.07932e-09	-0.515837	1.30441e-17	-1.07932e-09	-0.604898	2.46979e-18	-1.07932e-09	-0.625854
57151724	chr3:57151724:A:G	2.0655e-71	-1.07932e-09	-0.864928	8.95018e-18	-1.07932e-09	-0.981562	1.63252e-18	-1.07932e-09	-1.03986
57151822	chr3:57151822:A:G	6.18882e-72	-2.07014	-4.45018e-10	1.27865e-16	1.67774	-4.45018e-10	3.72071e-17	2.08651	-4.45018e-10
57151923	chr3:57151923:A:C	1.56983e-71	-1.07932e-09	-1.13933	5.70859e-18	-1.07932e-09	-1.43126	1.10976e-18	-1.07932e-09	-1.42585
57152007	chr3:57152007:A:C	2.27442e-72	-2.27885	-0.792307	1.68676e-18	-1.96008	-0.690343	7.26195e-19	-1.17284	-0.677087
57152129	chr3:57152129:A:C	4.75529e-72	-2.14499	-0.18864	3.93224e-18	-1.49644	-0.307592	8.55831e-19	-1.4146	-0.271068
57152131	chr3:57152131:A:G	1.73007e-72	-1.95588	-1.38885	4.71698e-19	-2.68473	-1.23992	3.06733e-19	-1.48546	-1.2263
57152303	chr3:57152303:G:A	4.24015e-72	-2.44829	-4.45018e-10	2.20335e-18	-2.38326	-4.45018e-10	3.90071e-19	-2.47141	-4.45018e-10
57152334	chr3:57152334:A:G	1.13422e-71	-1.07932e-09	-1.46436	5.52059e-18	-1.07932e-09	-1.46475	1.0665e-18	-1.07932e-09	-1.46561
57152762	chr3:57152762:C:T	1.18043e-71	-1.07932e-09	-1.42443	5.54315e-18	-1.07932e-09	-1.46067	1.07483e-18	-1.07932e-09	-1.45782
57153008	chr3:57153008:A:G	1.8259e-71	-1.07932e-09	-0.988229	1.03613e-17	-1.07932e-09	-0.835157	1.83072e-18	-1.07932e-09	-0.925277
57153050	chr3:57153050:T:C	4.42538e-71	-1.07932e-09	-0.102944	1.06372e-17	-1.07932e-09	-0.808881	2.07264e-18	-1.07932e-09	-0.801165
57153468	chr3:57153468:G:A	8.12281e-73	-2.65858	-1.44222	5.84095e-19	-2.38039	-1.33054	1.03981e-19	-2.42889	-1.36464
57153916	chr3:57153916:T:TGGCAACAAC	1.17313e-71	-1.07932e-09	-1.43062	5.53146e-18	-1.07932e-09	-1.46278	1.07198e-18	-1.07932e-09	-1.46048
57154418	chr3:57154418:T:TGC	1.79001e-71	-1.07932e-09	-1.00808	1.00629e-17	-1.07932e-09	-0.864385	1.78446e-18	-1.07932e-09	-0.950872
57154538	chr3:57154538:G:T	1.20586e-71	-1.07932e-09	-1.40311	5.6109e-18	-1.07932e-09	-1.44853	1.08657e-18	-1.07932e-09	-1.44696
57154818	chr3:57154818:C:T	1.2351e-71	-1.07932e-09	-1.37915	5.51598e-18	-1.07932e-09	-1.46559	1.06617e-18	-1.07932e-09	-1.46591
57155195	chr3:57155195:A:G	1.21644e-71	-1.07932e-09	-1.39437	5.71097e-18	-1.07932e-09	-1.43085	1.10793e-18	-1.07932e-09	-1.4275
57155251	chr3:57155251:C:T	3.92621e-71	-1.07932e-09	-0.222627	2.3153e-17	-1.07932e-09	-0.0311097	4.24044e-18	-1.07932e-09	-0.0853191
57155281	chr3:57155281:G:A	9.23666e-71	-1.07932e-09	0.632879	2.79075e-17	-1.07932e-09	0.155661	5.74482e-18	-1.07932e-09	0.218312
57155792	chr3:57155792:T:C	1.17246e-71	-1.07932e-09	-1.43119	5.53049e-18	-1.07932e-09	-1.46296	1.07174e-18	-1.07932e-09	-1.4607
57155896	chr3:57155896:G:A	1.21169e-71	-1.07932e-09	-1.39828	5.54376e-18	-1.07932e-09	-1.46056	1.07211e-18	-1.07932e-09	-1.46036
57155956	chr3:57155956:T:C	4.02092e-72	-2.50137	-4.45018e-10	2.09594e-18	-2.43323	-4.45018e-10	3.75302e-19	-2.51001	-4.45018e-10
57156178	chr3:57156178:A:G	1.18374e-71	-1.07932e-09	-1.42162	5.51585e-18	-1.07932e-09	-1.46561	1.06661e-18	-1.07932e-09	-1.4655
57156191	chr3:57156191:A:G	1.21093e-71	-1.07932e-09	-1.39891	5.54268e-18	-1.07932e-09	-1.46076	1.0719e-18	-1.07932e-09	-1.46056
57156275	chr3:57156275:C:CTT	3.98869e-72	-2.50942	-4.45018e-10	2.07744e-18	-2.4421	-4.45018e-10	3.72515e-19	-2.51746	-4.45018e-10
57156424	chr3:57156424:A:G	3.00663e-71	-1.07932e-09	-0.48948	8.33955e-18	-1.07932e-09	-1.05223	1.61713e-18	-1.07932e-09	-1.04933
57156557	chr3:57156557:C:T	4.26006e-72	-2.4436	-4.45018e-10	3.68271e-18	-1.86959	-4.45018e-10	6.80821e-19	-1.91444	-4.45018e-10
57156777	chr3:57156777:T:C	1.19021e-71	-1.07932e-09	-1.41617	5.52635e-18	-1.07932e-09	-1.46371	1.06865e-18	-1.07932e-09	-1.46359
57156844	chr3:57156844:C:G	1.17523e-71	-1.07932e-09	-1.42884	5.51502e-18	-1.07932e-09	-1.46576	1.06601e-18	-1.07932e-09	-1.46606
57157287	chr3:57157287:A:G	3.98331e-72	-2.51077	-4.45018e-10	2.07442e-18	-2.44355	-4.45018e-10	3.71658e-19	-2.51977	-4.45018e-10
57157288	chr3:57157288:A:T	3.98586e-72	-2.51013	-4.45018e-10	2.07589e-18	-2.44285	-4.45018e-10	3.71893e-19	-2.51914	-4.45018e-10
57157384	chr3:57157384:G:GCC	1.62959e-71	-0.835357	-0.266613	6.50768e-18	-2.1466	0.846351	1.0545e-18	-2.30533	0.828416
57157533	chr3:57157533:A:G	4.03134e-72	-2.49879	-4.45018e-10	2.10522e-18	-2.42882	-4.45018e-10	3.76636e-19	-2.50646	-4.45018e-10
57157867	chr3:57157867:C:T	1.39753e-71	-1.07932e-09	-1.2556	7.76782e-18	-1.07932e-09	-1.12325	1.40006e-18	-1.07932e-09	-1.19347
57158018	chr3:57158018:T:C	4.05948e-72	-2.49183	-4.45018e-10	2.12032e-18	-2.42167	-4.45018e-10	3.78903e-19	-2.50046	-4.45018e-10
57158197	chr3:57158197:A:G	1.18407e-71	-1.07932e-09	-1.42134	5.52843e-18	-1.07932e-09	-1.46333	1.0685e-18	-1.07932e-09	-1.46373
57158266	chr3:57158266:G:T	1.16807e-72	-2.59001	-1.14753	1.46941e-18	-2.49269	-0.295687	3.59357e-19	-2.19153	-0.361891
57158380	chr3:57158380:T:C	1.19898e-71	-1.07932e-09	-1.40883	5.65883e-18	-1.07932e-09	-1.44002	1.08922e-18	-1.07932e-09	-1.44453
57158868	chr3:57158868:C:T	1.31394e-71	-1.07932e-09	-1.31727	6.70394e-18	-1.07932e-09	-1.27054	1.26774e-18	-1.07932e-09	-1.29275
57158899	chr3:57158899:A:G	1.2415e-71	-1.07932e-09	-1.37398	6.80578e-18	-1.07932e-09	-1.25546	1.25601e-18	-1.07932e-09	-1.30204
57159054	chr3:57159054:T:C	1.14796e-71	-1.07932e-09	-1.45232	6.0053e-18	-1.07932e-09	-1.38059	1.14177e-18	-1.07932e-09	-1.3974
57159112	chr3:57159112:C:T	4.38627e-72	-2.41441	-4.45018e-10	2.35286e-18	-2.3176	-4.45018e-10	4.16464e-19	-2.40594	-4.45018e-10
57159549	chr3:57159549:C:T	1.13188e-71	-1.46642	-4.45018e-10	2.6222e-18	-2.20922	-4.45018e-10	3.21338e-19	-2.66525	-4.45018e-10
57160398	chr3:57160398:G:T	1.33899e-71	-1.07932e-09	-1.29839	7.34811e-18	-1.07932e-09	-1.17879	1.33296e-18	-1.07932e-09	-1.24258
57160642	chr3:57160642:T:C	1.16576e-71	-1.07932e-09	-1.43693	5.51395e-18	-1.07932e-09	-1.46595	1.06605e-18	-1.07932e-09	-1.46603
57161034	chr3:57161034:C:G	3.83253e-72	-2.54936	-4.45018e-10	1.97121e-18	-2.49459	-4.45018e-10	3.56678e-19	-2.56091	-4.45018e-10
57161248	chr3:57161248:C:G	7.78059e-73	-2.67843	-1.46541	4.75989e-19	-2.48404	-1.43156	8.71132e-20	-2.52487	-1.44566
57161446	chr3:57161446:A:G	1.15335e-71	-1.07932e-09	-1.44763	5.52845e-18	-1.07932e-09	-1.46333	1.06943e-18	-1.07932e-09	-1.46286
57161642	chr3:57161642:GA:G	1.02434e-70	-1.07932e-09	0.736329	3.06369e-17	-1.07932e-09	0.248968	6.29953e-18	-1.07932e-09	0.310489
57161647	chr3:57161647:G:C	3.96798e-72	-2.51463	-4.45018e-10	2.03279e-18	-2.46383	-4.45018e-10	3.66641e-19	-2.53336	-4.45018e-10
57162142	chr3:57162142:T:C	8.06027e-73	-2.65977	-1.44876	5.63676e-19	-2.3982	-1.34831	1.01004e-19	-2.4437	-1.37888
57162209	chr3:57162209:G:C	7.94098e-73	-2.66831	-1.45512	5.36236e-19	-2.4294	-1.36701	9.65913e-20	-2.47265	-1.39461
57162230	chr3:57162230:T:C	4.01096e-72	-2.50386	-4.45018e-10	2.06392e-18	-2.44863	-4.45018e-10	3.7127e-19	-2.52081	-4.45018e-10
57162292	chr3:57162292:G:GC	1.28239e-71	-1.07932e-09	-1.34158	6.71172e-18	-1.07932e-09	-1.26938	1.28409e-18	-1.07932e-09	-1.27994
57162356	chr3:57162356:A:G	3.54679e-72	-2.62684	-4.45018e-10	1.7783e-18	-2.59758	-4.45018e-10	1.26863e-18	-1.29205	-4.45018e-10
57162378	chr3:57162378:T:C	1.50497e-71	-1.07932e-09	-1.18153	7.85788e-18	-1.07932e-09	-1.11172	1.75257e-18	-1.07932e-09	-0.9689
57162608	chr3:57162608:C:T	5.11728e-71	-1.07932e-09	0.0423217	1.97744e-17	-1.07932e-09	-0.188846	3.75758e-18	-1.07932e-09	-0.206211
57162820	chr3:57162820:A:G	2.18141e-72	-2.63398	-0.478932	1.59145e-18	-2.66559	-0.0429968	4.98415e-19	-2.05642	-0.16989
57162990	chr3:57162990:G:A	1.13998e-71	-1.07932e-09	-1.45929	5.69125e-18	-1.07932e-09	-1.43431	1.0843e-18	-1.07932e-09	-1.44905
57164092	chr3:57164092:A:C	1.67322e-70	-1.07932e-09	1.22704	4.67608e-17	-1.07932e-09	0.671809	9.30733e-18	-1.07932e-09	0.700817
57165110	chr3:57165110:T:C	2.15432e-70	-1.07932e-09	1.47976	5.77842e-17	-1.07932e-09	0.88348	1.22029e-17	-1.07932e-09	0.971687
57165870	chr3:57165870:C:T	1.53904e-72	-2.22254	-1.23919	4.00049e-18	-0.337103	-1.44972	1.00773e-19	-2.36717	-1.45771
57165916	chr3:57165916:T:A	3.05719e-72	-2.42232	-0.353075	2.2042e-17	-0.0130208	-0.0672675	2.53396e-18	-0.578274	-0.0219269
57166078	chr3:57166078:TA:T	6.2121e-71	-1.07932e-09	0.236198	4.83797e-17	-1.07932e-09	0.705845	9.30761e-18	-1.07932e-09	0.700847
57166552	chr3:57166552:C:A	1.50403e-72	-2.08271	-1.40203	2.28939e-17	1.1204	-1.16277	1.80738e-18	0.257231	-1.19534
57166730	chr3:57166730:C:A	3.88255e-72	-2.43088	-0.105517	2.77485e-17	-0.0680749	0.218021	3.15855e-18	-0.63587	0.255998
57166792	chr3:57166792:C:T	5.29116e-72	-2.22685	-4.45018e-10	1.83497e-18	-2.56621	-4.45018e-10	3.27574e-19	-2.64603	-4.45018e-10
57168021	chr3:57168021:G:A	3.49899e-72	-2.64041	-4.45018e-10	2.17771e-18	-2.39496	-4.45018e-10	3.72887e-19	-2.51647	-4.45018e-10
57168544	chr3:57168544:C:T	1.138e-71	-1.07932e-09	-1.46103	5.8701e-18	-1.07932e-09	-1.40336	1.13169e-18	-1.07932e-09	-1.40627
57168857	chr3:57168857:C:T	1.54661e-71	-1.07932e-09	-1.15424	6.42076e-18	-1.07932e-09	-1.3137	1.2761e-18	-1.07932e-09	-1.28618
57168981	chr3:57168981:A:G	1.72273e-72	-1.93285	-1.41613	3.25799e-17	1.43204	-1.12158	2.53089e-18	0.554284	-1.1557
57169153	chr3:57169153:G:C	1.69293e-70	-1.07932e-09	1.23874	4.66168e-17	-1.07932e-09	0.668724	9.81628e-18	-1.07932e-09	0.754056
57169370	chr3:57169370:C:A	1.38928e-72	-2.25399	-1.31012	3.87091e-18	-0.382666	-1.43708	1.00324e-19	-2.38336	-1.44598
57169473	chr3:57169473:C:T	2.7796e-72	-2.46187	-0.408705	1.86032e-17	-0.123482	-0.12642	2.16347e-18	-0.67732	-0.0809514
57169500	chr3:57169500:G:A	1.97354e-71	-2.68433	1.77386	2.29869e-18	-2.67867	0.337773	8.7339e-19	-2.1725	0.507145
57170342	chr3:57170342:C:G	1.13639e-71	-1.07932e-09	-1.46244	5.63127e-18	-1.07932e-09	-1.4449	1.08906e-18	-1.07932e-09	-1.44467
57170409	chr3:57170409:T:G	1.27133e-71	-1.07932e-09	-1.35024	5.76267e-18	-1.07932e-09	-1.42183	1.12395e-18	-1.07932e-09	-1.41314
57170417	chr3:57170417:G:C	9.31085e-73	-2.50127	-1.46302	6.21965e-18	0.0673735	-1.4129	7.0397e-19	-0.470389	-1.41062
57170597	chr3:57170597:G:A	5.63014e-72	-2.16475	-4.45018e-10	1.87258e-18	-2.54592	-4.45018e-10	3.31108e-19	-2.6353	-4.45018e-10
57170899	chr3:57170899:G:A	2.19431e-71	-1.07932e-09	-0.804434	1.38635e-17	-1.07932e-09	-0.54398	2.59321e-18	-1.07932e-09	-0.577091
57171280	chr3:57171280:G:A	3.96916e-72	-2.51433	-4.45018e-10	2.32938e-18	-2.32763	-4.45018e-10	4.93035e-19	-2.23716	-4.45018e-10
57171379	chr3:57171379:A:T	4.94848e-71	-1.07932e-09	0.00877963	3.77119e-17	-1.07932e-09	0.45674	6.97537e-18	-1.07932e-09	0.4124
57171834	chr3:57171834:A:G	4.80083e-72	-1.00494	-1.31916	3.57563e-17	1.75474	-1.35125	2.2736e-18	0.662656	-1.37128
57171855	chr3:57171855:C:T	1.2374e-71	-1.07932e-09	-1.37729	5.59034e-18	-1.07932e-09	-1.4522	1.08115e-18	-1.07932e-09	-1.45196
57172114	chr3:57172114:T:C	1.86901e-72	-1.81881	-1.44867	8.45958e-18	0.332283	-1.37022	7.9847e-19	-0.387338	-1.36771
57172198	chr3:57172198:G:A	4.80085e-71	-1.07932e-09	-0.0215089	3.6373e-17	-1.07932e-09	0.42059	6.73056e-18	-1.07932e-09	0.376673
57172505	chr3:57172505:T:C	1.13765e-71	-1.07932e-09	-1.46133	5.93057e-18	-1.07932e-09	-1.39312	1.143e-18	-1.07932e-09	-1.39633
57172755	chr3:57172755:G:A	1.45629e-71	-1.07932e-09	-1.21441	6.59362e-18	-1.07932e-09	-1.28713	1.24674e-18	-1.07932e-09	-1.30945
57172822	chr3:57172822:C:T	1.54067e-71	-1.07932e-09	-1.15809	6.40653e-18	-1.07932e-09	-1.31592	1.27341e-18	-1.07932e-09	-1.28829
57172882	chr3:57172882:C:T	1.35747e-71	-1.07932e-09	-1.28468	6.04022e-18	-1.07932e-09	-1.37479	1.18289e-18	-1.07932e-09	-1.36203
57172915	chr3:57172915:A:G	5.32677e-71	-1.07932e-09	0.0824437	4.06088e-17	-1.07932e-09	0.530748	7.82516e-18	-1.07932e-09	0.527358
57173443	chr3:57173443:A:G	1.14337e-71	-1.07932e-09	-1.45632	5.5168e-18	-1.07932e-09	-1.46544	1.06742e-18	-1.07932e-09	-1.46474
57174047	chr3:57174047:C:T	1.14401e-71	-1.07932e-09	-1.45576	6.04261e-18	-1.07932e-09	-1.3744	1.16267e-18	-1.07932e-09	-1.37927
57174356	chr3:57174356:C:T	1.26788e-71	-1.07932e-09	-1.35296	5.52609e-18	-1.07932e-09	-1.46375	1.06663e-18	-1.07932e-09	-1.46548
57174399	chr3:57174399:G:T	1.31253e-71	-1.07932e-09	-1.31834	5.74942e-18	-1.07932e-09	-1.42414	1.11217e-18	-1.07932e-09	-1.42368
57174667	chr3:57174667:G:A	1.31399e-71	-1.31723	-4.45018e-10	4.24952e-18	-1.72643	-4.45018e-10	6.96792e-19	-1.89125	-4.45018e-10
57175169	chr3:57175169:T:G	6.65424e-72	-0.821256	-1.17638	9.72259e-17	2.79932	-1.39552	7.00772e-19	-0.467083	-1.41848
57175667	chr3:57175667:C:G	4.65242e-72	-2.3555	-4.45018e-10	4.45511e-18	-1.67918	-4.45018e-10	7.16772e-19	-1.86298	-4.45018e-10
57177108	chr3:57177108:T:C	1.51981e-71	-1.07932e-09	-1.17172	8.76397e-18	-1.07932e-09	-1.00259	1.62186e-18	-1.07932e-09	-1.04641
57177268	chr3:57177268:C:A	2.09943e-71	-1.07932e-09	-0.848633	1.25112e-17	-1.07932e-09	-0.646609	2.32566e-18	-1.07932e-09	-0.685983
57177835	chr3:57177835:T:C	9.42306e-72	-1.50432	-0.145404	2.07e-18	-2.60263	0.156938	3.67011e-19	-2.6782	0.145849
57177863	chr3:57177863:G:A	1.33543e-71	-1.07932e-09	-1.30105	6.86594e-18	-1.07932e-09	-1.24666	1.31925e-18	-1.07932e-09	-1.25292
57178316	chr3:57178316:C:T	5.50686e-72	-2.18689	-4.45018e-10	1.88721e-18	-2.53814	-4.45018e-10	3.31319e-19	-2.63466	-4.45018e-10
57178550	chr3:57178550:C:T	1.3537e-71	-1.07932e-09	-1.28746	5.89388e-18	-1.07932e-09	-1.39932	1.16183e-18	-1.07932e-09	-1.37999
57179415	chr3:57179415:T:G	1.17239e-71	-1.07932e-09	-1.43126	6.09238e-18	-1.07932e-09	-1.3662	1.15817e-18	-1.07932e-09	-1.38315
57179631	chr3:57179631:C:T	1.36676e-71	-1.07932e-09	-1.27786	7.05076e-18	-1.07932e-09	-1.2201	1.35436e-18	-1.07932e-09	-1.22665
57179652	chr3:57179652:G:A	1.62183e-71	-1.07932e-09	-1.10675	6.63335e-18	-1.07932e-09	-1.28113	1.32258e-18	-1.07932e-09	-1.2504
57179696	chr3:57179696:C:T	3.70983e-70	1.58696	0.436311	1.91651e-15	3.21997	1.16506	8.71101e-18	-0.519502	1.1541
57179733	chr3:57179733:T:C	1.3209e-72	-2.50312	-1.11146	4.91843e-19	-2.65557	-1.22726	9.52603e-20	-2.63208	-1.24905
57179823	chr3:57179823:C:T	3.80693e-71	0.354841	-0.60832	1.54826e-16	2.08785	-0.218778	1.30656e-18	-1.04586	-0.216725
57180918	chr3:57180918:C:A	1.44154e-71	-1.07932e-09	-1.22459	6.43464e-18	-1.07932e-09	-1.31154	1.25839e-18	-1.07932e-09	-1.30015
57180950	chr3:57180950:A:G	2.24899e-72	-2.00821	-1.0742	8.55881e-19	-2.32903	-0.999834	1.40906e-19	-2.47779	-1.01186
57181043	chr3:57181043:G:A	1.17142e-71	-1.07932e-09	-1.43208	6.08394e-18	-1.07932e-09	-1.36758	1.15672e-18	-1.07932e-09	-1.3844
57182055	chr3:57182055:A:C	2.40651e-72	-1.96582	-1.04889	9.05562e-19	-2.30005	-0.972388	1.47856e-19	-2.45639	-0.98511
57182550	chr3:57182550:T:C	1.21518e-71	-1.07932e-09	-1.39541	6.04577e-18	-1.07932e-09	-1.37388	1.14787e-18	-1.07932e-09	-1.39208
57183046	chr3:57183046:C:A	1.22468e-71	-1.07932e-09	-1.38762	6.5314e-18	-1.07932e-09	-1.29661	1.23593e-18	-1.07932e-09	-1.31817
57183292	chr3:57183292:C:T	8.53874e-71	1.05332	-0.49901	2.75166e-16	2.42196	0.0221785	1.7471e-18	-0.991664	0.0196339
57185316	chr3:57185316:A:G	4.48793e-71	-0.161165	0.072255	2.65727e-16	1.47376	0.935468	2.90306e-18	-1.39296	0.928742
57185362	chr3:57185362:T:G	1.33586e-71	-1.07932e-09	-1.30073	7.49801e-18	-1.07932e-09	-1.1586	1.41716e-18	-1.07932e-09	-1.18133
57185494	chr3:57185494:T:C	3.85094e-72	-1.13776	-1.40681	4.57678e-18	-0.459637	-1.1926	6.05506e-19	-0.778635	-1.25304
57185574	chr3:57185574:G:A	1.86856e-71	-1.07932e-09	-0.965132	8.79895e-18	-1.07932e-09	-0.998604	1.78943e-18	-1.07932e-09	-0.948091
57185602	chr3:57185602:T:G	6.22792e-72	-2.06384	-4.45018e-10	2.00852e-18	-2.47584	-4.45018e-10	3.45446e-19	-2.59291	-4.45018e-10
57185827	chr3:57185827:G:A	1.15473e-71	-1.07932e-09	-1.44643	5.97644e-18	-1.07932e-09	-1.38541	1.13568e-18	-1.07932e-09	-1.40276
57186100	chr3:57186100:C:A	1.14966e-71	-1.07932e-09	-1.45083	5.92153e-18	-1.07932e-09	-1.39464	1.12651e-18	-1.07932e-09	-1.41086
57186137	chr3:57186137:T:C	1.36218e-71	-1.07932e-09	-1.28121	7.02344e-18	-1.07932e-09	-1.22398	1.34918e-18	-1.07932e-09	-1.23049
57186400	chr3:57186400:T:TATAGAGAGACAGGGTCTCATCACTCTGTC	1.13313e-71	-1.07932e-09	-1.46531	5.6725e-18	-1.07932e-09	-1.43761	1.08506e-18	-1.07932e-09	-1.44836
57186455	chr3:57186455:G:A	1.13308e-71	-1.07932e-09	-1.46536	5.67094e-18	-1.07932e-09	-1.43788	1.08483e-18	-1.07932e-09	-1.44857
57186490	chr3:57186490:G:A	1.14926e-71	-1.07932e-09	-1.45119	5.9163e-18	-1.07932e-09	-1.39552	1.12566e-18	-1.07932e-09	-1.41162
57187231	chr3:57187231:G:C	1.15348e-71	-1.07932e-09	-1.44752	5.96234e-18	-1.07932e-09	-1.38777	1.13339e-18	-1.07932e-09	-1.40477
57187806	chr3:57187806:A:C	8.2164e-72	-0.708312	-1.07844	9.30091e-18	0.107919	-1.05104	2.07219e-19	-2.10492	-0.999044
57187873	chr3:57187873:T:C	1.31674e-71	-1.07932e-09	-1.31514	5.98507e-18	-1.07932e-09	-1.38397	1.1722e-18	-1.07932e-09	-1.3711
57188207	chr3:57188207:C:T	1.37337e-71	-1.07932e-09	-1.27303	7.09228e-18	-1.07932e-09	-1.21423	1.36221e-18	-1.07932e-09	-1.22087
57188756	chr3:57188756:G:A	1.94482e-71	-1.07932e-09	-0.925132	1.11018e-17	-1.07932e-09	-0.766129	2.0658e-18	-1.07932e-09	-0.80447
57188792	chr3:57188792:T:C	6.17008e-72	-2.07317	-4.45018e-10	1.72832e-18	-2.62609	-4.45018e-10	6.60655e-19	-1.94451	-4.45018e-10
57189750	chr3:57189750:G:A	1.49771e-71	-1.07932e-09	-1.18637	6.68167e-18	-1.07932e-09	-1.27387	1.28264e-18	-1.07932e-09	-1.28106
57189773	chr3:57189773:C:T	1.06439e-70	0.140769	0.633921	9.17602e-16	1.66737	1.98116	8.81297e-18	-1.29073	1.93697
57190519	chr3:57190519:C:T	1.9079e-71	-1.07932e-09	-0.944296	8.09051e-18	-1.07932e-09	-1.08254	1.61358e-18	-1.07932e-09	-1.05153
57190826	chr3:57190826:T:G	3.52478e-70	1.25896	0.713144	3.17428e-15	2.64295	2.24664	1.6768e-17	-0.862356	2.15184
57190878	chr3:57190878:A:G	1.45896e-71	-1.07932e-09	-1.21258	1.02373e-17	-1.07932e-09	-0.847201	1.85075e-18	-1.07932e-09	-0.914397
57191332	chr3:57191332:A:G	1.7774e-71	-1.07932e-09	-1.01515	1.02588e-17	-1.07932e-09	-0.845099	1.97187e-18	-1.07932e-09	-0.851005
57192563	chr3:57192563:G:T	1.01157e-70	0.0777445	0.646043	8.72582e-16	1.60291	1.99531	8.64551e-18	-1.32465	1.9517
57193001	chr3:57193001:C:T	1.36917e-71	-1.07932e-09	-1.2761	7.60755e-18	-1.07932e-09	-1.1441	1.42199e-18	-1.07932e-09	-1.17793
57193252	chr3:57193252:C:T	6.5229e-72	-2.01757	-4.45018e-10	2.0859e-18	-2.43804	-4.45018e-10	3.5702e-19	-2.55995	-4.45018e-10
57193299	chr3:57193299:G:A	2.74131e-71	-1.07932e-09	-0.581864	1.71922e-17	-1.07932e-09	-0.328783	3.10256e-18	-1.07932e-09	-0.39776
57194499	chr3:57194499:T:G	1.42434e-71	-1.07932e-09	-1.23659	9.86923e-18	-1.07932e-09	-0.883814	1.78789e-18	-1.07932e-09	-0.94895
57194818	chr3:57194818:TTGTC:T	3.51414e-72	-2.63609	-4.45018e-10	2.61276e-18	-2.21283	-4.45018e-10	5.8049e-19	-2.07387	-4.45018e-10
57195365	chr3:57195365:C:T	1.37351e-71	-1.07932e-09	-1.27293	7.68e-18	-1.07932e-09	-1.13462	1.48967e-18	-1.07932e-09	-1.13143
57196073	chr3:57196073:T:A	1.19971e-71	-1.07932e-09	-1.40822	6.04376e-18	-1.07932e-09	-1.37421	1.16398e-18	-1.07932e-09	-1.37814
57196304	chr3:57196304:T:C	1.20382e-71	-1.07932e-09	-1.4048	6.07061e-18	-1.07932e-09	-1.36978	1.16898e-18	-1.07932e-09	-1.37385
57196313	chr3:57196313:A:G	1.20165e-71	-1.07932e-09	-1.4066	6.05713e-18	-1.07932e-09	-1.372	1.16645e-18	-1.07932e-09	-1.37602
57196469	chr3:57196469:T:G	1.01941e-72	-2.41589	-1.45777	5.44053e-19	-2.66159	-1.12035	1.06609e-19	-2.57256	-1.19601
57197109	chr3:57197109:C:T	3.43051e-72	-2.66018	-4.45018e-10	3.39509e-18	-1.95091	-4.45018e-10	7.38033e-19	-1.83375	-4.45018e-10
57197654	chr3:57197654:A:G	1.67105e-71	-1.07932e-09	-1.07685	8.82952e-18	-1.07932e-09	-0.995136	1.68407e-18	-1.07932e-09	-1.00877
57198476	chr3:57198476:T:C	1.37498e-71	-1.07932e-09	-1.27186	9.56777e-18	-1.07932e-09	-0.914836	1.73687e-18	-1.07932e-09	-0.977901
57199614	chr3:57199614:T:C	1.28391e-71	-1.07932e-09	-1.34039	7.08112e-18	-1.07932e-09	-1.2158	1.34065e-18	-1.07932e-09	-1.23683
57200793	chr3:57200793:C:T	1.3499e-71	-1.07932e-09	-1.29027	9.29055e-18	-1.07932e-09	-0.944239	1.68993e-18	-1.07932e-09	-1.0053
57200856	chr3:57200856:A:T	1.34212e-71	-1.07932e-09	-1.29605	9.19814e-18	-1.07932e-09	-0.954234	1.67414e-18	-1.07932e-09	-1.01469
57201241	chr3:57201241:A:T	2.62832e-71	-1.07932e-09	-0.623956	1.02986e-17	-1.07932e-09	-0.841232	2.05483e-18	-1.07932e-09	-0.809794
57201557	chr3:57201557:G:A	2.91806e-70	1.14222	0.640982	2.49404e-15	2.49431	2.15411	1.40773e-17	-0.945778	2.06035
57202162	chr3:57202162:G:A	1.19768e-71	-1.07932e-09	-1.40992	6.44053e-18	-1.07932e-09	-1.31062	1.20868e-18	-1.07932e-09	-1.34046
57202505	chr3:57202505:T:C	9.93494e-71	0.0630023	0.642755	8.34265e-16	1.55891	1.9944	8.45284e-18	-1.34624	1.95076
57202705	chr3:57202705:C:T	1.45665e-71	-1.07932e-09	-1.21416	6.75864e-18	-1.07932e-09	-1.26241	1.34358e-18	-1.07932e-09	-1.23465
57203193	chr3:57203193:T:C	1.9535e-72	-1.85343	-1.36984	4.41155e-18	-0.259171	-1.42984	1.10755e-19	-2.28484	-1.44558
57204472	chr3:57204472:A:G	1.03615e-71	-1.55479	-4.45018e-10	6.69894e-18	-1.27129	-4.45018e-10	7.14729e-19	-1.86584	-4.45018e-10
57204489	chr3:57204489:G:T	2.5661e-71	-1.07932e-09	-0.647914	1.01005e-17	-1.07932e-09	-0.860655	2.01338e-18	-1.07932e-09	-0.830171
57204506	chr3:57204506:G:T	2.63334e-71	-1.07932e-09	-0.622049	1.10916e-17	-1.07932e-09	-0.767044	2.17077e-18	-1.07932e-09	-0.754906
57204576	chr3:57204576:G:T	2.61302e-70	1.07612	0.596666	2.21709e-15	2.43424	2.09647	1.27791e-17	-0.985507	2.00333
57204821	chr3:57204821:C:T	2.14024e-71	-1.07932e-09	-0.829381	1.37181e-17	-1.07932e-09	-0.554523	2.91976e-18	-1.07932e-09	-0.458484
57204861	chr3:57204861:G:A	2.04667e-71	-1.07932e-09	-0.874087	8.56051e-18	-1.07932e-09	-1.02608	1.70808e-18	-1.07932e-09	-0.994617
57205639	chr3:57205639:C:T	1.94501e-71	-1.07932e-09	-0.925032	8.22002e-18	-1.07932e-09	-1.06666	1.63927e-18	-1.07932e-09	-1.03573
57205966	chr3:57205966:G:A	1.56209e-71	-1.07932e-09	-1.14427	8.69227e-18	-1.07932e-09	-1.0108	1.61697e-18	-1.07932e-09	-1.04943
57205968	chr3:57205968:G:A	1.60981e-71	-1.07932e-09	-1.11418	9.04416e-18	-1.07932e-09	-0.971117	1.67987e-18	-1.07932e-09	-1.01127
57206582	chr3:57206582:C:T	2.85024e-70	1.09162	0.668069	2.48177e-15	2.45227	2.19122	1.41669e-17	-0.975603	2.09653
57207438	chr3:57207438:T:C	1.30951e-71	-1.07932e-09	-1.32065	8.80438e-18	-1.07932e-09	-0.997986	1.60613e-18	-1.07932e-09	-1.05616
57208531	chr3:57208531:G:T	1.31631e-71	-1.07932e-09	-1.31547	7.23711e-18	-1.07932e-09	-1.19401	1.3546e-18	-1.07932e-09	-1.22648
57208984	chr3:57208984:A:G	1.20025e-71	-1.07932e-09	-1.40778	6.46434e-18	-1.07932e-09	-1.30694	1.21244e-18	-1.07932e-09	-1.33735
57209178	chr3:57209178:T:C	1.43459e-71	-1.07932e-09	-1.22942	1.02824e-17	-1.07932e-09	-0.842801	1.92229e-18	-1.07932e-09	-0.876469
57209234	chr3:57209234:T:C	1.62457e-72	-2.60689	-0.800757	1.64549e-17	0.78201	-1.15462	1.15163e-19	-2.55299	-1.13841
57209749	chr3:57209749:A:G	1.95407e-72	-1.95747	-1.2655	1.00724e-18	-1.95456	-1.21146	1.19387e-19	-2.40703	-1.24834
57210603	chr3:57210603:G:A	1.34445e-71	-1.07932e-09	-1.29432	9.16817e-18	-1.07932e-09	-0.957499	1.66761e-18	-1.07932e-09	-1.01859
57210869	chr3:57210869:C:T	1.85194e-72	-2.49658	-0.780077	6.54118e-19	-2.65702	-0.940682	1.25334e-19	-2.63317	-0.973586
57210944	chr3:57210944:C:T	1.845e-71	-0.0428458	-0.934978	2.97314e-17	1.68271	-1.46374	1.80919e-18	0.519418	-1.45652
57211199	chr3:57211199:C:CA	1.66828e-71	-0.141353	-0.937154	1.38923e-17	0.299754	-0.841655	3.09245e-19	-1.90787	-0.79574
57211257	chr3:57211257:A:G	1.18723e-71	-1.07932e-09	-1.41868	5.96795e-18	-1.07932e-09	-1.38683	1.1493e-18	-1.07932e-09	-1.39084
57211696	chr3:57211696:A:T	6.17735e-72	-2.072	-4.45018e-10	2.03177e-18	-2.46433	-4.45018e-10	3.48605e-19	-2.5838	-4.45018e-10
57212020	chr3:57212020:C:T	1.84216e-71	-1.07932e-09	-0.979363	7.873e-18	-1.07932e-09	-1.1098	1.51786e-18	-1.07932e-09	-1.11268
57212137	chr3:57212137:GTATTA:G	1.17923e-71	-1.07932e-09	-1.42544	5.60014e-18	-1.07932e-09	-1.45045	1.08357e-18	-1.07932e-09	-1.44972
57212326	chr3:57212326:T:C	1.89239e-71	-0.0152247	-0.937238	1.59174e-17	0.442489	-0.848312	3.30442e-19	-1.83435	-0.802965
57212387	chr3:57212387:C:T	1.18398e-71	-1.07932e-09	-1.42142	5.94644e-18	-1.07932e-09	-1.39044	1.14532e-18	-1.07932e-09	-1.3943
57212823	chr3:57212823:A:G	2.75363e-71	-1.07932e-09	-0.577382	1.13534e-17	-1.07932e-09	-0.74372	1.97693e-18	-1.07932e-09	-0.848439
57212944	chr3:57212944:C:T	1.47953e-71	-1.19858	-4.45018e-10	1.77039e-18	-2.60203	-4.45018e-10	3.96568e-19	-2.45489	-4.45018e-10
57213823	chr3:57213823:AG:A	1.30653e-71	-1.07932e-09	-1.32293	8.74633e-18	-1.07932e-09	-1.0046	1.59634e-18	-1.07932e-09	-1.06227
57213994	chr3:57213994:C:T	1.30186e-71	-1.07932e-09	-1.3265	8.69406e-18	-1.07932e-09	-1.0106	1.5875e-18	-1.07932e-09	-1.06783
57214439	chr3:57214439:C:T	2.06595e-71	-1.07932e-09	-0.864713	9.43165e-18	-1.07932e-09	-0.929165	1.76349e-18	-1.07932e-09	-0.96269
57214578	chr3:57214578:T:C	1.26713e-71	-1.07932e-09	-1.35354	6.97126e-18	-1.07932e-09	-1.23144	1.32144e-18	-1.07932e-09	-1.25126
57215590	chr3:57215590:A:T	1.38334e-71	-1.07932e-09	-1.2658	7.74674e-18	-1.07932e-09	-1.12596	1.44441e-18	-1.07932e-09	-1.16229
57216051	chr3:57216051:T:C	3.95079e-72	-2.51897	-4.45018e-10	1.99999e-18	-2.4801	-4.45018e-10	4.62896e-19	-2.30024	-4.45018e-10
57216544	chr3:57216544:C:T	6.07503e-72	-2.0887	-4.45018e-10	2.00665e-18	-2.47677	-4.45018e-10	3.46038e-19	-2.59119	-4.45018e-10
57217317	chr3:57217317:A:C	1.77397e-71	-1.07932e-09	-1.01708	9.90368e-18	-1.07932e-09	-0.880329	1.84223e-18	-1.07932e-09	-0.91901
57217988	chr3:57217988:C:G	1.35647e-71	-1.28542	-4.45018e-10	3.15161e-18	-2.02532	-4.45018e-10	4.84524e-19	-2.25457	-4.45018e-10
57218505	chr3:57218505:G:A	2.21297e-71	-0.795963	-4.45018e-10	1.75674e-18	-2.60978	-4.45018e-10	3.60003e-19	-2.55163	-4.45018e-10
57218979	chr3:57218979:T:G	3.50397e-72	-2.63899	-4.45018e-10	2.40334e-18	-2.29638	-4.45018e-10	5.37807e-19	-2.15024	-4.45018e-10
57219295	chr3:57219295:G:T	3.75507e-72	-2.11582	-0.453962	1.36758e-18	-2.68471	-0.17549	2.74107e-19	-2.64262	-0.181601
57219356	chr3:57219356:T:C	3.43504e-72	-2.65886	-4.45018e-10	1.87353e-18	-2.54541	-4.45018e-10	4.02144e-19	-2.44093	-4.45018e-10
57219527	chr3:57219527:C:T	1.53495e-70	0.783981	0.356802	1.15062e-15	2.0804	1.79442	8.70337e-18	-1.07296	1.70668
57219557	chr3:57219557:C:T	6.12097e-72	-2.08117	-4.45018e-10	2.01418e-18	-2.47302	-4.45018e-10	3.4671e-19	-2.58925	-4.45018e-10
57219558	chr3:57219558:G:A	1.23263e-71	-1.07932e-09	-1.38115	6.69946e-18	-1.07932e-09	-1.27121	1.27261e-18	-1.07932e-09	-1.28892
57219657	chr3:57219657:G:A	1.30287e-71	-1.07932e-09	-1.32573	8.70763e-18	-1.07932e-09	-1.00904	1.59057e-18	-1.07932e-09	-1.06589
57219853	chr3:57219853:A:G	5.25176e-71	-2.45928	2.52754	6.2844e-18	-2.2121	0.876935	1.79319e-18	-1.85658	0.910589
57220056	chr3:57220056:T:C	5.51138e-72	-2.18607	-4.45018e-10	1.92005e-18	-2.52089	-4.45018e-10	3.34187e-19	-2.62604	-4.45018e-10
57220091	chr3:57220091:A:T	6.05556e-72	-2.09191	-4.45018e-10	2.00152e-18	-2.47933	-4.45018e-10	3.45344e-19	-2.5932	-4.45018e-10
57220333	chr3:57220333:T:A	1.25291e-71	-1.07932e-09	-1.36483	8.09381e-18	-1.07932e-09	-1.08214	1.4852e-18	-1.07932e-09	-1.13444
57220592	chr3:57220592:A:G	1.2005e-71	-1.07932e-09	-1.40756	5.58929e-18	-1.07932e-09	-1.45238	1.08295e-18	-1.07932e-09	-1.4503
57220662	chr3:57220662:C:T	6.0148e-72	-2.09866	-4.45018e-10	5.01588e-18	-1.56063	-4.45018e-10	9.32138e-19	-1.60026	-4.45018e-10
57220992	chr3:57220992:C:T	6.13838e-72	-2.07832	-4.45018e-10	2.02223e-18	-2.46904	-4.45018e-10	3.48256e-19	-2.5848	-4.45018e-10
57221717	chr3:57221717:C:T	5.01947e-72	-2.27956	-4.45018e-10	4.87864e-18	-1.58837	-4.45018e-10	7.87707e-19	-1.76861	-4.45018e-10
57221841	chr3:57221841:G:A	1.26051e-71	-1.07932e-09	-1.35878	8.18952e-18	-1.07932e-09	-1.07038	1.50139e-18	-1.07932e-09	-1.12359
57221903	chr3:57221903:C:T	1.96989e-72	-1.80633	-1.40857	5.00751e-18	-0.162436	-1.39986	1.18012e-19	-2.24462	-1.42234
57222093	chr3:57222093:T:C	1.31334e-70	0.802077	0.182779	9.34873e-16	2.09342	1.57375	6.40048e-18	-1.16506	1.49145
57222129	chr3:57222129:C:A	1.31863e-71	-1.07932e-09	-1.31371	5.82297e-18	-1.07932e-09	-1.41142	1.11662e-18	-1.07932e-09	-1.41968
57222608	chr3:57222608:A:T	1.16177e-70	0.692864	0.169362	8.07224e-16	1.96271	1.55765	5.86466e-18	-1.23673	1.47568
57222890	chr3:57222890:G:A	2.66414e-71	0.0771913	-0.687609	2.09579e-17	0.49848	-0.629199	3.74345e-19	-1.93597	-0.576596
57223701	chr3:57223701:C:T	5.88548e-72	-2.1204	-4.45018e-10	1.97275e-18	-2.49381	-4.45018e-10	3.42219e-19	-2.60229	-4.45018e-10
57223894	chr3:57223894:G:A	1.85572e-71	-1.07932e-09	-0.972029	7.72409e-18	-1.07932e-09	-1.12889	1.52797e-18	-1.07932e-09	-1.10605
57224235	chr3:57224235:C:T	2.57258e-71	-1.07932e-09	-0.645392	1.01229e-17	-1.07932e-09	-0.858438	2.01787e-18	-1.07932e-09	-0.827946
57224451	chr3:57224451:T:A	2.03758e-70	0.786807	0.637238	1.62125e-15	2.08166	2.13606	1.21985e-17	-1.07169	2.04301
57224588	chr3:57224588:A:G	2.58639e-71	-1.07932e-09	-0.640037	1.60814e-17	-1.07932e-09	-0.395575	2.91047e-18	-1.07932e-09	-0.461672
57225844	chr3:57225844:C:T	1.24302e-71	-1.07932e-09	-1.37276	7.96984e-18	-1.07932e-09	-1.09757	1.46333e-18	-1.07932e-09	-1.14927
57226278	chr3:57226278:A:T	1.291e-71	-1.07932e-09	-1.33488	8.5617e-18	-1.07932e-09	-1.02594	1.56431e-18	-1.07932e-09	-1.08254
57226802	chr3:57226802:C:G	1.00777e-71	-0.554744	-1.02781	1.07448e-17	0.152793	-0.951604	2.47606e-19	-2.01489	-0.911015
57227312	chr3:57227312:C:G	3.55646e-72	-2.62412	-4.45018e-10	2.0391e-18	-2.46073	-4.45018e-10	4.43614e-19	-2.34279	-4.45018e-10
57227377	chr3:57227377:A:G	1.46048e-71	-1.07932e-09	-1.21153	6.4738e-18	-1.07932e-09	-1.30547	1.26781e-18	-1.07932e-09	-1.2927
57227627	chr3:57227627:A:T	1.92123e-71	-1.07932e-09	-0.937337	1.20931e-17	-1.07932e-09	-0.680602	2.54962e-18	-1.07932e-09	-0.594042
57227866	chr3:57227866:C:T	1.25964e-71	-1.07932e-09	-1.35947	8.19487e-18	-1.07932e-09	-1.06973	1.50075e-18	-1.07932e-09	-1.12402
57228000	chr3:57228000:C:T	1.24548e-71	-1.07932e-09	-1.37078	7.23706e-18	-1.07932e-09	-1.19402	1.33541e-18	-1.07932e-09	-1.24075
57228186	chr3:57228186:G:A	1.55441e-71	-1.07932e-09	-1.1492	8.47296e-18	-1.07932e-09	-1.03636	1.6245e-18	-1.07932e-09	-1.04479
57228627	chr3:57228627:G:T	1.24233e-71	-1.07932e-09	-1.37331	7.20573e-18	-1.07932e-09	-1.19836	1.33016e-18	-1.07932e-09	-1.24468
57229366	chr3:57229366:G:C	2.18675e-70	1.31742	0.17728	1.12922e-15	2.27041	1.58564	8.48644e-18	-0.892819	1.5013
57229433	chr3:57229433:C:T	1.16444e-71	-1.07932e-09	-1.43806	5.81312e-18	-1.07932e-09	-1.41312	1.12057e-18	-1.07932e-09	-1.41615
57230041	chr3:57230041:A:C	1.29336e-71	-1.07932e-09	-1.33305	8.63e-18	-1.07932e-09	-1.01799	1.57717e-18	-1.07932e-09	-1.07435
57230314	chr3:57230314:C:G	1.70791e-71	-1.07932e-09	-1.05503	7.35063e-18	-1.07932e-09	-1.17845	1.45836e-18	-1.07932e-09	-1.15267
57230742	chr3:57230742:G:A	1.26599e-71	-1.07932e-09	-1.35444	8.27628e-18	-1.07932e-09	-1.05984	1.51413e-18	-1.07932e-09	-1.11515
57231103	chr3:57231103:G:A	1.61738e-71	-1.07932e-09	-1.10949	7.04768e-18	-1.07932e-09	-1.22054	1.39654e-18	-1.07932e-09	-1.19599
57231287	chr3:57231287:C:T	6.4421e-72	-1.73642	-0.293613	4.09933e-16	3.78133	-0.938574	2.07855e-19	-2.18105	-0.919848
57231752	chr3:57231752:G:A	2.13662e-70	-1.07932e-09	1.47151	6.51937e-17	-1.07932e-09	1.00413	1.3353e-17	-1.07932e-09	1.06175
57231897	chr3:57231897:A:G	1.22957e-71	-1.07932e-09	-1.38363	7.07792e-18	-1.07932e-09	-1.21626	1.30884e-18	-1.07932e-09	-1.26085
57232159	chr3:57232159:G:A	1.74039e-72	-2.42199	-0.916787	6.00545e-19	-2.62382	-1.05933	1.08314e-19	-2.66335	-1.08936
57232276	chr3:57232276:C:G	2.1159e-71	-1.07932e-09	-0.840822	1.20106e-17	-1.07932e-09	-0.687443	2.29378e-18	-1.07932e-09	-0.699784
57232352	chr3:57232352:A:G	6.6352e-72	-2.0005	-4.45018e-10	2.11395e-18	-2.42468	-4.45018e-10	3.58848e-19	-2.55484	-4.45018e-10
57232416	chr3:57232416:T:G	4.90533e-72	-2.30256	-4.45018e-10	2.34867e-18	-2.31939	-4.45018e-10	4.15456e-19	-2.40836	-4.45018e-10
57232805	chr3:57232805:A:G	1.26587e-71	-1.07932e-09	-1.35454	8.27171e-18	-1.07932e-09	-1.06039	1.51351e-18	-1.07932e-09	-1.11555
57232939	chr3:57232939:G:A	1.83185e-71	-1.07932e-09	-0.984976	8.32346e-18	-1.07932e-09	-1.05416	1.75152e-18	-1.07932e-09	-0.9695
57232981	chr3:57232981:G:A	1.20015e-71	-1.07932e-09	-1.40786	6.0404e-18	-1.07932e-09	-1.37477	1.16324e-18	-1.07932e-09	-1.37877
57233540	chr3:57233540:C:G	1.79232e-70	1.07845	0.217345	1.30782e-15	2.40106	1.60183	8.76061e-18	-0.875685	1.51596
57233678	chr3:57233678:G:T	1.61014e-71	-1.07932e-09	-1.11398	7.02006e-18	-1.07932e-09	-1.22446	1.39093e-18	-1.07932e-09	-1.20001
57233980	chr3:57233980:A:G	1.26299e-71	-1.07932e-09	-1.35682	8.23989e-18	-1.07932e-09	-1.06425	1.50835e-18	-1.07932e-09	-1.11897
57234353	chr3:57234353:G:A	9.3906e-72	-0.597384	-1.05579	9.40754e-18	0.0506889	-0.982413	2.3049e-19	-2.0557	-0.941832
57234951	chr3:57234951:G:A	1.43377e-71	-1.07932e-09	-1.22999	1.02406e-17	-1.07932e-09	-0.846873	1.84547e-18	-1.07932e-09	-0.91725
57235300	chr3:57235300:G:C	6.49054e-72	-2.02254	-4.45018e-10	2.08631e-18	-2.43784	-4.45018e-10	3.55588e-19	-2.56397	-4.45018e-10
57235441	chr3:57235441:ATAGAT:A	1.61343e-71	-1.07932e-09	-1.11194	7.0326e-18	-1.07932e-09	-1.22268	1.39355e-18	-1.07932e-09	-1.19813
57235580	chr3:57235580:A:G	6.41126e-72	-2.03483	-4.45018e-10	4.29692e-18	-1.71534	-4.45018e-10	8.10548e-19	-1.74003	-4.45018e-10
57236393	chr3:57236393:A:G	1.3776e-71	-1.07932e-09	-1.26996	6.55891e-18	-1.07932e-09	-1.29241	1.24566e-18	-1.07932e-09	-1.31032
57236438	chr3:57236438:T:C	1.79923e-72	-2.14576	-1.15977	4.32798e-19	-2.54581	-1.46491	9.53837e-20	-2.4138	-1.46604
57236490	chr3:57236490:A:G	1.06516e-71	-0.406609	-1.12057	8.08408e-18	-0.0434503	-1.03989	2.13698e-19	-2.06974	-1.00344
57237885	chr3:57237885:G:A	5.7468e-70	-1.07932e-09	2.46093	1.77857e-16	-1.07932e-09	2.00775	3.94139e-17	-1.07932e-09	2.14413
57238122	chr3:57238122:C:T	1.23277e-71	-1.07932e-09	-1.38104	7.11159e-18	-1.07932e-09	-1.21151	1.31482e-18	-1.07932e-09	-1.25629
57238331	chr3:57238331:C:T	1.80307e-71	-1.07932e-09	-1.00081	1.01296e-17	-1.07932e-09	-0.857773	1.88187e-18	-1.07932e-09	-0.89772
57238421	chr3:57238421:T:C	1.14951e-71	-1.07932e-09	-1.45097	5.75428e-18	-1.07932e-09	-1.42329	1.09927e-18	-1.07932e-09	-1.43534
57238809	chr3:57238809:A:G	6.54867e-72	-2.01362	-4.45018e-10	2.10869e-18	-2.42717	-4.45018e-10	3.57582e-19	-2.55838	-4.45018e-10
57239039	chr3:57239039:G:A	1.80172e-71	-1.07932e-09	-1.00156	9.01681e-18	-1.07932e-09	-0.974145	1.72581e-18	-1.07932e-09	-0.984292
57239107	chr3:57239107:T:C	1.59624e-72	-2.484	-0.941239	5.70952e-19	-2.65231	-1.08138	1.08554e-19	-2.6391	-1.11139
57239200	chr3:57239200:G:A	6.40707e-72	-2.03548	-4.45018e-10	2.08561e-18	-2.43817	-4.45018e-10	3.55771e-19	-2.56345	-4.45018e-10
57239278	chr3:57239278:C:T	2.08967e-72	-2.50347	-0.65241	2.60193e-18	-2.46793	0.250952	5.39526e-19	-2.37482	0.22777
57239494	chr3:57239494:G:A	1.27504e-71	-1.07932e-09	-1.34733	6.00542e-18	-1.07932e-09	-1.38057	1.16827e-18	-1.07932e-09	-1.37446
57239529	chr3:57239529:CTCTT:C	6.44913e-72	-2.02894	-4.45018e-10	2.08547e-18	-2.43824	-4.45018e-10	3.55035e-19	-2.56552	-4.45018e-10
57239783	chr3:57239783:C:T	1.16895e-71	-1.07932e-09	-1.4342	5.84354e-18	-1.07932e-09	-1.4079	1.12626e-18	-1.07932e-09	-1.41108
57240100	chr3:57240100:A:G	1.2836e-71	-1.34063	-4.45018e-10	1.78883e-18	-2.59168	-4.45018e-10	3.31431e-19	-2.63432	-4.45018e-10
57240798	chr3:57240798:ACACTTATGT:A	4.3886e-71	-1.07932e-09	-0.11129	1.67024e-17	-1.07932e-09	-0.357686	3.51068e-18	-1.07932e-09	-0.274175
57241117	chr3:57241117:A:G	1.76983e-71	0.0541984	-1.07361	1.43925e-17	0.484008	-0.990535	2.95851e-19	-1.79685	-0.95103
57243096	chr3:57243096:A:G	1.23889e-71	-1.07932e-09	-1.37608	5.76976e-18	-1.07932e-09	-1.4206	1.11654e-18	-1.07932e-09	-1.41976
57243789	chr3:57243789:A:G	4.13162e-71	-1.07932e-09	-0.171632	2.46676e-17	-1.07932e-09	0.0322538	4.48094e-18	-1.07932e-09	-0.0301542
57243895	chr3:57243895:C:T	1.70136e-71	-1.07932e-09	-1.05887	9.45804e-18	-1.07932e-09	-0.926371	1.76297e-18	-1.07932e-09	-0.962984
57244421	chr3:57244421:G:T	1.24328e-71	-1.07932e-09	-1.37255	7.97365e-18	-1.07932e-09	-1.09709	1.46373e-18	-1.07932e-09	-1.149
57244645	chr3:57244645:A:G	2.36816e-71	-0.270835	-0.457351	1.49231e-17	-0.0152869	-0.455041	4.00473e-19	-2.05068	-0.394417
57245093	chr3:57245093:A:G	1.24415e-71	-1.07932e-09	-1.37185	7.98325e-18	-1.07932e-09	-1.09589	1.46577e-18	-1.07932e-09	-1.14761
57245718	chr3:57245718:T:C	1.16543e-71	-1.07932e-09	-1.43721	5.81892e-18	-1.07932e-09	-1.41212	1.12401e-18	-1.07932e-09	-1.41308
57246227	chr3:57246227:A:G	1.16646e-71	-1.07932e-09	-1.43633	5.56539e-18	-1.07932e-09	-1.45667	1.06885e-18	-1.07932e-09	-1.46341
57246518	chr3:57246518:C:T	1.13289e-71	-1.07932e-09	-1.46553	5.55527e-18	-1.07932e-09	-1.45849	1.07013e-18	-1.07932e-09	-1.46221
57246707	chr3:57246707:T:C	3.18722e-70	1.65857	0.212865	1.6817e-15	2.63525	1.61907	1.23735e-17	-0.546725	1.53229
57247555	chr3:57247555:T:C	1.144e-71	-1.07932e-09	-1.45577	5.87298e-18	-1.07932e-09	-1.40287	1.11282e-18	-1.07932e-09	-1.42309
57247569	chr3:57247569:C:T	1.15887e-71	-1.07932e-09	-1.44286	5.77346e-18	-1.07932e-09	-1.41996	1.1127e-18	-1.07932e-09	-1.42319
57247777	chr3:57247777:T:C	1.21681e-71	-1.07932e-09	-1.39407	6.61015e-18	-1.07932e-09	-1.28463	1.23944e-18	-1.07932e-09	-1.31533
57247982	chr3:57247982:T:C	1.1454e-71	-1.07932e-09	-1.45455	5.85539e-18	-1.07932e-09	-1.40587	1.11006e-18	-1.07932e-09	-1.42557
57248701	chr3:57248701:C:T	1.56312e-71	-1.07932e-09	-1.14362	8.11439e-18	-1.07932e-09	-1.0796	1.55369e-18	-1.07932e-09	-1.08935
57248770	chr3:57248770:T:A	1.14412e-71	-1.07932e-09	-1.45566	5.87141e-18	-1.07932e-09	-1.40314	1.11254e-18	-1.07932e-09	-1.42334
57249134	chr3:57249134:T:C	1.25011e-71	-1.07932e-09	-1.36707	6.84014e-18	-1.07932e-09	-1.25043	1.29736e-18	-1.07932e-09	-1.26966
57249498	chr3:57249498:C:G	1.25728e-71	-1.07932e-09	-1.36135	6.87768e-18	-1.07932e-09	-1.24495	1.30517e-18	-1.07932e-09	-1.26365
57249579	chr3:57249579:T:C	3.35122e-72	-2.68356	-4.45018e-10	2.47578e-18	-2.26668	-4.45018e-10	6.29672e-19	-1.99254	-4.45018e-10
57249766	chr3:57249766:T:TA	1.38016e-71	-1.07932e-09	-1.2681	6.43385e-18	-1.07932e-09	-1.31166	1.27388e-18	-1.07932e-09	-1.28792
57250101	chr3:57250101:G:C	1.1657e-71	-1.07932e-09	-1.43698	5.83124e-18	-1.07932e-09	-1.41001	1.1235e-18	-1.07932e-09	-1.41354
57250299	chr3:57250299:C:T	6.53081e-72	-2.01635	-4.45018e-10	2.09777e-18	-2.43236	-4.45018e-10	3.56962e-19	-2.56011	-4.45018e-10
57250402	chr3:57250402:A:G	2.77864e-71	-1.07932e-09	-0.568338	1.08056e-17	-1.07932e-09	-0.793173	2.15827e-18	-1.07932e-09	-0.760677
57250848	chr3:57250848:C:T	6.80877e-72	-1.97467	-4.45018e-10	2.12692e-18	-2.41856	-4.45018e-10	3.65977e-19	-2.53517	-4.45018e-10
57250997	chr3:57250997:C:T	1.14274e-71	-1.07932e-09	-1.45687	5.89506e-18	-1.07932e-09	-1.39912	1.11628e-18	-1.07932e-09	-1.41999
57251155	chr3:57251155:A:G	1.31267e-71	-1.07932e-09	-1.31824	7.19505e-18	-1.07932e-09	-1.19984	1.35314e-18	-1.07932e-09	-1.22756
57251404	chr3:57251404:A:T	1.22099e-71	-1.07932e-09	-1.39064	6.61908e-18	-1.07932e-09	-1.28328	1.2387e-18	-1.07932e-09	-1.31593
57251434	chr3:57251434:A:G	1.40136e-71	-1.07932e-09	-1.25286	6.5178e-18	-1.07932e-09	-1.2987	1.29202e-18	-1.07932e-09	-1.27378
57251461	chr3:57251461:G:A	1.19464e-71	-1.07932e-09	-1.41246	5.53527e-18	-1.07932e-09	-1.4621	1.06785e-18	-1.07932e-09	-1.46434
57251788	chr3:57251788:T:A	1.13381e-71	-1.07932e-09	-1.46472	5.59877e-18	-1.07932e-09	-1.45069	1.11091e-18	-1.07932e-09	-1.42481
57251869	chr3:57251869:T:G	1.13437e-71	-1.07932e-09	-1.46422	5.60758e-18	-1.07932e-09	-1.44912	1.11376e-18	-1.07932e-09	-1.42225
57252210	chr3:57252210:G:A	1.32656e-71	-1.07932e-09	-1.30771	5.97623e-18	-1.07932e-09	-1.38545	1.17102e-18	-1.07932e-09	-1.37211
57252810	chr3:57252810:T:C	6.57822e-72	-2.00912	-4.45018e-10	2.10842e-18	-2.4273	-4.45018e-10	3.58002e-19	-2.5572	-4.45018e-10
57253048	chr3:57253048:C:A	1.14808e-71	-1.07932e-09	-1.45221	5.93098e-18	-1.07932e-09	-1.39305	1.14471e-18	-1.07932e-09	-1.39483
57253267	chr3:57253267:G:A	2.20876e-71	-1.07932e-09	-0.797872	1.25931e-17	-1.07932e-09	-0.640084	2.40455e-18	-1.07932e-09	-0.652623
57253423	chr3:57253423:A:C	3.43983e-72	-2.65746	-4.45018e-10	1.93901e-18	-2.51106	-4.45018e-10	3.4497e-19	-2.59428	-4.45018e-10
57253922	chr3:57253922:G:A	2.34622e-72	-2.19495	-0.845136	1.35877e-18	-2.37635	-0.490304	2.01467e-19	-2.5836	-0.548516
57253945	chr3:57253945:C:T	1.13244e-71	-1.07932e-09	-1.46592	5.55726e-18	-1.07932e-09	-1.45813	1.07286e-18	-1.07932e-09	-1.45966
57254634	chr3:57254634:C:CT	2.36337e-71	-1.07932e-09	-0.730212	1.47459e-17	-1.07932e-09	-0.48227	3.19473e-18	-1.07932e-09	-0.368484
57254844	chr3:57254844:T:C	2.99997e-71	-0.00144963	-0.490249	1.59756e-17	0.172482	-0.574657	4.57309e-19	-1.79606	-0.516323
57255207	chr3:57255207:AC:A	8.25776e-72	-1.78173	-4.45018e-10	1.81643e-18	-2.57636	-4.45018e-10	3.86328e-19	-2.48105	-4.45018e-10
57255494	chr3:57255494:G:A	1.14437e-71	-1.07932e-09	-1.45544	5.68287e-18	-1.07932e-09	-1.43578	1.09508e-18	-1.07932e-09	-1.43916
57255690	chr3:57255690:G:A	6.06408e-72	-2.0905	-4.45018e-10	3.61205e-18	-1.88896	-4.45018e-10	7.50058e-19	-1.81759	-4.45018e-10
57256328	chr3:57256328:AT:A	5.92018e-71	0.540646	-0.352579	2.56875e-17	0.494624	-0.421855	5.19334e-19	-1.82408	-0.361111
57256472	chr3:57256472:T:A	2.13121e-71	-1.07932e-09	-0.833613	8.61038e-18	-1.07932e-09	-1.02027	1.70846e-18	-1.07932e-09	-0.994391
57257010	chr3:57257010:A:G	1.27669e-71	-1.07932e-09	-1.34603	5.81713e-18	-1.07932e-09	-1.41243	1.13678e-18	-1.07932e-09	-1.40178
57257091	chr3:57257091:C:G	1.20908e-71	-1.07932e-09	-1.40044	6.51944e-18	-1.07932e-09	-1.29845	1.22137e-18	-1.07932e-09	-1.33002
57257887	chr3:57257887:A:G	1.2783e-71	-1.07932e-09	-1.34477	5.82226e-18	-1.07932e-09	-1.41155	1.13788e-18	-1.07932e-09	-1.40082
57258391	chr3:57258391:G:T	2.75736e-70	1.88333	-0.156777	7.25369e-16	2.64182	0.771628	5.71445e-18	-0.550617	0.763628
57259774	chr3:57259774:A:G	2.06165e-72	-1.90215	-1.26722	4.03976e-19	-2.66027	-1.41937	8.88462e-20	-2.52639	-1.42444
57260201	chr3:57260201:T:C	1.23446e-71	-1.07932e-09	-1.37967	5.51672e-18	-1.07932e-09	-1.46545	1.0712e-18	-1.07932e-09	-1.4612
57260267	chr3:57260267:T:C	1.71233e-70	1.43541	-0.185267	6.34867e-16	2.55892	0.721264	4.33126e-18	-0.779838	0.71571
57260864	chr3:57260864:ATTAG:A	1.4661e-72	-2.04452	-1.46576	6.76943e-19	-2.11491	-1.44849	1.3045e-19	-2.12594	-1.44081
57261086	chr3:57261086:G:A	9.28299e-72	-2.06402	0.399322	2.95617e-18	-2.68292	0.593581	6.24964e-19	-2.62485	0.624806
57261094	chr3:57261094:TC:T	1.18752e-71	-1.07932e-09	-1.41844	5.98373e-18	-1.07932e-09	-1.38419	1.15102e-18	-1.07932e-09	-1.38934
57261101	chr3:57261101:C:T	6.56707e-72	-2.01082	-4.45018e-10	2.10608e-18	-2.42841	-4.45018e-10	3.5569e-19	-2.56368	-4.45018e-10
57261620	chr3:57261620:G:A	1.24141e-71	-1.07932e-09	-1.37406	5.52099e-18	-1.07932e-09	-1.46468	1.06603e-18	-1.07932e-09	-1.46605
57261813	chr3:57261813:C:T	1.5829e-70	1.42946	-0.25791	5.66639e-16	2.54249	0.623995	3.88657e-18	-0.793716	0.621258
57261924	chr3:57261924:A:G	4.48777e-72	-1.93615	-0.45538	1.21806e-18	-2.68404	-0.291939	2.49494e-19	-2.64969	-0.268614
57262229	chr3:57262229:T:C	1.57061e-71	-1.07932e-09	-1.13884	6.30524e-18	-1.07932e-09	-1.33185	1.24319e-18	-1.07932e-09	-1.31231
57262511	chr3:57262511:G:GC	1.42646e-72	-2.08164	-1.45605	4.83865e-18	-0.134241	-1.46236	1.4662e-19	-1.98429	-1.46561
57262590	chr3:57262590:T:A	7.05436e-72	-1.93924	-4.45018e-10	2.20597e-18	-2.38207	-4.45018e-10	3.6912e-19	-2.52662	-4.45018e-10
57262724	chr3:57262724:C:T	1.46965e-70	1.2679	-0.170598	5.31145e-16	2.35907	0.742732	3.88805e-18	-0.908671	0.736592
57262809	chr3:57262809:A:C	3.38978e-72	-1.21082	-1.4613	9.13069e-17	2.71884	-1.37785	2.23753e-17	2.98041	-1.40244
57263559	chr3:57263559:G:A	4.574e-72	-1.88713	-0.485367	1.16234e-18	-2.68264	-0.340155	2.37265e-19	-2.65449	-0.31407
57263590	chr3:57263590:C:G	1.44922e-71	-1.07932e-09	-1.21927	6.74107e-18	-1.07932e-09	-1.26502	1.27909e-18	-1.07932e-09	-1.28384
57263637	chr3:57263637:ACATTTTCTTTATC:A	1.15542e-71	-1.07932e-09	-1.44584	5.76581e-18	-1.07932e-09	-1.42129	1.09655e-18	-1.07932e-09	-1.43782
57263712	chr3:57263712:G:A	2.04101e-71	-0.876855	-4.45018e-10	7.1858e-18	-1.20113	-4.45018e-10	9.08088e-19	-1.6264	-4.45018e-10
57263768	chr3:57263768:T:G	5.65733e-72	-1.88314	-0.276798	1.48885e-18	-2.68169	-0.0935409	3.01864e-19	-2.65813	-0.0696348
57264599	chr3:57264599:A:T	1.08214e-72	-2.53796	-1.27599	7.19073e-19	-2.24113	-1.2619	1.42461e-19	-2.20398	-1.27469
57264638	chr3:57264638:T:A	1.58566e-71	-1.07932e-09	-1.1293	6.34283e-18	-1.07932e-09	-1.32591	1.25105e-18	-1.07932e-09	-1.30601
57264743	chr3:57264743:G:A	1.63122e-71	-1.07932e-09	-1.10097	8.56073e-18	-1.07932e-09	-1.02605	1.63399e-18	-1.07932e-09	-1.03896
57265127	chr3:57265127:C:T	7.04536e-72	-1.94052	-4.45018e-10	2.20208e-18	-2.38384	-4.45018e-10	3.68463e-19	-2.5284	-4.45018e-10
57265488	chr3:57265488:T:C	6.62937e-72	-2.00138	-4.45018e-10	2.12286e-18	-2.42047	-4.45018e-10	3.58732e-19	-2.55516	-4.45018e-10
57265528	chr3:57265528:ATTACT:A	1.18137e-71	-1.07932e-09	-1.42363	5.60046e-18	-1.07932e-09	-1.45039	1.08308e-18	-1.07932e-09	-1.45017
57267927	chr3:57267927:A:G	3.28646e-71	-1.07932e-09	-0.400489	1.83151e-17	-1.07932e-09	-0.265511	3.44145e-18	-1.07932e-09	-0.294094
57267966	chr3:57267966:C:T	3.87025e-72	-2.53957	-4.45018e-10	1.823e-18	-2.57275	-4.45018e-10	3.57163e-19	-2.55955	-4.45018e-10
57268851	chr3:57268851:A:G	1.27436e-71	-1.07932e-09	-1.34786	6.00283e-18	-1.07932e-09	-1.38101	1.16775e-18	-1.07932e-09	-1.37491
57268940	chr3:57268940:C:G	5.21305e-72	-2.09774	-0.143985	2.01005e-18	-2.68451	0.209429	3.95927e-19	-2.64638	0.189867
57268965	chr3:57268965:T:A	1.19837e-71	-1.07932e-09	-1.40934	5.59098e-18	-1.07932e-09	-1.45208	1.07195e-18	-1.07932e-09	-1.46051
57269656	chr3:57269656:A:G	2.44813e-72	-1.89719	-1.10037	3.86677e-19	-2.6607	-1.4627	8.56328e-20	-2.5236	-1.46407
57270189	chr3:57270189:T:G	1.1775e-71	-1.07932e-09	-1.42691	5.91174e-18	-1.07932e-09	-1.3963	1.13851e-18	-1.07932e-09	-1.40026
57270581	chr3:57270581:G:A	1.54183e-71	-1.07932e-09	-1.15733	8.45056e-18	-1.07932e-09	-1.039	1.58155e-18	-1.07932e-09	-1.07158
57271142	chr3:57271142:C:T	4.86329e-72	-2.19576	-0.115416	2.09865e-18	-2.68374	0.251795	4.23593e-19	-2.62423	0.235258
57271215	chr3:57271215:A:G	2.08e-72	-1.73336	-1.42715	7.93503e-18	0.361963	-1.46391	1.83387e-19	-1.76584	-1.46031
57271222	chr3:57271222:TCA:T	5.17813e-72	-2.15339	-0.0950515	2.13124e-18	-2.68472	0.268192	4.25026e-19	-2.63746	0.25187
57271890	chr3:57271890:TC:T	1.37148e-71	-1.07932e-09	-1.27441	6.73348e-18	-1.07932e-09	-1.26614	1.35864e-18	-1.07932e-09	-1.2235
57272101	chr3:57272101:T:C	1.13351e-71	-1.07932e-09	-1.46498	5.63576e-18	-1.07932e-09	-1.4441	1.08646e-18	-1.07932e-09	-1.44706
57272155	chr3:57272155:T:C	1.77739e-71	-1.07932e-09	-1.01516	8.89898e-18	-1.07932e-09	-0.987299	1.69594e-18	-1.07932e-09	-1.00175
57272229	chr3:57272229:G:GTAGA	1.22253e-71	-1.07932e-09	-1.38938	5.55696e-18	-1.07932e-09	-1.45819	1.07136e-18	-1.07932e-09	-1.46106
57272291	chr3:57272291:T:C	1.60131e-72	-1.96739	-1.45468	4.97286e-18	-0.10391	-1.46533	1.42774e-19	-2.01052	-1.46596
57272583	chr3:57272583:C:A	5.59699e-72	-2.14563	-0.0250264	2.30981e-18	-2.68474	0.348671	4.58696e-19	-2.6402	0.330845
57272754	chr3:57272754:C:T	1.07208e-70	0.611546	0.170341	7.21946e-16	1.82322	1.58549	5.51755e-18	-1.3272	1.50515
57272850	chr3:57272850:C:T	1.44063e-71	-1.07932e-09	-1.22522	6.40778e-18	-1.07932e-09	-1.31572	1.25312e-18	-1.07932e-09	-1.30435
57272933	chr3:57272933:G:A	1.60955e-72	-1.95104	-1.46589	4.92479e-18	-0.128205	-1.45075	1.42549e-19	-2.01943	-1.45862
57274029	chr3:57274029:CACTT:C	1.9543e-71	-1.07932e-09	-0.920271	7.52901e-18	-1.07932e-09	-1.15447	1.43873e-18	-1.07932e-09	-1.16623
57274175	chr3:57274175:T:C	4.64457e-72	-2.23135	-0.125836	2.05694e-18	-2.6802	0.228181	4.20734e-19	-2.60474	0.209001
57274469	chr3:57274469:G:C	1.16395e-71	-1.07932e-09	-1.43848	5.8591e-18	-1.07932e-09	-1.40524	1.13315e-18	-1.07932e-09	-1.40499
57275169	chr3:57275169:G:T	1.31349e-71	-1.07932e-09	-1.31762	5.57787e-18	-1.07932e-09	-1.45443	1.09126e-18	-1.07932e-09	-1.44265
57275222	chr3:57275222:G:A	1.47471e-71	-1.07932e-09	-1.20184	9.0094e-18	-1.07932e-09	-0.974968	1.72321e-18	-1.07932e-09	-0.9858
57275265	chr3:57275265:A:G	1.84008e-71	-1.07932e-09	-0.980491	6.5887e-18	-1.07932e-09	-1.28788	1.32872e-18	-1.07932e-09	-1.24577
57275997	chr3:57275997:C:T	1.7418e-70	1.05651	0.210688	1.4879e-15	2.46327	1.66862	8.57764e-18	-0.965273	1.58445
57276102	chr3:57276102:C:G	2.13332e-71	-1.07932e-09	-0.832621	8.62744e-18	-1.07932e-09	-1.01829	1.71101e-18	-1.07932e-09	-0.992903
57276203	chr3:57276203:A:G	7.06864e-72	-1.93722	-4.45018e-10	2.21206e-18	-2.37931	-4.45018e-10	3.69217e-19	-2.52636	-4.45018e-10
57277512	chr3:57277512:A:G	5.75441e-72	-2.17535	0.0324322	2.43449e-18	-2.68261	0.399114	4.9252e-19	-2.617	0.378794
57279339	chr3:57279339:A:G	1.13657e-71	-1.07932e-09	-1.46228	5.99818e-18	-1.07932e-09	-1.38178	1.1315e-18	-1.07932e-09	-1.40644
57279976	chr3:57279976:C:T	1.20981e-71	-1.07932e-09	-1.39984	5.57115e-18	-1.07932e-09	-1.45563	1.06937e-18	-1.07932e-09	-1.46291
57280807	chr3:57280807:ATAAC:A	1.41711e-71	-1.07932e-09	-1.24168	8.13002e-18	-1.07932e-09	-1.07767	1.53124e-18	-1.07932e-09	-1.10391
57280809	chr3:57280809:AAC:A	1.17694e-71	-1.07932e-09	-1.42738	6.12024e-18	-1.07932e-09	-1.36163	1.18759e-18	-1.07932e-09	-1.35806
57281074	chr3:57281074:AT:A	1.22344e-71	-1.07932e-09	-1.38864	5.51323e-18	-1.07932e-09	-1.46608	1.06816e-18	-1.07932e-09	-1.46405
57281793	chr3:57281793:G:A	5.27743e-72	-2.07945	-0.149995	2.00884e-18	-2.68259	0.206911	3.91233e-19	-2.65693	0.18849
57281869	chr3:57281869:A:T	1.58258e-72	-1.9678	-1.46603	4.65482e-18	-0.18537	-1.44996	1.39544e-19	-2.04104	-1.45832
57281917	chr3:57281917:A:T	1.1337e-71	-1.07932e-09	-1.46481	5.71465e-18	-1.07932e-09	-1.4302	1.10365e-18	-1.07932e-09	-1.43137
57282093	chr3:57282093:T:C	5.29783e-72	-2.22559	-4.45018e-10	2.47339e-18	-2.26765	-4.45018e-10	4.33947e-19	-2.36482	-4.45018e-10
57282294	chr3:57282294:T:C	3.26486e-72	-1.98482	-0.724844	1.64708e-18	-2.35734	-0.316897	2.39194e-19	-2.57864	-0.381832
57283272	chr3:57283272:T:C	1.27528e-71	-1.07932e-09	-1.34714	5.84803e-18	-1.07932e-09	-1.40713	1.14318e-18	-1.07932e-09	-1.39617
57283558	chr3:57283558:C:T	1.37718e-70	0.982293	0.0500269	9.18757e-16	2.19349	1.4563	5.98117e-18	-1.11813	1.37676
57283739	chr3:57283739:T:TA	8.10315e-72	-1.80063	-4.45018e-10	4.15094e-18	-1.7499	-4.45018e-10	4.73089e-19	-2.27846	-4.45018e-10
57283752	chr3:57283752:T:C	1.79818e-72	-1.84245	-1.46366	7.33607e-18	0.280699	-1.46113	1.76413e-19	-1.7998	-1.46512
57284553	chr3:57284553:A:G	4.34783e-72	-1.05297	-1.37024	1.02143e-16	2.91671	-1.46357	2.42743e-17	3.12551	-1.46608
57285571	chr3:57285571:C:T	4.9772e-72	-2.28802	-4.45018e-10	3.09281e-18	-2.04416	-4.45018e-10	5.87897e-19	-2.06119	-4.45018e-10
57285737	chr3:57285737:G:A	1.7261e-71	-1.07932e-09	-1.04444	9.04615e-18	-1.07932e-09	-0.970896	1.72012e-18	-1.07932e-09	-0.98759
57285976	chr3:57285976:T:C	1.99061e-72	-1.73852	-1.46593	9.00533e-18	0.473439	-1.44886	1.97649e-19	-1.69353	-1.45772
57286409	chr3:57286409:T:A	3.16439e-72	-2.26826	-0.472663	1.33746e-18	-2.65087	-0.231597	2.97043e-19	-2.49985	-0.24402
57287405	chr3:57287405:T:C	6.79791e-72	-1.93449	-0.0417845	2.25975e-18	-2.67194	0.313964	4.2736e-19	-2.67523	0.295114
57287507	chr3:57287507:C:T	4.15026e-72	-2.46971	-4.45018e-10	3.4263e-18	-1.94175	-4.45018e-10	6.00161e-19	-2.04054	-4.45018e-10
57287616	chr3:57287616:G:A	6.51516e-72	-1.98818	-0.0305701	2.29778e-18	-2.67492	0.333626	4.37668e-19	-2.67203	0.315747
57287617	chr3:57287617:C:T	6.48082e-72	-1.98866	-0.0353806	2.28535e-18	-2.67496	0.328239	4.35361e-19	-2.67195	0.310387
57287773	chr3:57287773:C:CCCAT	1.26271e-71	-1.07932e-09	-1.35704	6.94645e-18	-1.07932e-09	-1.23501	1.31725e-18	-1.07932e-09	-1.25444
57288223	chr3:57288223:A:T	1.49529e-71	-1.07932e-09	-1.18798	8.88158e-18	-1.07932e-09	-0.989257	1.6875e-18	-1.07932e-09	-1.00674
57288498	chr3:57288498:T:C	8.59611e-72	-0.277562	-1.46401	4.76509e-16	4.34928	-1.35602	1.15769e-16	4.60594	-1.38433
57289142	chr3:57289142:A:G	8.43007e-70	1.6638	1.18029	9.93464e-15	3.11874	2.9118	4.65229e-17	-0.528847	2.83881
57289523	chr3:57289523:A:C	1.27425e-71	-1.07932e-09	-1.34794	7.03564e-18	-1.07932e-09	-1.22225	1.33362e-18	-1.07932e-09	-1.24209
57289601	chr3:57289601:G:A	1.171e-71	-1.07932e-09	-1.43244	5.90485e-18	-1.07932e-09	-1.39746	1.14145e-18	-1.07932e-09	-1.39769
57289636	chr3:57289636:T:C	1.13325e-71	-1.07932e-09	-1.46521	5.55295e-18	-1.07932e-09	-1.45891	1.07125e-18	-1.07932e-09	-1.46116
57290391	chr3:57290391:C:T	1.13232e-71	-1.07932e-09	-1.46603	5.59402e-18	-1.07932e-09	-1.45154	1.07812e-18	-1.07932e-09	-1.45476
57291232	chr3:57291232:T:TA	3.80123e-72	-2.03799	-0.519575	4.62476e-16	4.06704	-1.10368	1.48896e-19	-2.34349	-1.09101
57291380	chr3:57291380:C:T	1.29913e-71	-1.07932e-09	-1.32861	7.14626e-18	-1.07932e-09	-1.20665	1.38442e-18	-1.07932e-09	-1.20471
57291648	chr3:57291648:TTC:T	5.4566e-72	-1.17192	-1.02414	2.13843e-18	-0.973805	-1.43936	1.57706e-19	-1.96012	-1.41689
57291720	chr3:57291720:G:A	1.16361e-71	-1.07932e-09	-1.43877	5.57962e-18	-1.07932e-09	-1.45412	1.07037e-18	-1.07932e-09	-1.46198
57292408	chr3:57292408:AAAT:A	9.14494e-72	-1.67969	-4.45018e-10	5.86224e-18	-1.4047	-4.45018e-10	6.47285e-19	-1.96495	-4.45018e-10
57292855	chr3:57292855:G:A	1.78425e-72	-1.85078	-1.46311	6.69976e-18	0.193119	-1.46428	1.67357e-19	-1.85154	-1.46607
57293050	chr3:57293050:T:TA	5.37305e-71	-1.07932e-09	0.0910939	2.21878e-17	-1.07932e-09	-0.0736919	4.37574e-18	-1.07932e-09	-0.0539095
57293271	chr3:57293271:C:T	1.13553e-71	-1.07932e-09	-1.4632	5.59211e-18	-1.07932e-09	-1.45188	1.07555e-18	-1.07932e-09	-1.45715
57293502	chr3:57293502:G:A	6.13971e-72	-2.07811	-4.45018e-10	2.02152e-18	-2.46939	-4.45018e-10	3.46429e-19	-2.59006	-4.45018e-10
57293946	chr3:57293946:C:T	1.14093e-71	-1.07932e-09	-1.45846	5.52394e-18	-1.07932e-09	-1.46414	1.07126e-18	-1.07932e-09	-1.46115
57294072	chr3:57294072:C:A	6.68902e-72	-1.99242	-4.45018e-10	2.42544e-18	-2.28722	-4.45018e-10	3.96258e-19	-2.45567	-4.45018e-10
57294299	chr3:57294299:C:T	1.64587e-71	-1.07932e-09	-1.09203	9.18451e-18	-1.07932e-09	-0.955718	1.71386e-18	-1.07932e-09	-0.991237
57294422	chr3:57294422:G:A	1.62019e-71	-1.07932e-09	-1.10775	9.01754e-18	-1.07932e-09	-0.974065	1.68225e-18	-1.07932e-09	-1.00985
57294482	chr3:57294482:A:C	4.36042e-72	-1.99347	-0.426847	1.43186e-18	-2.67746	-0.136802	2.73567e-19	-2.66664	-0.159553
57294878	chr3:57294878:A:C	6.56396e-72	-2.01129	-4.45018e-10	2.10408e-18	-2.42936	-4.45018e-10	3.55959e-19	-2.56293	-4.45018e-10
57295247	chr3:57295247:A:G	5.06925e-72	-2.07093	-0.198765	1.85415e-18	-2.6834	0.127587	3.66424e-19	-2.65074	0.116786
57295997	chr3:57295997:C:T	1.15996e-71	-1.07932e-09	-1.44192	5.56329e-18	-1.07932e-09	-1.45705	1.07251e-18	-1.07932e-09	-1.45999
57296804	chr3:57296804:CTT:C	3.43306e-72	-2.65943	-4.45018e-10	2.71504e-18	-2.17443	-4.45018e-10	3.49635e-18	-0.278268	-4.45018e-10
57297199	chr3:57297199:G:A	8.04867e-70	1.92785	0.869937	8.23565e-15	3.34973	2.49327	3.43174e-17	-0.412444	2.41811
57297906	chr3:57297906:A:AGC	1.15067e-71	-1.07932e-09	-1.44996	5.5142e-18	-1.07932e-09	-1.46591	1.0667e-18	-1.07932e-09	-1.46542
57298582	chr3:57298582:T:C	1.43115e-71	-1.07932e-09	-1.23183	7.24121e-18	-1.07932e-09	-1.19345	1.38e-18	-1.07932e-09	-1.2079
57298598	chr3:57298598:A:T	3.4191e-70	1.94166	-4.45018e-10	5.59904e-18	-1.45064	-4.45018e-10	3.78271e-19	-2.50213	-4.45018e-10
57298976	chr3:57298976:T:C	1.13462e-71	-1.07932e-09	-1.464	5.69529e-18	-1.07932e-09	-1.4336	1.12339e-18	-1.07932e-09	-1.41363
57299136	chr3:57299136:G:C	1.97236e-72	-1.7873	-1.42636	8.00091e-18	0.0737721	-1.16745	1.93085e-19	-1.94691	-1.2277
57300427	chr3:57300427:G:A	1.80993e-72	-1.88129	-1.41831	6.60561e-18	-0.141335	-1.14398	1.76985e-19	-2.05609	-1.20559
57300660	chr3:57300660:C:T	2.49878e-71	-0.674498	-4.45018e-10	1.83482e-18	-2.56629	-4.45018e-10	3.42401e-19	-2.60176	-4.45018e-10
57300862	chr3:57300862:G:T	1.74684e-71	-1.07932e-09	-1.03249	9.24323e-18	-1.07932e-09	-0.949345	1.75824e-18	-1.07932e-09	-0.96567
57300871	chr3:57300871:C:A	1.74684e-71	-1.07932e-09	-1.03249	9.24323e-18	-1.07932e-09	-0.949345	1.75824e-18	-1.07932e-09	-0.96567
57301063	chr3:57301063:G:A	1.17718e-71	-1.42718	-4.45018e-10	2.11681e-18	-2.42333	-4.45018e-10	3.28173e-19	-2.6442	-4.45018e-10
57301848	chr3:57301848:C:T	2.93972e-72	-1.39167	-1.4229	3.66195e-17	1.77287	-1.34553	4.69769e-19	-0.930654	-1.35485
57301998	chr3:57301998:CAGA:C	6.03259e-72	-2.09571	-4.45018e-10	1.99943e-18	-2.48037	-4.45018e-10	3.44196e-19	-2.59653	-4.45018e-10
57302685	chr3:57302685:C:T	1.49707e-72	-2.12787	-1.3615	4.80429e-18	-0.578489	-1.02524	1.59904e-19	-2.26805	-1.09511
57302828	chr3:57302828:G:A	6.48576e-72	-1.80834	-0.214941	1.84843e-18	-2.6519	0.0930013	3.37976e-19	-2.68367	0.068907
57302911	chr3:57302911:A:G	1.24209e-71	-1.07932e-09	-1.3735	6.77011e-18	-1.07932e-09	-1.26072	1.30232e-18	-1.07932e-09	-1.26584
57303438	chr3:57303438:G:T	1.18679e-71	-1.07932e-09	-1.41905	5.56326e-18	-1.07932e-09	-1.45705	1.07849e-18	-1.07932e-09	-1.45443
57304335	chr3:57304335:G:A	1.68531e-72	-1.92556	-1.44538	4.12268e-18	-0.494597	-1.26213	9.54575e-20	-2.58949	-1.28957
57304394	chr3:57304394:C:A	4.13856e-72	-2.47254	-4.45018e-10	2.02227e-18	-2.46902	-4.45018e-10	4.74519e-19	-2.27544	-4.45018e-10
57305094	chr3:57305094:C:T	7.13342e-72	-1.92809	-4.45018e-10	2.21045e-18	-2.38004	-4.45018e-10	3.68715e-19	-2.52772	-4.45018e-10
57305147	chr3:57305147:T:C	9.16969e-72	-1.67698	-4.45018e-10	5.88198e-18	-1.40134	-4.45018e-10	6.51137e-19	-1.95902	-4.45018e-10
57305172	chr3:57305172:C:T	6.61357e-72	-2.00376	-4.45018e-10	2.0783e-18	-2.44169	-4.45018e-10	3.52589e-19	-2.57244	-4.45018e-10
57305357	chr3:57305357:C:T	2.254e-72	-2.01591	-1.06427	3.76608e-19	-2.68468	-1.46511	7.65234e-20	-2.64106	-1.45909
57305395	chr3:57305395:C:T	1.22503e-71	-1.07932e-09	-1.38733	5.54701e-18	-1.07932e-09	-1.45998	1.07806e-18	-1.07932e-09	-1.45482
57305443	chr3:57305443:G:C	1.73452e-71	-1.07932e-09	-1.03957	7.17428e-18	-1.07932e-09	-1.20273	1.38979e-18	-1.07932e-09	-1.20083
57305575	chr3:57305575:C:A	7.9197e-72	-1.82353	-4.45018e-10	2.33322e-18	-2.32598	-4.45018e-10	3.81346e-19	-2.49403	-4.45018e-10
57305919	chr3:57305919:T:G	2.32077e-71	-1.07932e-09	-0.748403	1.49791e-17	-1.07932e-09	-0.466581	2.71607e-18	-1.07932e-09	-0.530802
57306060	chr3:57306060:A:G	6.62391e-72	-1.99395	-0.00824817	2.38296e-18	-2.62499	0.320098	5.55881e-19	-2.45655	0.339364
57306259	chr3:57306259:A:G	9.82891e-73	-2.47909	-1.43106	4.01665e-19	-2.65428	-1.4311	7.60755e-20	-2.67896	-1.42705
57306835	chr3:57306835:C:T	1.27712e-71	-1.36546	0.0197647	3.38408e-18	-2.40351	0.449358	7.97075e-19	-2.20923	0.452437
57306989	chr3:57306989:C:T	1.19224e-71	-1.07932e-09	-1.41446	6.16851e-18	-1.07932e-09	-1.35378	1.17707e-18	-1.07932e-09	-1.36695
57307150	chr3:57307150:G:A	3.65185e-70	2.64373	-0.63621	7.66375e-16	3.2624	0.206031	2.86488e-18	-0.649152	0.171691
57307159	chr3:57307159:C:T	4.08723e-70	2.71439	-0.594237	9.17081e-16	3.37212	0.275839	3.28748e-18	-0.581396	0.241532
57307226	chr3:57307226:A:ACTTT	1.51568e-71	-1.26024	0.0858008	3.68708e-18	-2.38	0.511599	8.5777e-19	-2.19782	0.514411
57307396	chr3:57307396:A:G	4.08542e-72	-2.48546	-4.45018e-10	1.71114e-18	-2.63608	-4.45018e-10	3.52765e-19	-2.57194	-4.45018e-10
57307581	chr3:57307581:A:T	1.26208e-70	2.09532	-1.15027	3.66708e-17	1.73843	-1.30969	2.80649e-19	-1.5178	-1.28284
57308396	chr3:57308396:T:G	6.9295e-72	-1.16235	-0.79475	1.26047e-18	-2.37212	-0.56963	2.93864e-19	-2.18512	-0.569502
57308477	chr3:57308477:GC:G	2.99733e-72	-1.91671	-0.878449	8.56109e-19	-2.61365	-0.714948	1.98278e-19	-2.44532	-0.702749
57308569	chr3:57308569:G:A	7.06363e-72	-1.10355	-0.834381	1.20782e-18	-2.34357	-0.640849	2.8538e-19	-2.14953	-0.634393
57308889	chr3:57308889:A:C	1.29101e-71	-1.07932e-09	-1.33487	7.15622e-18	-1.07932e-09	-1.20525	1.38147e-18	-1.07932e-09	-1.20684
57308898	chr3:57308898:A:C	1.30866e-71	-1.07932e-09	-1.3213	7.28358e-18	-1.07932e-09	-1.18761	1.40752e-18	-1.07932e-09	-1.18815
57308923	chr3:57308923:T:C	1.13681e-71	-1.07932e-09	-1.46208	5.61342e-18	-1.07932e-09	-1.44808	1.08338e-18	-1.07932e-09	-1.4499
57308943	chr3:57308943:C:T	1.18956e-71	-1.07932e-09	-1.41672	5.57183e-18	-1.07932e-09	-1.45551	1.08069e-18	-1.07932e-09	-1.45238
57308945	chr3:57308945:A:G	1.3638e-71	-1.07932e-09	-1.28002	7.70266e-18	-1.07932e-09	-1.13167	1.48832e-18	-1.07932e-09	-1.13234
57308946	chr3:57308946:A:G	1.16798e-71	-1.07932e-09	-1.43503	6.31648e-18	-1.07932e-09	-1.33007	1.21318e-18	-1.07932e-09	-1.33674
57308953	chr3:57308953:C:T	1.29515e-71	-1.07932e-09	-1.33168	7.18387e-18	-1.07932e-09	-1.2014	1.38715e-18	-1.07932e-09	-1.20273
57309509	chr3:57309509:G:A	1.17616e-71	-1.07932e-09	-1.42805	6.20988e-18	-1.07932e-09	-1.3471	1.18406e-18	-1.07932e-09	-1.36103
57310147	chr3:57310147:C:T	8.55691e-72	-0.818443	-0.927703	1.24213e-18	-2.20459	-0.751817	3.05216e-19	-1.97755	-0.73917
57310191	chr3:57310191:A:T	1.57889e-71	-1.07932e-09	-1.13358	8.24482e-18	-1.07932e-09	-1.06365	1.60681e-18	-1.07932e-09	-1.05573
57311189	chr3:57311189:C:T	7.5902e-72	-0.936956	-0.929072	1.18427e-18	-2.25652	-0.747594	2.86633e-19	-2.04143	-0.738107
57311704	chr3:57311704:C:T	1.15275e-71	-1.07932e-09	-1.44815	5.51573e-18	-1.07932e-09	-1.46563	1.06737e-18	-1.07932e-09	-1.46479
57312373	chr3:57312373:A:C	1.15708e-71	-1.07932e-09	-1.44441	5.5196e-18	-1.07932e-09	-1.46493	1.06854e-18	-1.07932e-09	-1.46369
57312391	chr3:57312391:G:T	3.37404e-72	-2.1124	-0.56438	1.38465e-18	-2.15165	-0.696136	1.81395e-19	-2.52149	-0.715569
57312574	chr3:57312574:C:T	1.82058e-70	0.0207166	1.29072	5.84644e-17	1.2387	-0.343518	2.33576e-18	-0.431294	-0.250355
57313311	chr3:57313311:C:T	4.72924e-72	-1.65664	-0.682482	1.39162e-17	-0.849098	0.308917	3.93628e-19	-2.65499	0.192655
57313339	chr3:57313339:C:T	1.20176e-71	-1.07932e-09	-1.40652	5.86722e-18	-1.07932e-09	-1.40385	1.16072e-18	-1.07932e-09	-1.38094
57313469	chr3:57313469:A:T	7.00568e-72	-1.04848	-0.897682	1.15934e-18	-2.31506	-0.710325	2.74078e-19	-2.12041	-0.703918
57313501	chr3:57313501:A:G	1.13255e-71	-1.07932e-09	-1.46583	5.86348e-18	-1.07932e-09	-1.40449	1.12048e-18	-1.07932e-09	-1.41623
57313697	chr3:57313697:C:T	1.73643e-72	-2.15546	-1.1856	4.26114e-17	1.01626	-0.437377	1.07137e-17	1.3722	-0.530664
57313850	chr3:57313850:C:T	2.21984e-70	2.61368	-1.10396	2.60437e-16	2.89295	-0.503829	1.11947e-18	-0.882301	-0.534829
57314166	chr3:57314166:A:G	7.59803e-72	-0.955777	-0.90922	1.16058e-18	-2.29698	-0.727342	2.7587e-19	-2.09701	-0.720803
57314225	chr3:57314225:G:A	1.07917e-71	-1.51411	-4.45018e-10	2.90819e-18	-2.1057	-4.45018e-10	4.5325e-19	-2.3213	-4.45018e-10
57314237	chr3:57314237:C:T	1.38932e-71	-1.07932e-09	-1.26149	6.45642e-18	-1.07932e-09	-1.30816	1.23099e-18	-1.07932e-09	-1.32216
57314430	chr3:57314430:A:G	1.28076e-71	-1.07932e-09	-1.34285	7.00051e-18	-1.07932e-09	-1.22725	1.34738e-18	-1.07932e-09	-1.23183
57315323	chr3:57315323:T:C	1.48143e-71	-0.709738	-0.487558	4.49526e-18	-0.719456	-0.950756	2.16899e-19	-2.16196	-0.896347
57315492	chr3:57315492:G:A	1.50327e-71	-0.668297	-0.514364	4.57862e-18	-0.680872	-0.970966	2.1718e-19	-2.13942	-0.917593
```
