## Supplementary material for "Characterization of shared and ancestry-specific signals driving complex traits using multi-ancestry fine-mapping": susiex_nc3.cs80.summary

```
# chr3:55486130-57315720
CS_ID	CS_LENGTH	CS_PURITY	MAX_PIP_SNP	BP	REF_ALLELE	ALT_ALLELE	REF_FRQ	BETA	SE	-LOG10P	MAX_PIP	POST-HOC_PROB_POP1	POST-HOC_PROB_POP2
1	1	1	chr3:56814971:T:C	56814971	C,C	T,T	1,1	-inf,-inf	inf,inf	47.512,4.60199	1	1	0.999527
2	1	1	chr3:56898339:A:T	56898339	T,NA	A,NA	1,NA	-inf,NA	inf,NA	9.24813,NA	0.890278	1	0.498517
3	1	1	chr3:56815677:C:T	56815677	T,T	C,C	1,1	-inf,-inf	inf,inf	6.06924,1.17563	0.85352	1	0.56806
```
