## Supplementary material for "Characterization of shared and ancestry-specific signals driving complex traits using multi-ancestry fine-mapping": susiex_nc1.cs80.cs

```
CS_ID	SNP	BP	REF_ALLELE	ALT_ALLELE	REF_FRQ	BETA	SE	-LOG10P	CS_PIP	OVRL_PIP
1	chr3:58329348:T:C	58329348	C,C	T,T	1,1	inf,inf	inf,inf	8.42039,1.17541	0.0846156	0.0846156
1	chr3:58320852:T:C	58320852	C,C	T,T	1,1	inf,inf	inf,inf	8.41984,1.10034	0.0739215	0.0739215
1	chr3:58331965:A:G	58331965	G,G	A,A	1,1	inf,inf	inf,inf	8.58545,0.741147	0.057544	0.057544
1	chr3:58319352:T:C	58319352	C,C	T,T	1,1	inf,inf	inf,inf	8.31585,1.04217	0.0531839	0.0531839
1	chr3:58330930:A:G	58330930	G,G	A,A	1,1	inf,inf	inf,inf	8.37765,0.94784	0.051662	0.051662
1	chr3:58322065:T:TTTG	58322065	TTTG,TTTG	T,T	1,1	inf,inf	inf,inf	8.3132,1.00305	0.0493856	0.0493856
1	chr3:58324523:T:C	58324523	C,C	T,T	1,1	inf,inf	inf,inf	8.34467,0.955172	0.0486877	0.0486877
1	chr3:58316677:A:T	58316677	T,T	A,A	1,1	inf,inf	inf,inf	8.27089,1.02891	0.0471124	0.0471124
1	chr3:58321917:A:G	58321917	G,G	A,A	1,1	inf,inf	inf,inf	8.26463,1.01687	0.0455068	0.0455068
1	chr3:58316174:G:A	58316174	A,A	G,G	1,1	inf,inf	inf,inf	8.26287,1.00727	0.0445804	0.0445804
1	chr3:58322792:G:A	58322792	A,A	G,G	1,1	inf,inf	inf,inf	8.26436,0.999481	0.0441239	0.0441239
1	chr3:58320594:T:C	58320594	C,C	T,T	1,1	inf,inf	inf,inf	8.24186,1.02344	0.0438032	0.0438032
1	chr3:58323233:T:C	58323233	C,C	T,T	1,1	inf,inf	inf,inf	8.12214,1.15161	0.0423282	0.0423282
1	chr3:58320489:A:G	58320489	G,G	A,A	1,1	inf,inf	inf,inf	8.19349,1.02178	0.0393069	0.0393069
1	chr3:58305320:A:G	58305320	G,G	A,A	1,1	inf,inf	inf,inf	8.20243,0.962581	0.0361678	0.0361678
1	chr3:58322487:G:A	58322487	A,A	G,G	1,1	inf,inf	inf,inf	8.1614,1.00572	0.0356409	0.0356409
1	chr3:58311663:C:T	58311663	T,T	C,C	1,1	inf,inf	inf,inf	8.14249,1.01048	0.0344872	0.0344872
```
