## Supplementary material for "Characterization of shared and ancestry-specific signals driving complex traits using multi-ancestry fine-mapping": susiex_nc1.cs80.snp

```
BP	SNP	PIP(CS1)	LogBF(CS1,Pop1)	LogBF(CS1,Pop2)
57827073	chr3:57827073:A:G	4.82029e-09	-1.79725e-10	-1.46111
57827834	chr3:57827834:GAGA:G	5.26338e-09	-1.79725e-10	-1.37317
57828535	chr3:57828535:A:G	5.26338e-09	-1.79725e-10	-1.37317
57828906	chr3:57828906:G:A	4.83631e-09	-1.79725e-10	-1.4578
57828997	chr3:57828997:G:A	9.28997e-09	-1.79725e-10	-0.805011
57829443	chr3:57829443:C:T	3.52609e-09	-1.77376	-4.43556e-10
57829760	chr3:57829760:A:G	1.3008e-08	-1.79725e-10	-0.468385
57829875	chr3:57829875:T:G	8.93054e-10	-1.68759	-1.45946
57829876	chr3:57829876:C:T	5.17952e-09	-1.79725e-10	-1.38923
57830203	chr3:57830203:C:A	4.27161e-09	-1.58196	-4.43556e-10
57830379	chr3:57830379:A:G	1.39291e-09	-1.24597	-1.45657
57830425	chr3:57830425:C:T	1.43899e-09	-1.59924	-1.07076
57830648	chr3:57830648:A:G	5.37254e-09	-1.79725e-10	-1.35265
57830689	chr3:57830689:T:C	3.72143e-09	-0.462488	-1.25735
57830917	chr3:57830917:T:C	7.22515e-09	-1.79725e-10	-1.05638
57831226	chr3:57831226:A:G	4.8231e-09	-1.79725e-10	-1.46053
57831278	chr3:57831278:TTC:T	4.80431e-09	-1.79725e-10	-1.46443
57831768	chr3:57831768:A:G	1.79593e-09	-0.989425	-1.459
57831855	chr3:57831855:G:A	1.30042e-08	-1.79725e-10	-0.468673
57832914	chr3:57832914:A:G	1.2579e-09	-1.54083	-1.26367
57833115	chr3:57833115:C:T	4.81257e-09	-1.79725e-10	-1.46271
57833391	chr3:57833391:A:G	1.90437e-09	-1.50808	-0.881712
57835279	chr3:57835279:C:T	6.90395e-09	-1.79725e-10	-1.10185
57835285	chr3:57835285:TG:T	5.01817e-09	-1.79725e-10	-1.42088
57836695	chr3:57836695:A:G	4.93558e-09	-1.79725e-10	-1.43748
57837005	chr3:57837005:T:C	4.82572e-09	-1.79725e-10	-1.45999
57837116	chr3:57837116:A:G	3.81535e-08	-1.79725e-10	0.607672
57837223	chr3:57837223:T:G	1.32335e-09	-1.49275	-1.26103
57837888	chr3:57837888:C:T	9.32638e-09	-1.79725e-10	-0.801099
57837984	chr3:57837984:C:G	4.80425e-09	-1.79725e-10	-1.46445
57838157	chr3:57838157:C:CT	4.83646e-09	-1.79725e-10	-1.45776
57838612	chr3:57838612:A:C	5.01162e-09	-1.79725e-10	-1.42219
57838991	chr3:57838991:C:G	4.81687e-09	-1.79725e-10	-1.46182
57840180	chr3:57840180:C:T	5.16511e-09	-1.79725e-10	-1.39202
57840245	chr3:57840245:T:G	3.85466e-09	-0.461239	-1.22342
57841127	chr3:57841127:G:A	1.34066e-09	-1.68002	-1.06076
57841157	chr3:57841157:A:G	3.75536e-09	-0.450114	-1.26065
57841538	chr3:57841538:A:G	4.84418e-09	-1.45617	-4.43556e-10
57842277	chr3:57842277:G:T	1.30195e-09	-1.76437	-1.00571
57842278	chr3:57842278:T:G	1.30695e-09	-1.76597	-1.00028
57843075	chr3:57843075:T:A	1.3678e-09	-1.73437	-0.986372
57843202	chr3:57843202:TAGTA:T	5.11428e-09	-1.79725e-10	-1.40191
57843639	chr3:57843639:T:C	1.64567e-09	-1.42411	-1.11169
57843900	chr3:57843900:C:T	4.00155e-09	-1.64726	-4.43556e-10
57844082	chr3:57844082:AC:A	1.4748e-09	-1.48181	-1.16361
57844350	chr3:57844350:G:A	4.80654e-09	-1.79725e-10	-1.46397
57845484	chr3:57845484:A:G	8.13114e-10	-1.77969	-1.46114
57845526	chr3:57845526:C:T	6.55101e-09	-1.79725e-10	-1.15433
57845613	chr3:57845613:G:A	1.16566e-09	-1.62583	-1.25483
57845705	chr3:57845705:C:T	3.639e-09	-1.74224	-4.43556e-10
57847096	chr3:57847096:C:T	7.53044e-07	-1.79725e-10	3.59018
57847574	chr3:57847574:A:G	1.15772e-09	-1.51232	-1.37517
57848213	chr3:57848213:T:G	4.82877e-09	-1.79725e-10	-1.45936
57848272	chr3:57848272:A:C	9.47544e-10	-1.68598	-1.40185
57848604	chr3:57848604:C:T	1.65416e-09	-1.50565	-1.02501
57849180	chr3:57849180:C:T	4.85477e-09	-1.79725e-10	-1.45399
57849688	chr3:57849688:A:G	5.08652e-09	-1.79725e-10	-1.40735
57850018	chr3:57850018:T:A	2.43824e-09	-0.696454	-1.44622
57850092	chr3:57850092:C:T	9.30799e-09	-1.79725e-10	-0.803074
57851221	chr3:57851221:T:C	1.54926e-09	-1.51872	-1.07745
57851565	chr3:57851565:C:T	3.4847e-09	-1.78556	-4.43556e-10
57851639	chr3:57851639:A:T	1.71544e-09	-1.50031	-0.993965
57851760	chr3:57851760:C:T	8.28763e-09	-1.79725e-10	-0.919182
57852162	chr3:57852162:T:C	5.09519e-09	-1.79725e-10	-1.40565
57852235	chr3:57852235:A:G	4.89708e-09	-1.79725e-10	-1.44531
57852748	chr3:57852748:A:G	1.70955e-09	-1.51372	-0.983995
57852894	chr3:57852894:A:G	4.94854e-09	-1.79725e-10	-1.43485
57853873	chr3:57853873:G:A	7.96595e-09	-1.79725e-10	-0.95877
57854269	chr3:57854269:A:G	1.6026e-09	-1.38085	-1.18147
57854384	chr3:57854384:G:C	4.8359e-09	-1.79725e-10	-1.45788
57854646	chr3:57854646:G:C	4.80537e-09	-1.79725e-10	-1.46421
57854773	chr3:57854773:T:C	4.90281e-09	-1.44414	-4.43556e-10
57855144	chr3:57855144:G:A	4.65579e-09	-0.533307	-0.962527
57855596	chr3:57855596:G:T	4.80573e-09	-1.79725e-10	-1.46414
57856131	chr3:57856131:G:A	1.33242e-09	-1.79067	-0.956278
57856234	chr3:57856234:A:G	4.67283e-09	-1.49218	-4.43556e-10
57856664	chr3:57856664:TG:T	1.98262e-08	1.2435	-1.29044
57856973	chr3:57856973:T:C	4.80459e-09	-1.79725e-10	-1.46437
57857387	chr3:57857387:A:G	4.83553e-09	-1.79725e-10	-1.45795
57857987	chr3:57857987:T:C	5.28667e-09	-1.79725e-10	-1.36876
57857990	chr3:57857990:C:T	5.026e-08	-1.79725e-10	0.883264
57858030	chr3:57858030:T:C	9.83649e-09	-1.79725e-10	-0.747848
57858444	chr3:57858444:T:A	3.63885e-09	-1.74228	-4.43556e-10
57858854	chr3:57858854:A:G	1.59239e-09	-1.78698	-0.781726
57859654	chr3:57859654:C:T	1.16714e-08	-0.576809	-4.43556e-10
57859786	chr3:57859786:C:T	5.24245e-09	-1.79725e-10	-1.37716
57860426	chr3:57860426:A:G	5.22865e-09	-1.79725e-10	-1.37979
57861123	chr3:57861123:GT:G	3.96151e-09	-0.389862	-1.26746
57861213	chr3:57861213:C:T	4.07853e-09	-1.62821	-4.43556e-10
57861586	chr3:57861586:G:A	5.15982e-09	-1.79725e-10	-1.39305
57861723	chr3:57861723:C:T	5.858e-09	-1.79725e-10	-1.26614
57861796	chr3:57861796:T:C	1.71112e-09	-1.50996	-0.986844
57863569	chr3:57863569:A:G	1.30812e-09	-1.41777	-1.34758
57863582	chr3:57863582:T:C	3.5002e-09	-0.484888	-1.29624
57864321	chr3:57864321:C:T	6.88239e-09	-1.79725e-10	-1.10498
57864944	chr3:57864944:A:G	4.80486e-09	-1.79725e-10	-1.46432
57865328	chr3:57865328:A:G	3.46879e-09	-1.79014	-4.43556e-10
57865641	chr3:57865641:A:C	4.80495e-09	-1.79725e-10	-1.4643
57865799	chr3:57865799:C:T	4.80493e-09	-1.79725e-10	-1.4643
57866163	chr3:57866163:G:C	1.75366e-09	-1.56663	-0.90561
57866513	chr3:57866513:T:G	6.81626e-09	-1.79725e-10	-1.11464
57866700	chr3:57866700:T:C	6.25639e-09	-1.79725e-10	-1.20034
57867438	chr3:57867438:G:C	1.85727e-09	-1.00871	-1.40613
57868302	chr3:57868302:T:C	1.27165e-08	-1.79725e-10	-0.491049
57868429	chr3:57868429:T:A	4.88249e-09	-1.79725e-10	-1.44829
57868706	chr3:57868706:A:C	3.84544e-09	-1.68706	-4.43556e-10
57869138	chr3:57869138:G:A	5.13102e-09	-1.79725e-10	-1.39864
57870670	chr3:57870670:C:T	1.46696e-09	-1.69659	-0.954157
57870697	chr3:57870697:C:T	5.25467e-09	-0.665376	-0.709454
57870749	chr3:57870749:C:G	4.80505e-09	-1.79725e-10	-1.46428
57870879	chr3:57870879:A:G	9.27758e-09	-1.79725e-10	-0.806346
57870959	chr3:57870959:C:G	5.20169e-09	-1.79725e-10	-1.38496
57871189	chr3:57871189:C:T	4.81426e-09	-1.79725e-10	-1.46236
57871712	chr3:57871712:A:G	5.89421e-09	-1.25998	-4.43556e-10
57872337	chr3:57872337:G:C	5.08961e-09	-1.79725e-10	-1.40675
57873096	chr3:57873096:A:T	1.24008e-09	-1.47748	-1.3413
57873374	chr3:57873374:A:G	5.15823e-09	-1.79725e-10	-1.39335
57873401	chr3:57873401:T:G	8.41666e-10	-1.74199	-1.46433
57873498	chr3:57873498:G:A	4.72725e-09	-0.275093	-1.20551
57873713	chr3:57873713:C:T	8.53482e-09	-1.79725e-10	-0.889792
57873891	chr3:57873891:C:T	1.99139e-09	-1.61716	-0.727953
57873937	chr3:57873937:A:G	5.18267e-09	-1.79725e-10	-1.38863
57874446	chr3:57874446:T:C	4.38336e-09	-0.339373	-1.21676
57874592	chr3:57874592:G:T	6.55354e-09	-1.79725e-10	-1.15394
57874625	chr3:57874625:C:T	1.12631e-09	-1.79251	-1.1225
57874755	chr3:57874755:A:T	6.99014e-09	-1.79725e-10	-1.08945
57875328	chr3:57875328:C:G	5.24047e-09	-1.79725e-10	-1.37754
57875555	chr3:57875555:C:T	4.75782e-08	-1.79725e-10	0.828427
57875959	chr3:57875959:T:G	9.4752e-10	-1.75179	-1.33606
57876243	chr3:57876243:A:G	3.46238e-09	-1.79199	-4.43556e-10
57876696	chr3:57876696:A:G	6.25056e-09	-1.79725e-10	-1.20128
57877013	chr3:57877013:G:A	1.78767e-09	-1.59931	-0.853725
57877640	chr3:57877640:G:A	4.80733e-09	-1.79725e-10	-1.46381
57877905	chr3:57877905:A:G	5.34449e-09	-1.79725e-10	-1.35788
57878922	chr3:57878922:G:A	1.62098e-09	-1.57813	-0.972789
57879463	chr3:57879463:A:G	1.25694e-09	-1.43751	-1.36775
57879970	chr3:57879970:A:G	8.70934e-09	-1.79725e-10	-0.869551
57880568	chr3:57880568:G:A	4.11429e-09	-1.61948	-4.43556e-10
57880625	chr3:57880625:C:T	4.81344e-09	-1.79725e-10	-1.46253
57880775	chr3:57880775:C:T	2.12799e-09	-1.6112	-0.667563
57881289	chr3:57881289:TATC:T	5.1908e-09	-1.79725e-10	-1.38706
57881521	chr3:57881521:G:A	6.43613e-09	-1.17202	-4.43556e-10
57881609	chr3:57881609:C:T	5.68056e-09	-1.79725e-10	-1.2969
57882991	chr3:57882991:A:T	4.81208e-09	-1.79725e-10	-1.46282
57884753	chr3:57884753:G:A	9.28916e-09	-1.79725e-10	-0.805098
57884844	chr3:57884844:A:G	1.1536e-09	-1.51245	-1.3786
57885175	chr3:57885175:C:T	7.85135e-09	-1.79725e-10	-0.973261
57886205	chr3:57886205:G:A	6.35082e-09	-1.79725e-10	-1.18536
57886288	chr3:57886288:G:A	2.029e-09	-1.04104	-1.28536
57886794	chr3:57886794:A:G	7.82283e-09	-1.79725e-10	-0.9769
57887495	chr3:57887495:A:G	2.78101e-08	-1.79725e-10	0.291454
57887759	chr3:57887759:C:A	4.88374e-09	-1.79725e-10	-1.44804
57888125	chr3:57888125:G:A	4.81811e-09	-1.79725e-10	-1.46156
57888426	chr3:57888426:G:A	6.53613e-09	-1.79725e-10	-1.1566
57888434	chr3:57888434:T:C	4.81343e-09	-1.79725e-10	-1.46254
57888902	chr3:57888902:T:G	9.23925e-09	-1.79725e-10	-0.810486
57889010	chr3:57889010:G:A	4.08114e-09	-1.62757	-4.43556e-10
57889658	chr3:57889658:A:G	4.67777e-09	-1.49112	-4.43556e-10
57889860	chr3:57889860:A:C	5.22362e-09	-1.79725e-10	-1.38076
57890204	chr3:57890204:T:C	1.41295e-08	-1.79725e-10	-0.385681
57890927	chr3:57890927:A:T	9.28123e-09	-1.79725e-10	-0.805952
57890976	chr3:57890976:G:A	3.65573e-09	-0.465242	-1.27241
57891260	chr3:57891260:T:C	1.22604e-09	-1.79554	-1.03461
57891551	chr3:57891551:A:G	5.27748e-09	-1.79725e-10	-1.3705
57892053	chr3:57892053:A:G	3.88593e-09	-1.67659	-4.43556e-10
57892231	chr3:57892231:T:C	1.85642e-09	-1.61368	-0.801617
57892237	chr3:57892237:A:G	6.55458e-09	-1.79725e-10	-1.15378
57892905	chr3:57892905:C:T	6.71593e-07	-1.79725e-10	3.47571
57892932	chr3:57892932:T:C	1.48567e-09	-1.66324	-0.974843
57893331	chr3:57893331:C:T	4.82788e-09	-1.79725e-10	-1.45954
57893448	chr3:57893448:A:G	5.66519e-09	-1.79725e-10	-1.29961
57894193	chr3:57894193:T:C	1.56399e-09	-1.60444	-0.982263
57894281	chr3:57894281:T:G	5.15018e-09	-1.79725e-10	-1.39492
57895333	chr3:57895333:C:T	4.80899e-09	-1.79725e-10	-1.46346
57895393	chr3:57895393:T:C	3.45693e-09	-1.79356	-4.43556e-10
57896115	chr3:57896115:TA:T	9.26812e-09	-1.79725e-10	-0.807366
57896874	chr3:57896874:C:T	1.62161e-09	-1.15783	-1.3927
57897242	chr3:57897242:T:G	4.80424e-09	-1.79725e-10	-1.46445
57897539	chr3:57897539:G:A	1.54101e-09	-1.64127	-0.960233
57897589	chr3:57897589:G:A	4.80457e-09	-1.79725e-10	-1.46438
57897704	chr3:57897704:A:T	7.45063e-09	-1.79725e-10	-1.02565
57898556	chr3:57898556:T:C	5.08638e-09	-1.79725e-10	-1.40738
57898959	chr3:57898959:T:C	1.39319e-09	-1.37722	-1.32514
57899336	chr3:57899336:C:T	1.63631e-09	-1.59091	-0.950592
57899359	chr3:57899359:A:G	2.04742e-09	-1.77429	-0.54307
57899626	chr3:57899626:C:A	1.17046e-07	-1.79725e-10	1.72862
57899978	chr3:57899978:T:TTTATG	1.2181e-09	-1.49144	-1.34522
57900540	chr3:57900540:A:C	4.88215e-09	-0.457431	-0.990929
57901089	chr3:57901089:AG:A	9.2833e-09	-1.79725e-10	-0.80573
57901745	chr3:57901745:A:C	2.02834e-08	1.2656	-1.28975
57901749	chr3:57901749:C:T	4.88197e-09	-1.79725e-10	-1.4484
57901957	chr3:57901957:C:T	5.21062e-09	-1.79725e-10	-1.38325
57902069	chr3:57902069:T:C	1.41822e-09	-1.38192	-1.30263
57902598	chr3:57902598:A:G	3.88616e-09	-0.4326	-1.24392
57902652	chr3:57902652:T:C	7.5588e-09	-1.79725e-10	-1.01123
57903385	chr3:57903385:G:C	5.19733e-09	-1.79725e-10	-1.3858
57903407	chr3:57903407:A:G	5.99632e-09	-1.79725e-10	-1.2428
57903757	chr3:57903757:CA:C	5.14663e-09	-1.79725e-10	-1.3956
57904130	chr3:57904130:G:A	4.80655e-09	-1.79725e-10	-1.46397
57904375	chr3:57904375:C:T	4.80443e-09	-1.79725e-10	-1.46441
57904389	chr3:57904389:G:A	4.80444e-09	-1.79725e-10	-1.46441
57904637	chr3:57904637:G:A	3.94775e-08	-1.79725e-10	0.641784
57904677	chr3:57904677:G:A	1.26088e-08	-1.79725e-10	-0.499548
57904699	chr3:57904699:C:T	1.19697e-09	-1.49643	-1.35772
57905036	chr3:57905036:A:G	5.9897e-09	-1.79725e-10	-1.24391
57905261	chr3:57905261:A:G	5.99056e-09	-1.79725e-10	-1.24376
57905330	chr3:57905330:G:A	1.31927e-08	-1.79725e-10	-0.454281
57905462	chr3:57905462:A:G	6.25957e-09	-1.79725e-10	-1.19983
57905551	chr3:57905551:T:G	1.30934e-09	-1.42737	-1.33706
57905657	chr3:57905657:A:G	5.07905e-09	-1.79725e-10	-1.40882
57906420	chr3:57906420:A:G	7.56215e-09	-1.01079	-4.43556e-10
57906515	chr3:57906515:A:G	5.13228e-09	-1.79725e-10	-1.3984
57906531	chr3:57906531:G:A	6.22953e-09	-1.79725e-10	-1.20465
57906607	chr3:57906607:G:A	1.68734e-09	-1.29571	-1.21509
57906903	chr3:57906903:A:G	1.45992e-08	-1.79725e-10	-0.352977
57907322	chr3:57907322:C:T	8.73807e-09	-1.79725e-10	-0.866258
57907323	chr3:57907323:A:G	8.28594e-10	-1.76756	-1.45441
57907565	chr3:57907565:C:G	1.45048e-09	-1.2109	-1.45115
57908200	chr3:57908200:A:G	9.49161e-09	-1.79725e-10	-0.783538
57908496	chr3:57908496:T:C	1.20033e-09	-1.48765	-1.3637
57909238	chr3:57909238:C:T	5.99734e-09	-1.79725e-10	-1.24263
57910252	chr3:57910252:T:C	5.99047e-09	-1.79725e-10	-1.24378
57910381	chr3:57910381:A:G	5.9904e-09	-1.79725e-10	-1.24379
57911812	chr3:57911812:G:A	1.68413e-09	-1.51022	-1.00248
57911995	chr3:57911995:A:C	9.67777e-09	-1.79725e-10	-0.764115
57912158	chr3:57912158:A:G	2.82798e-09	-0.649024	-1.34536
57912649	chr3:57912649:T:A	9.57633e-09	-0.774652	-4.43556e-10
57912771	chr3:57912771:G:A	5.31409e-09	-1.79725e-10	-1.36358
57912890	chr3:57912890:C:T	8.35944e-09	-1.79725e-10	-0.910554
57913601	chr3:57913601:G:A	4.80418e-09	-1.79725e-10	-1.46446
57913639	chr3:57913639:C:T	1.54307e-09	-1.79798	-0.8022
57914770	chr3:57914770:C:T	1.35744e-08	-1.79725e-10	-0.425762
57914811	chr3:57914811:A:G	3.68027e-09	-1.73096	-4.43556e-10
57915753	chr3:57915753:T:C	5.13285e-09	-1.79725e-10	-1.39828
57916025	chr3:57916025:G:A	5.89481e-09	-1.79725e-10	-1.25987
57916705	chr3:57916705:G:A	5.10763e-09	-1.79725e-10	-1.40321
57917195	chr3:57917195:T:C	9.21374e-09	-1.79725e-10	-0.81325
57917309	chr3:57917309:A:T	6.0439e-09	-1.2349	-4.43556e-10
57917390	chr3:57917390:C:T	6.5167e-09	-1.79725e-10	-1.15958
57917418	chr3:57917418:G:A	5.09644e-09	-1.79725e-10	-1.4054
57917686	chr3:57917686:G:A	8.61608e-10	-1.7688	-1.4141
57917845	chr3:57917845:C:T	4.87004e-09	-1.79725e-10	-1.45084
57918322	chr3:57918322:G:A	4.88594e-09	-1.79725e-10	-1.44759
57918726	chr3:57918726:G:A	4.80553e-09	-1.79725e-10	-1.46418
57919567	chr3:57919567:A:G	5.22294e-09	-1.79725e-10	-1.38089
57919744	chr3:57919744:A:G	1.44498e-09	-1.30817	-1.35768
57919980	chr3:57919980:C:A	1.14084e-09	-1.51415	-1.38803
57920808	chr3:57920808:A:G	3.53708e-09	-1.08064	-0.690002
57921281	chr3:57921281:A:T	1.62828e-09	-1.19595	-1.35048
57921656	chr3:57921656:T:C	8.7093e-10	-1.72971	-1.44243
57922416	chr3:57922416:A:G	4.80782e-09	-1.79725e-10	-1.4637
57923367	chr3:57923367:A:G	5.31119e-09	-1.79725e-10	-1.36413
57923749	chr3:57923749:A:T	4.24203e-09	-0.662435	-0.926471
57924028	chr3:57924028:G:A	1.14769e-08	-0.593608	-4.43556e-10
57924035	chr3:57924035:ATGGTT:A	4.80521e-09	-1.79725e-10	-1.46425
57924473	chr3:57924473:G:A	2.68491e-09	-0.692875	-1.35343
57924674	chr3:57924674:T:C	3.45141e-09	-1.79516	-4.43556e-10
57925344	chr3:57925344:T:G	3.56016e-09	-1.76414	-4.43556e-10
57926523	chr3:57926523:C:T	6.25265e-09	-1.79725e-10	-1.20094
57926821	chr3:57926821:G:A	5.12311e-09	-1.79725e-10	-1.40019
57926945	chr3:57926945:A:G	6.25102e-09	-1.79725e-10	-1.2012
57927100	chr3:57927100:T:G	5.68823e-09	-1.79725e-10	-1.29555
57927138	chr3:57927138:C:CA	2.05985e-09	-1.0947	-1.21662
57927200	chr3:57927200:C:G	5.23126e-09	-1.79725e-10	-1.37929
57927987	chr3:57927987:A:G	1.25728e-09	-1.50196	-1.30303
57928008	chr3:57928008:T:C	6.26294e-09	-1.79725e-10	-1.1993
57928083	chr3:57928083:G:A	6.61758e-09	-1.79725e-10	-1.14422
57928451	chr3:57928451:T:C	1.22914e-09	-1.48765	-1.33999
57928868	chr3:57928868:G:A	9.28066e-09	-1.79725e-10	-0.806014
57929627	chr3:57929627:A:C	4.87703e-09	-1.79725e-10	-1.44941
57929628	chr3:57929628:T:C	4.97877e-09	-1.79725e-10	-1.42876
57929635	chr3:57929635:A:G	5.00954e-09	-1.79725e-10	-1.4226
57929702	chr3:57929702:C:T	4.81125e-09	-1.79725e-10	-1.46299
57929940	chr3:57929940:A:G	9.28123e-09	-1.79725e-10	-0.805952
57930271	chr3:57930271:C:G	1.5644e-08	-1.79725e-10	-0.28386
57930388	chr3:57930388:A:G	4.80657e-09	-1.79725e-10	-1.46396
57930838	chr3:57930838:A:G	4.879e-09	-1.79725e-10	-1.44901
57930873	chr3:57930873:A:G	4.28434e-09	-0.629053	-0.949927
57931375	chr3:57931375:A:G	9.2833e-09	-1.79725e-10	-0.80573
57931500	chr3:57931500:C:T	7.0661e-09	-1.79725e-10	-1.07864
57932114	chr3:57932114:T:G	4.80496e-09	-1.79725e-10	-1.4643
57932157	chr3:57932157:A:G	5.05672e-09	-1.79725e-10	-1.41323
57932214	chr3:57932214:A:G	1.35346e-09	-1.7263	-1.00498
57932651	chr3:57932651:C:T	4.7012e-09	-0.532737	-0.953391
57932820	chr3:57932820:T:C	9.02535e-09	-1.79725e-10	-0.833909
57932836	chr3:57932836:T:C	1.29964e-09	-1.69968	-1.07218
57933110	chr3:57933110:T:C	3.82497e-09	-0.437718	-1.25468
57933146	chr3:57933146:G:A	4.84696e-09	-1.79725e-10	-1.4556
57933316	chr3:57933316:G:A	4.29258e-09	-0.329759	-1.2473
57933383	chr3:57933383:A:G	5.203e-09	-1.79725e-10	-1.38471
57933481	chr3:57933481:GAGAA:G	1.57969e-08	-1.79725e-10	-0.274135
57933502	chr3:57933502:C:A	1.92283e-08	-0.0775636	-4.43556e-10
57933652	chr3:57933652:C:T	4.86784e-09	-1.79725e-10	-1.4513
57933826	chr3:57933826:G:A	6.97516e-09	-1.79725e-10	-1.09159
57933964	chr3:57933964:T:C	4.86208e-09	-1.79725e-10	-1.45248
57934137	chr3:57934137:G:C	1.85493e-09	-1.14698	-1.26913
57934401	chr3:57934401:C:T	2.70784e-09	-0.696403	-1.34139
57934409	chr3:57934409:A:T	9.28123e-09	-1.79725e-10	-0.805952
57934810	chr3:57934810:A:G	9.27639e-09	-1.79725e-10	-0.806474
57935042	chr3:57935042:G:C	6.42183e-09	-1.79725e-10	-1.17424
57935068	chr3:57935068:T:C	1.08855e-09	-1.54393	-1.40516
57935071	chr3:57935071:G:A	6.25108e-09	-1.79725e-10	-1.20119
57935182	chr3:57935182:G:A	1.08642e-09	-1.54184	-1.40922
57935360	chr3:57935360:A:G	3.00511e-09	-1.65639	-0.277239
57935385	chr3:57935385:C:T	3.52793e-09	-0.511665	-1.26157
57935655	chr3:57935655:C:T	4.80773e-09	-1.79725e-10	-1.46372
57936300	chr3:57936300:G:A	1.43708e-08	-0.368745	-4.43556e-10
57936315	chr3:57936315:C:A	4.92402e-09	-1.79725e-10	-1.43982
57936846	chr3:57936846:G:A	4.86091e-09	-1.79725e-10	-1.45272
57937620	chr3:57937620:T:C	4.81436e-09	-1.79725e-10	-1.46234
57937776	chr3:57937776:G:A	3.84158e-09	-1.68806	-4.43556e-10
57938094	chr3:57938094:G:A	5.97838e-09	-1.79725e-10	-1.2458
57938148	chr3:57938148:C:T	1.00269e-08	-1.79725e-10	-0.728677
57938806	chr3:57938806:GTTC:G	4.96604e-09	-1.79725e-10	-1.43132
57938962	chr3:57938962:A:G	5.23846e-09	-1.79725e-10	-1.37792
57939232	chr3:57939232:A:G	5.9248e-09	-1.79725e-10	-1.2548
57939362	chr3:57939362:A:C	6.48553e-09	-1.79725e-10	-1.16437
57939504	chr3:57939504:C:T	6.48627e-09	-1.79725e-10	-1.16426
57940267	chr3:57940267:C:A	4.84511e-09	-1.79725e-10	-1.45598
57940293	chr3:57940293:T:C	6.96678e-09	-1.79725e-10	-1.09279
57940459	chr3:57940459:A:T	6.5602e-09	-1.79725e-10	-1.15293
57940494	chr3:57940494:C:T	6.58454e-09	-1.79725e-10	-1.14922
57940662	chr3:57940662:G:A	6.54973e-09	-1.79725e-10	-1.15452
57940880	chr3:57940880:G:A	5.53084e-09	-1.79725e-10	-1.32361
57940966	chr3:57940966:C:T	6.71473e-09	-1.79725e-10	-1.12964
57940982	chr3:57940982:C:T	3.93271e-09	-0.396458	-1.26816
57941607	chr3:57941607:A:G	5.03485e-09	-1.79725e-10	-1.41756
57941784	chr3:57941784:T:C	4.80984e-09	-1.79725e-10	-1.46328
57941857	chr3:57941857:G:A	6.58454e-09	-1.79725e-10	-1.14922
57942437	chr3:57942437:C:T	6.58454e-09	-1.79725e-10	-1.14922
57942650	chr3:57942650:TG:T	2.6159e-09	-1.78787	-0.284473
57943045	chr3:57943045:T:C	1.08895e-09	-1.52424	-1.42449
57943190	chr3:57943190:G:A	3.30405e-08	-1.79725e-10	0.463789
57943762	chr3:57943762:G:A	4.8098e-09	-1.79725e-10	-1.46329
57944697	chr3:57944697:G:A	5.79037e-09	-1.79725e-10	-1.27775
57944730	chr3:57944730:C:T	5.04262e-09	-1.79725e-10	-1.41602
57945270	chr3:57945270:C:T	4.80461e-09	-1.79725e-10	-1.46437
57945811	chr3:57945811:G:A	7.36606e-09	-1.03706	-4.43556e-10
57946057	chr3:57946057:C:T	1.00817e-09	-1.63367	-1.39214
57946204	chr3:57946204:G:A	4.21673e-09	-0.327771	-1.26711
57946363	chr3:57946363:A:G	8.67937e-10	-1.79796	-1.37763
57946454	chr3:57946454:A:G	7.29108e-09	-1.79725e-10	-1.04729
57946515	chr3:57946515:A:G	9.49479e-09	-1.79725e-10	-0.783204
57946615	chr3:57946615:G:T	1.08716e-06	-1.79725e-10	3.95737
57946792	chr3:57946792:C:T	5.50364e-09	-1.79725e-10	-1.32854
57947083	chr3:57947083:C:A	4.91729e-09	-1.79725e-10	-1.44119
57947120	chr3:57947120:C:G	7.7868e-09	-1.79725e-10	-0.981517
57947175	chr3:57947175:A:G	5.32739e-09	-1.36108	-4.43556e-10
57947231	chr3:57947231:A:G	8.92899e-10	-1.69069	-1.45654
57947654	chr3:57947654:C:T	4.82341e-09	-1.79725e-10	-1.46046
57948631	chr3:57948631:G:A	5.16373e-09	-1.79725e-10	-1.39229
57948647	chr3:57948647:C:T	1.21253e-09	-1.4625	-1.37873
57948794	chr3:57948794:A:C	6.41683e-09	-1.79725e-10	-1.17502
57948829	chr3:57948829:T:C	4.97419e-09	-1.79725e-10	-1.42968
57948899	chr3:57948899:T:A	2.72184e-09	-1.18322	-0.849422
57948925	chr3:57948925:C:T	1.68385e-09	-1.22919	-1.28367
57949507	chr3:57949507:C:T	5.02022e-09	-1.79725e-10	-1.42047
57949674	chr3:57949674:T:G	4.47061e-09	-1.53642	-4.43556e-10
57949893	chr3:57949893:C:T	5.38637e-09	-1.79725e-10	-1.35007
57950228	chr3:57950228:A:G	5.14815e-09	-1.79725e-10	-1.39531
57950402	chr3:57950402:T:A	3.75974e-09	-1.03996	-0.66964
57950730	chr3:57950730:T:C	5.03697e-09	-1.79725e-10	-1.41714
57950757	chr3:57950757:T:A	5.06649e-09	-1.79725e-10	-1.4113
57951042	chr3:57951042:A:G	5.31992e-09	-1.79725e-10	-1.36249
57951082	chr3:57951082:C:T	1.17708e-09	-1.41028	-1.46063
57951256	chr3:57951256:C:T	1.64748e-09	-1.17207	-1.36264
57951521	chr3:57951521:G:A	6.84479e-09	-1.79725e-10	-1.11046
57951542	chr3:57951542:G:A	5.21907e-09	-1.79725e-10	-1.38163
57951572	chr3:57951572:T:C	6.26096e-09	-1.79725e-10	-1.19961
57952046	chr3:57952046:A:G	6.86437e-09	-1.79725e-10	-1.1076
57952258	chr3:57952258:G:A	5.02888e-09	-1.79725e-10	-1.41875
57952265	chr3:57952265:C:T	1.67556e-09	-1.19373	-1.32407
57952790	chr3:57952790:C:T	5.58364e-09	-1.79725e-10	-1.31411
57953095	chr3:57953095:G:A	1.47873e-09	-1.35229	-1.29047
57953332	chr3:57953332:T:A	4.88738e-09	-1.79725e-10	-1.44729
57953663	chr3:57953663:T:TG	5.2529e-09	-1.79725e-10	-1.37517
57953847	chr3:57953847:T:C	1.50265e-09	-1.16474	-1.46197
57953881	chr3:57953881:AG:A	5.93642e-09	-1.79725e-10	-1.25284
57954037	chr3:57954037:G:A	4.83039e-09	-1.79725e-10	-1.45902
57954133	chr3:57954133:C:T	5.31677e-09	-1.79725e-10	-1.36308
57954630	chr3:57954630:A:G	5.92431e-09	-1.79725e-10	-1.25488
57955342	chr3:57955342:C:G	5.95648e-09	-1.79725e-10	-1.24947
57955348	chr3:57955348:T:C	4.93001e-09	-1.79725e-10	-1.43861
57955530	chr3:57955530:A:G	5.05441e-09	-1.79725e-10	-1.41368
57955649	chr3:57955649:C:A	4.80869e-09	-1.79725e-10	-1.46352
57955858	chr3:57955858:A:G	5.12391e-09	-1.79725e-10	-1.40003
57955920	chr3:57955920:G:A	5.00244e-09	-1.79725e-10	-1.42402
57956021	chr3:57956021:A:G	5.28821e-09	-1.79725e-10	-1.36847
57956240	chr3:57956240:G:A	7.47257e-09	-1.79725e-10	-1.02271
57956268	chr3:57956268:C:T	5.34776e-09	-1.79725e-10	-1.35727
57956972	chr3:57956972:G:C	5.6615e-09	-1.30026	-4.43556e-10
57957138	chr3:57957138:C:T	5.08445e-09	-1.79725e-10	-1.40776
57957278	chr3:57957278:G:C	5.45556e-09	-1.79725e-10	-1.33731
57957597	chr3:57957597:G:A	5.32904e-09	-1.79725e-10	-1.36078
57957767	chr3:57957767:A:T	5.68514e-09	-1.79725e-10	-1.29609
57957785	chr3:57957785:G:A	4.99008e-09	-1.79725e-10	-1.42649
57957895	chr3:57957895:A:G	5.05316e-09	-1.79725e-10	-1.41393
57958091	chr3:57958091:T:A	1.30599e-09	-1.34758	-1.41941
57958131	chr3:57958131:T:G	6.12556e-09	-1.79725e-10	-1.22148
57958175	chr3:57958175:A:G	1.27958e-08	-1.79725e-10	-0.484827
57958279	chr3:57958279:C:T	8.51794e-10	-1.73101	-1.46334
57958471	chr3:57958471:C:A	5.00702e-09	-1.79725e-10	-1.42311
57958705	chr3:57958705:A:G	1.66426e-09	-1.07052	-1.45405
57959054	chr3:57959054:A:G	2.99868e-09	-1.06461	-0.871166
57959170	chr3:57959170:C:T	6.42288e-09	-1.79725e-10	-1.17408
57959516	chr3:57959516:A:G	1.50213e-09	-1.19419	-1.43287
57959799	chr3:57959799:G:A	1.63011e-09	-1.34181	-1.20349
57959876	chr3:57959876:A:G	1.52021e-09	-1.1695	-1.4456
57959885	chr3:57959885:G:A	4.83634e-09	-1.79725e-10	-1.45779
57959894	chr3:57959894:C:T	6.58741e-09	-1.14879	-4.43556e-10
57960041	chr3:57960041:T:C	1.63128e-09	-1.08709	-1.4575
57960065	chr3:57960065:A:C	7.19713e-09	-1.06026	-4.43556e-10
57960127	chr3:57960127:C:T	5.5946e-09	-1.79725e-10	-1.31214
57960369	chr3:57960369:A:G	1.46714e-09	-1.28692	-1.36371
57960488	chr3:57960488:C:T	1.39912e-09	-1.42604	-1.27206
57960702	chr3:57960702:G:A	5.27338e-09	-1.79725e-10	-1.37127
57961441	chr3:57961441:G:A	1.40807e-09	-1.39855	-1.29318
57961589	chr3:57961589:T:C	1.14179e-09	-1.64105	-1.2603
57962290	chr3:57962290:G:A	5.19249e-09	-1.79725e-10	-1.38673
57962408	chr3:57962408:C:T	4.85697e-09	-1.79725e-10	-1.45353
57962455	chr3:57962455:T:C	5.12426e-09	-1.79725e-10	-1.39996
57962999	chr3:57962999:C:T	1.29423e-09	-1.56219	-1.21383
57963036	chr3:57963036:G:A	1.09585e-09	-1.61588	-1.32653
57963061	chr3:57963061:G:A	1.4587e-09	-1.70445	-0.95195
57963215	chr3:57963215:G:A	1.11515e-09	-1.60406	-1.3209
57963408	chr3:57963408:T:C	1.61511e-08	-1.79725e-10	-0.251956
57963932	chr3:57963932:A:C	4.80925e-09	-1.79725e-10	-1.4634
57964236	chr3:57964236:T:C	7.57985e-09	-1.79725e-10	-1.00845
57964424	chr3:57964424:T:G	1.0479e-09	-1.52834	-1.45881
57964466	chr3:57964466:TTCTGCTC:T	4.81888e-09	-1.79725e-10	-1.46141
57964495	chr3:57964495:G:A	1.33081e-09	-1.72468	-1.02347
57964674	chr3:57964674:G:A	1.5313e-09	-1.68466	-0.923172
57964776	chr3:57964776:C:T	3.85864e-09	-1.68363	-4.43556e-10
57964825	chr3:57964825:T:C	1.02358e-09	-1.71358	-1.29706
57964947	chr3:57964947:A:AC	5.26686e-09	-1.79725e-10	-1.37251
57965269	chr3:57965269:A:G	2.12726e-09	-1.70145	-0.577665
57965580	chr3:57965580:C:G	6.0916e-09	-1.22704	-4.43556e-10
57965932	chr3:57965932:C:T	8.56733e-10	-1.75524	-1.43333
57966798	chr3:57966798:C:T	4.82089e-09	-1.79725e-10	-1.46099
57967107	chr3:57967107:C:T	1.51156e-09	-1.7409	-0.8799
57967487	chr3:57967487:T:C	5.65218e-09	-1.79725e-10	-1.30191
57968055	chr3:57968055:C:A	1.49067e-09	-1.50239	-1.13233
57968233	chr3:57968233:G:A	1.3864e-09	-1.26044	-1.4468
57968315	chr3:57968315:T:G	4.80985e-09	-1.79725e-10	-1.46328
57968700	chr3:57968700:G:T	5.32477e-09	-1.79725e-10	-1.36158
57969223	chr3:57969223:A:G	5.00267e-09	-1.79725e-10	-1.42398
57969261	chr3:57969261:C:T	4.80676e-09	-1.79725e-10	-1.46392
57969298	chr3:57969298:T:G	5.01759e-09	-1.79725e-10	-1.421
57969808	chr3:57969808:G:C	4.96042e-09	-1.79725e-10	-1.43246
57970337	chr3:57970337:G:A	4.99884e-09	-1.79725e-10	-1.42474
57970449	chr3:57970449:T:C	1.04453e-09	-1.52925	-1.46113
57971011	chr3:57971011:G:A	9.6425e-09	-0.767766	-4.43556e-10
57971252	chr3:57971252:T:C	1.04504e-09	-1.57933	-1.41056
57971313	chr3:57971313:T:C	9.62676e-10	-1.61023	-1.46176
57971373	chr3:57971373:A:G	5.36875e-09	-1.79725e-10	-1.35335
57971411	chr3:57971411:C:G	4.90315e-09	-1.79725e-10	-1.44407
57971441	chr3:57971441:G:C	1.38935e-08	-1.79725e-10	-0.402528
57971563	chr3:57971563:C:T	6.83326e-09	-1.79725e-10	-1.11214
57971667	chr3:57971667:C:T	6.88408e-09	-1.10474	-4.43556e-10
57971718	chr3:57971718:T:A	3.99411e-09	-1.64912	-4.43556e-10
57971854	chr3:57971854:A:G	4.85384e-09	-1.79725e-10	-1.45418
57971928	chr3:57971928:C:T	6.25868e-09	-1.79725e-10	-1.19998
57972035	chr3:57972035:G:A	1.30286e-09	-1.34877	-1.42062
57972235	chr3:57972235:G:A	6.5744e-08	-0.466339	1.61816
57972538	chr3:57972538:T:C	1.59124e-09	-1.47306	-1.09638
57972643	chr3:57972643:G:A	8.72515e-10	-1.7892	-1.38112
57972653	chr3:57972653:A:G	5.20147e-09	-1.385	-4.43556e-10
57972722	chr3:57972722:C:T	1.45005e-09	-1.2776	-1.38475
57972749	chr3:57972749:T:C	8.00116e-09	0.445891	-1.40025
57972750	chr3:57972750:G:A	5.42234e-09	-1.79725e-10	-1.34342
57972957	chr3:57972957:C:CT	9.20776e-09	-0.950394	0.136494
57973091	chr3:57973091:C:G	5.06082e-09	-1.79725e-10	-1.41242
57973098	chr3:57973098:G:C	2.50822e-08	-0.720238	0.90845
57973167	chr3:57973167:G:A	9.29447e-10	-1.79513	-1.31198
57973442	chr3:57973442:C:T	2.48458e-08	-0.808561	0.987305
57973970	chr3:57973970:T:C	1.25046e-08	-0.746111	0.238263
57974283	chr3:57974283:C:CCCACCTGGG	9.04487e-09	-0.774896	-0.0568532
57974371	chr3:57974371:G:GT	8.23405e-09	-0.878826	-0.0468417
57974461	chr3:57974461:C:A	3.5753e-09	-1.7599	-4.43556e-10
57974512	chr3:57974512:G:A	5.31533e-09	-1.79725e-10	-1.36335
57974725	chr3:57974725:G:A	8.33548e-09	-1.79725e-10	-0.913425
57975066	chr3:57975066:T:C	5.0297e-09	-1.79725e-10	-1.41859
57975160	chr3:57975160:T:C	9.82851e-09	-0.77208	0.0234207
57975265	chr3:57975265:G:A	1.26784e-08	-1.79725e-10	-0.494043
57975363	chr3:57975363:C:T	1.31112e-08	-1.79725e-10	-0.46048
57975814	chr3:57975814:G:T	6.64631e-09	-1.79725e-10	-1.13988
57976029	chr3:57976029:T:C	7.60078e-09	-1.79725e-10	-1.0057
57976737	chr3:57976737:G:A	9.32024e-10	-1.79823	-1.30611
57977054	chr3:57977054:C:G	7.26549e-09	-0.741046	-0.309765
57977202	chr3:57977202:C:T	5.10535e-09	-1.79725e-10	-1.40366
57977308	chr3:57977308:A:G	9.03837e-09	-1.79725e-10	-0.832467
57977317	chr3:57977317:AT:A	8.03059e-09	-1.79725e-10	-0.950689
57977344	chr3:57977344:C:T	6.9708e-09	-1.79725e-10	-1.09222
57977845	chr3:57977845:A:G	8.96438e-10	-1.77976	-1.36351
57977894	chr3:57977894:G:A	5.20094e-09	-1.79725e-10	-1.38511
57977923	chr3:57977923:C:CT	6.71283e-09	-1.79725e-10	-1.12993
57978336	chr3:57978336:AC:A	4.81053e-09	-1.79725e-10	-1.46314
57978479	chr3:57978479:C:T	6.93633e-09	-1.79725e-10	-1.09717
57978626	chr3:57978626:A:G	3.5818e-09	-1.75808	-4.43556e-10
57978634	chr3:57978634:A:G	5.73433e-09	-1.79725e-10	-1.28748
57978970	chr3:57978970:A:G	5.84848e-09	-1.79725e-10	-1.26776
57979174	chr3:57979174:A:C	4.81912e-09	-1.79725e-10	-1.46136
57979973	chr3:57979973:G:A	9.86059e-10	-1.58487	-1.46311
57980022	chr3:57980022:G:A	7.08368e-09	0.150675	-1.22683
57980148	chr3:57980148:C:T	1.13082e-08	0.0862836	-0.694699
57980243	chr3:57980243:G:A	1.08426e-09	-1.48926	-1.46379
57980947	chr3:57980947:A:G	4.97769e-09	-1.79725e-10	-1.42898
57981130	chr3:57981130:T:G	1.11761e-09	-1.46628	-1.45648
57982145	chr3:57982145:A:G	9.30974e-10	-1.67129	-1.43418
57982176	chr3:57982176:A:G	8.04467e-10	-1.79719	-1.45433
57982362	chr3:57982362:A:G	4.82039e-09	-1.79725e-10	-1.46109
57982456	chr3:57982456:A:G	8.07354e-10	-1.79022	-1.45772
57982499	chr3:57982499:T:C	8.03952e-10	-1.79625	-1.45592
57982996	chr3:57982996:TTTC:T	1.23908e-08	-0.516995	-4.43556e-10
57983359	chr3:57983359:A:G	5.21258e-09	-1.79725e-10	-1.38287
57983554	chr3:57983554:C:G	5.05594e-09	-1.79725e-10	-1.41338
57983638	chr3:57983638:G:C	9.23753e-10	-1.64956	-1.4637
57983951	chr3:57983951:C:T	5.03098e-09	-1.79725e-10	-1.41833
57984134	chr3:57984134:C:T	4.81249e-09	-1.79725e-10	-1.46273
57984541	chr3:57984541:T:C	4.81172e-09	-1.79725e-10	-1.46289
57985192	chr3:57985192:C:T	1.12215e-09	-1.66394	-1.25476
57985704	chr3:57985704:ACC:A	1.13163e-08	-0.607707	-4.43556e-10
57985796	chr3:57985796:C:T	8.52769e-09	-1.79725e-10	-0.890628
57986387	chr3:57986387:GA:G	4.88837e-09	-1.79725e-10	-1.44709
57986680	chr3:57986680:G:A	1.17538e-09	-1.41829	-1.45407
57987038	chr3:57987038:T:C	3.66113e-09	-1.73617	-4.43556e-10
57987953	chr3:57987953:T:A	2.05082e-09	-0.983213	-1.33249
57988193	chr3:57988193:G:A	2.24135e-09	-0.946171	-1.2807
57988267	chr3:57988267:C:T	1.99336e-09	-1.7483	-0.595827
57988383	chr3:57988383:G:A	1.88221e-09	-1.71938	-0.682116
57988663	chr3:57988663:A:C	5.06044e-08	-1.79725e-10	0.890092
57988812	chr3:57988812:AT:A	1.49455e-09	-1.26135	-1.37077
57988981	chr3:57988981:TCATC:T	2.77012e-09	-0.789887	-1.22517
57989095	chr3:57989095:C:T	2.272e-09	-0.978178	-1.23511
57989343	chr3:57989343:G:A	6.55456e-09	-1.79725e-10	-1.15379
57989432	chr3:57989432:C:T	3.48155e-09	-1.73381	-0.0526618
57989593	chr3:57989593:C:T	1.5846e-09	-1.15116	-1.42245
57990124	chr3:57990124:T:A	1.083e-08	-0.695856	0.0442267
57990341	chr3:57990341:C:T	1.13094e-08	-1.79725e-10	-0.608309
57991163	chr3:57991163:G:A	5.33397e-09	-1.79725e-10	-1.35985
57991705	chr3:57991705:C:T	2.61425e-09	-0.734829	-1.33814
57991819	chr3:57991819:T:TA	2.0997e-09	-0.905965	-1.38619
57991886	chr3:57991886:C:T	3.39974e-08	0.492337	-4.43556e-10
57992108	chr3:57992108:T:C	4.93669e-09	-1.79725e-10	-1.43725
57992220	chr3:57992220:T:A	2.21855e-08	-1.79725e-10	0.0654913
57992556	chr3:57992556:A:G	2.46116e-09	-1.23481	-0.898508
57992829	chr3:57992829:A:G	5.44104e-09	-1.68112	0.341143
57993054	chr3:57993054:G:C	5.36377e-09	-1.79725e-10	-1.35428
57993069	chr3:57993069:C:T	8.02084e-09	-1.79725e-10	-0.951903
57993347	chr3:57993347:A:C	4.20991e-08	-1.79725e-10	0.706079
57993777	chr3:57993777:G:A	3.30649e-09	-1.58001	-0.25805
57994017	chr3:57994017:C:A	4.82218e-09	-1.79725e-10	-1.46072
57994040	chr3:57994040:G:T	9.72024e-10	-1.79804	-1.26428
57994632	chr3:57994632:A:C	1.13074e-09	-1.69891	-1.21216
57994928	chr3:57994928:G:T	1.24068e-09	-1.49684	-1.32144
57995796	chr3:57995796:G:C	1.09596e-09	-1.79774	-1.14458
57996202	chr3:57996202:C:T	5.22405e-09	-1.79725e-10	-1.38067
57997117	chr3:57997117:A:G	8.09466e-10	-1.79313	-1.45219
57997833	chr3:57997833:T:C	1.21718e-09	-1.7983	-1.03911
57998227	chr3:57998227:G:A	7.98784e-10	-1.79597	-1.46264
57998309	chr3:57998309:G:A	2.01493e-09	-1.7978	-0.535563
57998385	chr3:57998385:CA:C	7.5908e-09	-1.79725e-10	-1.00701
57998431	chr3:57998431:G:A	6.02638e-09	-1.79725e-10	-1.2378
57998677	chr3:57998677:A:G	5.68155e-09	-1.79725e-10	-1.29672
57998826	chr3:57998826:G:A	4.80488e-09	-1.79725e-10	-1.46432
58000265	chr3:58000265:C:T	1.15079e-08	-1.79725e-10	-0.590912
58000552	chr3:58000552:G:A	4.80426e-09	-1.79725e-10	-1.46444
58000621	chr3:58000621:T:C	7.98801e-10	-1.7983	-1.46029
58000685	chr3:58000685:C:T	8.73468e-10	-1.70851	-1.46072
58000761	chr3:58000761:C:T	5.50362e-09	-1.79725e-10	-1.32854
58001047	chr3:58001047:G:C	4.98052e-09	-1.79725e-10	-1.42841
58001217	chr3:58001217:T:A	1.1393e-08	-1.79725e-10	-0.600946
58001231	chr3:58001231:T:G	3.58776e-09	-0.309725	-1.4467
58001518	chr3:58001518:T:A	7.67361e-09	-1.79725e-10	-0.996159
58001593	chr3:58001593:C:T	2.89195e-08	-1.79725e-10	0.33057
58002191	chr3:58002191:G:A	2.9648e-08	-1.79725e-10	0.35545
58002233	chr3:58002233:TG:T	5.9727e-09	-1.79725e-10	-1.24675
58002361	chr3:58002361:G:T	1.37786e-09	-1.26914	-1.44427
58002706	chr3:58002706:T:C	4.88918e-09	-1.44692	-4.43556e-10
58002941	chr3:58002941:C:A	8.62943e-09	-1.79725e-10	-0.878768
58002981	chr3:58002981:G:T	1.3481e-09	-1.28891	-1.44635
58003079	chr3:58003079:C:T	8.0053e-09	-1.79725e-10	-0.953843
58003420	chr3:58003420:T:C	1.30409e-08	-1.79725e-10	-0.465853
58003442	chr3:58003442:C:T	9.71696e-10	-1.67107	-1.39159
58004466	chr3:58004466:G:A	4.80852e-09	-1.79725e-10	-1.46356
58004521	chr3:58004521:G:C	1.36304e-09	-1.79793	-0.926296
58004736	chr3:58004736:T:C	3.45701e-09	-1.79354	-4.43556e-10
58004750	chr3:58004750:T:A	8.03787e-09	-1.79725e-10	-0.949783
58005077	chr3:58005077:A:G	1.31621e-09	-1.31869	-1.4405
58005126	chr3:58005126:G:A	1.31383e-09	-1.32542	-1.43558
58005193	chr3:58005193:T:G	9.69405e-10	-1.6714	-1.39362
58005268	chr3:58005268:G:T	8.66168e-10	-1.74746	-1.43016
58005750	chr3:58005750:C:T	1.02045e-08	-1.79725e-10	-0.711113
58005849	chr3:58005849:C:T	7.24978e-09	-1.05298	-4.43556e-10
58005916	chr3:58005916:A:G	5.19245e-09	-1.79725e-10	-1.38674
58006042	chr3:58006042:C:T	5.20131e-09	-1.79725e-10	-1.38504
58006084	chr3:58006084:G:A	4.97296e-09	-1.79725e-10	-1.42993
58006277	chr3:58006277:G:C	8.09058e-10	-1.79758	-1.44825
58006533	chr3:58006533:G:A	1.19609e-08	-1.79725e-10	-0.552302
58006785	chr3:58006785:G:A	8.16231e-10	-1.78161	-1.4554
58007094	chr3:58007094:C:T	8.70488e-10	-1.77517	-1.39748
58007176	chr3:58007176:A:C	6.30839e-09	-1.79725e-10	-1.19207
58007416	chr3:58007416:C:T	4.80526e-09	-1.79725e-10	-1.46424
58007474	chr3:58007474:C:T	3.6803e-09	-1.73095	-4.43556e-10
58007522	chr3:58007522:T:C	1.2031e-09	-1.79744	-1.0516
58008026	chr3:58008026:C:T	1.57344e-08	-1.79725e-10	-0.278098
58008096	chr3:58008096:T:C	4.81837e-09	-1.79725e-10	-1.46151
58008150	chr3:58008150:G:A	9.26852e-09	-1.79725e-10	-0.807322
58008194	chr3:58008194:C:T	9.37817e-09	-1.79725e-10	-0.795562
58008534	chr3:58008534:C:T	5.34368e-09	-1.79725e-10	-1.35803
58008813	chr3:58008813:G:A	5.24077e-09	-1.79725e-10	-1.37748
58008992	chr3:58008992:T:A	8.12417e-10	-1.78385	-1.45784
58009974	chr3:58009974:G:T	4.80796e-09	-1.79725e-10	-1.46367
58009979	chr3:58009979:C:T	5.83837e-09	-1.63304	0.363545
58010633	chr3:58010633:A:G	1.02257e-08	-1.79725e-10	-0.709043
58010951	chr3:58010951:T:C	1.14825e-08	-1.79725e-10	-0.593125
58011203	chr3:58011203:C:T	4.80709e-09	-1.79725e-10	-1.46385
58011337	chr3:58011337:C:T	8.44803e-09	-1.79725e-10	-0.900013
58011875	chr3:58011875:C:T	1.34752e-08	-1.79725e-10	-0.433095
58011899	chr3:58011899:G:A	8.79105e-09	-1.79725e-10	-0.860212
58012159	chr3:58012159:C:T	5.03144e-09	-1.79725e-10	-1.41824
58012340	chr3:58012340:T:C	8.45599e-09	-1.79725e-10	-0.899072
58012388	chr3:58012388:T:C	1.2181e-08	-1.79725e-10	-0.534072
58012389	chr3:58012389:G:T	1.22149e-08	-1.79725e-10	-0.53129
58013030	chr3:58013030:G:A	5.31373e-09	-1.79725e-10	-1.36365
58013259	chr3:58013259:C:T	2.05893e-09	-1.33214	-0.979617
58013381	chr3:58013381:G:A	5.02121e-09	-1.79725e-10	-1.42028
58013461	chr3:58013461:A:C	5.27478e-09	-1.79725e-10	-1.37101
58013508	chr3:58013508:G:A	5.34368e-09	-1.79725e-10	-1.35803
58013751	chr3:58013751:G:A	5.47232e-09	-1.79725e-10	-1.33424
58014048	chr3:58014048:T:C	4.02733e-09	-1.64084	-4.43556e-10
58014091	chr3:58014091:TTTATGGTACATAGTAAGTGCTC:T	5.56043e-09	-1.79725e-10	-1.31827
58014263	chr3:58014263:G:T	6.81042e-09	-1.79725e-10	-1.11549
58014310	chr3:58014310:C:T	5.12883e-09	-1.79725e-10	-1.39907
58014937	chr3:58014937:C:T	1.61725e-09	-1.13797	-1.41525
58015704	chr3:58015704:G:A	9.00263e-09	-1.79725e-10	-0.83643
58015846	chr3:58015846:T:A	5.1531e-09	-1.79725e-10	-1.39435
58016178	chr3:58016178:GC:G	6.74199e-09	-1.79725e-10	-1.12559
58016379	chr3:58016379:C:A	2.44281e-09	-1.35327	-0.78753
58016435	chr3:58016435:A:G	4.85111e-09	-1.79725e-10	-1.45474
58016457	chr3:58016457:GC:G	5.741e-09	-1.63608	0.349771
58016700	chr3:58016700:T:C	4.88599e-09	-1.79725e-10	-1.44757
58016710	chr3:58016710:A:G	5.11943e-09	-1.79725e-10	-1.4009
58016904	chr3:58016904:A:G	4.81742e-09	-1.79725e-10	-1.46171
58017060	chr3:58017060:T:C	4.81915e-09	-1.79725e-10	-1.46135
58017158	chr3:58017158:C:T	7.99643e-10	-1.7969	-1.46064
58017315	chr3:58017315:A:G	4.94591e-09	-1.79725e-10	-1.43539
58019395	chr3:58019395:C:T	4.95035e-09	-1.79725e-10	-1.43449
58019676	chr3:58019676:AT:A	1.61629e-09	-1.09174	-1.46207
58020686	chr3:58020686:A:G	8.00788e-10	-1.79204	-1.46406
58020873	chr3:58020873:G:A	1.78715e-08	-1.79725e-10	-0.150738
58021062	chr3:58021062:C:A	5.45528e-09	-1.79725e-10	-1.33736
58021145	chr3:58021145:G:T	4.99358e-09	-1.79725e-10	-1.42579
58021332	chr3:58021332:T:G	5.26373e-09	-1.79725e-10	-1.37311
58021372	chr3:58021372:T:C	9.56853e-09	-1.79725e-10	-0.775466
58021779	chr3:58021779:TTTTG:T	1.28222e-09	-1.79461	-0.990748
58022366	chr3:58022366:T:C	1.13657e-09	-1.60355	-1.30238
58022472	chr3:58022472:A:G	1.09038e-08	-1.79725e-10	-0.644833
58022876	chr3:58022876:G:A	5.71992e-09	-1.79725e-10	-1.28999
58022899	chr3:58022899:C:T	1.81695e-09	-1.29064	-1.14614
58023163	chr3:58023163:G:A	5.78705e-09	-1.79725e-10	-1.27832
58023291	chr3:58023291:T:C	1.33385e-09	-1.79091	-0.95497
58023645	chr3:58023645:A:T	1.88073e-09	-1.23998	-1.16231
58023982	chr3:58023982:A:G	5.07851e-09	-1.79725e-10	-1.40893
58024573	chr3:58024573:C:T	8.02369e-10	-1.79485	-1.45929
58024971	chr3:58024971:A:T	6.74343e-09	-1.79725e-10	-1.12538
58025105	chr3:58025105:TC:T	5.14549e-09	-1.79725e-10	-1.39583
58025602	chr3:58025602:C:T	5.78049e-09	-1.79725e-10	-1.27946
58025692	chr3:58025692:G:A	3.43862e-09	-1.06604	-0.732831
58025696	chr3:58025696:C:T	6.96356e-09	-1.79725e-10	-1.09326
58025846	chr3:58025846:A:C	5.04354e-09	-1.79725e-10	-1.41584
58025875	chr3:58025875:G:A	8.63856e-10	-1.72251	-1.45779
58026379	chr3:58026379:T:C	9.38538e-10	-1.63849	-1.45889
58026619	chr3:58026619:C:T	5.12766e-09	-1.79725e-10	-1.3993
58026620	chr3:58026620:A:G	5.00246e-09	-1.79725e-10	-1.42402
58026621	chr3:58026621:G:A	6.82983e-09	-1.79725e-10	-1.11265
58026924	chr3:58026924:C:T	1.07652e-08	-1.79725e-10	-0.657623
58026942	chr3:58026942:C:T	1.15425e-08	-1.79725e-10	-0.587907
58026962	chr3:58026962:T:G	6.42943e-09	-1.79725e-10	-1.17306
58027846	chr3:58027846:C:T	8.27942e-10	-1.76056	-1.4622
58027897	chr3:58027897:A:G	4.97337e-09	-1.79725e-10	-1.42985
58028083	chr3:58028083:C:T	5.47015e-09	-1.79725e-10	-1.33464
58028533	chr3:58028533:A:G	8.97251e-10	-1.69268	-1.44969
58028769	chr3:58028769:A:G	4.81631e-09	-1.79725e-10	-1.46194
58029029	chr3:58029029:C:G	4.81287e-09	-1.79725e-10	-1.46265
58029091	chr3:58029091:ATT:A	4.22719e-09	-1.79088	0.198468
58029130	chr3:58029130:A:G	3.77841e-09	-1.70464	-4.43556e-10
58029259	chr3:58029259:T:C	1.9499e-09	-1.00576	-1.36041
58029571	chr3:58029571:C:T	5.02309e-09	-1.79725e-10	-1.4199
58029573	chr3:58029573:C:T	1.84155e-09	-1.20967	-1.21367
58029804	chr3:58029804:C:T	1.1294e-08	-1.79725e-10	-0.609673
58029805	chr3:58029805:G:A	8.56793e-10	-1.72878	-1.45972
58029870	chr3:58029870:GT:G	8.27065e-10	-1.7621	-1.46172
58029890	chr3:58029890:C:T	1.44174e-08	-1.79725e-10	-0.365511
58030466	chr3:58030466:T:C	4.90233e-09	-1.79725e-10	-1.44424
58030523	chr3:58030523:G:A	5.51698e-09	-1.79725e-10	-1.32612
58030587	chr3:58030587:G:A	4.1379e-09	-0.979141	-0.634618
58030635	chr3:58030635:A:G	1.21594e-08	-1.79725e-10	-0.535846
58030734	chr3:58030734:C:T	3.91797e-09	-1.66837	-4.43556e-10
58030863	chr3:58030863:AAC:A	4.84998e-09	-1.79725e-10	-1.45497
58030989	chr3:58030989:G:C	4.84399e-09	-1.79725e-10	-1.45621
58031284	chr3:58031284:C:T	8.10091e-09	-1.79725e-10	-0.94197
58031409	chr3:58031409:A:AT	1.24352e-08	-1.79725e-10	-0.513412
58031426	chr3:58031426:C:T	9.44809e-10	-1.62627	-1.46444
58031453	chr3:58031453:A:G	4.44602e-09	-1.54194	-4.43556e-10
58031841	chr3:58031841:C:T	8.5426e-09	-1.79725e-10	-0.888882
58031843	chr3:58031843:T:C	4.86828e-09	-1.79725e-10	-1.45121
58032380	chr3:58032380:G:C	9.36765e-10	-1.63637	-1.4629
58032906	chr3:58032906:T:C	9.45717e-10	-1.6253	-1.46446
58033152	chr3:58033152:C:T	9.29164e-10	-1.64333	-1.46408
58033163	chr3:58033163:A:T	6.7443e-09	-1.12525	-4.43556e-10
58033221	chr3:58033221:C:T	8.78362e-09	-1.79725e-10	-0.861058
58033229	chr3:58033229:C:T	9.85116e-10	-1.58558	-1.46336
58033342	chr3:58033342:G:C	8.87228e-09	-1.79725e-10	-0.851014
58033397	chr3:58033397:TG:T	3.71743e-09	-1.72091	-4.43556e-10
58033552	chr3:58033552:T:C	4.82496e-09	-1.79725e-10	-1.46014
58033720	chr3:58033720:T:C	9.30603e-10	-1.64146	-1.46441
58033826	chr3:58033826:A:G	4.90288e-09	-1.79725e-10	-1.44412
58033853	chr3:58033853:G:A	5.34639e-09	-1.79725e-10	-1.35752
58033910	chr3:58033910:G:A	6.44295e-09	-1.79099	0.620027
58034150	chr3:58034150:C:T	5.51661e-09	-1.79725e-10	-1.32618
58034153	chr3:58034153:G:A	2.94906e-08	0.350126	-4.43556e-10
58034160	chr3:58034160:C:T	9.11839e-10	-1.6667	-1.45953
58034226	chr3:58034226:A:G	4.86133e-09	-1.79725e-10	-1.45263
58034568	chr3:58034568:A:C	4.85424e-09	-1.79725e-10	-1.45409
58035046	chr3:58035046:G:A	6.63838e-09	-1.79725e-10	-1.14108
58035099	chr3:58035099:T:A	9.06461e-10	-1.66769	-1.46446
58036448	chr3:58036448:G:A	6.52339e-09	-1.79725e-10	-1.15855
58036494	chr3:58036494:CA:C	5.09661e-09	-1.79725e-10	-1.40537
58036563	chr3:58036563:C:T	4.8043e-09	-1.79725e-10	-1.46444
58036900	chr3:58036900:A:G	5.36382e-09	-1.79725e-10	-1.35427
58037034	chr3:58037034:T:C	9.43867e-09	-1.79725e-10	-0.789132
58037370	chr3:58037370:C:T	5.15811e-09	-1.79725e-10	-1.39338
58037416	chr3:58037416:A:T	4.86572e-09	-1.79725e-10	-1.45173
58037452	chr3:58037452:C:T	1.18101e-08	-1.79725e-10	-0.564994
58037476	chr3:58037476:C:T	1.70799e-08	-1.79725e-10	-0.196043
58038021	chr3:58038021:G:T	5.30962e-09	-1.79725e-10	-1.36443
58038100	chr3:58038100:G:T	4.84192e-09	-1.79725e-10	-1.45664
58038308	chr3:58038308:C:T	5.49091e-09	-1.79725e-10	-1.33085
58038780	chr3:58038780:C:T	4.99003e-09	-1.79725e-10	-1.4265
58038971	chr3:58038971:A:T	5.24761e-09	-1.79725e-10	-1.37617
58039040	chr3:58039040:A:T	4.8898e-09	-1.79725e-10	-1.4468
58039058	chr3:58039058:C:T	7.57912e-09	-1.00855	-4.43556e-10
58039071	chr3:58039071:C:T	4.95862e-09	-1.79725e-10	-1.43282
58039198	chr3:58039198:A:C	5.00435e-09	-1.79725e-10	-1.42364
58039373	chr3:58039373:G:A	5.18974e-09	-1.79725e-10	-1.38726
58039724	chr3:58039724:T:G	3.54098e-08	1.08263	-0.54959
58039786	chr3:58039786:G:A	5.28386e-09	-1.79725e-10	-1.36929
58039870	chr3:58039870:T:C	5.24944e-09	-1.79725e-10	-1.37583
58040176	chr3:58040176:C:T	8.7388e-10	-1.73653	-1.43223
58040412	chr3:58040412:G:A	5.09148e-09	-1.79725e-10	-1.40638
58040556	chr3:58040556:C:A	5.45898e-09	-1.79725e-10	-1.33668
58040646	chr3:58040646:T:C	2.22125e-08	-1.79725e-10	0.0667078
58041205	chr3:58041205:A:T	2.0952e-08	-1.79725e-10	0.00828878
58041470	chr3:58041470:A:G	1.41066e-08	-1.79725e-10	-0.387305
58041472	chr3:58041472:G:A	1.40788e-08	-1.79725e-10	-0.38928
58041581	chr3:58041581:C:A	1.66087e-08	-1.79725e-10	-0.22402
58041809	chr3:58041809:C:T	5.35479e-09	-1.79725e-10	-1.35595
58041825	chr3:58041825:C:T	4.95137e-09	-1.79725e-10	-1.43428
58041873	chr3:58041873:G:C	5.54652e-09	-1.79725e-10	-1.32078
58042398	chr3:58042398:G:A	8.29831e-09	0.50098	-1.41887
58042440	chr3:58042440:C:T	6.06216e-09	-1.79725e-10	-1.23188
58043146	chr3:58043146:T:G	2.81188e-09	-1.78149	-0.2186
58043189	chr3:58043189:C:T	1.36109e-08	-1.79725e-10	-0.423075
58043289	chr3:58043289:C:T	4.01829e-09	-1.79281	0.149718
58043537	chr3:58043537:G:T	7.93109e-09	-1.79725e-10	-0.963156
58043715	chr3:58043715:G:A	5.94518e-09	-1.79725e-10	-1.25137
58043778	chr3:58043778:A:G	5.88016e-09	-1.79725e-10	-1.26236
58043883	chr3:58043883:C:T	5.76876e-09	-1.79725e-10	-1.28149
58044257	chr3:58044257:C:T	3.23053e-08	1.12903	-0.687747
58044337	chr3:58044337:C:T	5.9931e-09	-1.79725e-10	-1.24334
58044638	chr3:58044638:T:A	5.90562e-09	-1.79725e-10	-1.25804
58045397	chr3:58045397:A:G	2.55664e-09	-1.26782	-0.827432
58045473	chr3:58045473:TG:T	8.39953e-09	-1.79725e-10	-0.905771
58045873	chr3:58045873:G:A	4.84157e-09	-1.79725e-10	-1.45671
58046340	chr3:58046340:A:T	4.90493e-09	-1.79725e-10	-1.44371
58046368	chr3:58046368:C:T	4.8946e-09	-1.79725e-10	-1.44581
58046553	chr3:58046553:G:A	1.13049e-09	-1.69118	-1.22012
58047412	chr3:58047412:T:C	2.32788e-08	-1.79725e-10	0.113596
58047665	chr3:58047665:C:T	8.78663e-09	-1.79725e-10	-0.860715
58048099	chr3:58048099:G:A	2.48795e-08	-1.79725e-10	0.180097
58048107	chr3:58048107:A:T	7.09516e-09	-1.7981	0.723568
58048605	chr3:58048605:C:T	9.79725e-09	-1.79725e-10	-0.751845
58048863	chr3:58048863:G:T	5.14702e-09	-1.79725e-10	-1.39553
58049038	chr3:58049038:T:C	9.27497e-09	-1.79725e-10	-0.806627
58049820	chr3:58049820:G:A	6.69714e-09	-1.79725e-10	-1.13227
58049827	chr3:58049827:T:A	4.82405e-08	0.859339	-0.0170856
58050266	chr3:58050266:T:G	8.78833e-09	-1.79725e-10	-0.860522
58050621	chr3:58050621:G:A	6.23083e-09	-1.79725e-10	-1.20444
58050688	chr3:58050688:C:G	8.5228e-09	-1.79725e-10	-0.891202
58050699	chr3:58050699:A:G	7.50883e-09	-1.79725e-10	-1.01787
58050924	chr3:58050924:T:C	1.967e-09	-1.26494	-1.0925
58051065	chr3:58051065:C:T	1.98697e-09	-1.23592	-1.11142
58051084	chr3:58051084:A:G	1.97455e-09	-1.24331	-1.1103
58051208	chr3:58051208:T:C	1.95325e-09	-1.27339	-1.09107
58051760	chr3:58051760:A:G	8.75825e-09	-1.79725e-10	-0.863951
58051776	chr3:58051776:G:A	3.54634e-09	-1.76803	-4.43556e-10
58051850	chr3:58051850:G:C	4.8102e-09	-1.79725e-10	-1.46321
58051851	chr3:58051851:T:C	8.64587e-09	-1.79725e-10	-0.876865
58052145	chr3:58052145:A:C	8.82026e-09	-1.79725e-10	-0.856896
58052163	chr3:58052163:T:C	8.67599e-09	-1.79725e-10	-0.873387
58052212	chr3:58052212:C:G	8.2526e-09	-1.79725e-10	-0.923419
58052472	chr3:58052472:G:T	8.70688e-09	-1.79725e-10	-0.869833
58052540	chr3:58052540:A:G	8.9979e-09	-1.79725e-10	-0.836956
58052616	chr3:58052616:G:A	2.24873e-09	-1.22387	-0.99971
58052819	chr3:58052819:C:A	1.42285e-08	0.796169	-1.17487
58052878	chr3:58052878:C:T	6.86101e-09	0.247889	-1.35598
58052944	chr3:58052944:G:T	3.52952e-09	-1.77278	-4.43556e-10
58053690	chr3:58053690:C:T	5.48505e-09	-1.79725e-10	-1.33192
58053731	chr3:58053731:G:C	5.25467e-09	-1.79725e-10	-1.37483
58053855	chr3:58053855:G:A	9.92464e-08	-1.79725e-10	1.56366
58053986	chr3:58053986:G:A	1.51083e-09	-1.72449	-0.896802
58054078	chr3:58054078:A:C	9.15888e-07	-1.79725e-10	3.78595
58054170	chr3:58054170:A:G	5.41562e-09	-1.79725e-10	-1.34466
58054299	chr3:58054299:T:C	5.36597e-09	-1.79725e-10	-1.35387
58054906	chr3:58054906:T:C	5.72694e-09	-1.79725e-10	-1.28877
58054907	chr3:58054907:G:A	6.12384e-09	-1.79725e-10	-1.22176
58055109	chr3:58055109:A:G	6.12019e-09	-1.79725e-10	-1.22235
58055173	chr3:58055173:C:T	5.856e-09	-1.79725e-10	-1.26648
58055630	chr3:58055630:A:T	5.61899e-09	-1.79725e-10	-1.30779
58055904	chr3:58055904:G:C	5.66411e-09	-1.79725e-10	-1.2998
58055910	chr3:58055910:C:G	6.07298e-09	-1.79725e-10	-1.2301
58055967	chr3:58055967:A:G	6.51545e-09	-1.79725e-10	-1.15977
58055979	chr3:58055979:A:G	5.6106e-09	-1.79725e-10	-1.30929
58056089	chr3:58056089:ATTTATTTATTTATTTATTTTTTT:A	6.15581e-09	-1.79725e-10	-1.21655
58056173	chr3:58056173:C:T	1.40333e-09	-1.69699	-0.998112
58056246	chr3:58056246:C:T	5.40084e-09	-1.79725e-10	-1.34739
58056314	chr3:58056314:G:A	5.61124e-09	-1.79725e-10	-1.30917
58056347	chr3:58056347:T:C	5.57931e-09	-1.79725e-10	-1.31488
58056357	chr3:58056357:TC:T	4.91877e-09	-1.79725e-10	-1.44089
58056715	chr3:58056715:C:T	5.8175e-09	-1.79725e-10	-1.27308
58057243	chr3:58057243:C:T	5.59282e-09	-1.79725e-10	-1.31246
58057345	chr3:58057345:A:G	5.61864e-09	-1.79725e-10	-1.30786
58057421	chr3:58057421:T:C	5.5495e-09	-1.79725e-10	-1.32024
58057447	chr3:58057447:T:A	5.64015e-09	-1.79725e-10	-1.30404
58057462	chr3:58057462:A:G	5.62874e-09	-1.79725e-10	-1.30606
58057522	chr3:58057522:G:GCTTAGATAGAGTGA	5.62205e-09	-1.79725e-10	-1.30725
58057876	chr3:58057876:C:T	4.9248e-09	-1.79725e-10	-1.43966
58057909	chr3:58057909:G:C	5.52839e-09	-1.79725e-10	-1.32405
58057940	chr3:58057940:G:A	5.62304e-09	-1.79725e-10	-1.30707
58058019	chr3:58058019:C:T	2.41206e-07	-1.79725e-10	2.4517
58058040	chr3:58058040:T:C	5.56727e-09	-1.79725e-10	-1.31704
58058206	chr3:58058206:A:C	1.2574e-08	-1.79725e-10	-0.502319
58058293	chr3:58058293:T:G	5.61407e-09	-1.79725e-10	-1.30867
58058445	chr3:58058445:T:TGCCATTAGAA	5.61308e-09	-1.79725e-10	-1.30885
58058486	chr3:58058486:G:A	4.90057e-09	-1.44459	-4.43556e-10
58058961	chr3:58058961:T:C	5.57723e-09	-1.79725e-10	-1.31525
58059247	chr3:58059247:C:G	5.40183e-09	-1.79725e-10	-1.34721
58059552	chr3:58059552:G:A	5.93402e-09	-1.79725e-10	-1.25325
58059560	chr3:58059560:C:T	8.48523e-10	-1.77551	-1.4227
58059562	chr3:58059562:T:C	5.67158e-09	-1.79725e-10	-1.29848
58059589	chr3:58059589:T:C	1.17775e-08	-1.79725e-10	-0.567759
58059590	chr3:58059590:G:A	2.12165e-08	-1.79725e-10	0.0208335
58059634	chr3:58059634:G:A	4.9104e-09	-1.79725e-10	-1.44259
58059811	chr3:58059811:C:T	5.36566e-09	-1.79725e-10	-1.35393
58059854	chr3:58059854:T:C	5.61274e-09	-1.79725e-10	-1.30891
58060355	chr3:58060355:T:C	3.85652e-09	-1.68418	-4.43556e-10
58060888	chr3:58060888:G:A	4.97519e-08	-1.79725e-10	0.873101
58060938	chr3:58060938:G:A	9.90184e-09	-1.79725e-10	-0.741226
58061516	chr3:58061516:C:T	4.9603e-09	-1.79725e-10	-1.43248
58061590	chr3:58061590:G:C	4.8065e-09	-1.79725e-10	-1.46398
58061591	chr3:58061591:G:A	9.3207e-09	-1.79725e-10	-0.801708
58061821	chr3:58061821:G:A	6.43776e-09	-1.79725e-10	-1.17177
58062546	chr3:58062546:G:A	1.2308e-08	-1.79725e-10	-0.523697
58063449	chr3:58063449:G:A	1.96062e-08	-1.79725e-10	-0.058101
58063664	chr3:58063664:A:C	4.85646e-09	-1.79725e-10	-1.45364
58063912	chr3:58063912:G:A	9.2953e-10	-1.64282	-1.4642
58064036	chr3:58064036:C:T	9.49128e-09	-1.79725e-10	-0.783573
58064164	chr3:58064164:A:G	9.03558e-10	-1.75869	-1.37667
58064251	chr3:58064251:C:T	9.4655e-10	-1.62505	-1.46383
58064538	chr3:58064538:C:T	9.10365e-10	-1.67658	-1.45128
58064893	chr3:58064893:G:A	9.03958e-10	-1.74765	-1.38727
58064995	chr3:58064995:G:A	4.82115e-09	-1.79725e-10	-1.46093
58065130	chr3:58065130:T:C	7.74832e-09	-1.79725e-10	-0.986471
58065221	chr3:58065221:A:G	8.81677e-10	-1.73236	-1.42751
58065308	chr3:58065308:G:C	9.68005e-09	-1.79725e-10	-0.763879
58065568	chr3:58065568:A:G	1.25627e-08	-1.79725e-10	-0.503216
58066280	chr3:58066280:C:T	4.96329e-09	-1.79725e-10	-1.43188
58066324	chr3:58066324:A:G	5.32272e-08	0.940624	-4.43556e-10
58066390	chr3:58066390:T:G	9.50211e-09	-1.79725e-10	-0.782433
58066907	chr3:58066907:G:A	2.48954e-09	-1.66018	-0.461669
58067305	chr3:58067305:G:A	1.14756e-09	-1.74711	-1.1492
58067554	chr3:58067554:A:T	1.015e-08	-1.79725e-10	-0.716473
58067682	chr3:58067682:C:T	1.37541e-09	-1.50912	-1.20608
58067698	chr3:58067698:G:A	1.32557e-09	-1.41664	-1.33547
58067721	chr3:58067721:T:C	1.91676e-09	-1.59713	-0.786179
58068426	chr3:58068426:A:C	2.68711e-08	-1.79725e-10	0.257103
58069032	chr3:58069032:A:G	2.40205e-08	-1.79725e-10	0.144963
58069109	chr3:58069109:T:C	2.47996e-08	-1.79725e-10	0.176882
58069155	chr3:58069155:G:A	3.05991e-08	-1.79725e-10	0.387025
58069478	chr3:58069478:A:T	2.09192e-08	-1.79725e-10	0.00672306
58069535	chr3:58069535:C:T	7.50153e-09	-1.79725e-10	-1.01884
58069536	chr3:58069536:C:T	8.06331e-10	-1.79832	-1.45089
58069610	chr3:58069610:C:T	4.82842e-09	-1.79725e-10	-1.45943
58069685	chr3:58069685:C:T	8.69538e-10	-1.7524	-1.42134
58069737	chr3:58069737:G:A	2.1181e-09	-1.54383	-0.739599
58070339	chr3:58070339:C:T	2.41608e-09	-1.55568	-0.596117
58070437	chr3:58070437:A:G	3.58404e-09	-1.75746	-4.43556e-10
58070465	chr3:58070465:T:C	9.52961e-09	-1.79725e-10	-0.779543
58070729	chr3:58070729:G:A	4.80816e-09	-1.79725e-10	-1.46363
58070779	chr3:58070779:C:T	8.34328e-09	-1.69158	0.779085
58070863	chr3:58070863:G:A	6.26158e-09	-1.79725e-10	-1.19951
58070891	chr3:58070891:C:T	1.26832e-08	-1.79725e-10	-0.49367
58070928	chr3:58070928:G:A	3.35109e-08	-1.79725e-10	0.477924
58070970	chr3:58070970:CAG:C	1.59465e-08	-1.79725e-10	-0.264706
58071478	chr3:58071478:C:T	5.00614e-09	-1.79725e-10	-1.42328
58071607	chr3:58071607:G:C	5.21624e-09	-1.79725e-10	-1.38217
58071775	chr3:58071775:CCT:C	5.64721e-09	-1.79725e-10	-1.30278
58071855	chr3:58071855:G:A	6.2571e-09	-1.79725e-10	-1.20023
58071907	chr3:58071907:C:T	5.05586e-09	-1.79725e-10	-1.4134
58072003	chr3:58072003:AG:A	1.61289e-09	-1.63088	-0.925037
58074068	chr3:58074068:A:G	7.24127e-09	-1.79725e-10	-1.05415
58074421	chr3:58074421:A:G	5.18512e-08	-1.79725e-10	0.914432
58074534	chr3:58074534:C:T	1.17335e-09	-1.50744	-1.36665
58074626	chr3:58074626:C:T	3.49223e-08	-1.79725e-10	0.519179
58074657	chr3:58074657:C:T	5.76621e-09	-1.79725e-10	-1.28193
58075256	chr3:58075256:T:C	1.05655e-09	-1.56926	-1.40968
58075332	chr3:58075332:C:T	4.26243e-09	-1.58411	-4.43556e-10
58075389	chr3:58075389:T:C	4.88564e-08	-1.79725e-10	0.854939
58075535	chr3:58075535:T:G	1.81833e-09	-1.63119	-0.804837
58076024	chr3:58076024:A:G	1.06443e-09	-1.58104	-1.39046
58076165	chr3:58076165:G:T	1.2276e-09	-1.57278	-1.2561
58076465	chr3:58076465:C:G	1.23218e-09	-1.58788	-1.23728
58076655	chr3:58076655:T:C	1.69251e-09	-1.6489	-0.858827
58076698	chr3:58076698:A:G	4.04867e-09	-1.63556	-4.43556e-10
58076783	chr3:58076783:G:A	8.33063e-10	-1.76071	-1.45588
58076987	chr3:58076987:A:T	5.8833e-09	-1.79725e-10	-1.26183
58077576	chr3:58077576:G:C	1.09387e-09	-1.54613	-1.39809
58077582	chr3:58077582:G:C	1.21189e-09	-1.51955	-1.32222
58077678	chr3:58077678:G:A	1.1254e-09	-1.52436	-1.39145
58077747	chr3:58077747:AC:A	5.43837e-09	-1.79725e-10	-1.34047
58077906	chr3:58077906:G:T	1.1784e-09	-1.50328	-1.36651
58078092	chr3:58078092:G:A	1.25144e-09	-1.50088	-1.30877
58078234	chr3:58078234:C:T	7.95406e-09	-1.79725e-10	-0.960264
58079844	chr3:58079844:T:C	5.00323e-09	-1.79725e-10	-1.42386
58079924	chr3:58079924:G:T	5.86248e-09	-1.79725e-10	-1.26537
58079988	chr3:58079988:C:T	4.82157e-09	-1.79725e-10	-1.46085
58080131	chr3:58080131:A:C	4.81986e-09	-1.79725e-10	-1.4612
58080814	chr3:58080814:A:G	5.00912e-09	-1.79725e-10	-1.42269
58080827	chr3:58080827:T:C	2.61448e-08	-1.79725e-10	0.229704
58081028	chr3:58081028:A:G	1.78852e-07	-1.79725e-10	2.15261
58081075	chr3:58081075:A:G	4.90737e-09	-1.79725e-10	-1.44321
58081188	chr3:58081188:G:A	5.11525e-09	-1.79725e-10	-1.40172
58081658	chr3:58081658:G:A	5.09643e-09	-1.79725e-10	-1.40541
58081709	chr3:58081709:C:T	5.53456e-09	-1.79725e-10	-1.32293
58081802	chr3:58081802:A:G	1.71183e-08	-1.79725e-10	-0.1938
58082008	chr3:58082008:AT:A	4.88006e-09	-1.44879	-4.43556e-10
58082068	chr3:58082068:C:T	4.3077e-08	-1.79725e-10	0.729043
58082243	chr3:58082243:G:T	5.75831e-09	-1.79725e-10	-1.2833
58082273	chr3:58082273:A:G	1.28091e-07	2.8904	-1.07161
58082541	chr3:58082541:C:T	9.37025e-10	-1.71068	-1.38831
58082769	chr3:58082769:C:T	5.53074e-09	-1.72513	0.4015
58082787	chr3:58082787:C:T	5.94776e-09	-1.79725e-10	-1.25093
58083288	chr3:58083288:G:A	1.77654e-08	-1.79725e-10	-0.156696
58083510	chr3:58083510:G:GCATC	3.28307e-08	-1.79725e-10	0.457418
58083516	chr3:58083516:A:G	1.49264e-08	-1.79725e-10	-0.330816
58083586	chr3:58083586:C:T	6.15882e-09	-1.79725e-10	-1.21606
58083702	chr3:58083702:A:G	9.20464e-10	-1.68108	-1.43574
58083970	chr3:58083970:G:A	8.29813e-09	-1.02281	0.104892
58084147	chr3:58084147:G:A	6.30148e-09	-1.79725e-10	-1.19316
58084532	chr3:58084532:C:T	1.80203e-08	-1.79725e-10	-0.142446
58084620	chr3:58084620:A:G	3.44997e-09	-1.74805	-0.0475366
58084773	chr3:58084773:T:C	6.42308e-09	-1.79725e-10	-1.17405
58084973	chr3:58084973:T:C	6.84086e-09	-1.79725e-10	-1.11103
58085247	chr3:58085247:G:A	7.75187e-09	-1.79725e-10	-0.986012
58085444	chr3:58085444:G:A	5.9761e-09	-1.79725e-10	-1.24618
58085679	chr3:58085679:G:A	5.80589e-09	-1.79725e-10	-1.27507
58085815	chr3:58085815:C:T	1.49336e-08	-1.79725e-10	-0.330333
58086086	chr3:58086086:T:G	5.03372e-09	-1.79725e-10	-1.41779
58086255	chr3:58086255:C:T	6.99348e-09	-1.79725e-10	-1.08897
58086462	chr3:58086462:CT:C	7.54632e-09	-1.79725e-10	-1.01289
58086724	chr3:58086724:G:A	9.79534e-09	-1.79725e-10	-0.75204
58086744	chr3:58086744:T:G	1.59488e-07	2.96142	-0.923398
58087252	chr3:58087252:G:A	6.55164e-09	-1.79725e-10	-1.15423
58087454	chr3:58087454:T:G	5.74399e-09	-1.79725e-10	-1.28579
58087741	chr3:58087741:C:T	7.52519e-09	-1.79725e-10	-1.01569
58087744	chr3:58087744:C:T	5.61789e-09	-1.79725e-10	-1.30799
58087747	chr3:58087747:G:C	7.70517e-08	2.04212	-0.731593
58087890	chr3:58087890:A:AC	5.29817e-09	-1.36659	-4.43556e-10
58088031	chr3:58088031:G:A	2.7512e-09	-1.29799	-0.723921
58088193	chr3:58088193:A:G	5.8761e-09	-1.79725e-10	-1.26305
58088505	chr3:58088505:AG:A	3.4434e-09	-1.79749	-4.43556e-10
58088710	chr3:58088710:G:A	4.94265e-09	-1.79725e-10	-1.43604
58089118	chr3:58089118:AG:A	5.05039e-09	-1.79725e-10	-1.41448
58089119	chr3:58089119:G:A	1.15656e-09	-1.78656	-1.10194
58089435	chr3:58089435:A:T	7.24251e-09	-1.79725e-10	-1.05398
58089667	chr3:58089667:T:C	1.96871e-08	-1.79725e-10	-0.0539812
58090838	chr3:58090838:G:A	1.08489e-08	-1.79725e-10	-0.64988
58091126	chr3:58091126:A:G	4.95069e-09	-1.79725e-10	-1.43442
58091276	chr3:58091276:A:G	5.04563e-09	-1.79725e-10	-1.41542
58092327	chr3:58092327:G:A	6.90251e-09	-1.79725e-10	-1.10206
58092505	chr3:58092505:G:A	1.13745e-08	-1.79725e-10	-0.602571
58092834	chr3:58092834:G:A	4.96709e-09	-1.43111	-4.43556e-10
58092916	chr3:58092916:A:T	4.02909e-08	-1.79725e-10	0.662179
58092990	chr3:58092990:G:A	3.5622e-09	-0.868997	-0.894572
58093222	chr3:58093222:C:T	5.25157e-09	-1.79725e-10	-1.37542
58093272	chr3:58093272:A:G	1.84544e-08	-1.79725e-10	-0.118644
58093462	chr3:58093462:G:T	4.49389e-08	-1.79725e-10	0.771357
58094044	chr3:58094044:C:T	1.66183e-08	-1.79725e-10	-0.223439
58094438	chr3:58094438:AG:A	6.39606e-09	-1.79725e-10	-1.17826
58094673	chr3:58094673:C:T	2.32982e-08	1.52944	-1.41501
58094840	chr3:58094840:C:T	1.98543e-08	-1.79725e-10	-0.0455275
58095060	chr3:58095060:A:G	5.86349e-09	-1.79725e-10	-1.2652
58095280	chr3:58095280:G:C	1.87562e-08	1.31699	-1.41941
58095536	chr3:58095536:G:T	3.83987e-08	-1.79725e-10	0.614076
58095546	chr3:58095546:G:A	5.88029e-09	-1.79725e-10	-1.26234
58095614	chr3:58095614:C:G	5.91584e-09	-1.79725e-10	-1.25631
58095630	chr3:58095630:T:A	5.97747e-09	-1.79725e-10	-1.24595
58095679	chr3:58095679:A:T	3.05879e-08	-1.79725e-10	0.386657
58095763	chr3:58095763:C:T	5.95789e-09	-1.79725e-10	-1.24923
58096161	chr3:58096161:T:C	1.24794e-08	-1.79725e-10	-0.509864
58096582	chr3:58096582:C:G	2.30964e-08	-1.79725e-10	0.10573
58096982	chr3:58096982:G:A	6.21144e-09	-1.79725e-10	-1.20755
58097261	chr3:58097261:G:A	6.21907e-09	-1.79725e-10	-1.20633
58098344	chr3:58098344:T:C	7.73537e-09	-1.79725e-10	-0.988143
58098523	chr3:58098523:G:A	4.8664e-09	-1.79725e-10	-1.45159
58099068	chr3:58099068:A:G	6.69799e-09	-1.79725e-10	-1.13214
58099168	chr3:58099168:A:C	2.13483e-08	-1.79725e-10	0.0270271
58101271	chr3:58101271:T:C	4.97198e-09	-1.79026	0.36013
58101492	chr3:58101492:G:A	6.79669e-09	-1.79725e-10	-1.11751
58101504	chr3:58101504:C:T	6.63791e-09	-1.79725e-10	-1.14115
58101505	chr3:58101505:G:A	3.60071e-08	1.79054	-1.24077
58102471	chr3:58102471:C:G	6.69437e-09	-1.79725e-10	-1.13268
58102697	chr3:58102697:T:C	6.19614e-09	-1.79725e-10	-1.21002
58103110	chr3:58103110:C:T	3.51587e-08	1.85022	-1.32429
58103212	chr3:58103212:A:G	1.19316e-07	-1.78812	3.53595
58103328	chr3:58103328:A:G	6.83106e-09	-1.79725e-10	-1.11247
58103764	chr3:58103764:A:C	6.65196e-09	-1.79725e-10	-1.13903
58103789	chr3:58103789:A:G	1.00608e-09	-1.61432	-1.41357
58103867	chr3:58103867:GT:G	3.79297e-09	-0.952442	-0.748355
58104124	chr3:58104124:G:A	3.17693e-09	-1.76949	-0.10854
58104150	chr3:58104150:A:G	7.96145e-10	-1.79804	-1.46388
58104909	chr3:58104909:A:G	5.8592e-09	-1.79725e-10	-1.26593
58105008	chr3:58105008:A:G	2.03822e-08	-0.0192839	-4.43556e-10
58105076	chr3:58105076:G:A	2.37143e-09	-1.31322	-0.857231
58105371	chr3:58105371:C:T	8.66284e-09	-1.79725e-10	-0.874904
58105400	chr3:58105400:G:C	6.16969e-09	-1.79725e-10	-1.2143
58106038	chr3:58106038:A:G	1.08095e-09	-1.58744	-1.36867
58106134	chr3:58106134:G:C	3.81459e-09	-1.79595	0.100839
58106619	chr3:58106619:A:G	3.35235e-09	-1.78742	-0.0368608
58106801	chr3:58106801:C:T	9.07014e-10	-1.78403	-1.34751
58106851	chr3:58106851:C:T	6.2992e-09	-1.79725e-10	-1.19352
58107190	chr3:58107190:T:C	1.28251e-09	-1.50828	-1.27684
58107191	chr3:58107191:G:A	5.74638e-09	-1.79725e-10	-1.28538
58107561	chr3:58107561:G:A	6.67526e-09	-1.79725e-10	-1.13554
58107845	chr3:58107845:A:C	1.03775e-09	-1.60632	-1.39057
58107878	chr3:58107878:G:A	7.24608e-09	-1.79725e-10	-1.05349
58108122	chr3:58108122:A:C	3.00909e-09	-0.49299	-1.43932
58108215	chr3:58108215:C:T	1.15243e-08	-1.79725e-10	-0.589487
58108792	chr3:58108792:G:A	1.03158e-09	-1.68668	-1.31617
58108823	chr3:58108823:G:A	1.13225e-08	-1.79725e-10	-0.607151
58108844	chr3:58108844:TG:T	9.6355e-10	-1.69474	-1.37634
58108917	chr3:58108917:CA:C	4.37226e-09	-1.55867	-4.43556e-10
58109125	chr3:58109125:C:T	5.36514e-09	-1.79725e-10	-1.35402
58109535	chr3:58109535:A:G	5.57557e-09	-1.79725e-10	-1.31555
58109772	chr3:58109772:T:C	6.49576e-09	-1.79725e-10	-1.1628
58109773	chr3:58109773:G:T	8.2673e-09	-1.79725e-10	-0.921638
58110068	chr3:58110068:C:T	4.80913e-09	-1.79725e-10	-1.46343
58110662	chr3:58110662:T:G	6.93447e-09	-1.79725e-10	-1.09744
58110797	chr3:58110797:T:C	1.96694e-08	-0.937169	0.882285
58111225	chr3:58111225:AAG:A	5.10906e-09	-1.79725e-10	-1.40293
58111448	chr3:58111448:C:T	5.75725e-09	-1.79725e-10	-1.28349
58111669	chr3:58111669:T:C	1.7052e-09	-1.03843	-1.46183
58112521	chr3:58112521:T:C	2.27583e-08	0.0909812	-4.43556e-10
58112717	chr3:58112717:T:C	6.51519e-09	-1.79725e-10	-1.15981
58113035	chr3:58113035:G:A	3.47216e-09	-1.78917	-4.43556e-10
58113238	chr3:58113238:G:A	4.91944e-09	-1.79725e-10	-1.44075
58113387	chr3:58113387:G:A	1.19176e-09	-1.40539	-1.45313
58113450	chr3:58113450:T:G	5.55759e-09	-1.79725e-10	-1.31878
58113455	chr3:58113455:A:C	6.58774e-08	-1.79725e-10	1.15385
58113948	chr3:58113948:A:G	6.01474e-09	-1.79725e-10	-1.23973
58114053	chr3:58114053:T:C	5.80531e-09	-1.79725e-10	-1.27517
58114689	chr3:58114689:A:G	3.89048e-09	-1.76744	0.0920265
58115042	chr3:58115042:C:T	4.89677e-09	-1.79725e-10	-1.44537
58115125	chr3:58115125:A:G	9.27991e-09	-1.79725e-10	-0.806095
58115290	chr3:58115290:A:G	1.50118e-07	-1.79725e-10	1.97748
58115384	chr3:58115384:T:C	5.20623e-09	-1.79725e-10	-1.38409
58115438	chr3:58115438:A:G	4.88708e-09	-1.79725e-10	-1.44735
58115534	chr3:58115534:G:T	2.87657e-09	-1.08437	-0.892982
58115734	chr3:58115734:G:A	5.25332e-09	-1.79725e-10	-1.37509
58115744	chr3:58115744:G:A	2.0933e-09	-1.63565	-0.659552
58115782	chr3:58115782:ACCCACAAC:A	1.04157e-08	-1.79725e-10	-0.690632
58115828	chr3:58115828:T:G	1.39205e-09	-1.60437	-1.0988
58116435	chr3:58116435:G:A	2.78645e-09	-1.10737	-0.90181
58116933	chr3:58116933:C:T	4.9639e-08	-1.33897	2.2098
58117096	chr3:58117096:C:G	5.7244e-09	-1.79725e-10	-1.28921
58117364	chr3:58117364:G:C	4.81663e-09	-1.79725e-10	-1.46187
58117531	chr3:58117531:G:C	5.50521e-09	-1.79725e-10	-1.32825
58117917	chr3:58117917:T:C	5.27664e-08	-1.33526	2.26719
58117951	chr3:58117951:C:T	3.01622e-09	-1.06981	-0.860134
58118237	chr3:58118237:G:A	5.1785e-08	-1.32843	2.24159
58119150	chr3:58119150:G:A	8.88131e-08	-1.30984	2.76243
58119439	chr3:58119439:A:G	6.15389e-08	-1.79725e-10	1.08572
58119462	chr3:58119462:T:C	1.60192e-08	-1.79725e-10	-0.260159
58119692	chr3:58119692:C:A	3.99248e-09	-1.04403	-0.605507
58120049	chr3:58120049:C:T	1.62142e-09	-1.66722	-0.883426
58120268	chr3:58120268:C:A	1.37248e-08	-1.79725e-10	-0.414742
58120375	chr3:58120375:G:A	4.8072e-09	-1.79725e-10	-1.46383
58121169	chr3:58121169:C:T	5.51788e-09	-1.79725e-10	-1.32595
58121455	chr3:58121455:C:T	5.7884e-09	-1.79725e-10	-1.27809
58121467	chr3:58121467:C:T	1.98098e-08	-1.79725e-10	-0.0477673
58121817	chr3:58121817:C:T	6.78157e-08	-1.79725e-10	1.18285
58121935	chr3:58121935:C:T	4.85502e-09	-1.79725e-10	-1.45393
58121941	chr3:58121941:G:A	2.7407e-09	-1.74012	-0.285617
58122272	chr3:58122272:A:C	1.47447e-09	-1.70489	-0.940752
58122788	chr3:58122788:T:C	2.93205e-08	-1.79725e-10	0.344339
58122816	chr3:58122816:G:T	1.02401e-08	-0.707636	-4.43556e-10
58122824	chr3:58122824:T:C	2.88183e-08	-1.79725e-10	0.327064
58122863	chr3:58122863:G:A	1.98098e-08	-1.79725e-10	-0.0477673
58123206	chr3:58123206:G:A	5.6159e-09	-1.79725e-10	-1.30834
58123806	chr3:58123806:C:T	1.78354e-08	-1.79725e-10	-0.152759
58124021	chr3:58124021:T:A	4.84191e-09	-1.79725e-10	-1.45664
58124045	chr3:58124045:A:G	5.02712e-09	-1.79725e-10	-1.4191
58124124	chr3:58124124:C:T	1.14479e-08	-0.596143	-4.43556e-10
58124140	chr3:58124140:C:T	6.60623e-08	-1.79725e-10	1.15665
58124378	chr3:58124378:G:A	3.96755e-09	-1.6558	-4.43556e-10
58124464	chr3:58124464:C:T	6.67603e-08	-1.79725e-10	1.16716
58124533	chr3:58124533:C:G	7.52267e-09	-0.660942	-0.355084
58124621	chr3:58124621:G:A	6.49655e-09	-1.79725e-10	-1.16268
58124676	chr3:58124676:G:T	1.87911e-08	-1.79725e-10	-0.100563
58124677	chr3:58124677:C:T	1.88001e-08	-1.79725e-10	-0.100084
58125384	chr3:58125384:C:T	1.74858e-09	-1.19219	-1.28295
58125401	chr3:58125401:G:A	5.8505e-08	-1.79725e-10	1.03516
58126034	chr3:58126034:G:A	1.36343e-08	-1.79725e-10	-0.421356
58126107	chr3:58126107:C:T	6.79076e-09	-1.79725e-10	-1.11838
58126143	chr3:58126143:G:A	1.83417e-08	-1.79725e-10	-0.124769
58126302	chr3:58126302:C:T	3.4883e-09	-1.78453	-4.43556e-10
58126335	chr3:58126335:G:A	4.83211e-09	-1.79725e-10	-1.45866
58126524	chr3:58126524:A:G	1.42312e-08	-1.79725e-10	-0.378508
58126829	chr3:58126829:G:C	5.98362e-09	-1.79725e-10	-1.24492
58127085	chr3:58127085:G:A	2.16064e-08	-1.79725e-10	0.0390413
58127094	chr3:58127094:A:G	1.78001e-07	-1.79725e-10	2.14784
58127291	chr3:58127291:G:A	4.83404e-09	-1.79725e-10	-1.45826
58127911	chr3:58127911:T:C	6.82651e-09	-1.79725e-10	-1.11313
58128270	chr3:58128270:C:G	6.29809e-09	-1.79725e-10	-1.1937
58128928	chr3:58128928:G:A	6.53557e-09	-1.79725e-10	-1.15669
58129090	chr3:58129090:G:A	6.50182e-09	-1.79725e-10	-1.16186
58129157	chr3:58129157:C:T	1.76167e-08	-1.79725e-10	-0.165098
58129411	chr3:58129411:G:C	1.88432e-08	-1.79725e-10	-0.0977959
58129487	chr3:58129487:A:G	6.42359e-09	-1.79725e-10	-1.17397
58129607	chr3:58129607:G:A	6.7391e-09	-1.79725e-10	-1.12602
58129823	chr3:58129823:T:A	5.03701e-09	-1.79725e-10	-1.41713
58129886	chr3:58129886:T:C	1.50743e-08	-1.79725e-10	-0.320953
58129893	chr3:58129893:G:C	6.30059e-09	-1.79725e-10	-1.1933
58130302	chr3:58130302:T:C	3.56913e-09	-1.76163	-4.43556e-10
58130368	chr3:58130368:G:C	1.85266e-08	-0.236677	0.121939
58130420	chr3:58130420:C:T	7.99475e-09	-1.79725e-10	-0.955162
58130589	chr3:58130589:A:G	1.77517e-08	-1.79725e-10	-0.157466
58130642	chr3:58130642:T:C	2.74356e-08	-1.79725e-10	0.277894
58130693	chr3:58130693:G:T	4.80728e-09	-1.79725e-10	-1.46381
58131107	chr3:58131107:C:A	4.81238e-09	-1.79725e-10	-1.46275
58131228	chr3:58131228:C:G	4.9903e-08	-1.79725e-10	0.876136
58131250	chr3:58131250:G:A	4.84967e-09	-1.79725e-10	-1.45504
58131519	chr3:58131519:A:G	3.25209e-08	-1.79725e-10	0.447935
58131648	chr3:58131648:T:G	7.93073e-09	-1.79725e-10	-0.963202
58131734	chr3:58131734:G:A	6.15688e-08	-1.79725e-10	1.08621
58131769	chr3:58131769:T:G	1.60581e-08	-1.79725e-10	-0.257732
58131797	chr3:58131797:G:A	6.25159e-08	-1.79725e-10	1.10147
58131997	chr3:58131997:G:A	7.12318e-09	-1.07059	-4.43556e-10
58132097	chr3:58132097:C:T	6.73433e-09	-1.79725e-10	-1.12673
58132105	chr3:58132105:T:C	6.12737e-08	-1.79725e-10	1.0814
58132163	chr3:58132163:C:T	5.81632e-09	-1.79725e-10	-1.27328
58132204	chr3:58132204:C:T	2.1092e-08	-1.79725e-10	0.0149495
58132212	chr3:58132212:G:A	5.38268e-09	-1.79725e-10	-1.35076
58132425	chr3:58132425:G:A	2.54056e-08	-1.79725e-10	0.201025
58132516	chr3:58132516:T:TAA	6.15688e-08	-1.79725e-10	1.08621
58132973	chr3:58132973:A:G	1.94123e-08	-1.79725e-10	-0.0680373
58133053	chr3:58133053:C:T	1.2765e-08	-1.79725e-10	-0.487238
58133135	chr3:58133135:C:G	4.92783e-09	-1.43905	-4.43556e-10
58133231	chr3:58133231:G:T	1.50464e-08	-0.858588	0.535784
58133239	chr3:58133239:C:T	6.22686e-08	-1.79725e-10	1.09751
58134139	chr3:58134139:G:A	3.56058e-09	-1.76402	-4.43556e-10
58134155	chr3:58134155:G:C	2.03569e-09	-1.52353	-0.799585
58134926	chr3:58134926:G:T	6.85419e-09	-1.79725e-10	-1.10909
58135347	chr3:58135347:C:T	1.13417e-08	-1.79725e-10	-0.605461
58135595	chr3:58135595:T:C	1.02111e-08	-1.79725e-10	-0.710467
58135899	chr3:58135899:T:A	1.25028e-09	-1.58893	-1.22166
58136255	chr3:58136255:C:T	8.28469e-09	-0.781212	-0.138324
58136310	chr3:58136310:G:A	7.27425e-09	-1.79725e-10	-1.04961
58136433	chr3:58136433:T:C	1.29094e-09	-1.60654	-1.17204
58136941	chr3:58136941:G:A	5.15199e-09	-1.79725e-10	-1.39456
58137131	chr3:58137131:TAAG:T	5.26752e-09	-1.79725e-10	-1.37239
58137181	chr3:58137181:G:A	5.94978e-09	-1.79725e-10	-1.25059
58137279	chr3:58137279:A:G	8.20965e-09	-1.79725e-10	-0.928636
58137522	chr3:58137522:C:A	5.57426e-08	-0.726817	1.71362
58138252	chr3:58138252:TC:T	5.49584e-09	-1.79725e-10	-1.32995
58138872	chr3:58138872:C:T	7.31614e-09	-1.79725e-10	-1.04386
58139195	chr3:58139195:C:T	5.19533e-09	-1.79725e-10	-1.38619
58139425	chr3:58139425:A:C	8.00312e-09	-1.79725e-10	-0.954115
58139456	chr3:58139456:G:A	5.35998e-09	-0.993286	-0.361701
58139619	chr3:58139619:A:G	7.22276e-09	-1.79725e-10	-1.05671
58139726	chr3:58139726:G:T	8.27645e-09	-1.79725e-10	-0.920533
58140244	chr3:58140244:G:T	2.38499e-07	-0.818548	3.25897
58140370	chr3:58140370:C:T	1.98229e-08	-1.79725e-10	-0.0471095
58140496	chr3:58140496:A:C	3.19385e-09	-1.12395	-0.748763
58142090	chr3:58142090:G:A	5.49954e-09	-1.79725e-10	-1.32928
58142100	chr3:58142100:C:T	1.68219e-07	-0.870758	2.96208
58143723	chr3:58143723:A:G	5.90819e-09	-0.976299	-0.281309
58144441	chr3:58144441:A:G	1.05234e-09	-1.78149	-1.20144
58144549	chr3:58144549:G:C	3.80594e-09	-1.01213	-0.685255
58144680	chr3:58144680:A:G	5.2919e-09	-1.79725e-10	-1.36777
58144763	chr3:58144763:A:G	1.6925e-08	-1.79725e-10	-0.205156
58144869	chr3:58144869:C:A	1.10368e-08	-1.79725e-10	-0.632709
58144872	chr3:58144872:T:C	2.78259e-09	-0.579757	-1.43081
58145475	chr3:58145475:A:G	5.11646e-09	-1.79725e-10	-1.40148
58145685	chr3:58145685:C:T	7.52383e-08	1.28671	-4.43556e-10
58145788	chr3:58145788:C:T	9.67897e-10	-1.60244	-1.46413
58146252	chr3:58146252:C:T	9.91946e-09	-0.974534	0.235087
58146541	chr3:58146541:G:A	3.44619e-09	-1.79668	-4.43556e-10
58146911	chr3:58146911:G:A	1.40407e-08	-1.79725e-10	-0.391985
58147081	chr3:58147081:G:A	2.36899e-09	-1.61029	-0.561189
58147082	chr3:58147082:C:T	2.39408e-09	-1.59976	-0.561189
58147088	chr3:58147088:G:A	5.15791e-09	-1.79725e-10	-1.39342
58147721	chr3:58147721:C:T	3.52153e-09	-1.09142	-0.683632
58148072	chr3:58148072:G:C	2.28932e-09	-0.743644	-1.46205
58148778	chr3:58148778:A:G	3.79656e-09	-1.69985	-4.43556e-10
58149098	chr3:58149098:C:T	3.72171e-09	-1.71976	-4.43556e-10
58149228	chr3:58149228:C:T	2.89702e-09	-0.51636	-1.4539
58149526	chr3:58149526:C:T	5.00492e-09	-1.79725e-10	-1.42352
58149611	chr3:58149611:C:T	5.87243e-09	-1.79725e-10	-1.26368
58150324	chr3:58150324:C:T	5.85899e-09	-1.79725e-10	-1.26597
58150702	chr3:58150702:T:C	1.36465e-09	-1.67843	-1.04461
58151085	chr3:58151085:T:C	5.563e-09	-1.79725e-10	-1.31781
58151212	chr3:58151212:C:T	8.55036e-09	-1.79725e-10	-0.887973
58151684	chr3:58151684:A:G	4.88242e-09	-1.79725e-10	-1.44831
58151996	chr3:58151996:A:G	1.36108e-09	-1.61825	-1.10742
58152550	chr3:58152550:GA:G	2.05573e-09	-0.906537	-1.40678
58152801	chr3:58152801:G:A	2.70947e-09	-1.56671	-0.470484
58152982	chr3:58152982:C:T	6.19816e-09	-1.79725e-10	-1.20969
58153061	chr3:58153061:C:T	5.55757e-09	-1.79725e-10	-1.31879
58153263	chr3:58153263:G:A	5.73356e-09	-1.79725e-10	-1.28761
58153445	chr3:58153445:G:A	4.90549e-09	-1.79725e-10	-1.44359
58153675	chr3:58153675:G:A	6.28587e-09	-1.79725e-10	-1.19564
58154012	chr3:58154012:G:A	3.77063e-09	-1.7067	-4.43556e-10
58154079	chr3:58154079:T:C	4.96723e-08	-1.79725e-10	0.871502
58154309	chr3:58154309:G:A	2.0147e-09	-0.923691	-1.40979
58154398	chr3:58154398:A:G	6.41352e-09	-1.79725e-10	-1.17554
58154694	chr3:58154694:A:G	6.87484e-09	-1.79725e-10	-1.10608
58155041	chr3:58155041:G:A	2.11015e-09	-0.891725	-1.39546
58155315	chr3:58155315:G:A	2.02694e-09	-0.943481	-1.38394
58155353	chr3:58155353:G:A	1.90876e-09	-0.997517	-1.38997
58155369	chr3:58155369:A:G	5.34271e-09	-1.79725e-10	-1.35821
58155540	chr3:58155540:C:T	2.30984e-09	-1.07134	-1.12542
58155564	chr3:58155564:TA:T	1.87595e-09	-1.01712	-1.38772
58155584	chr3:58155584:T:C	5.57931e-09	-1.79725e-10	-1.31488
58155716	chr3:58155716:G:C	6.02176e-09	-1.79725e-10	-1.23857
58156146	chr3:58156146:CTT:C	6.2785e-09	-1.79725e-10	-1.19682
58156845	chr3:58156845:C:T	2.8277e-09	-0.8821	-1.11238
58156994	chr3:58156994:G:T	5.01968e-09	-1.79725e-10	-1.42058
58157713	chr3:58157713:G:T	4.52482e-09	-0.668004	-0.856364
58158003	chr3:58158003:G:A	8.57169e-09	-1.0435	0.158015
58158613	chr3:58158613:T:C	5.15155e-09	-1.79725e-10	-1.39465
58159064	chr3:58159064:A:G	4.80513e-09	-1.79725e-10	-1.46426
58159536	chr3:58159536:G:A	1.13959e-09	-1.48222	-1.42106
58159621	chr3:58159621:T:C	3.44432e-09	-1.79722	-4.43556e-10
58160175	chr3:58160175:C:T	5.01828e-09	-1.79725e-10	-1.42086
58160293	chr3:58160293:C:T	2.52021e-09	-0.891968	-1.21764
58160376	chr3:58160376:C:T	6.33571e-09	-1.79725e-10	-1.18774
58160597	chr3:58160597:G:T	4.94878e-09	-1.79725e-10	-1.4348
58160984	chr3:58160984:A:G	1.25411e-09	-1.60742	-1.2001
58161078	chr3:58161078:G:A	1.2574e-09	-1.59327	-1.21163
58161216	chr3:58161216:T:C	5.44576e-09	-1.79725e-10	-1.33911
58161703	chr3:58161703:C:T	2.21179e-09	-1.1367	-1.10344
58162006	chr3:58162006:T:C	3.30601e-09	-0.992703	-0.845502
58162161	chr3:58162161:G:A	4.09265e-09	-0.915907	-0.708846
58162331	chr3:58162331:A:G	4.86836e-09	-1.79725e-10	-1.45119
58162336	chr3:58162336:G:A	1.26676e-08	-0.649573	0.154676
58162569	chr3:58162569:C:T	4.85392e-09	-1.79725e-10	-1.45416
58162679	chr3:58162679:A:G	5.03346e-09	-1.79725e-10	-1.41784
58163231	chr3:58163231:G:A	1.12232e-08	-1.79725e-10	-0.615965
58163690	chr3:58163690:G:A	2.75665e-09	-0.758439	-1.26149
58163710	chr3:58163710:G:A	1.86158e-09	-0.956992	-1.45553
58163862	chr3:58163862:G:A	5.36396e-09	-1.79725e-10	-1.35424
58164457	chr3:58164457:C:T	7.64985e-09	-0.932517	-0.0667431
58164706	chr3:58164706:C:T	5.37566e-09	-1.79725e-10	-1.35207
58164850	chr3:58164850:C:T	4.82014e-09	-1.79725e-10	-1.46114
58165779	chr3:58165779:G:A	1.6068e-09	-1.10131	-1.45839
58165815	chr3:58165815:T:G	5.14586e-09	-1.79725e-10	-1.39575
58165834	chr3:58165834:C:T	1.79786e-09	-0.991788	-1.45556
58166220	chr3:58166220:C:G	4.80569e-09	-1.79725e-10	-1.46415
58166338	chr3:58166338:A:C	8.60003e-10	-1.72539	-1.45937
58166381	chr3:58166381:A:G	1.34032e-09	-1.73525	-1.00578
58166828	chr3:58166828:A:AT	4.87322e-09	-1.79725e-10	-1.45019
58166848	chr3:58166848:G:A	4.6072e-09	-0.543593	-0.962733
58167018	chr3:58167018:A:C	4.81936e-09	-1.79725e-10	-1.46131
58167072	chr3:58167072:A:G	1.57558e-09	-1.71952	-0.859808
58168072	chr3:58168072:C:T	4.95752e-09	-0.483592	-0.949448
58168157	chr3:58168157:A:C	4.81444e-09	-1.79725e-10	-1.46233
58168241	chr3:58168241:G:A	4.86315e-09	-1.79725e-10	-1.45226
58168450	chr3:58168450:G:A	1.31346e-08	-0.648708	0.190011
58168600	chr3:58168600:C:T	5.39542e-09	-1.79725e-10	-1.3484
58168828	chr3:58168828:G:A	6.37116e-09	-1.79725e-10	-1.18217
58168944	chr3:58168944:T:C	9.01103e-10	-1.79309	-1.34499
58169132	chr3:58169132:G:C	4.59123e-09	-0.569485	-0.940314
58169237	chr3:58169237:A:G	4.92596e-09	-1.43943	-4.43556e-10
58169414	chr3:58169414:T:C	5.64231e-09	-1.30365	-4.43556e-10
58169483	chr3:58169483:C:T	5.27357e-09	-1.79725e-10	-1.37124
58169503	chr3:58169503:C:G	1.62809e-08	1.21929	-1.46325
58170057	chr3:58170057:G:A	5.97002e-09	-1.79725e-10	-1.2472
58170300	chr3:58170300:T:C	3.54225e-08	-1.79725e-10	0.533402
58170483	chr3:58170483:T:C	1.02161e-08	-1.79725e-10	-0.709982
58170962	chr3:58170962:C:T	3.92329e-08	-1.79725e-10	0.635569
58171343	chr3:58171343:C:T	5.96178e-09	-1.79725e-10	-1.24858
58171419	chr3:58171419:T:C	2.43744e-08	-1.79725e-10	0.159588
58171792	chr3:58171792:G:C	8.97063e-10	-1.76655	-1.37603
58171884	chr3:58171884:T:C	8.71444e-09	-1.79725e-10	-0.868965
58171979	chr3:58171979:G:A	2.09136e-08	-1.79725e-10	0.00645238
58172123	chr3:58172123:G:A	3.47466e-09	-1.78845	-4.43556e-10
58172132	chr3:58172132:G:A	4.14075e-08	-1.79725e-10	0.689516
58172607	chr3:58172607:C:T	2.24794e-08	-1.79725e-10	0.0786549
58172980	chr3:58172980:G:A	1.02701e-09	-1.75786	-1.24944
58173240	chr3:58173240:A:G	5.38631e-09	-1.79725e-10	-1.35009
58173352	chr3:58173352:G:A	5.42655e-09	-1.79725e-10	-1.34264
58173506	chr3:58173506:G:A	4.89999e-09	-1.79725e-10	-1.44471
58173996	chr3:58173996:C:T	2.6478e-08	-1.79725e-10	0.242367
58174166	chr3:58174166:G:A	2.32985e-09	-1.02797	-1.16017
58174984	chr3:58174984:A:G	3.49382e-09	-1.78295	-4.43556e-10
58175145	chr3:58175145:A:C	5.22852e-09	-1.79725e-10	-1.37982
58175194	chr3:58175194:T:C	2.18558e-09	-0.787622	-1.46444
58175255	chr3:58175255:T:G	1.27773e-08	-1.79725e-10	-0.486273
58175260	chr3:58175260:G:A	1.00462e-09	-1.7778	-1.25154
58176644	chr3:58176644:G:A	2.69714e-09	-0.683677	-1.35808
58176665	chr3:58176665:C:T	8.00424e-09	-1.79725e-10	-0.953975
58176699	chr3:58176699:C:T	8.16348e-10	-1.7977	-1.43916
58177495	chr3:58177495:T:C	9.63178e-10	-1.61058	-1.46088
58177508	chr3:58177508:G:A	3.74654e-09	-1.71311	-4.43556e-10
58177707	chr3:58177707:G:A	6.87824e-09	-1.79725e-10	-1.10558
58177965	chr3:58177965:A:G	8.12905e-10	-1.78202	-1.45906
58178174	chr3:58178174:A:C	1.0388e-09	-1.56115	-1.43473
58178187	chr3:58178187:A:G	1.10744e-09	-1.58272	-1.34918
58178315	chr3:58178315:T:C	8.49885e-10	-1.78818	-1.40842
58178321	chr3:58178321:C:G	8.42955e-10	-1.78709	-1.4177
58178666	chr3:58178666:T:A	1.88202e-08	-0.0990182	-4.43556e-10
58178782	chr3:58178782:C:T	5.98278e-09	-1.79725e-10	-1.24506
58178809	chr3:58178809:C:T	1.42197e-09	-1.73799	-0.943909
58178875	chr3:58178875:C:T	2.36018e-07	-1.79725e-10	2.42996
58179577	chr3:58179577:G:A	5.61364e-09	-1.79725e-10	-1.30875
58179893	chr3:58179893:G:A	9.70025e-09	-1.79725e-10	-0.761794
58180107	chr3:58180107:A:G	1.06065e-08	-1.79725e-10	-0.672483
58180672	chr3:58180672:C:T	1.15593e-08	-0.586459	-4.43556e-10
58180743	chr3:58180743:A:G	1.26048e-09	-1.35154	-1.45092
58180978	chr3:58180978:G:A	2.54597e-09	-0.991118	-1.10831
58181960	chr3:58181960:G:A	1.33037e-09	-1.77127	-0.977218
58181998	chr3:58181998:G:A	2.68924e-08	-1.79725e-10	0.257898
58182302	chr3:58182302:TG:T	6.3798e-09	-1.79725e-10	-1.18081
58182400	chr3:58182400:A:G	7.23136e-09	-1.79725e-10	-1.05552
58182564	chr3:58182564:AT:A	8.19854e-10	-1.77502	-1.45756
58182573	chr3:58182573:T:G	8.19897e-10	-1.77806	-1.45446
58182679	chr3:58182679:G:A	1.45422e-09	-1.22524	-1.43424
58182720	chr3:58182720:C:G	9.33895e-09	-1.79725e-10	-0.799753
58182746	chr3:58182746:T:C	1.03082e-09	-1.73992	-1.26367
58182892	chr3:58182892:T:A	5.56097e-09	-1.79725e-10	-1.31817
58182901	chr3:58182901:G:A	1.78209e-09	-1.05723	-1.39894
58182958	chr3:58182958:G:A	5.15719e-09	-1.79725e-10	-1.39355
58182990	chr3:58182990:C:T	7.45442e-08	-1.79725e-10	1.27745
58183199	chr3:58183199:T:C	1.51522e-09	-1.15796	-1.46043
58183200	chr3:58183200:T:C	1.47442e-09	-1.18637	-1.45931
58183264	chr3:58183264:A:G	3.82042e-09	-0.6829	-1.01069
58183381	chr3:58183381:A:G	4.5442e-09	-0.500755	-1.01934
58183687	chr3:58183687:G:A	1.71642e-08	-1.79725e-10	-0.191121
58183692	chr3:58183692:G:T	5.1112e-09	-1.79725e-10	-1.40251
58183701	chr3:58183701:T:C	6.38566e-09	-1.79725e-10	-1.17989
58183706	chr3:58183706:AGGTAG:A	6.616e-09	-1.79725e-10	-1.14446
58183745	chr3:58183745:G:A	9.41494e-10	-1.69954	-1.39469
58183817	chr3:58183817:A:T	9.44536e-10	-1.69712	-1.39389
58183876	chr3:58183876:C:T	2.39402e-08	0.141612	-4.43556e-10
58184093	chr3:58184093:C:T	5.79459e-09	-1.79725e-10	-1.27702
58184167	chr3:58184167:C:T	3.09398e-09	-0.647247	-1.25724
58184181	chr3:58184181:C:T	5.29068e-09	-1.79725e-10	-1.368
58184215	chr3:58184215:C:T	5.10884e-09	-1.79725e-10	-1.40297
58184231	chr3:58184231:A:G	3.56931e-09	-1.76157	-4.43556e-10
58184269	chr3:58184269:A:G	2.24723e-09	-1.09126	-1.13299
58184454	chr3:58184454:T:C	3.51022e-08	-1.79725e-10	0.524318
58184573	chr3:58184573:C:T	2.29053e-09	-1.0252	-1.17996
58185780	chr3:58185780:G:A	1.25158e-07	0.700451	1.09518
58186322	chr3:58186322:G:C	6.78874e-09	-1.79725e-10	-1.11868
58186739	chr3:58186739:C:T	9.08725e-10	-1.69101	-1.43865
58186814	chr3:58186814:T:A	2.63436e-09	-1.04765	-1.01766
58186838	chr3:58186838:A:G	1.24421e-09	-1.72487	-1.09058
58186922	chr3:58186922:C:A	5.30511e-09	-1.79725e-10	-1.36528
58187265	chr3:58187265:G:A	1.13612e-09	-1.5932	-1.31313
58187352	chr3:58187352:T:C	6.29948e-09	-1.79725e-10	-1.19348
58187429	chr3:58187429:C:T	1.00442e-09	-1.67886	-1.35068
58187822	chr3:58187822:A:C	1.0921e-09	-1.64887	-1.29697
58187908	chr3:58187908:C:T	4.03902e-08	0.664641	-4.43556e-10
58188288	chr3:58188288:A:G	9.95426e-08	-1.79725e-10	1.56664
58188371	chr3:58188371:C:A	1.43991e-07	-1.79725e-10	1.9358
58188689	chr3:58188689:A:G	2.37134e-07	-1.79725e-10	2.43468
58188715	chr3:58188715:C:T	5.08875e-09	-1.79725e-10	-1.40691
58188759	chr3:58188759:C:T	6.13858e-09	-1.79725e-10	-1.21935
58188944	chr3:58188944:G:C	4.50259e-09	-1.52929	-4.43556e-10
58189287	chr3:58189287:C:T	5.16181e-09	-1.79725e-10	-1.39266
58189633	chr3:58189633:C:T	8.73083e-10	-1.79703	-1.37264
58189793	chr3:58189793:A:G	5.41723e-09	-1.79725e-10	-1.34436
58190292	chr3:58190292:C:T	5.84586e-09	-1.79725e-10	-1.26821
58190390	chr3:58190390:C:A	5.15737e-09	-1.79725e-10	-1.39352
58191052	chr3:58191052:T:A	5.71669e-09	0.0201074	-1.31066
58191116	chr3:58191116:C:T	2.63337e-09	-0.719247	-1.34644
58191442	chr3:58191442:C:G	2.40178e-08	0.14485	-4.43556e-10
58191514	chr3:58191514:C:T	1.38773e-08	-1.79725e-10	-0.403692
58191566	chr3:58191566:G:A	4.98489e-09	-1.79725e-10	-1.42754
58191659	chr3:58191659:T:C	1.15342e-09	-1.54213	-1.34909
58191748	chr3:58191748:C:A	3.72234e-09	-0.402216	-1.31738
58191786	chr3:58191786:A:G	6.39423e-09	-1.17855	-4.43556e-10
58191816	chr3:58191816:C:T	1.08424e-08	-1.79725e-10	-0.650479
58191904	chr3:58191904:G:T	4.81074e-09	-1.79725e-10	-1.4631
58191921	chr3:58191921:C:T	2.63582e-08	-1.79725e-10	0.237834
58192116	chr3:58192116:A:T	1.61297e-09	-1.49968	-1.05619
58193139	chr3:58193139:C:T	1.0782e-09	-1.6351	-1.32356
58193183	chr3:58193183:C:A	5.52387e-09	-1.79725e-10	-1.32487
58193270	chr3:58193270:A:G	1.05102e-08	-1.79725e-10	-0.681599
58193301	chr3:58193301:T:C	1.04562e-09	-1.67772	-1.31161
58193531	chr3:58193531:G:A	5.92939e-09	-1.79725e-10	-1.25402
58193591	chr3:58193591:C:T	2.38914e-09	-0.821896	-1.34112
58193744	chr3:58193744:C:T	1.86637e-09	-1.30456	-1.10539
58194567	chr3:58194567:A:C	7.60709e-09	-0.460774	-0.544091
58194571	chr3:58194571:C:G	5.75262e-09	-1.79725e-10	-1.28429
58194609	chr3:58194609:C:T	9.77396e-09	-1.79725e-10	-0.754225
58194634	chr3:58194634:TTC:T	8.87623e-09	-1.79725e-10	-0.850569
58194878	chr3:58194878:G:A	5.48586e-09	-1.79725e-10	-1.33177
58195157	chr3:58195157:A:G	4.98016e-09	-1.79725e-10	-1.42848
58195595	chr3:58195595:C:A	9.14626e-09	-0.820602	-4.43556e-10
58195773	chr3:58195773:A:G	1.60366e-09	-1.13266	-1.429
58196319	chr3:58196319:C:T	1.04942e-09	-1.6383	-1.3474
58196886	chr3:58196886:G:A	5.92908e-09	-1.79725e-10	-1.25408
58197351	chr3:58197351:C:T	3.00017e-09	-0.597493	-1.33778
58197540	chr3:58197540:C:T	5.71354e-09	-1.79725e-10	-1.29111
58197909	chr3:58197909:G:A	1.11163e-09	-1.46722	-1.46089
58198339	chr3:58198339:A:G	1.36409e-08	-1.79725e-10	-0.420873
58198510	chr3:58198510:A:C	3.821e-09	-1.69344	-4.43556e-10
58199199	chr3:58199199:T:G	9.08925e-10	-1.67018	-1.45926
58199250	chr3:58199250:A:T	1.77206e-08	-1.79725e-10	-0.15922
58199260	chr3:58199260:G:C	4.33315e-08	-1.79725e-10	0.734933
58199562	chr3:58199562:C:T	2.85282e-08	1.08969	-0.772742
58199588	chr3:58199588:C:T	1.75895e-08	-1.79725e-10	-0.166644
58199674	chr3:58199674:A:G	2.30716e-09	-1.04743	-1.1505
58199868	chr3:58199868:T:C	8.06916e-09	-0.701143	-0.244754
58200247	chr3:58200247:G:T	2.80104e-09	-0.53972	-1.46424
58200399	chr3:58200399:A:G	5.25985e-08	-1.79725e-10	0.92874
58200458	chr3:58200458:A:T	1.91821e-08	-1.79725e-10	-0.0799675
58200896	chr3:58200896:A:G	1.73069e-08	-1.79725e-10	-0.182842
58201476	chr3:58201476:G:A	7.17204e-09	-1.79725e-10	-1.06376
58201914	chr3:58201914:T:A	4.66112e-09	-1.49469	-4.43556e-10
58202176	chr3:58202176:G:A	2.27025e-09	-1.03951	-1.17454
58202248	chr3:58202248:T:C	4.08679e-08	1.95498	-1.27859
58202456	chr3:58202456:C:G	1.49937e-08	-1.79725e-10	-0.326315
58202536	chr3:58202536:G:A	6.32046e-08	2.03957	-0.927139
58203019	chr3:58203019:C:T	6.10231e-09	-1.79725e-10	-1.22528
58203521	chr3:58203521:G:C	1.21022e-08	0.534162	-1.07472
58203647	chr3:58203647:A:T	5.29898e-09	-1.36643	-4.43556e-10
58203953	chr3:58203953:G:A	1.24982e-08	0.664723	-1.17308
58204431	chr3:58204431:G:A	3.84157e-09	-0.343707	-1.34436
58204715	chr3:58204715:G:A	5.39981e-09	-1.79725e-10	-1.34758
58204727	chr3:58204727:C:T	1.8853e-08	-1.79725e-10	-0.097275
58205547	chr3:58205547:C:G	6.83468e-09	-1.11194	-4.43556e-10
58205647	chr3:58205647:C:T	1.01387e-08	-1.79725e-10	-0.717587
58205706	chr3:58205706:G:A	1.35029e-07	2.65404	-0.782501
58205744	chr3:58205744:C:T	1.53779e-08	-1.79725e-10	-0.301018
58205885	chr3:58205885:G:A	5.58813e-09	0.00975589	-1.32306
58206068	chr3:58206068:A:T	4.12615e-09	-0.306495	-1.31011
58206069	chr3:58206069:T:C	4.05837e-09	-0.324245	-1.30892
58206190	chr3:58206190:C:T	1.85047e-08	-1.79725e-10	-0.115924
58206375	chr3:58206375:C:T	5.87745e-09	-1.79725e-10	-1.26282
58206497	chr3:58206497:C:G	5.98576e-09	-1.79725e-10	-1.24456
58206624	chr3:58206624:G:A	5.80136e-09	-1.79725e-10	-1.27585
58206663	chr3:58206663:C:A	2.37727e-09	-0.910392	-1.2576
58206819	chr3:58206819:G:A	4.82463e-09	-1.79725e-10	-1.46021
58206858	chr3:58206858:A:G	8.27954e-10	-1.79786	-1.42489
58208324	chr3:58208324:C:A	1.24431e-07	2.55849	-0.768683
58208492	chr3:58208492:G:A	7.93037e-09	-0.0196246	-0.943623
58208860	chr3:58208860:TAA:T	1.99623e-09	-0.917347	-1.42534
58209257	chr3:58209257:G:A	6.77921e-09	-1.79725e-10	-1.12009
58209312	chr3:58209312:T:C	3.78996e-07	3.8494	-0.945823
58209504	chr3:58209504:A:C	1.07985e-07	2.52458	-0.876532
58209519	chr3:58209519:C:G	5.52261e-09	-1.79725e-10	-1.3251
58209647	chr3:58209647:A:G	5.7015e-08	2.2748	-1.26543
58209739	chr3:58209739:G:A	1.13455e-07	2.55683	-0.859376
58209893	chr3:58209893:T:C	1.52028e-09	-1.15161	-1.46344
58209984	chr3:58209984:G:A	6.82576e-09	-0.0638524	-1.04939
58210070	chr3:58210070:GAGA:G	6.14588e-09	-1.79725e-10	-1.21816
58210159	chr3:58210159:G:C	8.13977e-09	-0.937184	-4.43556e-10
58210856	chr3:58210856:G:A	2.14866e-08	0.0334811	-4.43556e-10
58210912	chr3:58210912:C:T	1.60027e-07	2.58768	-0.546281
58210913	chr3:58210913:G:A	2.1925e-07	-1.79725e-10	2.35627
58211116	chr3:58211116:A:T	1.28133e-09	-1.36058	-1.42547
58211146	chr3:58211146:A:G	1.27395e-09	-1.36673	-1.42509
58211235	chr3:58211235:T:C	1.2518e-09	-1.51819	-1.29117
58211646	chr3:58211646:G:A	2.39868e-08	1.13319	-0.989633
58211858	chr3:58211858:A:G	6.86298e-09	-1.79725e-10	-1.10781
58211893	chr3:58211893:G:A	2.9435e-08	1.80844	-1.4602
58211974	chr3:58211974:G:T	5.13357e-09	-1.79725e-10	-1.39815
58212393	chr3:58212393:C:G	4.81216e-09	-1.79725e-10	-1.4628
58212584	chr3:58212584:G:A	2.29104e-08	0.0976465	-4.43556e-10
58212629	chr3:58212629:T:C	6.38497e-09	-1.79725e-10	-1.18
58212745	chr3:58212745:GTTTAC:G	2.17797e-09	-0.839435	-1.41612
58212877	chr3:58212877:C:A	2.1138e-09	-0.852568	-1.43289
58212988	chr3:58212988:T:C	1.38632e-07	2.06592	-0.168045
58213399	chr3:58213399:A:G	4.82603e-09	-1.79725e-10	-1.45992
58213484	chr3:58213484:C:T	1.31744e-07	2.01283	-0.16592
58213621	chr3:58213621:C:G	1.30325e-07	2.03068	-0.194598
58213758	chr3:58213758:T:C	2.18126e-08	-1.79725e-10	0.0485398
58213797	chr3:58213797:T:G	1.1923e-07	1.95871	-0.211601
58213903	chr3:58213903:A:T	1.30771e-07	2.04054	-0.201034
58213942	chr3:58213942:T:G	5.94455e-08	2.10807	-1.05696
58214336	chr3:58214336:G:A	6.35451e-09	-1.18478	-4.43556e-10
58214627	chr3:58214627:A:G	1.33462e-09	-1.42238	-1.32292
58215019	chr3:58215019:T:G	7.65345e-09	0.311967	-1.31076
58216218	chr3:58216218:C:T	1.67484e-08	0.317269	-0.532915
58216263	chr3:58216263:C:T	2.39215e-08	0.54152	-0.400689
58217306	chr3:58217306:C:T	1.74858e-08	-1.79725e-10	-0.172558
58217632	chr3:58217632:A:C	2.22018e-08	0.420281	-0.354053
58217787	chr3:58217787:A:G	1.47769e-09	-1.67195	-0.971511
58217804	chr3:58217804:CT:C	8.53346e-09	-1.79725e-10	-0.889951
58217946	chr3:58217946:A:G	1.41961e-09	-1.69646	-0.9871
58218027	chr3:58218027:G:T	2.43481e-08	-1.79725e-10	0.158508
58218397	chr3:58218397:G:A	1.06244e-08	-1.79725e-10	-0.670793
58218526	chr3:58218526:T:C	1.54497e-09	-1.68677	-0.912167
58218647	chr3:58218647:T:G	1.59634e-09	-1.67902	-0.887209
58218781	chr3:58218781:C:G	5.35567e-09	-1.79725e-10	-1.35579
58219502	chr3:58219502:T:C	6.54395e-09	-1.79725e-10	-1.1554
58219531	chr3:58219531:T:C	1.10189e-08	-1.79725e-10	-0.634332
58219538	chr3:58219538:T:C	2.10502e-09	-0.834879	-1.45474
58219552	chr3:58219552:C:A	1.54681e-08	-1.79725e-10	-0.295165
58219736	chr3:58219736:C:T	4.65023e-08	0.805556	-4.43556e-10
58220240	chr3:58220240:A:G	2.00211e-08	-1.79725e-10	-0.0371606
58220571	chr3:58220571:A:T	1.63659e-08	0.193006	-0.431752
58220703	chr3:58220703:G:A	4.16826e-08	0.696138	-4.43556e-10
58220908	chr3:58220908:A:T	2.17001e-08	-1.79725e-10	0.0433715
58221020	chr3:58221020:T:A	1.09319e-08	-1.79725e-10	-0.642259
58221490	chr3:58221490:C:T	5.25672e-09	-1.79725e-10	-1.37444
58221906	chr3:58221906:T:C	1.38933e-08	-1.79725e-10	-0.402542
58222012	chr3:58222012:A:G	1.58048e-07	-1.79725e-10	2.02895
58222222	chr3:58222222:C:T	1.27452e-08	0.938049	-1.42684
58222820	chr3:58222820:CT:C	4.80156e-09	-0.0993147	-1.36569
58223086	chr3:58223086:C:T	3.16003e-08	-1.79725e-10	0.419222
58223494	chr3:58223494:A:G	6.42789e-09	-1.79725e-10	-1.1733
58223588	chr3:58223588:C:T	3.78468e-08	-1.79725e-10	0.5996
58223844	chr3:58223844:G:A	1.47237e-09	-1.30766	-1.33942
58223855	chr3:58223855:T:C	2.32407e-09	-0.877146	-1.31348
58224146	chr3:58224146:G:A	1.14816e-08	-0.593205	-4.43556e-10
58224187	chr3:58224187:G:A	4.84772e-09	-1.79725e-10	-1.45544
58224320	chr3:58224320:C:T	9.86238e-09	-0.745219	-4.43556e-10
58224321	chr3:58224321:G:A	8.30258e-09	0.537173	-1.45455
58224382	chr3:58224382:A:G	2.92553e-08	0.125419	0.216696
58224973	chr3:58224973:C:A	9.80188e-09	-1.79725e-10	-0.751372
58225048	chr3:58225048:G:T	3.45939e-09	-0.328423	-1.46443
58225238	chr3:58225238:G:A	1.09953e-07	2.37256	-0.706445
58225356	chr3:58225356:T:C	8.72223e-09	0.55866	-1.42673
58226486	chr3:58226486:T:C	4.83926e-09	-1.79725e-10	-1.45719
58226582	chr3:58226582:C:T	5.70818e-09	-1.79725e-10	-1.29205
58226688	chr3:58226688:T:C	4.86062e-09	-1.79725e-10	-1.45278
58226795	chr3:58226795:T:C	4.82095e-09	-1.79725e-10	-1.46098
58227280	chr3:58227280:T:C	4.86255e-09	-1.79725e-10	-1.45238
58227343	chr3:58227343:C:CT	4.88144e-09	-1.79725e-10	-1.44851
58227626	chr3:58227626:C:T	4.86056e-09	-1.79725e-10	-1.45279
58227880	chr3:58227880:C:G	4.81464e-09	-1.79725e-10	-1.46229
58228350	chr3:58228350:G:T	5.27714e-09	-1.79725e-10	-1.37056
58228367	chr3:58228367:T:C	5.17687e-09	-1.79725e-10	-1.38975
58228398	chr3:58228398:A:T	5.083e-09	-1.79725e-10	-1.40804
58228422	chr3:58228422:A:T	8.08965e-09	-1.79725e-10	-0.943361
58228607	chr3:58228607:G:A	1.4486e-08	-1.79725e-10	-0.360764
58228700	chr3:58228700:A:T	4.87622e-09	-1.79725e-10	-1.44958
58228720	chr3:58228720:G:A	4.8566e-09	-1.79725e-10	-1.45361
58229429	chr3:58229429:A:T	1.54973e-09	-1.70352	-0.892342
58229834	chr3:58229834:C:A	2.16655e-08	0.0417741	-4.43556e-10
58230258	chr3:58230258:G:A	9.75921e-09	-1.79725e-10	-0.755735
58230564	chr3:58230564:AG:A	1.45417e-08	-1.79725e-10	-0.356924
58230674	chr3:58230674:T:C	1.51117e-09	-1.71143	-0.90963
58230938	chr3:58230938:A:G	2.52611e-09	-0.663658	-1.44361
58231310	chr3:58231310:G:A	1.40225e-09	-1.7109	-0.984973
58231862	chr3:58231862:G:A	2.07147e-09	-1.20023	-1.10546
58231944	chr3:58231944:T:C	1.20218e-08	0.89572	-1.44295
58232329	chr3:58232329:A:C	1.39554e-09	-1.73149	-0.969177
58232625	chr3:58232625:G:A	4.09625e-09	-0.250704	-1.37317
58232706	chr3:58232706:G:A	4.46276e-09	-1.53818	-4.43556e-10
58232869	chr3:58232869:A:G	1.40971e-09	-1.72702	-0.963542
58233648	chr3:58233648:T:C	6.4627e-09	-0.0782557	-1.08964
58233690	chr3:58233690:A:G	1.7655e-09	-1.48201	-0.983506
58234294	chr3:58234294:G:A	9.94594e-09	-0.736782	-4.43556e-10
58234674	chr3:58234674:G:A	1.38508e-09	-1.63631	-1.07188
58234683	chr3:58234683:A:G	1.81516e-08	-1.79725e-10	-0.13519
58234792	chr3:58234792:G:A	9.77035e-08	3.00839	-1.4604
58234937	chr3:58234937:G:A	1.38973e-09	-1.63924	-1.06559
58235285	chr3:58235285:G:A	5.05114e-09	-1.79725e-10	-1.41433
58235499	chr3:58235499:T:G	2.14624e-09	-1.24914	-1.02109
58235644	chr3:58235644:T:C	9.80374e-09	-1.79725e-10	-0.751183
58236095	chr3:58236095:C:T	4.65879e-08	2.01977	-1.21237
58236572	chr3:58236572:T:C	2.47452e-07	3.92542	-1.44815
58236705	chr3:58236705:A:G	2.94883e-09	-0.710097	-1.24244
58236932	chr3:58236932:T:C	5.96588e-09	-1.24789	-4.43556e-10
58237077	chr3:58237077:T:G	2.02718e-09	-1.2952	-1.0321
58237565	chr3:58237565:T:C	1.35837e-09	-1.53726	-1.19041
58237663	chr3:58237663:G:C	4.82808e-09	-1.79725e-10	-1.4595
58237788	chr3:58237788:A:G	1.32568e-09	-1.67734	-1.07468
58238413	chr3:58238413:C:G	3.10951e-09	-0.96789	-0.931592
58239609	chr3:58239609:G:T	1.52633e-09	-1.61202	-0.999059
58239677	chr3:58239677:A:G	2.70454e-08	0.26357	-4.43556e-10
58239763	chr3:58239763:G:T	1.09232e-08	-1.79725e-10	-0.643057
58240247	chr3:58240247:T:A	1.87797e-07	3.66287	-1.46145
58240571	chr3:58240571:T:A	1.00014e-08	-1.79725e-10	-0.731224
58240754	chr3:58240754:G:A	1.53433e-09	-1.6169	-0.98895
58240888	chr3:58240888:G:A	1.60378e-08	-0.258997	-4.43556e-10
58240972	chr3:58240972:T:C	1.52704e-09	-1.61885	-0.991768
58241019	chr3:58241019:C:T	1.79088e-09	-1.07955	-1.37169
58241026	chr3:58241026:G:A	2.82142e-09	-0.810584	-1.18612
58241404	chr3:58241404:G:A	1.26834e-08	-1.79725e-10	-0.493652
58241993	chr3:58241993:T:C	3.98859e-08	0.652075	-4.43556e-10
58241996	chr3:58241996:A:G	2.9339e-09	-1.08836	-0.869253
58242207	chr3:58242207:T:C	3.41349e-07	3.6275	-0.828543
58242221	chr3:58242221:A:G	1.30715e-08	-1.17462	0.711115
58242316	chr3:58242316:G:C	5.45551e-09	-1.79725e-10	-1.33732
58242355	chr3:58242355:A:C	3.57702e-06	4.20454	0.943799
58242391	chr3:58242391:C:T	5.25676e-06	4.36767	1.16565
58242392	chr3:58242392:C:T	4.80507e-09	-1.79725e-10	-1.46428
58242444	chr3:58242444:G:T	1.43787e-06	3.09579	1.14118
58242712	chr3:58242712:T:A	2.01153e-09	-1.25553	-1.07953
58242799	chr3:58242799:G:A	5.4268e-09	-1.79725e-10	-1.3426
58243130	chr3:58243130:G:A	1.93083e-09	-1.28844	-1.08756
58243823	chr3:58243823:C:G	2.32552e-09	-1.16812	-1.02188
58243902	chr3:58243902:C:T	1.13869e-08	-1.79725e-10	-0.601484
58243926	chr3:58243926:A:G	2.14223e-09	-1.24962	-1.02248
58244137	chr3:58244137:A:G	5.97984e-09	-1.24555	-4.43556e-10
58244522	chr3:58244522:T:C	5.09827e-09	-1.79725e-10	-1.40505
58244625	chr3:58244625:G:A	3.24439e-08	0.934776	-0.48921
58244709	chr3:58244709:C:T	4.87354e-07	3.80632	-0.651276
58245019	chr3:58245019:G:T	1.60824e-06	4.92245	-0.573499
58245082	chr3:58245082:G:A	3.81393e-08	1.03923	-0.431936
58245196	chr3:58245196:G:A	3.46402e-09	-1.79152	-4.43556e-10
58245385	chr3:58245385:C:T	4.16919e-07	3.59954	-0.600596
58245699	chr3:58245699:G:C	4.64284e-07	3.70979	-0.603238
58245914	chr3:58245914:CAGG:C	5.05243e-09	-1.79725e-10	-1.41408
58246021	chr3:58246021:C:T	1.04087e-08	-0.691303	-4.43556e-10
58246340	chr3:58246340:A:G	8.76694e-09	-1.79725e-10	-0.862959
58246390	chr3:58246390:C:G	5.90391e-07	4.37718	-1.03035
58246394	chr3:58246394:G:A	3.11951e-08	1.35567	-0.94935
58246419	chr3:58246419:G:A	2.00239e-09	-1.21977	-1.11983
58246465	chr3:58246465:A:G	6.21676e-07	4.4304	-1.03193
58246596	chr3:58246596:G:A	8.88649e-09	-1.79725e-10	-0.849414
58246793	chr3:58246793:C:T	5.15179e-09	-1.79725e-10	-1.3946
58246803	chr3:58246803:C:T	2.07385e-09	-1.27091	-1.03363
58246932	chr3:58246932:G:A	0.000140463	8.66345	0.155299
58247002	chr3:58247002:A:G	1.90644e-09	-1.24746	-1.14125
58247214	chr3:58247214:G:A	4.78234e-07	3.65139	-0.515241
58247446	chr3:58247446:G:A	6.17353e-09	-1.79725e-10	-1.21368
58247876	chr3:58247876:T:C	6.07711e-07	4.40557	-1.02981
58248143	chr3:58248143:TTAA:T	5.12383e-09	-1.79725e-10	-1.40004
58248305	chr3:58248305:A:G	6.03234e-09	-1.79725e-10	-1.23681
58248380	chr3:58248380:C:A	8.54078e-09	-1.79725e-10	-0.889094
58248468	chr3:58248468:C:T	5.8108e-07	3.81782	-0.486881
58248559	chr3:58248559:A:G	5.84625e-09	-1.79725e-10	-1.26815
58248752	chr3:58248752:G:A	6.83231e-07	3.9963	-0.503411
58248809	chr3:58248809:T:C	4.69961e-08	1.29169	-0.475569
58249470	chr3:58249470:C:G	1.81463e-06	4.94975	-0.480062
58249600	chr3:58249600:T:C	2.1136e-09	-1.25011	-1.03545
58249781	chr3:58249781:C:T	5.33998e-09	-1.79725e-10	-1.35872
58250000	chr3:58250000:T:C	0.000416982	9.59669	0.310157
58250201	chr3:58250201:G:T	9.19072e-07	4.18692	-0.397498
58251057	chr3:58251057:C:T	7.73534e-09	-1.79725e-10	-0.988147
58251276	chr3:58251276:C:A	4.561e-09	-0.0556642	-1.46074
58251562	chr3:58251562:T:C	2.17307e-07	3.09976	-0.752394
58251774	chr3:58251774:G:A	6.01493e-08	1.49183	-0.428945
58252158	chr3:58252158:A:T	1.77581e-09	-1.23447	-1.22522
58253150	chr3:58253150:C:T	5.72198e-08	1.20918	-0.196222
58253274	chr3:58253274:A:G	6.8118e-08	1.4655	-0.278203
58253375	chr3:58253375:C:T	4.84301e-09	-0.000891819	-1.45552
58253653	chr3:58253653:C:T	4.68917e-09	-0.0340802	-1.45461
58253812	chr3:58253812:C:T	3.91482e-08	1.63388	-1.00047
58254490	chr3:58254490:C:T	4.7927e-09	-0.017289	-1.44956
58254547	chr3:58254547:A:G	7.18511e-09	-1.79725e-10	-1.06194
58254759	chr3:58254759:A:G	5.01487e-09	0.0198352	-1.44137
58254859	chr3:58254859:C:T	1.76882e-08	-1.79725e-10	-0.16105
58255096	chr3:58255096:G:C	5.86396e-09	-1.79725e-10	-1.26512
58255224	chr3:58255224:T:A	1.8866e-09	-0.993218	-1.40595
58255332	chr3:58255332:A:C	4.90065e-09	-0.00393837	-1.44064
58255504	chr3:58255504:G:A	7.24601e-07	3.9667	-0.415029
58255579	chr3:58255579:T:C	1.66605e-09	-1.35797	-1.16552
58255712	chr3:58255712:T:C	8.77906e-07	4.34832	-0.604732
58256539	chr3:58256539:G:A	5.00986e-09	-1.79725e-10	-1.42254
58257029	chr3:58257029:A:G	4.87312e-09	-1.79725e-10	-1.45021
58257283	chr3:58257283:C:T	7.83963e-07	4.56153	-0.931111
58257343	chr3:58257343:G:T	5.89037e-09	-1.79725e-10	-1.26063
58257432	chr3:58257432:G:A	1.55977e-07	2.53079	-0.515031
58257562	chr3:58257562:C:T	8.97606e-07	4.13187	-0.366081
58257725	chr3:58257725:A:G	1.05622e-07	2.36773	-0.741818
58257867	chr3:58257867:C:A	8.15582e-07	4.08586	-0.415906
58258171	chr3:58258171:G:A	4.80456e-09	-0.0199259	-1.44446
58258530	chr3:58258530:C:G	9.43436e-09	-0.789589	-4.43556e-10
58258641	chr3:58258641:C:CT	1.81112e-09	-1.00613	-1.43387
58259021	chr3:58259021:C:T	5.77185e-08	1.36979	-0.348162
58259073	chr3:58259073:C:T	5.93651e-08	1.3903	-0.340546
58259077	chr3:58259077:G:A	4.51758e-09	-1.52597	-4.43556e-10
58259428	chr3:58259428:C:T	5.18506e-08	2.18683	-1.27241
58259896	chr3:58259896:T:C	4.47053e-07	3.71278	-0.644053
58259928	chr3:58259928:C:T	1.82471e-09	-1.31319	-1.11933
58260068	chr3:58260068:T:G	5.26379e-09	-1.79725e-10	-1.3731
58260363	chr3:58260363:T:G	3.23663e-09	-0.40201	-1.4574
58260739	chr3:58260739:G:A	9.1275e-09	-1.79725e-10	-0.822654
58260765	chr3:58260765:C:T	8.69131e-09	-1.79725e-10	-0.871623
58261052	chr3:58261052:C:T	6.84462e-09	-1.79725e-10	-1.11048
58261064	chr3:58261064:G:A	5.40344e-09	-1.79725e-10	-1.34691
58261169	chr3:58261169:T:A	4.80915e-09	-1.79725e-10	-1.46343
58261418	chr3:58261418:C:G	5.95903e-09	-1.79725e-10	-1.24904
58261644	chr3:58261644:G:A	6.72117e-07	3.84562	-0.369131
58261798	chr3:58261798:C:G	6.31428e-09	-1.79725e-10	-1.19113
58261873	chr3:58261873:G:T	1.93294e-09	-0.967011	-1.40789
58262420	chr3:58262420:G:C	4.15234e-07	3.37252	-0.377626
58262493	chr3:58262493:A:G	1.85927e-09	-0.989962	-1.4238
58262638	chr3:58262638:T:C	6.89672e-09	-1.79725e-10	-1.1029
58262807	chr3:58262807:C:T	2.21759e-08	1.52844	-1.46339
58263080	chr3:58263080:C:T	1.86291e-09	-0.996861	-1.41494
58263191	chr3:58263191:G:A	2.57545e-07	2.6857	-0.168455
58263314	chr3:58263314:C:T	1.28441e-07	1.82152	-4.43556e-10
58263347	chr3:58263347:G:A	1.62259e-08	-0.24734	-4.43556e-10
58263647	chr3:58263647:A:T	2.71713e-09	-0.577915	-1.45645
58263648	chr3:58263648:C:T	2.73968e-09	-0.568878	-1.45723
58263888	chr3:58263888:A:C	5.40008e-08	2.03216	-1.07711
58264280	chr3:58264280:A:G	6.1318e-09	-1.79725e-10	-1.22046
58264407	chr3:58264407:A:G	2.96515e-08	0.355566	-4.43556e-10
58264424	chr3:58264424:C:T	1.56029e-08	-1.79725e-10	-0.286487
58264555	chr3:58264555:G:C	4.1826e-09	-1.60301	-4.43556e-10
58264847	chr3:58264847:A:G	1.89286e-09	-0.977791	-1.41807
58265017	chr3:58265017:C:T	9.98781e-09	-1.79725e-10	-0.732582
58265126	chr3:58265126:C:A	1.89294e-09	-0.980612	-1.4152
58265410	chr3:58265410:C:T	5.66258e-09	-1.79725e-10	-1.30007
58265675	chr3:58265675:A:G	2.65541e-09	-0.606375	-1.45097
58266031	chr3:58266031:G:A	2.74556e-09	-0.572	-1.45196
58266227	chr3:58266227:T:C	5.66612e-09	-1.79725e-10	-1.29944
58266240	chr3:58266240:G:A	4.92039e-09	-1.79725e-10	-1.44056
58266269	chr3:58266269:C:T	2.65334e-09	-0.606486	-1.45164
58266270	chr3:58266270:G:A	7.21857e-09	-1.05729	-4.43556e-10
58266369	chr3:58266369:G:A	1.84811e-09	-0.990906	-1.42888
58266383	chr3:58266383:G:A	5.86333e-09	-1.79725e-10	-1.26523
58266399	chr3:58266399:G:A	2.15641e-09	-0.851929	-1.41357
58266477	chr3:58266477:C:T	4.9214e-09	-1.79725e-10	-1.44035
58266710	chr3:58266710:A:T	6.55722e-09	-1.79725e-10	-1.15338
58266917	chr3:58266917:A:G	2.51952e-09	-0.661644	-1.44824
58267008	chr3:58267008:T:C	5.07603e-09	-1.79725e-10	-1.40942
58267436	chr3:58267436:A:C	4.13714e-09	-1.61394	-4.43556e-10
58267914	chr3:58267914:T:C	6.64533e-09	-1.14003	-4.43556e-10
58267940	chr3:58267940:G:A	4.96004e-09	-1.79725e-10	-1.43253
58268158	chr3:58268158:C:T	3.77597e-08	1.86326	-1.26596
58269591	chr3:58269591:A:T	1.74798e-09	-1.06048	-1.415
58269658	chr3:58269658:C:T	1.70403e-09	-1.05109	-1.44986
58269816	chr3:58269816:C:T	1.80546e-09	-1.01972	-1.42342
58269945	chr3:58269945:TTAAA:T	4.80431e-09	-1.79725e-10	-1.46443
58270012	chr3:58270012:G:A	2.00375e-07	2.73051	-0.46427
58270536	chr3:58270536:TG:T	1.02047e-08	-1.79725e-10	-0.711097
58270698	chr3:58270698:A:C	6.59371e-08	2.01034	-0.855589
58271373	chr3:58271373:A:G	1.68273e-09	-1.08993	-1.4236
58271662	chr3:58271662:G:C	4.82461e-09	-1.79725e-10	-1.46022
58273785	chr3:58273785:A:G	8.84723e-09	-1.79725e-10	-0.853842
58274272	chr3:58274272:A:G	5.25027e-07	4.49012	-1.26061
58274422	chr3:58274422:T:G	7.48926e-08	2.7464	-1.4643
58274433	chr3:58274433:C:T	7.32022e-06	6.8438	-0.979355
58274820	chr3:58274820:C:T	5.31786e-09	-1.79725e-10	-1.36287
58275752	chr3:58275752:C:T	4.8496e-09	-1.79725e-10	-1.45505
58275992	chr3:58275992:C:T	4.96774e-09	-1.79725e-10	-1.43098
58276014	chr3:58276014:A:G	7.22779e-09	-0.0131557	-1.04286
58276477	chr3:58276477:T:C	1.8281e-06	5.51145	-1.03436
58276530	chr3:58276530:G:A	9.21744e-07	4.99632	-1.20399
58277319	chr3:58277319:G:A	8.33132e-09	-0.913924	-4.43556e-10
58277370	chr3:58277370:T:C	2.75156e-07	3.54402	-0.960631
58277424	chr3:58277424:T:G	3.96783e-09	-0.192899	-1.46283
58277560	chr3:58277560:G:A	5.26977e-09	-1.79725e-10	-1.37196
58277624	chr3:58277624:T:G	1.97547e-06	5.45653	-0.901913
58277937	chr3:58277937:G:A	1.32957e-08	-1.79725e-10	-0.446503
58278120	chr3:58278120:A:G	2.94486e-07	3.60929	-0.958009
58278167	chr3:58278167:A:G	5.96787e-09	-0.229672	-1.01789
58278512	chr3:58278512:C:T	1.05913e-06	5.09009	-1.15883
58278530	chr3:58278530:G:A	1.49544e-08	-1.79725e-10	-0.328941
58278931	chr3:58278931:T:C	5.23758e-09	-1.79725e-10	-1.37809
58279007	chr3:58279007:T:A	5.07284e-09	-1.79725e-10	-1.41004
58279086	chr3:58279086:G:A	3.08567e-06	5.95453	-0.95395
58279321	chr3:58279321:C:G	4.93727e-09	-1.79725e-10	-1.43713
58279368	chr3:58279368:C:G	7.77663e-09	-1.79725e-10	-0.982824
58279671	chr3:58279671:T:C	2.93548e-07	3.58092	-0.932824
58279690	chr3:58279690:A:G	5.22273e-09	-1.79725e-10	-1.38093
58280219	chr3:58280219:G:A	6.86209e-09	-1.79725e-10	-1.10794
58280223	chr3:58280223:C:T	8.21363e-07	4.88637	-1.20936
58280352	chr3:58280352:C:T	6.08564e-09	-1.79725e-10	-1.22801
58280418	chr3:58280418:G:A	4.92669e-09	-1.79725e-10	-1.43928
58280639	chr3:58280639:G:A	1.59698e-08	-1.79725e-10	-0.263245
58280872	chr3:58280872:G:A	5.30234e-09	-1.79725e-10	-1.3658
58281004	chr3:58281004:C:T	1.98163e-07	3.12826	-0.87312
58281025	chr3:58281025:T:C	5.49612e-09	-1.79725e-10	-1.3299
58281360	chr3:58281360:C:T	5.38352e-09	-1.79725e-10	-1.3506
58281560	chr3:58281560:C:T	1.2235e-06	5.05295	-0.97743
58281664	chr3:58281664:C:T	5.29109e-09	-1.79725e-10	-1.36792
58281676	chr3:58281676:T:C	8.30864e-09	0.0986008	-1.01525
58281700	chr3:58281700:G:A	6.49036e-09	-1.79725e-10	-1.16363
58281915	chr3:58281915:A:T	2.01324e-07	3.17208	-0.901108
58282084	chr3:58282084:C:A	4.6018e-08	0.795086	-4.43556e-10
58282106	chr3:58282106:G:A	2.35152e-07	3.20074	-0.774458
58282119	chr3:58282119:T:C	1.948e-07	3.15068	-0.912656
58282197	chr3:58282197:C:T	1.87927e-07	3.16373	-0.961627
58282617	chr3:58282617:A:T	9.11309e-07	4.89068	-1.10975
58282804	chr3:58282804:A:G	5.54122e-09	-1.79725e-10	-1.32173
58282904	chr3:58282904:C:T	4.80967e-09	-1.79725e-10	-1.46332
58283023	chr3:58283023:C:A	1.28648e-06	5.12006	-0.994344
58283337	chr3:58283337:G:C	3.44538e-09	-1.79691	-4.43556e-10
58283724	chr3:58283724:A:G	1.53314e-06	5.30818	-1.00705
58283784	chr3:58283784:C:A	4.1803e-09	-0.139706	-1.46386
58283807	chr3:58283807:A:T	2.64363e-09	-0.64392	-1.41787
58283812	chr3:58283812:C:T	1.16153e-06	5.18934	-1.16579
58283985	chr3:58283985:T:G	3.99339e-09	-0.184855	-1.46445
58284010	chr3:58284010:C:G	4.75585e-06	6.39096	-0.957778
58284405	chr3:58284405:G:A	4.82571e-09	-1.79725e-10	-1.45999
58284626	chr3:58284626:T:C	5.36958e-09	-1.79725e-10	-1.3532
58284956	chr3:58284956:C:CCAGG	5.06655e-09	-1.79725e-10	-1.41129
58285236	chr3:58285236:T:C	7.57129e-09	0.0101165	-1.0197
58285559	chr3:58285559:G:A	5.52419e-09	-1.79725e-10	-1.32481
58285650	chr3:58285650:G:A	2.44717e-09	-0.712583	-1.42643
58285805	chr3:58285805:G:T	5.19245e-09	-1.79725e-10	-1.38674
58285926	chr3:58285926:C:T	5.2428e-09	-1.37709	-4.43556e-10
58285952	chr3:58285952:C:T	4.80636e-09	-1.79725e-10	-1.46401
58286102	chr3:58286102:C:G	6.25423e-09	-1.79725e-10	-1.20069
58286115	chr3:58286115:G:A	6.31714e-09	-1.79725e-10	-1.19068
58286121	chr3:58286121:G:A	6.42649e-09	-0.0448278	-1.12869
58286123	chr3:58286123:C:G	1.01405e-08	-0.717406	-4.43556e-10
58286139	chr3:58286139:C:A	4.85878e-09	-0.0354103	-1.41775
58286444	chr3:58286444:A:C	8.28557e-09	0.0710716	-0.990502
58286551	chr3:58286551:C:T	4.33317e-09	-1.56765	-4.43556e-10
58286912	chr3:58286912:T:C	7.69967e-09	-0.0260372	-0.966732
58287077	chr3:58287077:G:A	4.80419e-09	-1.79725e-10	-1.46446
58287232	chr3:58287232:C:T	5.68003e-09	-1.79725e-10	-1.29699
58287715	chr3:58287715:G:C	5.07252e-09	-1.79725e-10	-1.41011
58287900	chr3:58287900:A:G	5.50987e-09	-1.79725e-10	-1.32741
58288088	chr3:58288088:G:A	7.11714e-09	-0.120877	-0.950564
58288131	chr3:58288131:G:C	1.02869e-08	-0.703077	-4.43556e-10
58288613	chr3:58288613:C:CACTA	7.3728e-09	-0.0812226	-0.954926
58288752	chr3:58288752:C:T	5.27206e-09	-1.79725e-10	-1.37153
58289322	chr3:58289322:G:A	7.59275e-09	-0.127091	-0.879663
58289458	chr3:58289458:G:A	6.15178e-09	-0.110503	-1.1067
58289842	chr3:58289842:A:G	4.80441e-09	-1.79725e-10	-1.46441
58289844	chr3:58289844:GGCGGCTGGCCGGGTAGGGGGCTGACCCCCCCACCTCCCTCCCGGACGGGGTGGCTGGCCGGGCAGAGGGGCTCCTCACTTCCCAGTAGGGGCGGCCGGGCAGAGGCGCCCCTCACCTCCCGGACGA:G	1.64708e-08	-1.79725e-10	-0.232357
58290979	chr3:58290979:C:T	3.9804e-09	-0.197552	-1.45501
58291216	chr3:58291216:A:G	6.52893e-06	6.40074	-0.650687
58291600	chr3:58291600:G:A	2.91267e-07	3.38197	-0.741674
58291774	chr3:58291774:A:C	8.06422e-09	-0.0490829	-0.897427
58291781	chr3:58291781:C:T	6.64821e-09	-1.79725e-10	-1.1396
58291819	chr3:58291819:G:A	8.3583e-09	-0.016328	-0.894364
58291931	chr3:58291931:C:T	4.13847e-09	-0.164105	-1.44951
58291937	chr3:58291937:G:A	5.28758e-09	-1.79725e-10	-1.36859
58291967	chr3:58291967:CA:C	7.46386e-09	-1.79725e-10	-1.02387
58292020	chr3:58292020:C:A	5.33157e-09	-1.79725e-10	-1.3603
58292023	chr3:58292023:C:T	4.9496e-09	-1.79725e-10	-1.43464
58292517	chr3:58292517:A:G	8.1099e-09	-0.0240475	-0.916813
58292720	chr3:58292720:C:A	5.20235e-07	3.974	-0.753665
58292863	chr3:58292863:T:C	5.21749e-07	3.95941	-0.736172
58292873	chr3:58292873:G:A	4.9878e-09	-1.79725e-10	-1.42695
58293174	chr3:58293174:C:T	4.38751e-09	-0.0907833	-1.4644
58293402	chr3:58293402:A:G	3.05247e-09	-1.20251	-0.715481
58293478	chr3:58293478:C:T	2.70288e-09	-0.712882	-1.32675
58293945	chr3:58293945:C:T	5.10811e-07	3.93156	-0.729508
58294044	chr3:58294044:G:C	7.71744e-09	-0.0884044	-0.902059
58294260	chr3:58294260:C:T	3.53979e-09	-0.500766	-1.26911
58294334	chr3:58294334:T:C	8.26506e-09	-0.00509548	-0.916813
58294414	chr3:58294414:G:GA	4.81983e-09	-1.79725e-10	-1.46121
58294679	chr3:58294679:A:G	7.4347e-06	6.26259	-0.382627
58294776	chr3:58294776:A:G	4.94194e-09	-1.79725e-10	-1.43619
58294963	chr3:58294963:A:G	0.0274865	14.3038	-0.208574
58295127	chr3:58295127:C:T	4.91972e-09	-1.79725e-10	-1.44069
58295151	chr3:58295151:C:T	4.8071e-09	-1.79725e-10	-1.46385
58295215	chr3:58295215:A:G	4.8491e-07	3.91535	-0.765333
58295497	chr3:58295497:A:G	2.84341e-06	5.79173	-0.872913
58295605	chr3:58295605:A:C	4.95116e-09	-1.79725e-10	-1.43433
58295713	chr3:58295713:A:T	5.86684e-09	-1.79725e-10	-1.26463
58295949	chr3:58295949:A:G	2.83718e-06	5.77345	-0.856833
58296067	chr3:58296067:T:C	3.32299e-09	-0.55707	-1.27601
58296141	chr3:58296141:T:G	3.01491e-06	5.86975	-0.89237
58296510	chr3:58296510:C:T	5.35314e-09	-1.79725e-10	-1.35626
58296661	chr3:58296661:T:C	5.56886e-06	6.06786	-0.476864
58296773	chr3:58296773:T:C	3.85218e-06	5.98574	-0.763291
58296849	chr3:58296849:T:C	0.0194833	14.2011	-0.450007
58296946	chr3:58296946:A:C	3.2523e-06	5.81538	-0.762207
58297113	chr3:58297113:A:G	3.4351e-06	5.85594	-0.748086
58297170	chr3:58297170:G:C	2.53621e-06	5.55666	-0.752179
58297203	chr3:58297203:A:G	3.57121e-06	5.8763	-0.729582
58297314	chr3:58297314:C:T	2.6815e-06	5.59719	-0.737001
58297512	chr3:58297512:G:A	5.23914e-09	-1.79725e-10	-1.37779
58297627	chr3:58297627:A:G	3.45504e-06	5.78665	-0.673007
58297954	chr3:58297954:G:T	5.82737e-09	-1.79725e-10	-1.27138
58297995	chr3:58297995:C:T	2.22154e-06	5.83269	-1.16068
58298037	chr3:58298037:C:G	5.50967e-09	-1.79725e-10	-1.32744
58298161	chr3:58298161:A:C	7.91297e-09	-1.79725e-10	-0.965444
58298462	chr3:58298462:G:A	2.73987e-06	6.04816	-1.16645
58298711	chr3:58298711:G:T	4.39015e-09	-0.0908176	-1.46377
58298805	chr3:58298805:T:A	4.80441e-09	-1.79725e-10	-1.46441
58299072	chr3:58299072:G:A	3.38867e-06	6.13852	-1.04427
58299099	chr3:58299099:C:T	4.80564e-09	-1.79725e-10	-1.46416
58299375	chr3:58299375:T:A	2.11696e-08	0.0186181	-4.43556e-10
58300062	chr3:58300062:C:T	0.0111825	13.8273	-0.631415
58300081	chr3:58300081:G:A	0.0111679	13.8506	-0.65597
58300271	chr3:58300271:AAAAC:A	9.5399e-06	6.45583	-0.326535
58300320	chr3:58300320:C:T	3.71627e-06	6.2113	-1.02477
58300581	chr3:58300581:C:T	5.57119e-09	-1.79725e-10	-1.31634
58300605	chr3:58300605:T:C	1.05874e-05	6.23347	-4.43556e-10
58301143	chr3:58301143:T:C	0.0126513	14.0075	-0.688153
58301202	chr3:58301202:G:A	2.8804e-07	3.73281	-1.10366
58301343	chr3:58301343:T:A	1.23323e-05	6.58998	-0.203953
58301569	chr3:58301569:T:C	5.04129e-09	-1.79725e-10	-1.41628
58301806	chr3:58301806:C:T	3.37254e-06	6.11556	-1.02609
58301945	chr3:58301945:T:C	4.80674e-09	-1.79725e-10	-1.46393
58302635	chr3:58302635:A:G	0.00944267	13.6582	-0.631425
58302863	chr3:58302863:A:G	5.01867e-09	-1.79725e-10	-1.42078
58302966	chr3:58302966:G:A	5.03924e-09	-1.79725e-10	-1.41669
58303188	chr3:58303188:A:G	5.04515e-09	-1.79725e-10	-1.41552
58303337	chr3:58303337:G:A	4.80451e-09	-1.79725e-10	-1.46439
58303489	chr3:58303489:AAAAC:A	3.85412e-06	6.16592	-0.942967
58303502	chr3:58303502:TTTTTTGTTTTTTG:T	4.92148e-09	-1.79725e-10	-1.44034
58303637	chr3:58303637:G:A	9.5325e-06	6.59941	-0.470897
58303818	chr3:58303818:AAGTTT:A	3.91062e-06	6.19931	-0.961809
58304219	chr3:58304219:T:G	3.8527e-06	6.20653	-0.983944
58304220	chr3:58304220:T:C	4.07551e-06	6.25328	-0.974477
58304246	chr3:58304246:G:A	4.06216e-06	6.24748	-0.971958
58304402	chr3:58304402:T:G	2.83612e-06	5.90526	-0.989016
58304416	chr3:58304416:G:A	1.34078e-07	2.98623	-1.12175
58304631	chr3:58304631:T:C	1.35449e-05	7.0642	-0.584378
58304902	chr3:58304902:T:C	7.64404e-06	6.39419	-0.486456
58305106	chr3:58305106:A:G	9.75075e-06	6.63895	-0.487794
58305116	chr3:58305116:T:C	6.93598e-06	6.43241	-0.621881
58305165	chr3:58305165:G:A	3.32299e-07	3.95992	-1.18783
58305280	chr3:58305280:T:A	6.24107e-06	6.2666	-0.561637
58305320	chr3:58305320:A:G	0.0361678	14.6184	-0.248666
58305326	chr3:58305326:T:C	5.02224e-09	-1.79725e-10	-1.42007
58305380	chr3:58305380:T:C	0.0175334	13.9727	-0.327064
58305477	chr3:58305477:A:G	7.63984e-06	6.41722	-0.510037
58305505	chr3:58305505:C:A	6.34593e-09	-1.79725e-10	-1.18613
58305651	chr3:58305651:A:G	1.0441e-05	6.50233	-0.282778
58305853	chr3:58305853:C:A	7.83447e-06	6.5574	-0.625057
58305894	chr3:58305894:T:C	6.36387e-06	6.29859	-0.574144
58305895	chr3:58305895:A:T	5.17805e-09	-1.79725e-10	-1.38952
58306210	chr3:58306210:C:G	5.20766e-09	-1.79725e-10	-1.38382
58306283	chr3:58306283:G:A	9.77135e-09	-1.79725e-10	-0.754492
58306760	chr3:58306760:C:T	6.00824e-09	-1.79725e-10	-1.24081
58306798	chr3:58306798:T:G	4.52832e-07	4.29824	-1.21666
58306852	chr3:58306852:G:A	1.27804e-08	0.58718	-1.07322
58306926	chr3:58306926:G:A	4.84012e-09	-1.79725e-10	-1.45701
58307091	chr3:58307091:C:A	4.80859e-09	-1.79725e-10	-1.46354
58307113	chr3:58307113:C:T	4.87741e-09	-1.79725e-10	-1.44933
58307374	chr3:58307374:A:G	3.4201e-07	3.98222	-1.18133
58307439	chr3:58307439:C:T	6.22585e-09	-1.79725e-10	-1.20524
58307569	chr3:58307569:T:TA	4.9705e-09	-1.79725e-10	-1.43043
58307670	chr3:58307670:G:A	4.96692e-09	-1.79725e-10	-1.43115
58308067	chr3:58308067:TAAA:T	3.69435e-07	4.06386	-1.18583
58308140	chr3:58308140:G:A	3.70948e-07	4.074	-1.19188
58308493	chr3:58308493:A:G	9.20763e-09	-1.79725e-10	-0.813914
58308779	chr3:58308779:TAAAC:T	4.57302e-07	4.28888	-1.19748
58308909	chr3:58308909:G:A	4.98155e-09	-1.79725e-10	-1.42821
58308965	chr3:58308965:T:C	3.72179e-09	-1.71974	-4.43556e-10
58309188	chr3:58309188:C:A	4.85853e-09	-1.79725e-10	-1.45321
58309243	chr3:58309243:T:C	7.02028e-06	6.66196	-0.839349
58309674	chr3:58309674:G:A	0.0216877	14.0874	-0.229087
58310481	chr3:58310481:A:T	2.65798e-06	5.83035	-0.978971
58310976	chr3:58310976:A:T	1.1574e-08	-0.585185	-4.43556e-10
58311117	chr3:58311117:A:G	5.67998e-09	-1.79725e-10	-1.297
58311147	chr3:58311147:T:C	4.82488e-09	-1.79725e-10	-1.46016
58311391	chr3:58311391:G:A	8.34341e-09	-1.79725e-10	-0.912474
58311490	chr3:58311490:C:G	4.9841e-09	-1.79725e-10	-1.42769
58311620	chr3:58311620:A:G	4.85133e-09	-1.79725e-10	-1.45469
58311663	chr3:58311663:C:T	0.0344872	14.4878	-0.165651
58311765	chr3:58311765:C:T	4.9784e-09	-1.79725e-10	-1.42884
58311766	chr3:58311766:A:G	5.74186e-08	1.01642	-4.43556e-10
58312147	chr3:58312147:C:T	8.77007e-06	6.55294	-0.507786
58312167	chr3:58312167:T:C	9.08802e-09	-1.79725e-10	-0.82699
58312228	chr3:58312228:G:T	4.78455e-09	-1.46855	-4.43556e-10
58312258	chr3:58312258:T:C	8.10823e-09	-1.79725e-10	-0.941068
58312419	chr3:58312419:C:T	5.21429e-09	-1.79725e-10	-1.38254
58312632	chr3:58312632:T:G	6.72847e-09	-1.79725e-10	-1.1276
58312686	chr3:58312686:C:T	4.95748e-07	4.29916	-1.12704
58313238	chr3:58313238:G:A	5.65769e-07	4.08956	-0.785322
58313715	chr3:58313715:G:C	1.22637e-07	3.12531	-1.35002
58313743	chr3:58313743:T:C	4.98835e-09	-1.79725e-10	-1.42684
58313859	chr3:58313859:G:A	5.04129e-09	-1.79725e-10	-1.41628
58313984	chr3:58313984:T:C	4.97489e-09	-1.79725e-10	-1.42954
58314178	chr3:58314178:C:T	4.98077e-09	-1.79725e-10	-1.42836
58314389	chr3:58314389:G:A	5.01616e-07	4.15083	-0.966945
58314459	chr3:58314459:T:C	4.95207e-09	-1.79725e-10	-1.43414
58314555	chr3:58314555:A:G	5.83861e-07	4.52453	-1.18881
58314818	chr3:58314818:A:G	5.06854e-07	4.38975	-1.19548
58314917	chr3:58314917:C:T	5.05919e-07	4.39828	-1.20585
58315315	chr3:58315315:A:G	6.76402e-09	-1.79725e-10	-1.12233
58315609	chr3:58315609:C:T	1.35284e-08	0.693446	-1.1226
58315655	chr3:58315655:C:A	4.9646e-09	-1.79725e-10	-1.43161
58315733	chr3:58315733:A:G	5.79004e-07	4.68433	-1.35697
58316038	chr3:58316038:A:T	4.96904e-09	-1.79725e-10	-1.43072
58316039	chr3:58316039:A:T	5.06626e-09	-1.79725e-10	-1.41134
58316174	chr3:58316174:G:A	0.0445804	14.7501	-0.171245
58316313	chr3:58316313:A:G	1.42054e-08	0.732927	-1.11325
58316677	chr3:58316677:A:T	0.0471124	14.7676	-0.13349
58316894	chr3:58316894:A:G	6.61567e-09	-1.79725e-10	-1.14451
58317208	chr3:58317208:C:T	2.23305e-09	-0.772978	-1.4576
58317342	chr3:58317342:C:T	9.4038e-06	6.62415	-0.509227
58317401	chr3:58317401:G:A	4.99529e-09	-1.79725e-10	-1.42545
58317411	chr3:58317411:A:G	8.88189e-09	-1.79725e-10	-0.849932
58317417	chr3:58317417:T:C	5.47437e-09	-1.79725e-10	-1.33387
58317909	chr3:58317909:A:C	5.01254e-09	-1.79725e-10	-1.422
58318385	chr3:58318385:C:T	6.98834e-06	6.68697	-0.868915
58318881	chr3:58318881:C:G	8.74868e-06	6.55241	-0.509696
58318946	chr3:58318946:TCA:T	7.54436e-09	-1.79725e-10	-1.01315
58318965	chr3:58318965:C:T	5.69608e-09	0.146653	-1.44082
58319270	chr3:58319270:G:A	4.84229e-09	-1.79725e-10	-1.45656
58319352	chr3:58319352:T:C	0.0531839	14.8656	-0.110272
58319472	chr3:58319472:G:A	5.49966e-07	4.48605	-1.21014
58320269	chr3:58320269:T:C	9.61374e-09	-1.79725e-10	-0.770753
58320304	chr3:58320304:TA:T	5.54802e-05	7.88984	-4.43556e-10
58320489	chr3:58320489:A:G	0.0393069	14.5989	-0.145944
58320515	chr3:58320515:C:T	4.88362e-09	-1.79725e-10	-1.44806
58320594	chr3:58320594:T:C	0.0438032	14.7043	-0.143052
58320659	chr3:58320659:A:G	5.25524e-09	-1.79725e-10	-1.37472
58320749	chr3:58320749:C:T	6.92494e-09	-1.79725e-10	-1.09882
58320852	chr3:58320852:T:C	0.0739215	15.0923	-0.00773077
58320988	chr3:58320988:G:A	4.9896e-09	-1.79725e-10	-1.42659
58321917	chr3:58321917:A:G	0.0455068	14.7539	-0.154507
58321933	chr3:58321933:G:A	4.98458e-09	-1.79725e-10	-1.4276
58321966	chr3:58321966:G:A	1.53972e-07	2.43611	-0.433284
58322065	chr3:58322065:T:TTTG	0.0493856	14.8598	-0.178586
58322102	chr3:58322102:G:T	8.31729e-06	6.49988	-0.507734
58322129	chr3:58322129:T:G	4.87428e-09	-1.79725e-10	-1.44997
58322403	chr3:58322403:A:G	4.9877e-09	-1.79725e-10	-1.42697
58322487	chr3:58322487:G:A	0.0356409	14.529	-0.173945
58322599	chr3:58322599:A:G	4.87441e-09	-1.79725e-10	-1.44995
58322700	chr3:58322700:G:A	4.94922e-09	-1.79725e-10	-1.43472
58322792	chr3:58322792:G:A	0.0441239	14.7534	-0.184792
58322927	chr3:58322927:T:G	8.8153e-09	-1.79725e-10	-0.857458
58322995	chr3:58322995:G:A	4.98072e-09	-1.79725e-10	-1.42837
58323224	chr3:58323224:T:A	5.67893e-08	1.0054	-4.43556e-10
58323233	chr3:58323233:T:C	0.0423282	14.4435	0.0835573
58323267	chr3:58323267:C:T	4.84167e-09	-1.79725e-10	-1.45669
58323372	chr3:58323372:C:T	6.68048e-09	-1.79725e-10	-1.13476
58323709	chr3:58323709:A:T	5.70188e-07	4.26475	-0.952725
58323757	chr3:58323757:TG:T	6.54947e-09	-1.79725e-10	-1.15456
58323875	chr3:58323875:C:T	7.1807e-06	6.66508	-0.81987
58323987	chr3:58323987:AT:A	3.57778e-09	-1.7592	-4.43556e-10
58324296	chr3:58324296:T:G	4.82815e-09	-1.79725e-10	-1.45948
58324523	chr3:58324523:T:C	0.0486877	14.9284	-0.261427
58324907	chr3:58324907:T:A	1.37318e-09	-1.62323	-1.09359
58324909	chr3:58324909:T:A	6.04807e-09	-1.79725e-10	-1.23421
58325022	chr3:58325022:A:G	4.98689e-09	-1.79725e-10	-1.42713
58325111	chr3:58325111:A:C	4.41386e-07	4.23284	-1.17686
58325135	chr3:58325135:G:C	2.55045e-08	-1.79725e-10	0.20491
58325175	chr3:58325175:G:A	6.62769e-09	-1.79725e-10	-1.14269
58325316	chr3:58325316:T:G	8.51965e-07	4.52504	-0.811443
58325555	chr3:58325555:A:G	8.20219e-06	6.45201	-0.473803
58325849	chr3:58325849:TA:T	4.47946e-07	4.28573	-1.21501
58326154	chr3:58326154:A:C	5.71914e-08	1.01246	-4.43556e-10
58326171	chr3:58326171:C:T	3.96412e-07	4.1453	-1.19679
58326329	chr3:58326329:T:G	6.53206e-09	-1.79725e-10	-1.15722
58326386	chr3:58326386:CA:C	4.96727e-09	-1.79725e-10	-1.43108
58326570	chr3:58326570:A:G	0.0277775	14.7573	-0.651479
58327368	chr3:58327368:G:A	5.49565e-09	-1.79725e-10	-1.32999
58327385	chr3:58327385:G:A	4.28907e-07	4.24693	-1.21964
58327667	chr3:58327667:T:C	4.95073e-07	4.16401	-0.993248
58327708	chr3:58327708:AG:A	4.95257e-09	-1.79725e-10	-1.43404
58327745	chr3:58327745:G:A	1.00603e-08	-1.79725e-10	-0.725351
58327979	chr3:58327979:G:A	4.40257e-07	4.28273	-1.22932
58328086	chr3:58328086:T:C	3.70423e-07	3.93388	-1.05318
58328088	chr3:58328088:T:C	5.03652e-09	-1.79725e-10	-1.41723
58328204	chr3:58328204:C:T	5.01497e-09	-1.79725e-10	-1.42152
58328400	chr3:58328400:C:T	4.99379e-09	-1.79725e-10	-1.42575
58328536	chr3:58328536:C:T	4.84735e-09	-1.45551	-4.43556e-10
58328618	chr3:58328618:G:A	1.6894e-09	-1.28889	-1.22068
58328788	chr3:58328788:G:A	3.83905e-07	4.14914	-1.23269
58328833	chr3:58328833:C:T	3.37589e-07	4.10116	-1.31328
58329029	chr3:58329029:G:A	6.82469e-06	6.43457	-0.640216
58329348	chr3:58329348:T:C	0.0846156	15.0935	0.126179
58330022	chr3:58330022:G:A	3.73635e-07	4.12273	-1.23339
58330251	chr3:58330251:C:T	4.97949e-09	-1.79725e-10	-1.42862
58330404	chr3:58330404:C:T	4.84209e-09	-1.79725e-10	-1.4566
58330848	chr3:58330848:C:T	4.81497e-09	-1.79725e-10	-1.46222
58330930	chr3:58330930:A:G	0.051662	15.0003	-0.274034
58331352	chr3:58331352:G:A	6.43305e-09	-1.79725e-10	-1.1725
58331626	chr3:58331626:A:G	4.92459e-07	4.47445	-1.30898
58331628	chr3:58331628:G:A	6.84144e-09	-1.79725e-10	-1.11095
58331965	chr3:58331965:A:G	0.057544	15.4535	-0.619415
58332039	chr3:58332039:T:A	6.50136e-09	-1.79725e-10	-1.16194
58332497	chr3:58332497:A:G	4.97023e-07	4.49004	-1.31535
58332721	chr3:58332721:A:G	4.34233e-07	4.35745	-1.31781
58332748	chr3:58332748:G:A	3.65812e-07	4.18067	-1.3125
58332750	chr3:58332750:G:A	1.72215e-09	-1.03072	-1.45965
58332772	chr3:58332772:C:T	5.65585e-07	4.62883	-1.32491
58332796	chr3:58332796:G:T	5.46073e-07	4.58627	-1.31747
58333024	chr3:58333024:G:A	9.65957e-09	-1.79725e-10	-0.765998
58333425	chr3:58333425:C:T	4.60458e-07	4.38741	-1.28913
58333432	chr3:58333432:G:A	3.50286e-07	4.11609	-1.29128
58333765	chr3:58333765:A:G	4.91375e-09	-1.79725e-10	-1.44191
58334014	chr3:58334014:G:A	1.41329e-09	-1.30895	-1.37908
58334231	chr3:58334231:G:A	1.1375e-08	0.519569	-1.1221
58334325	chr3:58334325:C:T	5.04239e-09	-1.79725e-10	-1.41607
58334356	chr3:58334356:G:A	5.0367e-09	-1.79725e-10	-1.41719
58334457	chr3:58334457:C:G	4.83574e-09	-1.79725e-10	-1.45791
58334780	chr3:58334780:A:G	3.92218e-07	4.40026	-1.46239
58334864	chr3:58334864:A:G	5.06806e-09	-1.79725e-10	-1.41099
58334924	chr3:58334924:TA:T	4.98967e-09	-1.79725e-10	-1.42658
58335257	chr3:58335257:G:A	2.32365e-08	1.57416	-1.46238
58335679	chr3:58335679:G:A	5.05524e-09	-1.79725e-10	-1.41352
58335732	chr3:58335732:A:G	4.97874e-09	-1.79725e-10	-1.42877
58335786	chr3:58335786:T:A	4.87618e-09	-1.79725e-10	-1.44958
58335980	chr3:58335980:C:T	1.50814e-08	0.905191	-1.22568
58336174	chr3:58336174:G:A	5.14844e-09	-1.79725e-10	-1.39525
58336227	chr3:58336227:C:T	3.34851e-07	4.2373	-1.45756
58336315	chr3:58336315:G:T	5.01147e-09	-1.79725e-10	-1.42222
58336329	chr3:58336329:G:T	3.4649e-09	-1.79126	-4.43556e-10
58336621	chr3:58336621:A:G	5.04578e-09	-1.79725e-10	-1.41539
58336672	chr3:58336672:T:C	5.00466e-09	-1.79725e-10	-1.42358
58336736	chr3:58336736:C:T	4.58968e-08	0.792449	-4.43556e-10
58336943	chr3:58336943:G:A	6.58045e-07	4.35033	-0.895004
58336984	chr3:58336984:A:G	4.99419e-09	-1.79725e-10	-1.42567
58337077	chr3:58337077:A:G	5.01326e-09	-1.79725e-10	-1.42186
58337078	chr3:58337078:G:A	7.7632e-09	-1.79725e-10	-0.984552
58337200	chr3:58337200:A:G	5.02711e-09	-1.79725e-10	-1.4191
58337248	chr3:58337248:A:T	5.04637e-09	-1.79725e-10	-1.41528
58337408	chr3:58337408:G:T	1.6153e-09	-1.30872	-1.24571
58337447	chr3:58337447:A:G	3.34206e-07	4.23855	-1.46074
58337517	chr3:58337517:C:T	2.40739e-07	3.91157	-1.46181
58337588	chr3:58337588:G:A	3.30506e-07	4.09294	-1.32626
58337650	chr3:58337650:A:G	2.56944e-07	3.97227	-1.45736
58337674	chr3:58337674:T:A	5.05867e-09	-1.79725e-10	-1.41284
58337814	chr3:58337814:C:T	2.56321e-07	3.38745	-0.874966
58337851	chr3:58337851:G:A	4.85359e-09	-1.79725e-10	-1.45423
58338066	chr3:58338066:G:C	2.66851e-07	4.01642	-1.46367
58338078	chr3:58338078:G:A	4.96001e-09	-1.79725e-10	-1.43254
58338215	chr3:58338215:G:C	4.06426e-07	4.39573	-1.42227
58338556	chr3:58338556:A:G	4.96471e-07	4.60526	-1.43168
58338564	chr3:58338564:A:G	1.98379e-08	-1.79725e-10	-0.0463536
58338828	chr3:58338828:G:A	4.86679e-09	-1.79725e-10	-1.45151
58338963	chr3:58338963:G:A	2.24548e-07	3.84269	-1.46255
58339119	chr3:58339119:A:C	4.99956e-09	-1.79725e-10	-1.4246
58339418	chr3:58339418:C:T	5.03368e-09	-1.79725e-10	-1.4178
58339503	chr3:58339503:A:T	4.21515e-09	-0.710979	-0.884282
58339526	chr3:58339526:A:G	4.99043e-09	-1.79725e-10	-1.42642
58339611	chr3:58339611:A:T	5.00546e-09	-1.79725e-10	-1.42342
58339620	chr3:58339620:A:G	4.41973e-07	4.47944	-1.42214
58339836	chr3:58339836:T:C	3.85398e-07	4.38324	-1.46291
58340007	chr3:58340007:G:A	3.48854e-07	4.28075	-1.46004
58340065	chr3:58340065:G:A	3.55833e-09	-1.42555	-0.3391
58340129	chr3:58340129:T:C	4.8206e-09	-1.79725e-10	-1.46105
58340178	chr3:58340178:T:C	5.86568e-09	-1.79725e-10	-1.26483
58340464	chr3:58340464:C:A	3.63745e-09	-1.36276	-0.379899
58340493	chr3:58340493:G:A	2.79386e-06	5.55531	-0.654082
58340524	chr3:58340524:T:A	3.68664e-07	4.33761	-1.46167
58340526	chr3:58340526:T:A	3.80303e-08	0.708064	-0.103626
58340624	chr3:58340624:C:G	5.00748e-09	-1.79725e-10	-1.42301
58341189	chr3:58341189:A:G	3.3526e-09	-1.42142	-0.402792
58341205	chr3:58341205:T:C	5.02528e-09	-1.79725e-10	-1.41947
58341430	chr3:58341430:T:C	5.03312e-09	-1.79725e-10	-1.41791
58341601	chr3:58341601:C:T	5.00491e-09	-1.79725e-10	-1.42353
58341773	chr3:58341773:G:A	5.22448e-09	-1.79725e-10	-1.38059
58341813	chr3:58341813:T:C	6.52761e-09	-0.172062	-0.985844
58341984	chr3:58341984:G:A	5.04661e-09	-1.79725e-10	-1.41523
58341992	chr3:58341992:A:G	4.85663e-09	-1.79725e-10	-1.4536
58342123	chr3:58342123:A:G	5.02055e-09	-1.79725e-10	-1.42041
58342172	chr3:58342172:A:T	3.06093e-09	-0.785585	-1.12964
58342238	chr3:58342238:T:C	3.96099e-09	-1.12715	-0.5303
58342345	chr3:58342345:C:T	4.16643e-07	4.41665	-1.41837
58342414	chr3:58342414:A:G	5.01999e-09	-1.79725e-10	-1.42052
58342527	chr3:58342527:C:T	3.50058e-08	0.521568	-4.43556e-10
58342582	chr3:58342582:C:G	1.70615e-08	-1.79725e-10	-0.197121
58343037	chr3:58343037:A:G	5.03794e-09	-1.79725e-10	-1.41695
58343208	chr3:58343208:G:C	5.00795e-09	-1.79725e-10	-1.42292
58343238	chr3:58343238:T:C	5.03776e-09	-1.79725e-10	-1.41698
58343535	chr3:58343535:G:A	5.5648e-07	2.8986	0.389087
58343732	chr3:58343732:C:T	4.89397e-09	-1.79725e-10	-1.44594
58343843	chr3:58343843:A:G	4.92745e-09	-1.79725e-10	-1.43912
58343963	chr3:58343963:A:G	1.67387e-08	-1.79725e-10	-0.216222
58344015	chr3:58344015:G:A	1.78713e-08	1.19118	-1.34193
58344025	chr3:58344025:G:A	5.30227e-09	-1.79725e-10	-1.36581
58344260	chr3:58344260:G:A	5.48021e-09	-1.79725e-10	-1.3328
58344587	chr3:58344587:G:A	5.103e-09	-1.79725e-10	-1.40412
58344776	chr3:58344776:C:T	2.49916e-06	5.28337	-0.493605
58344983	chr3:58344983:C:A	5.04479e-09	-1.79725e-10	-1.41559
58345459	chr3:58345459:G:A	1.38083e-08	0.534851	-0.943531
58345732	chr3:58345732:T:C	4.81736e-09	-1.79725e-10	-1.46172
58346011	chr3:58346011:A:G	4.69783e-09	-1.48685	-4.43556e-10
58346228	chr3:58346228:G:A	4.55245e-08	0.784304	-4.43556e-10
58346490	chr3:58346490:A:G	5.47834e-09	0.0124971	-1.34564
58346908	chr3:58346908:G:A	6.96351e-09	-1.79725e-10	-1.09326
58347185	chr3:58347185:C:T	7.87536e-09	0.483023	-1.45323
58347502	chr3:58347502:T:C	6.74611e-09	-1.79725e-10	-1.12498
58347528	chr3:58347528:G:A	1.83142e-06	4.35636	0.122537
58347631	chr3:58347631:G:A	3.05773e-08	-1.79725e-10	0.386311
58347910	chr3:58347910:A:G	1.20452e-06	5.5139	-1.45402
58347924	chr3:58347924:G:GT	4.87867e-09	-1.79725e-10	-1.44907
58348186	chr3:58348186:G:T	4.88266e-09	-1.79725e-10	-1.44826
58348624	chr3:58348624:T:C	1.98569e-09	-1.50555	-0.842429
58348702	chr3:58348702:G:A	3.7542e-09	-1.71107	-4.43556e-10
58348811	chr3:58348811:G:T	3.6679e-09	-1.73433	-4.43556e-10
58349067	chr3:58349067:A:C	6.79726e-09	-1.79725e-10	-1.11743
58349118	chr3:58349118:C:T	1.17233e-08	-1.79725e-10	-0.572369
58349212	chr3:58349212:C:T	1.19629e-08	-1.79725e-10	-0.552134
58349379	chr3:58349379:G:A	2.43221e-09	-1.18945	-0.955693
58349458	chr3:58349458:C:T	7.22515e-09	-1.79725e-10	-1.05638
58349474	chr3:58349474:G:A	1.88324e-09	-1.53913	-0.861818
58349483	chr3:58349483:G:C	3.0312e-07	3.97553	-1.29535
58349575	chr3:58349575:T:C	1.12512e-08	-1.79725e-10	-0.613474
58349769	chr3:58349769:G:A	4.80906e-09	-1.79725e-10	-1.46344
58349787	chr3:58349787:C:T	3.67247e-09	-1.73308	-4.43556e-10
58349835	chr3:58349835:A:G	5.21167e-09	-1.79725e-10	-1.38305
58349846	chr3:58349846:C:T	4.97482e-09	-0.0523966	-1.37716
58350045	chr3:58350045:A:G	1.19373e-08	-1.79725e-10	-0.554277
58350175	chr3:58350175:C:T	2.94424e-08	-1.79725e-10	0.348488
58350615	chr3:58350615:C:T	5.64548e-09	-1.79725e-10	-1.30309
58350868	chr3:58350868:C:A	1.47322e-06	4.1991	0.0621559
58350908	chr3:58350908:C:T	4.04525e-07	4.23344	-1.26467
58351119	chr3:58351119:A:C	4.06897e-07	4.24024	-1.26563
58351275	chr3:58351275:C:T	9.98786e-09	-1.79725e-10	-0.732576
58351774	chr3:58351774:G:A	3.45753e-09	-1.79339	-4.43556e-10
58351964	chr3:58351964:T:C	8.42194e-09	-1.79725e-10	-0.903106
58352081	chr3:58352081:C:T	4.86326e-09	-1.79725e-10	-1.45224
58352106	chr3:58352106:A:G	1.08141e-06	3.95419	-0.00211701
58352107	chr3:58352107:T:C	1.19018e-08	-1.79725e-10	-0.55726
58352445	chr3:58352445:T:C	2.97669e-08	-1.79725e-10	0.359452
58352447	chr3:58352447:G:A	1.52764e-08	-0.30764	-4.43556e-10
58352852	chr3:58352852:G:C	6.76132e-09	-1.79725e-10	-1.12273
58352985	chr3:58352985:A:G	4.33955e-09	-0.288271	-1.2779
58353082	chr3:58353082:C:T	5.59611e-06	5.87837	-0.282495
58353092	chr3:58353092:A:G	1.21967e-08	-1.79725e-10	-0.53278
58353128	chr3:58353128:C:T	1.38152e-08	-1.79725e-10	-0.408175
58353239	chr3:58353239:C:T	2.49962e-09	-1.35929	-0.758522
58353421	chr3:58353421:C:T	3.98641e-06	5.59325	-0.336547
58353560	chr3:58353560:G:A	5.12534e-07	4.02484	-0.819425
58354446	chr3:58354446:T:TA	7.056e-09	-1.79725e-10	-1.08007
58354640	chr3:58354640:G:A	8.51264e-09	-1.79725e-10	-0.892394
58354748	chr3:58354748:C:T	1.82642e-09	-1.42664	-1.00495
58354821	chr3:58354821:A:G	6.69909e-09	-1.79725e-10	-1.13197
58354869	chr3:58354869:A:G	4.97929e-09	-1.79725e-10	-1.42866
58355649	chr3:58355649:A:G	1.13785e-08	-1.79725e-10	-0.602218
58355841	chr3:58355841:C:T	5.48094e-09	-0.06362	-1.26905
58355865	chr3:58355865:C:T	4.81408e-09	-1.79725e-10	-1.4624
58355941	chr3:58355941:A:G	4.8605e-09	-1.79725e-10	-1.45281
58356061	chr3:58356061:T:C	4.83051e-09	-1.79725e-10	-1.459
58356066	chr3:58356066:G:A	1.01842e-08	-1.79725e-10	-0.713104
58356167	chr3:58356167:C:G	1.1656e-08	-1.79725e-10	-0.578123
58356342	chr3:58356342:C:G	1.16019e-08	-1.79725e-10	-0.582777
58356778	chr3:58356778:A:G	6.3825e-09	-1.79725e-10	-1.18039
58357666	chr3:58357666:C:T	1.16796e-08	-1.79725e-10	-0.576107
58357840	chr3:58357840:C:T	5.21102e-09	-1.79725e-10	-1.38317
58358111	chr3:58358111:T:C	1.91106e-09	-1.53239	-0.853903
58358161	chr3:58358161:T:C	7.14165e-07	4.35515	-0.817978
58358267	chr3:58358267:C:T	1.14633e-08	-1.79725e-10	-0.594799
58358382	chr3:58358382:A:G	4.8365e-09	-1.79725e-10	-1.45775
58358578	chr3:58358578:C:G	1.91827e-08	-1.79725e-10	-0.0799383
58359399	chr3:58359399:G:T	4.82961e-09	-1.79725e-10	-1.45918
58359401	chr3:58359401:G:A	2.11873e-09	-1.51542	-0.767705
58359480	chr3:58359480:G:A	6.79516e-07	4.27528	-0.787847
58359764	chr3:58359764:A:AG	4.99397e-07	4.43624	-1.25679
58359842	chr3:58359842:T:A	1.17955e-08	-1.79725e-10	-0.566227
58360392	chr3:58360392:T:C	5.22386e-09	-1.79725e-10	-1.38071
58360422	chr3:58360422:A:G	6.61165e-09	-1.79725e-10	-1.14511
58360557	chr3:58360557:T:C	1.14974e-08	-1.79725e-10	-0.591822
58360558	chr3:58360558:G:T	1.19008e-08	-1.79725e-10	-0.557341
58361009	chr3:58361009:C:T	5.58673e-07	4.55185	-1.26023
58361017	chr3:58361017:C:T	4.76041e-09	-0.155741	-1.31787
58361041	chr3:58361041:A:G	6.7554e-09	-1.79725e-10	-1.1236
58361166	chr3:58361166:C:T	5.16385e-06	6.01893	-0.503434
58361213	chr3:58361213:T:C	5.14507e-06	6.11741	-0.605562
58361350	chr3:58361350:A:G	1.06839e-08	-1.79725e-10	-0.665204
58361433	chr3:58361433:A:G	3.2654e-09	-1.40765	-0.44291
58361512	chr3:58361512:A:G	5.55623e-09	-1.31903	-4.43556e-10
58362158	chr3:58362158:T:G	5.71608e-09	-1.79725e-10	-1.29066
58362326	chr3:58362326:G:A	4.98913e-09	-1.79725e-10	-1.42669
58362408	chr3:58362408:C:T	1.16374e-08	-1.79725e-10	-0.579725
58362430	chr3:58362430:T:C	4.81556e-09	-0.00771387	-1.45438
58362793	chr3:58362793:A:T	1.10503e-08	-1.79725e-10	-0.631492
58363294	chr3:58363294:A:G	1.98736e-09	-1.52213	-0.825013
58363295	chr3:58363295:C:T	7.05885e-09	0.0728048	-1.15247
58363404	chr3:58363404:C:T	5.40096e-09	-1.79725e-10	-1.34737
58363414	chr3:58363414:G:T	3.08853e-06	5.58185	-0.580343
58363422	chr3:58363422:G:A	5.57185e-09	-1.79725e-10	-1.31622
58364241	chr3:58364241:C:T	1.16884e-08	-1.79725e-10	-0.575351
58364446	chr3:58364446:T:C	3.24861e-08	0.446865	-4.43556e-10
58364834	chr3:58364834:G:A	6.64571e-09	-1.79725e-10	-1.13998
58364873	chr3:58364873:C:T	1.16392e-08	-1.79725e-10	-0.579564
58365043	chr3:58365043:C:T	4.59969e-06	5.8825	-0.4827
58365067	chr3:58365067:C:T	4.8679e-09	-1.79725e-10	-1.45128
58365508	chr3:58365508:T:C	4.8933e-09	-1.79725e-10	-1.44608
58366746	chr3:58366746:G:C	5.12233e-09	-1.79725e-10	-1.40034
58366795	chr3:58366795:C:G	5.52866e-09	-1.79725e-10	-1.324
58366872	chr3:58366872:G:A	5.0232e-09	-0.0843981	-1.33548
58366997	chr3:58366997:G:C	1.3005e-08	-1.79725e-10	-0.468611
58367331	chr3:58367331:G:A	1.75993e-09	-1.54495	-0.923721
58367536	chr3:58367536:T:C	5.4207e-09	-0.0302553	-1.31347
58368004	chr3:58368004:T:C	4.97414e-09	-1.79725e-10	-1.42969
58368271	chr3:58368271:T:C	1.16774e-08	-1.79725e-10	-0.576288
58368524	chr3:58368524:A:G	2.3814e-09	-0.731612	-1.43465
58368545	chr3:58368545:C:T	1.98929e-09	-1.51259	-0.833579
58368558	chr3:58368558:G:A	5.21854e-09	-1.79725e-10	-1.38173
58368612	chr3:58368612:G:T	1.1656e-08	-1.79725e-10	-0.578123
58369503	chr3:58369503:C:T	3.09076e-09	-1.36142	-0.544105
58370072	chr3:58370072:TGTGGAATGATTGC:T	5.17894e-09	-1.79725e-10	-1.38935
58370389	chr3:58370389:C:A	3.63634e-09	-1.74297	-4.43556e-10
58370493	chr3:58370493:C:G	5.1047e-09	-1.40379	-4.43556e-10
58370550	chr3:58370550:A:C	1.23357e-08	-1.79725e-10	-0.521452
58370859	chr3:58370859:T:TGTG	3.70433e-07	4.30859	-1.42786
58370897	chr3:58370897:C:T	4.86705e-09	-1.79725e-10	-1.45146
58372058	chr3:58372058:G:A	7.60827e-09	0.112928	-1.11764
58372383	chr3:58372383:C:T	4.87096e-09	-1.79725e-10	-1.45065
58372479	chr3:58372479:C:T	1.12749e-08	-1.79725e-10	-0.611365
58372506	chr3:58372506:T:C	7.69821e-09	-1.79725e-10	-0.992958
58372775	chr3:58372775:T:C	1.02267e-08	-0.0679586	-0.640985
58373231	chr3:58373231:A:G	3.13248e-06	6.11603	-1.1004
58373317	chr3:58373317:C:T	3.12842e-08	0.409166	-4.43556e-10
58373959	chr3:58373959:G:A	6.54293e-09	-1.79725e-10	-1.15556
58374124	chr3:58374124:G:A	4.12027e-06	4.35528	0.934444
58374175	chr3:58374175:T:C	4.83609e-09	-1.79725e-10	-1.45784
58374364	chr3:58374364:G:A	3.11133e-07	4.00095	-1.29468
58374600	chr3:58374600:G:A	4.53402e-06	4.43538	0.950039
58375019	chr3:58375019:G:A	4.91953e-09	-1.79725e-10	-1.44073
58375034	chr3:58375034:T:TA	4.69175e-06	4.44733	0.972284
58375073	chr3:58375073:A:G	4.32704e-06	4.42318	0.915517
58375347	chr3:58375347:A:G	4.85667e-09	-1.79725e-10	-1.45359
58375387	chr3:58375387:G:A	8.19674e-09	-1.79725e-10	-0.93021
58375477	chr3:58375477:T:C	1.32546e-08	-1.79725e-10	-0.449605
58375507	chr3:58375507:C:T	4.81321e-09	-1.79725e-10	-1.46258
58375582	chr3:58375582:C:A	4.87042e-09	-1.79725e-10	-1.45077
58375628	chr3:58375628:G:A	3.61816e-09	-1.74798	-4.43556e-10
58375790	chr3:58375790:G:A	4.57938e-06	4.421	0.974377
58375803	chr3:58375803:A:C	4.34846e-06	4.42658	0.917054
58375876	chr3:58375876:T:C	4.53603e-06	4.41937	0.966489
58375948	chr3:58375948:TAAC:T	4.21527e-06	6.02718	-0.714658
58375989	chr3:58375989:A:G	4.76709e-06	4.43385	1.0017
58376095	chr3:58376095:G:C	1.72841e-08	-1.79725e-10	-0.184158
58376330	chr3:58376330:AC:A	1.64871e-08	-1.79725e-10	-0.231367
58376436	chr3:58376436:A:G	4.88316e-09	-1.79725e-10	-1.44815
58377129	chr3:58377129:G:C	4.96522e-09	-1.79725e-10	-1.43149
58377550	chr3:58377550:G:A	1.73436e-08	-1.79725e-10	-0.180721
58377644	chr3:58377644:T:C	4.03481e-06	4.37669	0.892077
58377705	chr3:58377705:G:A	4.26752e-06	4.36748	0.957361
58378175	chr3:58378175:T:TC	4.90294e-09	-1.79725e-10	-1.44411
58378815	chr3:58378815:C:T	5.0528e-07	4.43908	-1.24791
58379008	chr3:58379008:C:T	1.4955e-05	7.17588	-0.597019
58379419	chr3:58379419:T:A	7.80231e-06	4.8637	1.06453
58379454	chr3:58379454:CA:C	5.15323e-09	-1.79725e-10	-1.39432
58379544	chr3:58379544:T:C	7.04086e-06	4.62699	1.19855
58380185	chr3:58380185:T:A	1.23759e-05	6.21883	0.170728
58380248	chr3:58380248:AAAC:A	1.96762e-09	-1.33868	-1.01844
58380290	chr3:58380290:G:A	8.35971e-06	-0.918735	6.91597
58380401	chr3:58380401:G:C	8.25516e-06	4.86845	1.1162
58380693	chr3:58380693:C:T	6.88899e-06	4.76805	1.03568
58380788	chr3:58380788:CAAAG:C	4.86804e-09	-1.79725e-10	-1.45126
58380987	chr3:58380987:G:A	3.91284e-08	0.632903	-4.43556e-10
58381064	chr3:58381064:C:T	1.29436e-05	6.18298	0.251428
58381440	chr3:58381440:G:A	4.87605e-09	-1.79725e-10	-1.44961
58381717	chr3:58381717:A:G	4.80791e-09	-1.79725e-10	-1.46368
58381948	chr3:58381948:G:A	4.81936e-09	-1.79725e-10	-1.4613
58382044	chr3:58382044:G:A	4.52273e-07	4.33936	-1.25902
58382306	chr3:58382306:C:T	7.36371e-06	6.47663	-0.606254
58382722	chr3:58382722:T:C	7.45087e-06	4.79704	1.0851
58382948	chr3:58382948:A:G	4.80464e-09	-1.79725e-10	-1.46436
58383233	chr3:58383233:A:G	4.92369e-07	4.43445	-1.26917
58383240	chr3:58383240:C:T	1.20544e-08	-1.79725e-10	-0.544515
58383281	chr3:58383281:G:T	5.249e-09	-1.79725e-10	-1.37591
58383593	chr3:58383593:T:A	4.80454e-09	-1.79725e-10	-1.46438
58383597	chr3:58383597:G:A	7.19668e-06	4.81464	1.03279
58384185	chr3:58384185:C:T	6.43412e-06	4.66089	1.07454
58384322	chr3:58384322:T:A	4.85113e-09	-1.79725e-10	-1.45474
58384450	chr3:58384450:G:T	1.7509e-08	0.882201	-1.05343
58384726	chr3:58384726:G:T	5.52622e-09	-1.79725e-10	-1.32444
58385065	chr3:58385065:T:C	5.36367e-09	-0.331793	-1.02251
58385398	chr3:58385398:C:G	4.80473e-09	-1.79725e-10	-1.46435
58385759	chr3:58385759:A:G	4.80457e-09	-1.79725e-10	-1.46438
58385828	chr3:58385828:T:A	4.8188e-09	-1.79725e-10	-1.46142
58385865	chr3:58385865:C:A	5.07514e-09	-1.79725e-10	-1.40959
58386018	chr3:58386018:T:C	5.87836e-06	4.63331	1.01177
58386597	chr3:58386597:C:T	3.92048e-07	4.16808	-1.23065
58386696	chr3:58386696:G:A	3.87314e-07	4.16811	-1.24282
58386735	chr3:58386735:T:C	2.30841e-05	6.90479	0.108164
58386781	chr3:58386781:C:T	7.09191e-06	4.6648	1.16797
58387017	chr3:58387017:G:A	3.83391e-09	-1.35473	-0.335328
58387145	chr3:58387145:G:A	6.36932e-09	-1.79725e-10	-1.18245
58387158	chr3:58387158:T:C	2.14229e-08	1.03632	-1.00581
58387440	chr3:58387440:G:C	5.7501e-09	0.173664	-1.45839
58387524	chr3:58387524:A:G	5.98347e-06	4.6201	1.04271
58387680	chr3:58387680:C:G	4.99226e-09	-1.79725e-10	-1.42606
58387851	chr3:58387851:T:TGAGTCTGGGCC	6.19177e-09	-1.79725e-10	-1.21073
58387940	chr3:58387940:C:T	6.72563e-06	4.69704	1.0827
58387989	chr3:58387989:G:A	6.14247e-06	4.56646	1.12257
58388212	chr3:58388212:A:G	4.39132e-07	4.31571	-1.26486
58388288	chr3:58388288:C:T	6.90704e-06	4.67647	1.12988
58388302	chr3:58388302:A:G	6.42525e-06	4.63974	1.09431
58388408	chr3:58388408:G:T	6.99506e-09	-1.79725e-10	-1.08874
58388485	chr3:58388485:G:C	4.83608e-09	-1.45784	-4.43556e-10
58388664	chr3:58388664:CATCACAT:C	5.51747e-09	0.0689047	-1.39493
58388706	chr3:58388706:A:G	2.10203e-08	1.05449	-1.04295
58388806	chr3:58388806:A:T	6.72265e-06	4.64613	1.13316
58389166	chr3:58389166:T:C	5.74314e-06	4.5134	1.10841
58389533	chr3:58389533:T:C	4.80488e-09	-1.79725e-10	-1.46431
58389559	chr3:58389559:G:A	2.16935e-08	1.12695	-1.08388
58389848	chr3:58389848:A:G	3.60675e-07	4.0817	-1.22767
58389953	chr3:58389953:C:T	5.09361e-09	-1.79725e-10	-1.40596
58390292	chr3:58390292:T:A	6.86267e-09	-1.10785	-4.43556e-10
58390463	chr3:58390463:T:C	4.78497e-08	0.834119	-4.43556e-10
58390820	chr3:58390820:A:G	4.81122e-09	-1.79725e-10	-1.463
58391211	chr3:58391211:G:A	1.04036e-08	-0.691792	-4.43556e-10
58391265	chr3:58391265:G:A	2.12142e-06	4.46171	0.16419
58391312	chr3:58391312:C:T	3.19289e-09	-1.28367	-0.589349
58391432	chr3:58391432:A:G	7.01354e-06	4.67215	1.1495
58391911	chr3:58391911:G:A	1.05256e-08	-0.680135	-4.43556e-10
58392161	chr3:58392161:G:A	7.93098e-07	3.26004	0.381966
58392198	chr3:58392198:GA:G	5.16428e-09	0.0698922	-1.46207
58392352	chr3:58392352:G:A	7.3352e-06	4.63334	1.23315
58392355	chr3:58392355:G:T	3.00101e-09	-1.28505	-0.64995
58392479	chr3:58392479:C:T	5.68721e-06	4.47095	1.14108
58392527	chr3:58392527:A:G	4.80652e-09	-1.79725e-10	-1.46397
58392848	chr3:58392848:G:C	8.07653e-09	-1.79725e-10	-0.944984
58393057	chr3:58393057:T:C	9.99202e-06	4.88171	1.29389
58393093	chr3:58393093:A:G	3.00631e-09	-1.31446	-0.618776
58393097	chr3:58393097:C:A	6.91384e-06	4.62357	1.18376
58393272	chr3:58393272:C:T	1.95606e-09	-1.368	-0.995008
58393416	chr3:58393416:A:G	7.06677e-06	4.65503	1.17418
58393570	chr3:58393570:C:A	7.70871e-06	4.74476	1.1714
58393833	chr3:58393833:T:C	8.45143e-06	4.71779	1.29035
58393859	chr3:58393859:T:A	7.98055e-06	4.70248	1.24834
58394257	chr3:58394257:G:C	1.56926e-05	6.49663	0.130371
58394371	chr3:58394371:C:A	7.82177e-06	4.7738	1.15692
58394738	chr3:58394738:A:T	0.00328766	11.1742	0.797496
58394842	chr3:58394842:A:C	7.68732e-06	4.75103	1.16235
58395334	chr3:58395334:T:C	4.81024e-09	-1.79725e-10	-1.4632
58395393	chr3:58395393:T:A	5.67214e-09	0.161776	-1.46016
58395453	chr3:58395453:T:A	1.80635e-05	6.66338	0.10432
58395560	chr3:58395560:G:A	3.77176e-07	3.98088	-1.08212
58396431	chr3:58396431:C:T	7.47825e-06	4.65714	1.22867
58396558	chr3:58396558:G:A	4.80468e-09	-1.79725e-10	-1.46436
58396805	chr3:58396805:A:G	8.01152e-09	-1.79725e-10	-0.953066
58397119	chr3:58397119:C:T	7.91729e-06	4.70895	1.23391
58397321	chr3:58397321:G:A	3.39378e-07	4.08754	-1.29437
58397447	chr3:58397447:A:T	1.49723e-06	4.36791	-0.0904834
58397563	chr3:58397563:C:A	4.8423e-09	-1.79725e-10	-1.45656
58397742	chr3:58397742:G:C	7.81393e-09	-1.79725e-10	-0.978038
58397940	chr3:58397940:C:A	4.97135e-09	-1.79725e-10	-1.43025
58398061	chr3:58398061:C:T	5.76033e-09	0.179737	-1.46269
58398264	chr3:58398264:G:A	1.21204e-05	4.66195	1.70675
58399048	chr3:58399048:G:A	1.23586e-05	4.64362	1.74455
58399268	chr3:58399268:G:A	1.2081e-05	4.64155	1.7239
58399467	chr3:58399467:T:C	5.50678e-09	0.133576	-1.46154
58400233	chr3:58400233:C:T	1.40258e-05	4.6583	1.85641
58400779	chr3:58400779:G:A	6.90584e-09	-1.79725e-10	-1.10158
58400894	chr3:58400894:T:C	1.11967e-05	4.52388	1.76555
58401340	chr3:58401340:G:A	3.63769e-09	-1.7426	-4.43556e-10
58401483	chr3:58401483:G:A	1.91302e-09	-1.47997	-0.905292
58401753	chr3:58401753:T:C	1.40992e-05	4.71333	1.8066
58401799	chr3:58401799:C:T	1.82211e-09	-1.45108	-0.982867
58402001	chr3:58402001:T:G	4.80958e-09	-1.79725e-10	-1.46334
58402050	chr3:58402050:C:T	1.37823e-05	4.71974	1.77745
58402523	chr3:58402523:G:A	4.86327e-09	-1.79725e-10	-1.45223
58403110	chr3:58403110:A:G	3.18105e-09	-1.31164	-0.565091
58403270	chr3:58403270:G:T	5.209e-09	-1.38356	-4.43556e-10
58403312	chr3:58403312:A:C	9.36552e-09	-1.79725e-10	-0.796911
58403393	chr3:58403393:A:T	2.56972e-06	4.60401	0.213592
58403508	chr3:58403508:A:G	3.75817e-07	4.15978	-1.26463
58404345	chr3:58404345:G:A	5.37392e-09	-1.79725e-10	-1.35239
58404398	chr3:58404398:C:T	5.14389e-09	-1.79725e-10	-1.39614
58404521	chr3:58404521:A:G	1.42175e-05	4.6494	1.87888
58404763	chr3:58404763:A:C	1.35776e-05	4.66812	1.81411
58404975	chr3:58404975:C:G	5.39333e-09	0.114247	-1.46303
58404998	chr3:58404998:A:C	1.94851e-09	-1.43178	-0.935096
58405117	chr3:58405117:C:T	1.46988e-05	4.691	1.87058
58405448	chr3:58405448:A:G	4.89247e-09	0.0181409	-1.46439
58405566	chr3:58405566:C:G	3.33324e-07	3.95618	-1.18101
58405838	chr3:58405838:C:T	1.55765e-05	4.68764	1.93193
58405860	chr3:58405860:T:C	2.20518e-05	6.86243	0.104779
58405951	chr3:58405951:G:A	3.24011e-05	7.20533	0.146668
58406213	chr3:58406213:C:T	8.0558e-09	-1.79725e-10	-0.947554
58406218	chr3:58406218:C:T	3.84485e-09	-1.0834	-0.603809
58406497	chr3:58406497:G:C	2.92148e-06	4.77034	0.175564
58406684	chr3:58406684:A:G	3.09659e-07	3.91491	-1.21338
58407090	chr3:58407090:C:T	2.24301e-05	6.92642	0.0577956
58407147	chr3:58407147:A:G	3.19363e-07	3.94114	-1.20875
58407426	chr3:58407426:T:G	1.48963e-05	7.2056	-0.630674
58407713	chr3:58407713:C:T	5.22773e-09	-1.79725e-10	-1.37997
58407745	chr3:58407745:C:T	7.51429e-09	-1.79725e-10	-1.01714
58407846	chr3:58407846:C:T	1.79027e-09	-1.45203	-0.999548
58408436	chr3:58408436:T:C	4.86243e-09	-1.79725e-10	-1.45241
58408569	chr3:58408569:C:T	4.66562e-08	1.99703	-1.18817
58408575	chr3:58408575:T:C	4.85697e-09	-1.79725e-10	-1.45353
58408618	chr3:58408618:G:A	2.15904e-05	6.7413	0.204756
58408623	chr3:58408623:C:T	5.24002e-09	-1.79725e-10	-1.37762
58408639	chr3:58408639:C:T	4.83552e-09	-1.79725e-10	-1.45796
58409020	chr3:58409020:C:T	9.36569e-09	-1.79725e-10	-0.796894
58409052	chr3:58409052:G:A	6.09219e-09	-1.79725e-10	-1.22694
58409123	chr3:58409123:C:T	1.40647e-05	4.66217	1.85531
58409510	chr3:58409510:T:TA	6.23264e-09	-1.79725e-10	-1.20415
58409629	chr3:58409629:T:C	4.27074e-08	1.90709	-1.18666
58410164	chr3:58410164:C:G	3.19106e-09	-0.560219	-1.31338
58410387	chr3:58410387:T:C	1.39631e-05	4.64921	1.86101
58410436	chr3:58410436:T:C	2.39018e-05	6.91781	0.129953
58410626	chr3:58410626:GA:G	9.79004e-09	-1.79725e-10	-0.752581
58410766	chr3:58410766:A:G	6.50766e-09	0.29504	-1.45601
58410852	chr3:58410852:C:T	1.85872e-09	-1.46575	-0.948309
58410885	chr3:58410885:A:G	1.86848e-09	-1.46077	-0.948056
58411040	chr3:58411040:A:G	4.8048e-09	-1.79725e-10	-1.46433
58411168	chr3:58411168:T:A	6.74549e-09	-1.12507	-4.43556e-10
58411169	chr3:58411169:C:T	6.64211e-09	-1.14052	-4.43556e-10
58411196	chr3:58411196:A:G	1.47093e-09	-1.28504	-1.36301
58411375	chr3:58411375:G:A	1.46787e-05	4.64452	1.91569
58411460	chr3:58411460:G:A	1.42784e-05	4.72741	1.80515
58411672	chr3:58411672:A:G	2.25095e-05	6.95144	0.0363089
58412309	chr3:58412309:A:C	1.23934e-05	4.65265	1.73832
58412343	chr3:58412343:T:C	2.44234e-05	6.94476	0.124588
58412488	chr3:58412488:C:T	4.98772e-07	3.88281	-0.704603
58412562	chr3:58412562:C:A	2.99035e-09	-1.32998	-0.608578
58412720	chr3:58412720:C:T	1.47917e-05	4.70012	1.86776
58412739	chr3:58412739:C:T	6.68545e-09	0.325128	-1.45914
58413003	chr3:58413003:G:A	3.36242e-07	3.95973	-1.17584
58413086	chr3:58413086:A:G	5.8556e-09	0.19667	-1.46322
58413195	chr3:58413195:C:T	2.8715e-07	3.82835	-1.20229
58413556	chr3:58413556:T:C	3.09628e-07	3.91482	-1.2134
58413784	chr3:58413784:A:G	1.45086e-05	4.68099	1.86756
58413997	chr3:58413997:G:A	4.8048e-09	-1.79725e-10	-1.46433
58414616	chr3:58414616:GA:G	1.40516e-05	4.66093	1.85561
58414658	chr3:58414658:C:T	1.237e-08	-0.518676	-4.43556e-10
58414687	chr3:58414687:T:C	1.43325e-05	4.71583	1.82051
58415535	chr3:58415535:G:A	2.93764e-07	3.8662	-1.21736
58415753	chr3:58415753:G:A	1.36589e-05	4.66894	1.81926
58415758	chr3:58415758:C:T	1.83128e-09	-1.45766	-0.971271
58415796	chr3:58415796:G:A	3.14999e-07	3.91704	-1.19842
58415799	chr3:58415799:A:G	6.1138e-09	-1.79725e-10	-1.2234
58415868	chr3:58415868:C:T	2.08458e-05	6.83983	0.0711329
58416225	chr3:58416225:C:G	1.19134e-08	-1.79725e-10	-0.55628
58416289	chr3:58416289:A:T	4.80878e-09	-1.79725e-10	-1.4635
58416597	chr3:58416597:CAGG:C	5.57475e-09	0.14785	-1.46355
58417315	chr3:58417315:T:C	2.02e-07	2.97815	-0.70383
58417409	chr3:58417409:A:G	2.96337e-06	4.52585	0.434282
58417725	chr3:58417725:G:A	5.52765e-09	0.140232	-1.46442
58417883	chr3:58417883:C:T	2.09107e-05	5.10112	1.81295
58418084	chr3:58418084:A:G	5.57816e-09	0.0509486	-1.36604
58418369	chr3:58418369:C:T	1.30561e-05	4.68876	1.7543
58418488	chr3:58418488:G:A	1.01091e-08	-1.79725e-10	-0.720514
58418628	chr3:58418628:G:A	1.25731e-05	4.54175	1.86362
58418759	chr3:58418759:C:G	5.42602e-09	0.117034	-1.45977
58418792	chr3:58418792:G:T	4.80891e-09	-1.79725e-10	-1.46348
58418820	chr3:58418820:G:A	1.29093e-05	4.64119	1.79056
58419064	chr3:58419064:G:T	5.80098e-09	-1.79725e-10	-1.27592
58419449	chr3:58419449:C:T	1.25919e-05	4.58216	1.82471
58419473	chr3:58419473:G:A	3.0808e-07	3.89768	-1.20126
58419557	chr3:58419557:T:G	5.36981e-09	0.0432655	-1.39642
58419686	chr3:58419686:C:T	4.91734e-09	-1.79725e-10	-1.44118
58419704	chr3:58419704:A:G	1.34675e-05	4.5886	1.88549
58419846	chr3:58419846:C:G	1.17048e-05	4.60147	1.73234
58419909	chr3:58419909:TTAAG:T	1.31819e-05	4.8035	1.64915
58420220	chr3:58420220:A:G	1.25349e-05	4.71329	1.68904
58420277	chr3:58420277:G:T	1.09147e-05	4.45414	1.80977
58420966	chr3:58420966:A:G	4.65989e-09	-0.0325551	-1.4624
58420967	chr3:58420967:G:C	3.28066e-07	3.95118	-1.19191
58420968	chr3:58420968:T:A	5.80566e-09	-1.79725e-10	-1.27511
58421356	chr3:58421356:C:T	1.19928e-05	4.84393	1.51419
58421370	chr3:58421370:CAGG:C	1.83622e-09	-1.4839	-0.942339
58421507	chr3:58421507:G:A	5.08735e-09	-1.79725e-10	-1.40719
58421957	chr3:58421957:G:A	4.81795e-09	-1.79725e-10	-1.4616
58421960	chr3:58421960:G:A	4.81799e-09	-1.79725e-10	-1.46159
58421991	chr3:58421991:G:T	7.69673e-09	-1.79725e-10	-0.993151
58422110	chr3:58422110:T:C	5.79193e-09	0.175759	-1.45324
58422250	chr3:58422250:C:A	4.91414e-09	-1.79725e-10	-1.44183
58422490	chr3:58422490:T:C	5.10911e-09	-1.40292	-4.43556e-10
58422520	chr3:58422520:A:G	1.52858e-05	6.55729	0.0434369
58422626	chr3:58422626:G:A	1.44296e-05	6.59023	-0.0471439
58422661	chr3:58422661:G:C	4.81771e-09	-1.79725e-10	-1.46165
58422683	chr3:58422683:T:G	4.8044e-09	-1.79725e-10	-1.46441
58422952	chr3:58422952:G:A	6.854e-06	4.34112	1.45752
58423040	chr3:58423040:C:T	3.36796e-07	3.99322	-1.20768
58423065	chr3:58423065:T:G	3.32228e-07	3.96951	-1.19763
58423118	chr3:58423118:A:G	3.86396e-07	4.11249	-1.18958
58423183	chr3:58423183:C:T	6.55162e-09	0.305792	-1.46003
58423336	chr3:58423336:T:C	1.19902e-05	6.96848	-0.61058
58423355	chr3:58423355:A:G	1.40509e-05	6.46819	0.0483091
58423573	chr3:58423573:G:GTT	1.15003e-05	4.54339	1.7728
58423634	chr3:58423634:A:T	4.04774e-07	4.16651	-1.19713
58423941	chr3:58423941:C:T	6.59433e-07	4.10222	-0.644787
58423952	chr3:58423952:G:A	1.87202e-05	6.7117	0.0917156
58423973	chr3:58423973:G:A	9.98531e-06	4.41593	1.75899
58424127	chr3:58424127:A:G	4.04544e-07	4.15838	-1.18957
58424200	chr3:58424200:G:C	3.48404e-09	-1.26211	-0.523642
58424437	chr3:58424437:T:C	4.80326e-09	-1.46465	-4.43556e-10
58424609	chr3:58424609:A:G	4.84689e-09	-1.79725e-10	-1.45561
58424704	chr3:58424704:A:G	2.67334e-08	-0.801651	1.05362
58424827	chr3:58424827:C:T	6.1964e-06	3.96026	1.73751
58425718	chr3:58425718:G:C	4.20601e-07	4.13574	-1.128
58425801	chr3:58425801:T:A	5.36594e-09	-1.79725e-10	-1.35387
58425803	chr3:58425803:A:T	4.05736e-07	4.1548	-1.18305
58425867	chr3:58425867:C:T	3.45739e-08	0.509153	-4.43556e-10
58425975	chr3:58425975:G:T	4.80931e-09	-1.79725e-10	-1.46339
58426324	chr3:58426324:A:G	5.86667e-09	-1.26466	-4.43556e-10
58426475	chr3:58426475:A:G	3.47965e-09	-1.78702	-4.43556e-10
58426954	chr3:58426954:T:G	6.35782e-09	-1.79725e-10	-1.18426
58427429	chr3:58427429:C:T	9.41873e-09	-1.79725e-10	-0.791246
58427678	chr3:58427678:T:C	1.6542e-05	6.55223	0.127486
58427681	chr3:58427681:A:G	3.16342e-06	4.85447	0.170994
58428325	chr3:58428325:C:G	1.90098e-09	-1.46399	-0.927585
58428655	chr3:58428655:C:T	1.46913e-05	6.47099	0.0900727
58428688	chr3:58428688:CCT:C	1.88503e-09	-1.47275	-0.927252
58429057	chr3:58429057:G:A	7.93076e-09	-0.963198	-4.43556e-10
58429145	chr3:58429145:G:A	5.2215e-09	0.0670308	-1.44819
58429181	chr3:58429181:C:G	1.56686e-05	6.52055	0.104924
58429304	chr3:58429304:A:G	2.46841e-07	3.58353	-1.10873
58429840	chr3:58429840:C:T	2.79894e-07	3.7015	-1.10103
58429863	chr3:58429863:C:A	5.05646e-09	0.0482063	-1.46149
58430309	chr3:58430309:A:G	8.40319e-09	-1.79725e-10	-0.905336
58430808	chr3:58430808:C:T	1.37181e-05	4.37524	2.11729
58430811	chr3:58430811:T:C	4.9037e-09	-1.79725e-10	-1.44396
58431175	chr3:58431175:G:A	8.14593e-09	-0.936428	-4.43556e-10
58431287	chr3:58431287:G:A	1.10461e-05	6.49655	-0.220668
58431463	chr3:58431463:G:C	1.46887e-05	6.47515	0.0857439
58431689	chr3:58431689:C:T	1.27572e-05	4.2718	2.14811
58431853	chr3:58431853:A:G	4.80448e-09	-1.79725e-10	-1.4644
58432202	chr3:58432202:T:C	5.06133e-09	0.0496024	-1.46192
58432586	chr3:58432586:A:G	4.8117e-09	-1.79725e-10	-1.4629
58433123	chr3:58433123:C:T	2.03536e-09	-1.46265	-0.860623
58433965	chr3:58433965:G:A	5.33779e-09	-1.79725e-10	-1.35913
58434039	chr3:58434039:G:C	4.82768e-09	-1.79725e-10	-1.45958
58434217	chr3:58434217:C:T	1.44809e-05	4.20617	2.34047
58434315	chr3:58434315:C:T	1.62453e-05	4.29752	2.3641
58434556	chr3:58434556:C:G	4.83269e-09	-1.79725e-10	-1.45854
58434696	chr3:58434696:G:A	3.01751e-09	-1.38399	-0.545521
58434815	chr3:58434815:T:C	1.29923e-05	4.06632	2.37184
58434886	chr3:58434886:A:G	6.38049e-07	3.68897	-0.264499
58434931	chr3:58434931:G:C	4.86385e-09	-1.79725e-10	-1.45212
58435014	chr3:58435014:G:C	3.19637e-09	-1.34626	-0.52567
58435593	chr3:58435593:TC:T	9.33898e-09	-1.79725e-10	-0.79975
58436360	chr3:58436360:G:T	3.32635e-07	3.79056	-1.01746
58436401	chr3:58436401:C:T	4.56934e-09	-0.0536057	-1.46097
58436444	chr3:58436444:G:A	3.64441e-09	-1.74075	-4.43556e-10
58436756	chr3:58436756:C:G	1.28854e-05	4.23979	2.19011
58437243	chr3:58437243:T:C	6.06568e-09	-1.79725e-10	-1.2313
58437498	chr3:58437498:G:A	3.05527e-09	-1.40114	-0.51594
58437561	chr3:58437561:G:A	1.29634e-05	4.202	2.23394
58437691	chr3:58437691:A:T	6.45135e-09	-1.79725e-10	-1.16966
58437713	chr3:58437713:A:G	5.64895e-09	-1.79725e-10	-1.30248
58437771	chr3:58437771:A:C	1.90946e-08	0.237724	-0.322267
58439172	chr3:58439172:A:C	1.2897e-05	4.23042	2.20038
58439349	chr3:58439349:G:A	1.20845e-05	4.176	2.18973
58439464	chr3:58439464:A:T	4.83889e-09	-0.00869529	-1.44857
58440010	chr3:58440010:C:T	7.58897e-06	5.95075	-0.0502433
58440280	chr3:58440280:T:C	6.58818e-06	5.88902	-0.129936
58440779	chr3:58440779:T:C	2.20181e-09	-1.48867	-0.755994
58440781	chr3:58440781:T:C	5.15877e-09	-1.79725e-10	-1.39325
58441106	chr3:58441106:G:T	4.26372e-08	1.7154	-0.996619
58441644	chr3:58441644:A:G	1.09116e-08	-0.64412	-4.43556e-10
58441751	chr3:58441751:G:A	4.81561e-09	-1.79725e-10	-1.46208
58442214	chr3:58442214:C:G	4.81037e-09	-1.79725e-10	-1.46317
58442351	chr3:58442351:T:G	1.28104e-05	4.1948	2.22927
58442670	chr3:58442670:C:T	6.72272e-09	-0.226369	-0.902085
58442717	chr3:58442717:A:G	5.56208e-07	4.38574	-1.09854
58442759	chr3:58442759:C:A	1.57239e-08	-1.79725e-10	-0.278764
58443194	chr3:58443194:C:T	4.81431e-09	-1.79725e-10	-1.46235
58443333	chr3:58443333:G:A	1.52543e-05	4.36057	2.2381
58443408	chr3:58443408:G:A	1.39612e-05	4.31715	2.19294
58443982	chr3:58443982:A:G	5.24015e-09	-1.79725e-10	-1.3776
58444181	chr3:58444181:G:A	1.03274e-05	4.0624	2.14621
58444480	chr3:58444480:C:T	3.5429e-06	5.44074	-0.301989
58444760	chr3:58444760:C:T	4.5542e-07	4.27244	-1.18517
58444910	chr3:58444910:C:T	5.4436e-09	-1.79725e-10	-1.33951
58445486	chr3:58445486:T:A	3.24043e-09	-1.3825	-0.475746
58445754	chr3:58445754:C:T	6.35655e-09	-1.79725e-10	-1.18446
58446132	chr3:58446132:C:T	3.44645e-09	-1.7966	-4.43556e-10
58446178	chr3:58446178:C:T	5.3477e-09	-1.79725e-10	-1.35728
58446222	chr3:58446222:G:T	1.12986e-08	-1.79725e-10	-0.609267
58446473	chr3:58446473:T:G	6.35041e-09	-1.79725e-10	-1.18543
58447329	chr3:58447329:T:C	3.86438e-08	0.620439	-4.43556e-10
58447722	chr3:58447722:A:G	4.63585e-08	0.802458	-4.43556e-10
58447778	chr3:58447778:T:A	3.65336e-07	4.11241	-1.24554
58447934	chr3:58447934:C:T	7.57567e-09	-1.79725e-10	-1.00901
58447943	chr3:58447943:G:A	1.63692e-05	4.22161	2.4476
58448437	chr3:58448437:A:G	1.49997e-06	5.48775	-1.20849
58448607	chr3:58448607:A:C	3.45542e-09	-1.33662	-0.457379
58448653	chr3:58448653:G:T	1.31822e-06	5.37265	-1.22255
58448866	chr3:58448866:A:G	2.98699e-06	5.27081	-0.302739
58449064	chr3:58449064:C:T	6.80101e-06	4.22279	1.56809
58449242	chr3:58449242:T:C	4.56454e-09	-0.0602654	-1.45536
58449347	chr3:58449347:G:C	4.8158e-09	-1.79725e-10	-1.46204
58450051	chr3:58450051:G:T	1.20455e-06	5.27398	-1.21406
58450095	chr3:58450095:C:T	1.64282e-06	5.29297	-0.922745
58450749	chr3:58450749:G:A	1.75961e-07	2.74007	-0.603752
58450761	chr3:58450761:C:T	2.78316e-06	5.20625	-0.308857
58450978	chr3:58450978:G:A	4.70079e-09	-0.0229905	-1.46323
58451222	chr3:58451222:C:A	4.64678e-09	-0.0581626	-1.43961
58451277	chr3:58451277:G:A	2.93319e-09	-1.41977	-0.538081
58451279	chr3:58451279:C:T	2.75221e-06	5.19934	-0.31313
58451401	chr3:58451401:GTTCA:G	4.80432e-09	-1.79725e-10	-1.46443
58451618	chr3:58451618:C:T	4.55687e-09	-0.0701973	-1.44711
58452159	chr3:58452159:T:C	4.91058e-09	-1.79725e-10	-1.44256
58452408	chr3:58452408:T:C	1.80538e-06	5.65463	-1.19005
58452475	chr3:58452475:C:T	5.29833e-09	-1.79725e-10	-1.36656
58453173	chr3:58453173:C:T	2.82473e-06	5.21713	-0.304912
58453396	chr3:58453396:T:C	3.46111e-09	-1.79236	-4.43556e-10
58453583	chr3:58453583:T:G	1.42789e-08	-1.79725e-10	-0.375166
58454416	chr3:58454416:G:A	4.85065e-09	-1.79725e-10	-1.45483
58454471	chr3:58454471:TTGGTGAA:T	6.35643e-09	-1.79725e-10	-1.18448
58454509	chr3:58454509:T:C	9.77194e-10	-1.69694	-1.36007
58454541	chr3:58454541:A:T	9.38418e-09	-1.79725e-10	-0.794921
58454557	chr3:58454557:G:A	6.08302e-09	-1.79725e-10	-1.22845
58454983	chr3:58454983:C:T	5.52487e-09	-1.79725e-10	-1.32469
58455309	chr3:58455309:C:T	4.96525e-09	-1.79725e-10	-1.43148
58455487	chr3:58455487:G:A	8.06002e-08	1.35556	-4.43556e-10
58455564	chr3:58455564:T:C	3.44605e-09	-1.79672	-4.43556e-10
58455838	chr3:58455838:C:T	5.14399e-09	-1.79725e-10	-1.39612
58455979	chr3:58455979:T:C	5.31857e-09	-1.79725e-10	-1.36274
58456231	chr3:58456231:T:G	1.1195e-08	-1.79725e-10	-0.618477
58456309	chr3:58456309:C:T	4.80445e-09	-1.79725e-10	-1.4644
58457065	chr3:58457065:C:T	1.05507e-05	3.69598	2.53402
58458989	chr3:58458989:C:A	9.83466e-09	-1.79725e-10	-0.748034
58459264	chr3:58459264:A:G	1.42183e-06	5.53107	-1.30532
58460264	chr3:58460264:C:T	7.00198e-07	4.15917	-0.641756
58460273	chr3:58460273:G:A	2.32419e-06	5.78858	-1.0714
58460283	chr3:58460283:A:T	1.91921e-08	0.468058	-0.547506
58460671	chr3:58460671:A:G	1.93008e-06	4.0191	0.512269
58460773	chr3:58460773:G:A	3.53445e-09	-1.28681	-0.484578
58461013	chr3:58461013:C:A	1.00477e-08	-1.79725e-10	-0.726602
58461138	chr3:58461138:A:G	5.33015e-09	-1.79725e-10	-1.36057
58461379	chr3:58461379:C:A	1.01297e-06	4.10993	-0.223236
58461572	chr3:58461572:C:T	1.32498e-05	4.07741	2.38039
58462075	chr3:58462075:G:A	4.92142e-09	-1.79725e-10	-1.44035
58462616	chr3:58462616:T:G	4.81332e-09	-1.79725e-10	-1.46256
58463517	chr3:58463517:T:C	5.12397e-07	3.83691	-0.631757
58463521	chr3:58463521:TG:T	2.9599e-09	-1.32988	-0.618912
58463729	chr3:58463729:T:C	5.0391e-09	-1.41672	-4.43556e-10
58464382	chr3:58464382:A:G	4.80585e-09	-1.79725e-10	-1.46411
58464475	chr3:58464475:T:A	4.81724e-09	-1.79725e-10	-1.46175
58464512	chr3:58464512:C:A	1.17189e-08	-1.79725e-10	-0.572741
58465576	chr3:58465576:T:C	7.6751e-09	-1.79725e-10	-0.995965
58465907	chr3:58465907:G:A	3.18316e-09	-0.555299	-1.32077
58466381	chr3:58466381:A:G	3.46264e-09	-1.31868	-0.473238
58466810	chr3:58466810:G:C	3.46699e-09	-1.29689	-0.493764
58466889	chr3:58466889:G:T	4.04016e-09	-0.190523	-1.44714
58466912	chr3:58466912:C:T	2.63196e-06	5.19819	-0.356655
58467122	chr3:58467122:C:T	5.36517e-09	-1.79725e-10	-1.35402
58467140	chr3:58467140:C:G	2.84477e-06	5.27078	-0.351489
58467377	chr3:58467377:G:A	5.35029e-09	-1.79725e-10	-1.3568
58467793	chr3:58467793:A:G	4.90577e-09	-1.79725e-10	-1.44353
58467824	chr3:58467824:G:A	4.82766e-09	-1.79725e-10	-1.45959
58468030	chr3:58468030:C:T	1.23023e-08	-0.524162	-4.43556e-10
58468289	chr3:58468289:ACAG:A	1.74299e-06	3.90279	0.526623
58468339	chr3:58468339:T:C	2.89804e-08	0.332672	-4.43556e-10
58468614	chr3:58468614:C:T	5.71375e-09	-1.79725e-10	-1.29107
58468706	chr3:58468706:T:A	5.14745e-09	-1.79725e-10	-1.39544
58469341	chr3:58469341:G:A	6.84135e-07	3.9665	-0.472291
58469393	chr3:58469393:G:A	3.14837e-09	-1.3212	-0.565862
58469581	chr3:58469581:A:T	4.86616e-09	-1.79725e-10	-1.45164
58470270	chr3:58470270:C:T	3.50391e-09	-1.78007	-4.43556e-10
58470992	chr3:58470992:T:C	2.97287e-09	-0.511801	-1.43262
58471084	chr3:58471084:C:T	1.87446e-06	4.04101	0.461119
58471903	chr3:58471903:G:T	0.00367351	13.2537	-1.17103
58472009	chr3:58472009:T:C	3.58745e-09	-1.13143	-0.625078
58472109	chr3:58472109:C:T	4.80422e-09	-1.79725e-10	-1.46445
58472208	chr3:58472208:CTGTTGGTCT:C	1.02554e-06	5.30813	-1.4091
58472316	chr3:58472316:G:A	9.00452e-07	4.13629	-0.367345
58472462	chr3:58472462:T:C	7.28591e-09	-1.79725e-10	-1.048
58473865	chr3:58473865:G:T	4.70481e-08	-1.79725e-10	0.817224
58474506	chr3:58474506:A:G	1.05127e-08	-1.79725e-10	-0.681358
58474637	chr3:58474637:C:T	2.92042e-07	3.49648	-0.85353
58474832	chr3:58474832:G:A	4.81293e-09	-1.79725e-10	-1.46264
58475364	chr3:58475364:A:T	4.81701e-09	-1.79725e-10	-1.46179
58475489	chr3:58475489:A:T	3.33932e-09	-0.398066	-1.43011
58475859	chr3:58475859:C:T	4.92618e-09	-1.79725e-10	-1.43938
58475938	chr3:58475938:T:C	6.74183e-07	4.92171	-1.44216
58476287	chr3:58476287:G:T	5.38156e-07	4.18998	-0.935772
58476343	chr3:58476343:C:T	3.02232e-07	3.4901	-0.812853
58476436	chr3:58476436:G:A	1.48453e-09	-1.78743	-0.851422
58476625	chr3:58476625:A:G	4.81256e-09	-1.79725e-10	-1.46272
58476969	chr3:58476969:G:A	1.17056e-08	-1.79725e-10	-0.573879
58477684	chr3:58477684:G:A	5.0994e-09	-0.106038	-1.29879
58477694	chr3:58477694:A:G	5.00962e-09	-1.79725e-10	-1.42259
58477773	chr3:58477773:G:A	4.81292e-09	-1.79725e-10	-1.46264
58477838	chr3:58477838:A:G	4.98942e-09	-1.79725e-10	-1.42663
58477962	chr3:58477962:TC:T	1.15275e-09	-1.67093	-1.22086
58478210	chr3:58478210:C:T	5.88195e-09	-1.79725e-10	-1.26206
58478317	chr3:58478317:A:G	4.85709e-09	-1.79725e-10	-1.45351
58478962	chr3:58478962:C:T	4.81037e-09	-1.79725e-10	-1.46317
58479456	chr3:58479456:A:G	1.30221e-09	-1.32323	-1.44666
58480325	chr3:58480325:C:T	8.81866e-09	-1.79725e-10	-0.857077
58481137	chr3:58481137:A:G	2.57376e-07	3.85945	-1.34286
58481186	chr3:58481186:G:T	3.46061e-09	-1.7925	-4.43556e-10
58481604	chr3:58481604:G:T	4.83249e-09	-1.79725e-10	-1.45859
58481860	chr3:58481860:G:A	1.45623e-09	-1.26756	-1.39054
58481929	chr3:58481929:C:T	9.29679e-10	-1.74474	-1.36212
58481947	chr3:58481947:TA:T	2.31338e-07	3.73527	-1.32534
58482509	chr3:58482509:T:G	1.2569e-09	-1.5326	-1.2727
58482701	chr3:58482701:A:C	1.73976e-09	-1.34224	-1.13796
58482764	chr3:58482764:C:T	4.81471e-09	-1.79725e-10	-1.46227
58483260	chr3:58483260:G:A	7.27774e-09	-1.79725e-10	-1.04913
58483299	chr3:58483299:G:C	2.4731e-07	3.66006	-1.18337
58483561	chr3:58483561:T:TC	3.14074e-07	2.71568	-4.43556e-10
58483912	chr3:58483912:T:C	5.00041e-09	-1.79725e-10	-1.42443
58484378	chr3:58484378:G:T	5.12203e-09	-1.79725e-10	-1.4004
58484624	chr3:58484624:C:T	1.91701e-08	1.00811	-1.0887
58484981	chr3:58484981:T:C	2.11584e-08	0.820412	-0.802319
58485045	chr3:58485045:C:A	4.84074e-09	-1.79725e-10	-1.45688
58485657	chr3:58485657:G:C	7.11726e-09	-1.79725e-10	-1.07142
58485747	chr3:58485747:CCTT:C	7.16421e-09	-1.79725e-10	-1.06485
58486371	chr3:58486371:G:A	4.84261e-09	-1.79725e-10	-1.45649
58486728	chr3:58486728:A:G	1.25087e-08	-1.79725e-10	-0.50752
58486896	chr3:58486896:A:AGCCTCCCTGGGAGGTCAGGGAAG	6.55947e-09	-1.15304	-4.43556e-10
58487256	chr3:58487256:C:T	4.96994e-09	-1.79725e-10	-1.43054
58487442	chr3:58487442:G:T	1.04305e-08	-1.79725e-10	-0.689208
58487894	chr3:58487894:A:G	9.04149e-09	-1.79725e-10	-0.832123
58488088	chr3:58488088:G:T	5.83585e-09	-1.79725e-10	-1.26993
58488172	chr3:58488172:ATTAT:A	1.19741e-08	0.571237	-1.12244
58488287	chr3:58488287:T:C	4.80698e-09	-1.79725e-10	-1.46388
58488363	chr3:58488363:A:G	4.81712e-09	-1.79725e-10	-1.46177
58488529	chr3:58488529:C:A	4.39687e-08	0.749532	-4.43556e-10
58488707	chr3:58488707:C:G	7.66916e-09	-1.79725e-10	-0.99674
58488860	chr3:58488860:G:A	4.83126e-09	-1.79725e-10	-1.45884
58488869	chr3:58488869:T:C	5.02283e-09	-1.79725e-10	-1.41995
58488877	chr3:58488877:G:A	5.19543e-09	-1.79725e-10	-1.38617
58489037	chr3:58489037:G:A	5.2595e-09	-1.79725e-10	-1.37391
58489269	chr3:58489269:A:T	3.30187e-07	3.64802	-0.882306
58489461	chr3:58489461:A:G	7.38048e-09	-1.79725e-10	-1.03511
58489497	chr3:58489497:C:T	5.84702e-09	-1.79725e-10	-1.26801
58490211	chr3:58490211:A:G	1.26643e-08	-1.79725e-10	-0.495159
58490343	chr3:58490343:G:A	6.02247e-09	-1.79725e-10	-1.23845
58490982	chr3:58490982:A:T	8.89598e-09	-1.79725e-10	-0.848347
58491061	chr3:58491061:C:G	1.30401e-09	-1.65184	-1.11666
58491105	chr3:58491105:C:A	1.08084e-09	-1.66032	-1.29589
58491553	chr3:58491553:T:C	2.31432e-09	-1.59653	-0.598302
58491636	chr3:58491636:C:G	6.33024e-09	-1.79725e-10	-1.18861
58492065	chr3:58492065:C:T	4.82158e-09	-1.79725e-10	-1.46084
58492231	chr3:58492231:C:T	2.79423e-08	0.296194	-4.43556e-10
58492421	chr3:58492421:C:T	4.84018e-09	-1.79725e-10	-1.45699
58492726	chr3:58492726:T:G	6.23214e-09	-1.79725e-10	-1.20423
58493243	chr3:58493243:C:T	6.15482e-07	4.06592	-0.677459
58493505	chr3:58493505:G:A	9.76455e-09	-1.79725e-10	-0.755188
58493627	chr3:58493627:A:G	9.47946e-08	2.67745	-1.15968
58494175	chr3:58494175:AAG:A	1.1335e-08	-0.606051	-4.43556e-10
58495468	chr3:58495468:C:T	4.02135e-09	-1.10458	-0.537753
58495476	chr3:58495476:A:G	4.14083e-09	-1.09606	-0.51699
58495770	chr3:58495770:T:G	4.94018e-09	-1.79725e-10	-1.43655
58496164	chr3:58496164:A:G	8.17333e-10	-1.7763	-1.45936
58496598	chr3:58496598:C:T	2.06188e-09	-0.888448	-1.42188
58496671	chr3:58496671:T:C	6.85875e-09	-1.79725e-10	-1.10842
58497903	chr3:58497903:T:C	2.31644e-09	-1.79261	-0.401307
58497924	chr3:58497924:T:C	1.57887e-09	-1.45974	-1.1175
58497934	chr3:58497934:A:C	1.5895e-09	-1.47785	-1.09268
58497987	chr3:58497987:T:C	8.19139e-09	-0.930863	-4.43556e-10
58498794	chr3:58498794:T:C	1.65837e-09	-1.45116	-1.07696
58499115	chr3:58499115:G:A	3.6116e-07	3.90972	-1.05434
58500160	chr3:58500160:G:A	4.1246e-09	-1.61698	-4.43556e-10
58500807	chr3:58500807:C:T	9.05536e-09	-1.79725e-10	-0.83059
58502996	chr3:58502996:T:A	8.93722e-09	-1.79725e-10	-0.843722
58504383	chr3:58504383:C:T	4.80865e-09	-1.79725e-10	-1.46353
58504768	chr3:58504768:C:T	5.79709e-09	-1.79725e-10	-1.27659
58504938	chr3:58504938:C:T	1.22156e-09	-1.69905	-1.13476
58505160	chr3:58505160:A:G	3.5889e-09	-1.7561	-4.43556e-10
58506153	chr3:58506153:T:C	1.40791e-09	-1.39874	-1.2931
58506227	chr3:58506227:C:T	6.86052e-08	2.3835	-1.18908
58506566	chr3:58506566:A:G	1.35372e-09	-1.46369	-1.2674
58506678	chr3:58506678:T:TC	3.97892e-09	-1.65294	-4.43556e-10
58506679	chr3:58506679:G:C	1.38095e-09	-1.44658	-1.2646
58506769	chr3:58506769:A:G	1.43016e-09	-1.42092	-1.25524
58506770	chr3:58506770:T:C	1.43202e-09	-1.40821	-1.26665
58507894	chr3:58507894:A:G	8.44365e-09	-1.79725e-10	-0.900532
58508580	chr3:58508580:G:A	1.5576e-09	-1.29815	-1.29266
58508819	chr3:58508819:G:C	8.24891e-09	-0.327763	-0.596102
58508830	chr3:58508830:A:G	5.90368e-09	-1.79725e-10	-1.25837
58509451	chr3:58509451:T:C	4.85199e-09	-1.79725e-10	-1.45456
58509556	chr3:58509556:G:A	5.09223e-09	-1.79725e-10	-1.40623
58510012	chr3:58510012:A:T	1.23097e-08	-1.3892	0.865644
58510121	chr3:58510121:A:G	1.34953e-08	-1.79725e-10	-0.431606
58510254	chr3:58510254:G:A	7.42351e-09	0.388929	-1.41822
58510853	chr3:58510853:AAAC:A	1.67329e-09	-1.06999	-1.44916
58511323	chr3:58511323:TG:T	7.4936e-09	-0.459671	-0.560226
58511371	chr3:58511371:C:T	1.40805e-08	-0.389158	-4.43556e-10
58511785	chr3:58511785:G:A	4.86248e-09	-1.79725e-10	-1.4524
58511977	chr3:58511977:CT:C	4.85439e-09	-1.79725e-10	-1.45406
58512052	chr3:58512052:C:T	8.04129e-09	-0.437565	-0.511793
58512517	chr3:58512517:G:A	5.67077e-09	-1.79725e-10	-1.29862
58512613	chr3:58512613:C:T	1.3256e-08	0.133627	-0.583122
58512614	chr3:58512614:G:A	7.89063e-09	-0.96827	-4.43556e-10
58513093	chr3:58513093:C:T	5.67466e-09	-1.79725e-10	-1.29794
58515341	chr3:58515341:C:T	1.21205e-08	-1.79725e-10	-0.539052
58515373	chr3:58515373:A:G	1.35194e-08	-1.79725e-10	-0.429824
58516004	chr3:58516004:AT:A	4.83022e-09	-1.79725e-10	-1.45905
58516348	chr3:58516348:G:A	1.95287e-09	-0.928304	-1.43634
58516378	chr3:58516378:G:A	2.04479e-07	2.78142	-0.494899
58516565	chr3:58516565:C:T	1.93718e-09	-0.936099	-1.43662
58516908	chr3:58516908:T:C	5.5942e-09	-1.79725e-10	-1.31222
58516967	chr3:58516967:T:A	7.15312e-09	-1.79725e-10	-1.0664
58516981	chr3:58516981:C:A	1.64647e-08	-1.09981	0.867076
58517048	chr3:58517048:T:C	7.14263e-09	-1.79725e-10	-1.06787
58518021	chr3:58518021:G:A	5.02955e-09	-1.45104	0.0324208
58518257	chr3:58518257:G:T	4.33526e-09	-1.56717	-4.43556e-10
58518908	chr3:58518908:G:A	4.93154e-09	-1.79725e-10	-1.4383
58520342	chr3:58520342:A:G	1.51771e-09	-1.63829	-0.978453
58520440	chr3:58520440:G:A	6.51216e-09	-1.79725e-10	-1.16028
58520480	chr3:58520480:C:T	1.80987e-08	-0.138106	-4.43556e-10
58520501	chr3:58520501:C:T	1.03443e-08	-1.79725e-10	-0.697512
58520664	chr3:58520664:G:T	1.42003e-09	-1.65693	-1.02634
58520795	chr3:58520795:G:A	1.62567e-09	-1.63486	-0.913174
58520836	chr3:58520836:T:A	4.81472e-09	-1.79725e-10	-1.46227
58521072	chr3:58521072:G:T	5.63311e-09	-1.30528	-4.43556e-10
58521123	chr3:58521123:C:T	3.97074e-08	2.00917	-1.36158
58521856	chr3:58521856:C:T	5.22029e-09	-1.79725e-10	-1.38139
58521910	chr3:58521910:T:C	8.04645e-10	-1.78706	-1.46424
58522040	chr3:58522040:G:A	5.1434e-09	-1.79725e-10	-1.39623
58522281	chr3:58522281:C:T	6.18894e-09	-1.79725e-10	-1.21118
58523172	chr3:58523172:A:G	5.26957e-09	-1.79725e-10	-1.372
58523617	chr3:58523617:T:G	5.62371e-09	-1.79725e-10	-1.30695
58524764	chr3:58524764:C:T	3.51726e-09	-1.77627	-4.43556e-10
58524937	chr3:58524937:T:G	3.91849e-09	-1.66824	-4.43556e-10
58525410	chr3:58525410:T:A	1.51234e-08	-0.934193	0.616491
58526313	chr3:58526313:A:T	8.22812e-10	-1.78913	-1.43984
58526510	chr3:58526510:A:G	1.20241e-08	-1.33844	0.791412
58526558	chr3:58526558:T:C	2.50683e-09	-0.883723	-1.2312
58526648	chr3:58526648:T:C	8.15714e-10	-1.79399	-1.44365
58527106	chr3:58527106:A:G	1.13538e-08	-1.79725e-10	-0.604392
58527706	chr3:58527706:A:G	5.88022e-09	-1.79725e-10	-1.26235
58527710	chr3:58527710:C:T	8.04724e-10	-1.79036	-1.46085
58528070	chr3:58528070:A:G	4.85391e-09	-1.79725e-10	-1.45416
58529018	chr3:58529018:C:T	4.83529e-09	-1.79725e-10	-1.45801
58529907	chr3:58529907:G:A	2.53703e-09	-0.868173	-1.23478
58530020	chr3:58530020:C:T	1.45705e-08	-1.79725e-10	-0.354948
58530076	chr3:58530076:T:C	5.14558e-09	-1.79725e-10	-1.39581
58530439	chr3:58530439:G:A	5.3013e-08	-1.79725e-10	0.936591
58530453	chr3:58530453:G:A	8.66484e-09	-0.874673	-4.43556e-10
58530656	chr3:58530656:G:A	5.56528e-07	3.69787	-0.410094
58530857	chr3:58530857:G:A	1.00465e-09	-1.78822	-1.24108
58530978	chr3:58530978:C:T	5.73856e-09	-1.79725e-10	-1.28674
58531034	chr3:58531034:C:T	2.41128e-08	-1.79725e-10	0.148798
58531793	chr3:58531793:A:G	2.27498e-09	-1.63344	-0.578537
58532056	chr3:58532056:CA:C	1.54074e-09	-1.31595	-1.28574
58532071	chr3:58532071:G:A	1.43778e-08	-1.79725e-10	-0.368264
58532466	chr3:58532466:G:A	1.4622e-09	-1.18958	-1.46442
58532983	chr3:58532983:G:A	2.83401e-08	-1.37904	1.68937
58533112	chr3:58533112:G:A	1.4266e-08	-0.376068	-4.43556e-10
58533117	chr3:58533117:T:C	5.46796e-09	-1.79725e-10	-1.33504
58533195	chr3:58533195:C:T	1.07065e-09	-1.54199	-1.4237
58533623	chr3:58533623:G:A	1.22708e-08	-1.79725e-10	-0.526728
58533976	chr3:58533976:G:A	8.87456e-09	-1.79725e-10	-0.850758
58534569	chr3:58534569:C:G	1.06768e-08	-1.79725e-10	-0.665873
58534579	chr3:58534579:G:C	3.96704e-09	-1.0718	-0.584122
58534811	chr3:58534811:G:A	1.23007e-08	-1.79725e-10	-0.524288
58535132	chr3:58535132:A:G	3.6493e-09	-1.07571	-0.663704
58535397	chr3:58535397:A:G	3.89277e-09	-1.08243	-0.592398
58535423	chr3:58535423:T:C	7.1383e-08	-1.79725e-10	1.23411
58536059	chr3:58536059:C:G	2.03194e-08	-1.79725e-10	-0.0223727
58536675	chr3:58536675:A:T	1.15938e-09	-1.79723	-1.08883
58536794	chr3:58536794:C:T	6.61157e-09	-1.79725e-10	-1.14513
58536850	chr3:58536850:C:T	1.39872e-08	-1.79725e-10	-0.395807
58537227	chr3:58537227:T:G	4.96596e-09	-1.79725e-10	-1.43134
58537735	chr3:58537735:A:G	1.33923e-08	-1.79725e-10	-0.439264
58537792	chr3:58537792:T:C	9.79808e-10	-1.79107	-1.26327
58537820	chr3:58537820:T:A	4.92359e-09	-1.79725e-10	-1.43991
58537904	chr3:58537904:T:C	1.24663e-09	-1.79621	-1.0173
58538346	chr3:58538346:G:T	5.12314e-09	-1.79725e-10	-1.40018
58538475	chr3:58538475:C:T	6.35567e-09	-1.1846	-4.43556e-10
58538476	chr3:58538476:G:A	1.83559e-09	-1.73436	-0.692223
58538989	chr3:58538989:A:G	1.03183e-09	-1.65589	-1.34673
58539092	chr3:58539092:T:C	4.80418e-09	-1.79725e-10	-1.46446
58539214	chr3:58539214:G:A	1.07284e-08	-1.79725e-10	-0.661053
58539343	chr3:58539343:A:G	2.44279e-09	-1.78792	-0.352886
58539540	chr3:58539540:G:A	4.86634e-09	-1.79725e-10	-1.4516
58539799	chr3:58539799:T:C	5.85074e-09	-1.79725e-10	-1.26738
58539935	chr3:58539935:G:A	2.26791e-09	-1.77855	-0.436537
58539979	chr3:58539979:C:T	9.63143e-09	-1.79725e-10	-0.768915
58540126	chr3:58540126:C:T	4.34044e-09	-1.79606	0.230084
58540256	chr3:58540256:A:C	1.42695e-09	-1.41106	-1.26735
58540396	chr3:58540396:TC:T	5.49709e-09	-1.79725e-10	-1.32973
58540470	chr3:58540470:C:G	1.55319e-09	-1.35836	-1.23527
58540863	chr3:58540863:A:G	4.76721e-09	-1.34099	-0.131197
58541467	chr3:58541467:C:T	3.5749e-09	-0.303215	-1.4568
58541899	chr3:58541899:A:G	1.31491e-09	-1.7808	-0.979378
58541987	chr3:58541987:T:C	3.78223e-09	-1.79418	0.090549
58542041	chr3:58542041:T:C	3.4357e-09	-1.79336	-0.00636536
58542617	chr3:58542617:C:T	5.5322e-09	-1.79725e-10	-1.32336
58543234	chr3:58543234:C:T	5.18971e-09	-1.79725e-10	-1.38727
58543419	chr3:58543419:A:G	1.92345e-09	-1.79045	-0.589369
58544206	chr3:58544206:A:G	8.93449e-09	-1.79725e-10	-0.844027
58544303	chr3:58544303:TAACTA:T	4.47504e-09	-1.79784	0.262413
58545644	chr3:58545644:T:C	1.79388e-09	-1.79823	-0.651334
58545780	chr3:58545780:C:T	6.93956e-09	-1.79725e-10	-1.09671
58545837	chr3:58545837:T:A	3.48143e-09	-1.7865	-4.43556e-10
58546013	chr3:58546013:A:G	1.80773e-09	-1.13278	-1.3091
58546049	chr3:58546049:G:C	5.89508e-09	-1.7832	0.523369
58546074	chr3:58546074:C:T	1.66662e-09	-1.7873	-0.73585
58546302	chr3:58546302:T:G	5.09995e-09	-1.03337	-0.371346
58546447	chr3:58546447:G:C	4.84504e-09	-1.79725e-10	-1.45599
58546461	chr3:58546461:C:T	4.80844e-09	-1.79725e-10	-1.46357
58546900	chr3:58546900:T:A	8.60385e-09	-1.79725e-10	-0.881737
58547159	chr3:58547159:G:A	4.88245e-09	-1.79725e-10	-1.4483
58547179	chr3:58547179:G:A	1.36663e-09	-1.79688	-0.92472
58547284	chr3:58547284:G:C	8.60181e-09	-1.79725e-10	-0.881974
58547309	chr3:58547309:T:A	1.66941e-09	-1.76594	-0.755533
58547428	chr3:58547428:A:G	4.41131e-09	-1.74887	0.199093
58547595	chr3:58547595:CTCTCTCTG:C	8.50836e-09	-1.79725e-10	-0.892897
58547764	chr3:58547764:C:T	1.70736e-09	-1.79424	-0.704761
58547978	chr3:58547978:G:A	6.97554e-09	-1.79725e-10	-1.09154
58548399	chr3:58548399:G:T	5.19389e-09	-1.66839	0.281927
58548471	chr3:58548471:G:T	4.46233e-09	-1.53828	-4.43556e-10
58548823	chr3:58548823:A:G	5.48749e-09	-0.939527	-0.391948
58548873	chr3:58548873:C:T	6.10049e-09	-1.78164	0.556067
58548942	chr3:58548942:A:G	3.75841e-08	0.628788	-0.0361519
58548967	chr3:58548967:C:T	1.36213e-09	-1.76901	-0.955895
58551748	chr3:58551748:A:G	6.00929e-09	-1.79698	0.556344
58551975	chr3:58551975:A:T	5.823e-09	-1.79402	0.521888
58553275	chr3:58553275:C:A	1.42122e-09	-1.78743	-0.895
58553606	chr3:58553606:A:T	4.58875e-09	-1.0524	-0.457941
58553683	chr3:58553683:C:T	1.92718e-09	-1.71096	-0.666931
58553697	chr3:58553697:G:A	3.53229e-09	-1.772	-4.43556e-10
58553904	chr3:58553904:C:A	4.82887e-09	-1.79725e-10	-1.45933
58553978	chr3:58553978:G:T	3.44477e-09	-1.79709	-4.43556e-10
58554047	chr3:58554047:G:A	2.14935e-09	-1.12852	-1.14026
58554064	chr3:58554064:C:T	2.01183e-09	-1.73794	-0.596959
58554490	chr3:58554490:C:T	4.60767e-09	-1.78852	0.282291
58554679	chr3:58554679:A:G	4.78446e-09	-1.79143	0.322857
58554718	chr3:58554718:C:T	3.91171e-09	-1.79513	0.125156
58555754	chr3:58555754:A:T	4.96772e-09	-1.79725e-10	-1.43099
58556226	chr3:58556226:A:G	5.11413e-09	-1.78962	0.387681
58556504	chr3:58556504:TTTC:T	8.80229e-09	-1.79725e-10	-0.858934
58556745	chr3:58556745:A:T	5.52882e-09	-1.79725e-10	-1.32397
58556926	chr3:58556926:G:A	1.15138e-08	-0.590402	-4.43556e-10
58557636	chr3:58557636:G:A	9.08904e-09	-1.79725e-10	-0.826877
58557785	chr3:58557785:G:A	2.08483e-09	-1.11679	-1.18247
58558435	chr3:58558435:C:T	5.12577e-09	-1.39967	-4.43556e-10
58558617	chr3:58558617:A:G	5.14733e-09	-1.79725e-10	-1.39547
58558791	chr3:58558791:A:G	7.35744e-09	-1.79725e-10	-1.03824
58559081	chr3:58559081:T:C	2.25004e-09	-1.16695	-1.05605
58559743	chr3:58559743:G:A	2.23191e-09	-1.13359	-1.0975
58560114	chr3:58560114:T:C	2.25509e-09	-1.12823	-1.09252
58560613	chr3:58560613:G:A	4.90517e-09	-1.79725e-10	-1.44366
58560793	chr3:58560793:CAGA:C	4.8671e-09	-1.79725e-10	-1.45145
58560834	chr3:58560834:T:C	2.25919e-09	-1.26946	-0.949482
58561097	chr3:58561097:G:A	2.0099e-09	-1.79273	-0.543136
58561228	chr3:58561228:C:T	4.83801e-09	-1.79725e-10	-1.45744
58562742	chr3:58562742:G:A	5.3853e-09	-1.79725e-10	-1.35027
58562878	chr3:58562878:A:G	3.87169e-08	0.622329	-4.43556e-10
58563038	chr3:58563038:A:C	1.75161e-07	-1.79725e-10	2.13176
58563920	chr3:58563920:A:G	8.3313e-08	2.20167	-0.813013
58564370	chr3:58564370:TC:T	6.36009e-09	-1.79725e-10	-1.1839
58564578	chr3:58564578:T:G	4.80436e-09	-1.79725e-10	-1.46442
58565393	chr3:58565393:A:G	4.80983e-09	-1.79725e-10	-1.46329
58565837	chr3:58565837:G:A	1.91002e-09	-1.75664	-0.630189
58565844	chr3:58565844:G:T	1.21185e-08	0.801432	-1.34064
58565899	chr3:58565899:C:T	7.12977e-09	-1.79725e-10	-1.06967
58566493	chr3:58566493:TCCCAGGGCCTGGGG:T	2.94458e-08	0.348606	-4.43556e-10
58567223	chr3:58567223:C:T	9.75088e-09	-0.756589	-4.43556e-10
58567270	chr3:58567270:C:A	8.58857e-10	-1.78743	-1.39867
58567312	chr3:58567312:G:A	4.81628e-09	-1.79725e-10	-1.46194
58567482	chr3:58567482:A:G	4.5405e-09	-0.968066	-0.552844
58567575	chr3:58567575:G:A	4.4434e-09	-0.0809645	-1.46156
58567608	chr3:58567608:T:G	2.0757e-09	-1.02087	-1.28278
58567942	chr3:58567942:A:C	3.06862e-09	-0.45342	-1.4593
58568199	chr3:58568199:C:T	4.02247e-09	-1.64205	-4.43556e-10
58568421	chr3:58568421:C:T	5.00507e-09	-1.79725e-10	-1.4235
58568530	chr3:58568530:A:T	6.5164e-09	-1.79725e-10	-1.15963
58568596	chr3:58568596:C:T	1.87498e-09	-0.953338	-1.45201
58568733	chr3:58568733:C:A	6.29891e-09	-1.79725e-10	-1.19357
58568753	chr3:58568753:G:A	6.30434e-09	-1.79725e-10	-1.19271
58569237	chr3:58569237:C:G	3.44181e-09	-1.79795	-4.43556e-10
58569616	chr3:58569616:C:T	3.69143e-09	-0.442118	-1.28582
58569659	chr3:58569659:G:T	4.24725e-09	-0.447948	-1.13973
58570056	chr3:58570056:C:T	4.95314e-09	-1.79725e-10	-1.43393
58570138	chr3:58570138:A:G	4.80449e-09	-1.79725e-10	-1.4644
58570168	chr3:58570168:T:C	1.48001e-09	-1.17883	-1.46306
58570747	chr3:58570747:G:C	4.83001e-09	-1.79725e-10	-1.4591
58571114	chr3:58571114:T:C	2.73429e-09	-0.563963	-1.46411
58571172	chr3:58571172:G:A	7.84307e-09	-1.79725e-10	-0.974316
58571650	chr3:58571650:C:T	6.04407e-09	-1.79725e-10	-1.23487
58571724	chr3:58571724:G:A	1.11385e-09	-1.59715	-1.32897
58572184	chr3:58572184:A:G	8.92873e-09	-1.79725e-10	-0.844673
58572392	chr3:58572392:G:A	1.78155e-09	-1.00589	-1.45057
58572617	chr3:58572617:G:A	5.05202e-09	-1.79725e-10	-1.41416
58572702	chr3:58572702:C:T	5.60165e-09	-1.79725e-10	-1.31089
58572782	chr3:58572782:G:A	5.96661e-09	-1.79725e-10	-1.24777
58573893	chr3:58573893:G:A	9.04163e-08	-1.79725e-10	1.47048
58574258	chr3:58574258:C:T	7.15474e-09	-1.79725e-10	-1.06617
58574316	chr3:58574316:G:T	1.89819e-09	-0.938441	-1.45461
58574696	chr3:58574696:T:A	9.83668e-09	-1.79725e-10	-0.747828
58574719	chr3:58574719:C:T	1.31026e-09	-1.31955	-1.44417
58574859	chr3:58574859:G:T	1.14249e-09	-1.44434	-1.4564
58574898	chr3:58574898:C:T	8.96819e-10	-1.78833	-1.35451
58575596	chr3:58575596:C:A	4.95631e-09	-1.79725e-10	-1.43328
58575821	chr3:58575821:C:T	1.19857e-09	-1.47093	-1.38189
58576144	chr3:58576144:C:G	7.5464e-09	-1.79725e-10	-1.01288
58576419	chr3:58576419:T:A	4.95876e-09	-1.79725e-10	-1.43279
58577373	chr3:58577373:G:C	8.19223e-09	-1.79725e-10	-0.93076
58577424	chr3:58577424:C:T	1.04664e-09	-1.65525	-1.33311
58577998	chr3:58577998:C:T	4.81368e-09	-1.79725e-10	-1.46248
58578073	chr3:58578073:G:C	5.32899e-08	2.37948	-1.43768
58578370	chr3:58578370:A:C	1.25782e-08	0.807672	-1.30965
58578478	chr3:58578478:GA:G	2.57762e-08	0.916427	-0.700923
58578710	chr3:58578710:G:A	9.99693e-10	-1.5799	-1.45435
58578972	chr3:58578972:C:A	9.81432e-10	-1.65071	-1.40198
58579217	chr3:58579217:C:A	5.27325e-09	-1.79725e-10	-1.3713
58579488	chr3:58579488:C:A	1.03632e-08	0.741552	-1.43724
58579547	chr3:58579547:C:T	5.28027e-09	-1.79725e-10	-1.36997
58579795	chr3:58579795:G:A	1.25513e-09	-1.60385	-1.20286
58579799	chr3:58579799:G:A	1.26051e-09	-1.59483	-1.2076
58579812	chr3:58579812:G:T	4.98529e-09	-1.79725e-10	-1.42746
58579987	chr3:58579987:C:T	1.24011e-09	-1.38394	-1.4348
58580330	chr3:58580330:C:T	1.72253e-08	0.765745	-0.953311
58580576	chr3:58580576:A:G	1.25767e-08	0.213253	-0.715357
58580631	chr3:58580631:CTT:C	5.14235e-09	-1.39644	-4.43556e-10
58580634	chr3:58580634:G:C	5.12568e-09	-1.39968	-4.43556e-10
58580794	chr3:58580794:C:T	6.25367e-09	-1.79725e-10	-1.20078
58580947	chr3:58580947:G:A	6.71757e-09	-1.79725e-10	-1.12922
58580958	chr3:58580958:G:T	4.89856e-09	-1.79725e-10	-1.445
58581085	chr3:58581085:C:T	1.83211e-08	1.22985	-1.35575
58581188	chr3:58581188:A:G	5.93377e-08	2.5093	-1.46
58581608	chr3:58581608:G:A	2.44018e-08	1.1175	-0.956791
58581614	chr3:58581614:CA:C	1.03441e-09	-1.56047	-1.43965
58581866	chr3:58581866:T:C	1.3861e-08	0.944993	-1.34986
58582028	chr3:58582028:G:C	6.37096e-09	-1.79725e-10	-1.1822
58582117	chr3:58582117:G:A	5.0459e-09	-1.79725e-10	-1.41537
58582375	chr3:58582375:C:T	8.3639e-09	-1.79725e-10	-0.910022
58582471	chr3:58582471:GT:G	1.12688e-09	-1.50965	-1.40484
58582738	chr3:58582738:T:C	2.43196e-08	0.496136	-0.3388
58582778	chr3:58582778:A:T	1.28305e-09	-1.41996	-1.36474
58582891	chr3:58582891:C:T	6.75469e-09	-1.79725e-10	-1.12371
58583062	chr3:58583062:G:A	4.81599e-09	-1.79725e-10	-1.462
58583158	chr3:58583158:G:A	1.56239e-08	-1.79725e-10	-0.285142
58583350	chr3:58583350:C:T	4.8092e-09	-1.79725e-10	-1.46342
58583439	chr3:58583439:A:G	4.82212e-09	-1.79725e-10	-1.46073
58583491	chr3:58583491:G:A	1.03839e-09	-1.64793	-1.34835
58583492	chr3:58583492:G:A	1.09295e-08	-1.79725e-10	-0.642484
58583732	chr3:58583732:G:A	5.79288e-09	-1.79725e-10	-1.27732
58583863	chr3:58583863:C:A	1.16818e-09	-1.50012	-1.37839
58583909	chr3:58583909:C:T	2.50292e-09	-1.25355	-0.862941
58584082	chr3:58584082:C:G	1.09003e-08	-1.79725e-10	-0.645157
58584186	chr3:58584186:C:G	1.58009e-08	-1.79725e-10	-0.273882
58584679	chr3:58584679:C:A	6.39815e-09	-1.79725e-10	-1.17794
58584704	chr3:58584704:G:T	1.63503e-08	-1.79725e-10	-0.239701
58584968	chr3:58584968:T:C	4.69543e-09	-0.0262821	-1.46107
58585563	chr3:58585563:A:G	7.27386e-09	-1.79725e-10	-1.04966
58585575	chr3:58585575:GT:G	1.0575e-08	-1.79725e-10	-0.675458
58585678	chr3:58585678:T:A	1.13036e-07	3.0577	-1.36394
58585749	chr3:58585749:C:A	6.60878e-09	-1.79725e-10	-1.14555
58585818	chr3:58585818:T:C	1.01685e-08	-1.79725e-10	-0.714653
58585878	chr3:58585878:C:T	1.34915e-07	3.00377	-1.13307
58586155	chr3:58586155:TCTTTATGCCTGATTGCCTGCTACTCGAGTCGTGCCCATTTTCCTCTCTCCTGGCCCAAACTTC:T	9.00288e-09	0.0511818	-0.887584
58586513	chr3:58586513:A:C	3.21759e-09	-0.667943	-1.19737
58586568	chr3:58586568:A:G	1.36232e-09	-1.39114	-1.33362
58586774	chr3:58586774:G:A	1.2165e-08	-1.79725e-10	-0.535383
58586821	chr3:58586821:C:T	1.04555e-08	-1.79725e-10	-0.686821
58587047	chr3:58587047:A:C	5.30542e-09	-1.79725e-10	-1.36522
58587125	chr3:58587125:G:A	5.99689e-09	-1.79725e-10	-1.24271
58587436	chr3:58587436:G:A	5.96317e-09	0.0548274	-1.30317
58587490	chr3:58587490:T:A	5.78506e-07	3.3265	-4.43556e-10
58587492	chr3:58587492:T:A	8.62736e-09	-0.879008	-4.43556e-10
58587807	chr3:58587807:C:T	8.27839e-10	-1.77681	-1.44607
58588182	chr3:58588182:A:G	3.64253e-09	-1.74127	-4.43556e-10
58588263	chr3:58588263:G:A	6.96825e-09	-1.79725e-10	-1.09258
58588330	chr3:58588330:C:T	6.20768e-09	-1.79725e-10	-1.20816
58588715	chr3:58588715:C:A	8.0599e-09	-1.79725e-10	-0.947045
58588815	chr3:58588815:G:A	7.12498e-09	0.13911	-1.20945
58588872	chr3:58588872:A:G	3.96736e-09	-0.191525	-1.46432
58588918	chr3:58588918:G:A	3.75934e-09	-0.245324	-1.46438
58588990	chr3:58588990:G:A	1.14809e-09	-1.6623	-1.23355
58589520	chr3:58589520:A:T	6.96969e-09	-1.79725e-10	-1.09238
58590232	chr3:58590232:C:G	1.80748e-09	-1.79814	-0.643873
58590589	chr3:58590589:T:C	5.08558e-09	-0.0299545	-1.37758
58590635	chr3:58590635:G:A	6.96825e-09	-1.79725e-10	-1.09258
58590656	chr3:58590656:C:T	3.71719e-09	-0.257993	-1.46299
58591110	chr3:58591110:C:T	7.12334e-09	-1.79725e-10	-1.07057
58591342	chr3:58591342:G:A	3.63179e-08	0.558365	-4.43556e-10
58591426	chr3:58591426:T:C	1.08173e-09	-1.49182	-1.46357
58591437	chr3:58591437:G:A	5.39413e-09	-1.79725e-10	-1.34863
58591485	chr3:58591485:A:G	1.06777e-09	-1.65947	-1.3089
58591491	chr3:58591491:G:A	3.74791e-08	0.589837	-4.43556e-10
58592374	chr3:58592374:A:G	8.29984e-09	-1.79725e-10	-0.91771
58592463	chr3:58592463:A:G	4.89307e-09	-1.79725e-10	-1.44613
58592590	chr3:58592590:C:T	1.01602e-07	3.04488	-1.45777
58592694	chr3:58592694:A:G	5.96098e-09	-1.79679	0.548076
58592758	chr3:58592758:T:A	1.06494e-07	2.20129	-0.567149
58593047	chr3:58593047:C:T	6.65184e-09	-1.79725e-10	-1.13905
58593118	chr3:58593118:G:A	1.93039e-09	-1.59789	-0.778339
58593158	chr3:58593158:T:A	8.19162e-09	-1.79725e-10	-0.930835
58593284	chr3:58593284:G:A	6.00477e-09	-1.79725e-10	-1.24139
58593516	chr3:58593516:C:G	3.84662e-08	-1.79725e-10	0.615833
58593666	chr3:58593666:C:T	8.3994e-09	-1.79725e-10	-0.905786
58593729	chr3:58593729:T:G	9.47543e-10	-1.62558	-1.46225
58593740	chr3:58593740:G:A	1.69762e-09	-1.79569	-0.709026
58593766	chr3:58593766:C:T	8.29084e-09	-1.79725e-10	-0.918796
58594187	chr3:58594187:T:A	2.35046e-07	3.48051	-1.05467
58594251	chr3:58594251:T:C	3.20805e-08	1.72439	-1.29008
58594267	chr3:58594267:C:T	3.8594e-07	3.66512	-0.743387
58594314	chr3:58594314:C:G	4.90752e-09	-1.79725e-10	-1.44318
58594404	chr3:58594404:T:C	9.10637e-09	-1.79725e-10	-0.824972
58594412	chr3:58594412:C:T	4.85162e-09	-1.79725e-10	-1.45463
58594504	chr3:58594504:T:C	8.35029e-09	-1.79725e-10	-0.911651
58594570	chr3:58594570:T:C	2.1345e-07	3.29363	-0.964179
58594987	chr3:58594987:G:A	6.82758e-09	-1.78658	0.673607
58595193	chr3:58595193:C:T	8.42809e-09	-1.79725e-10	-0.902377
58595540	chr3:58595540:G:A	7.87911e-09	0.493227	-1.46296
58595568	chr3:58595568:T:TA	8.48735e-09	0.568507	-1.46388
58595853	chr3:58595853:T:C	2.57405e-09	-0.699994	-1.38847
58595917	chr3:58595917:C:T	6.91866e-09	0.344853	-1.44458
58595918	chr3:58595918:G:A	4.81307e-09	-1.79725e-10	-1.46261
58596082	chr3:58596082:A:G	1.93449e-09	-1.66646	-0.707645
58596263	chr3:58596263:G:A	8.23511e-09	-1.79725e-10	-0.925539
58596444	chr3:58596444:A:G	7.62271e-09	0.458921	-1.46174
58597999	chr3:58597999:G:T	1.35952e-09	-1.70061	-1.0262
58598113	chr3:58598113:C:T	2.79178e-09	-1.79826	-0.209009
58598369	chr3:58598369:T:C	2.42886e-09	-1.79699	-0.349536
58598493	chr3:58598493:G:A	1.39465e-07	3.16013	-1.25626
58598646	chr3:58598646:T:C	8.11563e-09	-1.79725e-10	-0.940155
58598983	chr3:58598983:C:T	2.14822e-09	-1.7066	-0.5627
58599121	chr3:58599121:T:C	7.71924e-09	-1.79725e-10	-0.990231
58599139	chr3:58599139:A:C	6.64891e-09	-1.79725e-10	-1.13949
58599172	chr3:58599172:C:T	5.10501e-09	-1.79725e-10	-1.40372
58599235	chr3:58599235:C:G	1.37721e-07	3.30626	-1.41498
58599628	chr3:58599628:G:A	5.21977e-09	-1.79725e-10	-1.38149
58599857	chr3:58599857:G:A	3.53022e-08	-1.79725e-10	0.529998
58599877	chr3:58599877:T:C	1.51672e-08	1.14115	-1.45596
58600184	chr3:58600184:G:A	2.04788e-09	-0.855433	-1.46171
58600388	chr3:58600388:C:T	7.30234e-09	-1.79725e-10	-1.04575
58601056	chr3:58601056:A:G	3.44231e-09	-1.7978	-4.43556e-10
58601283	chr3:58601283:G:GA	1.56411e-07	3.33915	-1.3206
58601312	chr3:58601312:C:G	4.80455e-09	-1.79725e-10	-1.46438
58601458	chr3:58601458:C:T	5.37127e-09	-1.79725e-10	-1.35288
58602264	chr3:58602264:G:A	1.39768e-08	-0.396551	-4.43556e-10
58602752	chr3:58602752:C:G	3.10405e-09	-0.451715	-1.44952
58602756	chr3:58602756:C:A	4.97958e-08	-1.79725e-10	0.873984
58602798	chr3:58602798:A:T	5.0139e-09	-1.79725e-10	-1.42173
58603013	chr3:58603013:T:G	2.53657e-09	-1.79355	-0.309583
58603020	chr3:58603020:A:G	8.65136e-10	-1.792	-1.38681
58603202	chr3:58603202:C:A	1.87699e-09	-1.71589	-0.688391
58603440	chr3:58603440:C:A	5.44977e-09	-1.79725e-10	-1.33837
58603637	chr3:58603637:G:A	2.75685e-08	-1.67505	1.95777
58603651	chr3:58603651:G:A	4.59306e-08	0.793185	-4.43556e-10
58603686	chr3:58603686:A:G	1.9217e-08	1.37385	-1.452
58603722	chr3:58603722:A:G	2.84656e-09	-0.831186	-1.15665
58603894	chr3:58603894:T:C	4.11473e-09	-1.61937	-4.43556e-10
58604373	chr3:58604373:C:T	2.06405e-08	1.43825	-1.44494
58604557	chr3:58604557:A:C	2.73601e-09	-0.715669	-1.31178
58604687	chr3:58604687:T:C	2.10229e-08	-1.79725e-10	0.0116651
58604754	chr3:58604754:A:G	1.03229e-08	-1.79725e-10	-0.699584
58604972	chr3:58604972:G:A	1.64909e-09	-1.72634	-0.807382
58605087	chr3:58605087:G:A	8.12285e-09	-1.79725e-10	-0.939266
58605256	chr3:58605256:T:C	3.6676e-09	-0.674428	-1.05998
58605377	chr3:58605377:C:T	3.47936e-07	3.91078	-1.09271
58605424	chr3:58605424:T:C	1.703e-09	-1.78975	-0.711802
58605654	chr3:58605654:T:C	5.03822e-09	-1.79725e-10	-1.41689
58605833	chr3:58605833:G:A	6.07302e-09	-0.231639	-0.998451
58606080	chr3:58606080:ATTATGCTG:A	5.0608e-09	-1.79725e-10	-1.41242
58606215	chr3:58606215:C:G	1.62126e-07	3.45174	-1.39732
58606481	chr3:58606481:G:A	1.27571e-07	3.26448	-1.44975
58606900	chr3:58606900:TC:T	6.97923e-09	-1.79725e-10	-1.09101
58607175	chr3:58607175:C:T	1.07343e-07	3.04292	-1.40084
58607721	chr3:58607721:G:A	1.55667e-09	-1.66717	-0.924224
58608027	chr3:58608027:C:T	5.16248e-09	-0.533243	-0.859286
58608397	chr3:58608397:TAG:T	4.04861e-09	-1.63557	-4.43556e-10
58608457	chr3:58608457:C:T	1.5309e-07	3.35205	-1.35497
58608461	chr3:58608461:A:G	5.8261e-09	0.174245	-1.44584
58608928	chr3:58608928:T:C	7.14323e-09	0.322727	-1.39051
58609054	chr3:58609054:G:A	6.13128e-09	-1.79725e-10	-1.22054
58609100	chr3:58609100:C:T	3.11682e-09	-1.54038	-0.356757
58609452	chr3:58609452:G:C	3.98594e-08	0.651412	-4.43556e-10
58609649	chr3:58609649:G:A	8.9183e-09	0.560998	-1.40684
58609673	chr3:58609673:G:A	4.8047e-09	-1.79725e-10	-1.46435
58609716	chr3:58609716:G:C	3.94194e-08	0.640311	-4.43556e-10
58609735	chr3:58609735:TTGGGTTCCTCACATGGATA:T	9.74815e-09	-1.79725e-10	-0.756869
58609812	chr3:58609812:C:T	3.97056e-09	-1.65504	-4.43556e-10
58610004	chr3:58610004:A:T	7.03999e-09	-1.79725e-10	-1.08234
58610032	chr3:58610032:C:T	6.90094e-09	0.357463	-1.45975
58610096	chr3:58610096:T:C	5.86322e-09	0.19563	-1.46088
58610162	chr3:58610162:T:C	6.91914e-09	0.362616	-1.46227
58610566	chr3:58610566:G:A	5.65006e-08	1.00031	-4.43556e-10
58610624	chr3:58610624:G:A	7.01188e-09	0.372323	-1.45866
58610876	chr3:58610876:C:T	4.02156e-08	0.660308	-4.43556e-10
58610892	chr3:58610892:A:G	5.62534e-09	0.150873	-1.45754
58610985	chr3:58610985:C:T	6.32382e-09	0.262887	-1.45251
58611064	chr3:58611064:A:G	5.70226e-09	0.160963	-1.45405
58611117	chr3:58611117:C:T	9.831e-08	2.55553	-1.00135
58611442	chr3:58611442:C:T	7.57376e-09	0.43966	-1.44892
58611497	chr3:58611497:T:C	2.01002e-08	1.41387	-1.44709
58611651	chr3:58611651:T:A	1.74647e-09	-1.78226	-0.694087
58611681	chr3:58611681:C:G	3.65298e-08	0.564182	-4.43556e-10
58611839	chr3:58611839:T:C	1.85176e-08	1.33891	-1.45413
58611971	chr3:58611971:C:T	2.21962e-08	1.52509	-1.45912
58612020	chr3:58612020:A:T	1.86343e-08	1.34892	-1.45786
58612110	chr3:58612110:A:G	6.39779e-09	-1.79725e-10	-1.17799
58612117	chr3:58612117:C:T	7.19558e-09	-1.79725e-10	-1.06048
58612368	chr3:58612368:T:C	1.37482e-08	1.03466	-1.4477
58612408	chr3:58612408:C:T	1.18408e-08	-1.79725e-10	-0.562397
58612437	chr3:58612437:A:G	4.36485e-09	-1.56036	-4.43556e-10
58612463	chr3:58612463:T:C	5.26459e-09	-1.79725e-10	-1.37294
58612643	chr3:58612643:A:G	8.42745e-10	-1.79813	-1.40691
58613295	chr3:58613295:T:C	1.749e-08	-1.79725e-10	-0.172319
58613752	chr3:58613752:C:G	9.52764e-10	-1.63156	-1.45078
58613830	chr3:58613830:C:T	6.28658e-09	-1.79725e-10	-1.19553
58613847	chr3:58613847:C:T	1.0694e-09	-1.55658	-1.41027
58613962	chr3:58613962:A:G	1.09e-09	-1.76525	-1.18252
58614273	chr3:58614273:A:G	5.11213e-09	-1.79725e-10	-1.40233
58614338	chr3:58614338:GTTA:G	1.02702e-09	-1.58431	-1.42297
58614591	chr3:58614591:G:A	6.94342e-08	-1.79725e-10	1.20643
58614706	chr3:58614706:T:C	4.97053e-09	-1.79725e-10	-1.43042
58614712	chr3:58614712:C:T	8.37579e-10	-1.77364	-1.43755
58614865	chr3:58614865:G:A	7.86931e-09	-1.79725e-10	-0.970976
58614936	chr3:58614936:G:T	3.61371e-09	-1.76817	0.0189556
58615254	chr3:58615254:T:C	8.67031e-10	-1.77841	-1.39822
58615594	chr3:58615594:G:A	1.20902e-09	-1.73573	-1.1084
58615621	chr3:58615621:C:T	6.46892e-09	0.278217	-1.44515
58615713	chr3:58615713:T:C	8.87975e-10	-1.68867	-1.46409
58615721	chr3:58615721:C:T	3.0107e-09	-1.6722	-0.259569
58615903	chr3:58615903:A:C	8.39e-08	-1.79725e-10	1.39568
58616344	chr3:58616344:G:A	5.56187e-09	-1.79725e-10	-1.31801
58616660	chr3:58616660:G:T	1.17687e-09	-1.55959	-1.3115
58616862	chr3:58616862:C:T	5.03052e-09	-1.79725e-10	-1.41842
58616889	chr3:58616889:T:A	5.54484e-09	0.131642	-1.45272
58616962	chr3:58616962:C:T	1.30598e-09	-1.53221	-1.23478
58617007	chr3:58617007:T:C	6.36296e-09	-1.79725e-10	-1.18345
58617008	chr3:58617008:G:A	4.9008e-09	-1.79725e-10	-1.44455
58617010	chr3:58617010:G:A	1.35041e-09	-1.5476	-1.18593
58617052	chr3:58617052:G:A	1.35784e-09	-1.54229	-1.18576
58617056	chr3:58617056:G:A	3.45153e-09	-1.79513	-4.43556e-10
58617102	chr3:58617102:G:A	3.8174e-09	-1.08954	-0.604832
58617412	chr3:58617412:A:G	1.37218e-09	-1.38465	-1.3329
58617415	chr3:58617415:A:T	4.70488e-09	-0.916397	-0.568949
58617512	chr3:58617512:C:G	5.09416e-09	-0.180141	-1.22571
58617636	chr3:58617636:G:A	4.80871e-09	-1.79725e-10	-1.46352
58617884	chr3:58617884:C:T	1.32044e-09	-1.61263	-1.14335
58618377	chr3:58618377:C:T	2.23475e-08	-1.79725e-10	0.0727669
58618720	chr3:58618720:C:A	6.12827e-09	-1.79725e-10	-1.22103
58618734	chr3:58618734:G:C	3.8095e-09	-1.69645	-4.43556e-10
58618809	chr3:58618809:G:A	4.05739e-09	-1.63341	-4.43556e-10
58619059	chr3:58619059:G:C	4.85459e-09	-1.79725e-10	-1.45402
58619060	chr3:58619060:G:A	6.38021e-09	-1.18075	-4.43556e-10
58619254	chr3:58619254:G:C	5.51382e-09	-1.79725e-10	-1.32669
58619395	chr3:58619395:G:A	1.34417e-09	-1.68335	-1.05482
58619559	chr3:58619559:C:T	2.15257e-09	-0.978534	-1.28875
58619564	chr3:58619564:T:A	4.00912e-09	-1.64537	-4.43556e-10
58619597	chr3:58619597:G:A	2.2761e-09	-1.0778	-1.13368
58619611	chr3:58619611:A:T	2.70664e-09	-1.04005	-0.998186
58619818	chr3:58619818:G:A	5.67454e-09	-1.79725e-10	-1.29796
58619904	chr3:58619904:G:A	2.86401e-08	-1.79725e-10	0.32086
58620289	chr3:58620289:T:G	2.02982e-09	-0.86365	-1.46235
58620348	chr3:58620348:C:G	1.05991e-08	-1.79725e-10	-0.673176
58621235	chr3:58621235:C:T	1.25874e-09	-1.44415	-1.35968
58621668	chr3:58621668:G:A	2.16792e-09	-1.63272	-0.627456
58621897	chr3:58621897:T:C	6.01375e-09	0.223756	-1.46365
58621997	chr3:58621997:G:A	3.25317e-09	-1.09321	-0.761105
58622151	chr3:58622151:G:A	7.79242e-09	-0.847966	-0.132829
58622202	chr3:58622202:G:T	5.26173e-09	-1.79725e-10	-1.37349
58622378	chr3:58622378:T:A	1.58055e-09	-1.77761	-0.798568
58622402	chr3:58622402:C:T	6.8339e-09	-1.79725e-10	-1.11205
58622415	chr3:58622415:T:G	5.17877e-09	-1.79725e-10	-1.38938
58622969	chr3:58622969:G:C	2.21127e-09	-0.810447	-1.42993
58623765	chr3:58623765:C:T	8.59163e-09	0.561908	-1.44507
58623846	chr3:58623846:G:A	2.63775e-09	-0.983433	-1.08059
58623856	chr3:58623856:C:G	5.57746e-09	-1.79725e-10	-1.31521
58624446	chr3:58624446:G:A	4.84459e-09	-1.79725e-10	-1.45608
58624605	chr3:58624605:G:T	6.03257e-09	-1.23677	-4.43556e-10
58624629	chr3:58624629:C:T	7.72571e-09	0.429792	-1.41918
58624790	chr3:58624790:A:G	3.69286e-09	-1.79425	0.0667023
58624840	chr3:58624840:A:G	6.54243e-09	-1.79725e-10	-1.15564
58625771	chr3:58625771:T:C	4.82482e-09	-1.79725e-10	-1.46017
58626010	chr3:58626010:C:G	6.98981e-09	-1.79725e-10	-1.08949
58626146	chr3:58626146:T:G	5.69377e-09	-1.79725e-10	-1.29457
58626194	chr3:58626194:TGCAG:T	2.60994e-09	-0.996768	-1.07785
58626459	chr3:58626459:C:T	1.42873e-09	-1.21547	-1.46169
58626677	chr3:58626677:G:T	2.85332e-09	-0.906447	-1.07902
58626697	chr3:58626697:T:C	5.67477e-09	-1.79725e-10	-1.29792
58626872	chr3:58626872:G:A	2.16494e-08	-1.79725e-10	0.0410328
58627348	chr3:58627348:C:A	5.24455e-09	-1.79725e-10	-1.37676
58627366	chr3:58627366:G:A	5.0266e-09	-1.79725e-10	-1.4192
58627367	chr3:58627367:C:T	6.61384e-09	-1.79725e-10	-1.14478
58627459	chr3:58627459:C:T	7.55066e-09	-1.79725e-10	-1.01231
58627602	chr3:58627602:C:T	4.81617e-09	-0.424993	-1.03697
58628244	chr3:58628244:C:T	8.49094e-09	-0.894947	-4.43556e-10
58628289	chr3:58628289:C:T	1.83802e-09	-1.26771	-1.15755
58628468	chr3:58628468:G:A	3.3648e-09	-0.87331	-0.947269
58628571	chr3:58628571:C:T	8.26631e-09	-0.921758	-4.43556e-10
58628628	chr3:58628628:T:G	1.05449e-09	-1.58438	-1.39651
58628666	chr3:58628666:A:G	7.30375e-09	0.147456	-1.19302
58628676	chr3:58628676:T:C	1.40612e-08	-1.76591	1.37538
58628693	chr3:58628693:G:A	5.85579e-09	0.0287586	-1.29528
58628733	chr3:58628733:A:G	5.72588e-09	-1.79725e-10	-1.28895
58628736	chr3:58628736:A:G	7.54806e-09	-1.79725e-10	-1.01266
58628769	chr3:58628769:C:T	5.2826e-09	-1.36953	-4.43556e-10
58628816	chr3:58628816:T:A	2.42372e-09	-1.02821	-1.12043
58629291	chr3:58629291:A:G	7.86232e-09	-1.79725e-10	-0.971864
58629323	chr3:58629323:T:C	2.50858e-09	-0.983929	-1.1303
58629445	chr3:58629445:G:A	5.66013e-09	-1.79725e-10	-1.3005
58630000	chr3:58630000:T:TG	7.95561e-09	-1.79725e-10	-0.96007
58630095	chr3:58630095:T:C	6.78708e-09	-1.79725e-10	-1.11893
58630098	chr3:58630098:A:T	2.02931e-09	-1.08533	-1.24092
58630443	chr3:58630443:T:C	6.51192e-09	-0.926121	-0.234191
58630451	chr3:58630451:C:T	1.59788e-09	-1.789	-0.776267
58630551	chr3:58630551:C:T	7.58098e-09	0.388001	-1.3963
58630565	chr3:58630565:C:G	5.95168e-09	-1.25027	-4.43556e-10
58630764	chr3:58630764:C:T	7.68739e-09	-1.79725e-10	-0.994366
58630900	chr3:58630900:T:C	1.41838e-09	-1.66533	-1.01911
58631338	chr3:58631338:A:G	1.2804e-09	-1.36471	-1.42207
58631396	chr3:58631396:C:T	5.69219e-09	-1.79725e-10	-1.29485
58631434	chr3:58631434:T:A	7.65204e-09	-1.79725e-10	-0.998974
58631747	chr3:58631747:T:G	5.58115e-09	-1.79725e-10	-1.31455
58631784	chr3:58631784:C:T	7.96928e-09	-1.79725e-10	-0.958352
58631785	chr3:58631785:A:G	8.81482e-09	0.605241	-1.46275
58631817	chr3:58631817:C:T	3.2009e-09	-0.882521	-0.987994
58631827	chr3:58631827:C:A	1.39384e-09	-1.2812	-1.42068
58631857	chr3:58631857:G:A	4.24736e-08	-1.79725e-10	0.714936
58631900	chr3:58631900:A:G	1.39364e-08	-1.79725e-10	-0.399441
58631963	chr3:58631963:C:T	1.36943e-09	-1.28705	-1.4325
58631999	chr3:58631999:C:T	6.91155e-09	0.255238	-1.35599
58632102	chr3:58632102:T:C	5.0939e-09	-1.79725e-10	-1.4059
58632392	chr3:58632392:G:A	1.35348e-09	-1.32572	-1.40555
58632448	chr3:58632448:A:G	5.29334e-09	-1.79725e-10	-1.3675
58632549	chr3:58632549:G:A	4.80472e-09	-1.79725e-10	-1.46435
58632653	chr3:58632653:G:C	5.80545e-09	-1.79725e-10	-1.27515
58632734	chr3:58632734:C:T	1.29334e-09	-1.3523	-1.42442
58632877	chr3:58632877:C:T	7.33358e-09	-1.79725e-10	-1.04148
58632932	chr3:58632932:G:A	6.24301e-09	-1.20248	-4.43556e-10
58633037	chr3:58633037:A:G	1.35579e-09	-1.34182	-1.38774
58633045	chr3:58633045:T:C	7.62439e-09	-1.79725e-10	-1.00259
58633305	chr3:58633305:T:C	3.48463e-09	-1.78558	-4.43556e-10
58633327	chr3:58633327:C:T	1.56469e-09	-1.75606	-0.830196
58633536	chr3:58633536:G:A	4.85058e-09	-0.136247	-1.3186
58633695	chr3:58633695:A:T	4.82714e-09	-1.79725e-10	-1.45969
58633795	chr3:58633795:C:T	2.15582e-09	-1.40647	-0.859303
58633807	chr3:58633807:T:C	4.8201e-09	-1.79725e-10	-1.46115
58633918	chr3:58633918:G:A	3.77521e-09	-1.70549	-4.43556e-10
58634624	chr3:58634624:T:C	7.27996e-09	-1.79725e-10	-1.04882
58634842	chr3:58634842:G:C	4.8993e-09	-1.79725e-10	-1.44486
58634940	chr3:58634940:G:T	5.38505e-09	-1.35032	-4.43556e-10
58635049	chr3:58635049:C:G	4.0253e-09	-1.64135	-4.43556e-10
58635162	chr3:58635162:G:A	6.60685e-09	-1.79725e-10	-1.14584
58635175	chr3:58635175:T:A	1.2303e-09	-1.55505	-1.27164
58635209	chr3:58635209:A:G	5.55387e-09	-1.79725e-10	-1.31945
58635532	chr3:58635532:G:A	4.99314e-09	-1.79725e-10	-1.42588
58635628	chr3:58635628:C:T	1.18607e-09	-1.57391	-1.28939
58636208	chr3:58636208:C:T	4.81294e-09	-1.79725e-10	-1.46264
58636778	chr3:58636778:T:C	9.19757e-10	-1.65376	-1.46384
58637155	chr3:58637155:G:A	6.96025e-09	-1.79725e-10	-1.09373
58637531	chr3:58637531:C:T	1.25108e-09	-1.34866	-1.46128
58637616	chr3:58637616:C:T	6.17063e-09	-1.79725e-10	-1.21415
58637617	chr3:58637617:G:A	1.71e-09	-1.23047	-1.26698
58637746	chr3:58637746:G:C	2.54477e-09	-1.41346	-0.686445
58637909	chr3:58637909:A:G	5.42536e-09	-1.79725e-10	-1.34286
58638176	chr3:58638176:C:G	1.83932e-09	-1.0288	-1.39575
58638260	chr3:58638260:T:C	6.62918e-09	-1.79725e-10	-1.14247
58638913	chr3:58638913:C:T	8.58326e-09	-1.79725e-10	-0.884132
58639023	chr3:58639023:G:A	1.64328e-09	-1.79741	-0.739843
58639043	chr3:58639043:A:G	6.58899e-09	0.312689	-1.46123
58639128	chr3:58639128:T:C	5.47151e-09	-1.79725e-10	-1.33439
58639447	chr3:58639447:G:C	1.02266e-09	-1.7648	-1.24673
58639504	chr3:58639504:C:T	2.77846e-09	-1.00677	-1.00528
58639577	chr3:58639577:CCGCATGTGGGCACTTCAGTGGG:C	3.4838e-09	-1.78582	-4.43556e-10
58639598	chr3:58639598:G:T	2.50448e-09	-0.888912	-1.22695
58639607	chr3:58639607:A:G	8.85528e-10	-1.77769	-1.37783
58640086	chr3:58640086:G:A	3.97564e-09	-1.65376	-4.43556e-10
58640148	chr3:58640148:C:A	1.53199e-09	-1.41499	-1.19239
58640248	chr3:58640248:C:G	5.41897e-09	0.109905	-1.45394
58640515	chr3:58640515:T:C	1.04991e-08	0.56364	-1.2463
58640615	chr3:58640615:C:T	2.10634e-09	-1.5387	-0.750291
58641091	chr3:58641091:C:T	5.3984e-09	-1.79725e-10	-1.34784
58641167	chr3:58641167:G:A	4.99002e-09	-1.60215	0.175641
58641321	chr3:58641321:C:T	2.62957e-08	-1.79725e-10	0.235457
58641544	chr3:58641544:G:A	5.73776e-09	-1.79725e-10	-1.28688
58641729	chr3:58641729:A:G	6.85759e-09	-1.79725e-10	-1.10859
58642185	chr3:58642185:A:T	1.28205e-08	0.520573	-1.00347
58642276	chr3:58642276:C:T	2.32433e-08	-1.79725e-10	0.11207
58642339	chr3:58642339:T:C	2.65941e-09	-1.36337	-0.692468
58642484	chr3:58642484:C:A	3.25944e-08	-1.79725e-10	0.450194
58642627	chr3:58642627:G:A	1.27869e-08	0.587563	-1.07309
58642778	chr3:58642778:T:G	1.65113e-08	0.494042	-0.723943
58642952	chr3:58642952:T:C	2.80628e-08	-1.79725e-10	0.3005
58642972	chr3:58642972:T:C	8.30325e-09	0.209545	-1.12684
58643017	chr3:58643017:A:T	5.58027e-08	-1.79725e-10	0.987875
58643027	chr3:58643027:G:T	6.12957e-09	0.192513	-1.41334
58643178	chr3:58643178:C:T	9.07124e-09	-1.79725e-10	-0.828837
58643203	chr3:58643203:A:T	1.44961e-08	-1.79725e-10	-0.360068
58643803	chr3:58643803:A:G	6.75755e-09	-1.79725e-10	-1.12329
58643960	chr3:58643960:G:C	1.6443e-09	-1.37186	-1.16477
58644332	chr3:58644332:C:T	8.38228e-09	0.107625	-1.01545
58644339	chr3:58644339:G:A	1.44961e-08	-1.79725e-10	-0.360068
58644340	chr3:58644340:C:G	1.44604e-08	-1.79725e-10	-0.362533
58644498	chr3:58644498:T:C	9.22651e-10	-1.78943	-1.32502
58645264	chr3:58645264:A:G	2.9657e-09	-0.516268	-1.43057
58645278	chr3:58645278:T:G	1.0642e-08	-1.79725e-10	-0.669135
58645692	chr3:58645692:GAGGGCCAGGGCT:G	3.91772e-09	-1.66844	-4.43556e-10
58645811	chr3:58645811:A:G	3.48795e-09	-1.78463	-4.43556e-10
58646179	chr3:58646179:A:T	1.02154e-08	0.653657	-1.3637
58646557	chr3:58646557:C:T	6.02533e-09	-1.79725e-10	-1.23798
58646788	chr3:58646788:G:A	1.04136e-08	-1.79725e-10	-0.690832
58646828	chr3:58646828:T:C	1.04537e-08	-1.79725e-10	-0.686991
58646924	chr3:58646924:C:T	2.87979e-09	-1.30279	-0.673443
58647014	chr3:58647014:T:C	3.06931e-09	-0.474005	-1.43849
58647244	chr3:58647244:C:T	1.03214e-08	-1.79725e-10	-0.69973
58647534	chr3:58647534:T:A	2.65324e-09	-1.20703	-0.851133
58648222	chr3:58648222:G:A	2.946e-09	-1.29338	-0.660118
58648236	chr3:58648236:A:G	2.71035e-09	-1.2401	-0.796766
58648777	chr3:58648777:G:T	2.27177e-09	-0.831096	-1.38229
58648824	chr3:58648824:G:T	4.97498e-09	-0.310375	-1.11915
58649470	chr3:58649470:G:A	4.11144e-09	-1.2121	-0.408077
58649582	chr3:58649582:T:C	7.45025e-09	-1.79725e-10	-1.0257
58649661	chr3:58649661:C:G	5.10146e-09	-1.79725e-10	-1.40442
58649669	chr3:58649669:TAC:T	9.36241e-09	-1.79725e-10	-0.797243
58649677	chr3:58649677:C:T	7.86882e-09	-1.79725e-10	-0.971039
58649773	chr3:58649773:A:AC	2.08212e-09	-0.870664	-1.4299
58650400	chr3:58650400:A:G	4.97269e-09	-1.79725e-10	-1.42999
58650467	chr3:58650467:C:T	1.09771e-08	-1.79725e-10	-0.638135
58650836	chr3:58650836:A:G	1.8434e-09	-0.967899	-1.45443
58651126	chr3:58651126:T:C	4.74912e-09	-1.20069	-0.275303
58651177	chr3:58651177:T:G	1.48631e-08	-0.335062	-4.43556e-10
58651300	chr3:58651300:G:A	1.48507e-08	-1.79725e-10	-0.335902
58651633	chr3:58651633:C:G	2.45072e-08	-1.79725e-10	0.165019
58651870	chr3:58651870:A:G	1.81796e-08	-1.79725e-10	-0.133644
58652585	chr3:58652585:A:C	5.65161e-09	-1.79725e-10	-1.30201
58652686	chr3:58652686:ACATTCACC:A	4.87639e-09	-1.79725e-10	-1.44954
58653462	chr3:58653462:G:A	5.88995e-09	-1.79725e-10	-1.2607
58654135	chr3:58654135:T:A	2.63289e-09	-0.891038	-1.17483
58654334	chr3:58654334:A:T	3.19303e-09	-0.411355	-1.46162
58654538	chr3:58654538:G:A	1.15094e-08	-1.79725e-10	-0.59078
58654770	chr3:58654770:G:A	3.72584e-09	-1.71865	-4.43556e-10
58654821	chr3:58654821:T:C	1.83518e-09	-0.965269	-1.46154
58654855	chr3:58654855:C:G	4.93556e-09	-1.79725e-10	-1.43748
58654915	chr3:58654915:C:A	5.55951e-09	-1.79725e-10	-1.31844
58655020	chr3:58655020:C:T	2.40797e-09	-0.798534	-1.35663
58655060	chr3:58655060:AC:A	5.85577e-09	-1.79725e-10	-1.26652
58655109	chr3:58655109:A:G	5.9973e-09	-1.79725e-10	-1.24264
58655189	chr3:58655189:G:A	6.48227e-09	-1.79725e-10	-1.16488
58655220	chr3:58655220:T:A	6.57439e-09	-1.79725e-10	-1.15077
58655397	chr3:58655397:C:T	4.87221e-09	-1.79725e-10	-1.4504
58655457	chr3:58655457:C:T	5.12108e-09	-1.79725e-10	-1.40058
58655625	chr3:58655625:C:T	1.61259e-09	-1.79471	-0.761398
58656001	chr3:58656001:T:C	4.92542e-09	-1.79725e-10	-1.43954
58656040	chr3:58656040:T:C	2.0101e-08	-1.79725e-10	-0.0331753
58656073	chr3:58656073:CT:C	1.02858e-09	-1.72301	-1.28275
58656121	chr3:58656121:G:A	1.12953e-09	-1.79616	-1.11599
58656165	chr3:58656165:G:A	1.27771e-09	-1.67163	-1.11724
58656181	chr3:58656181:A:G	1.25618e-09	-1.68559	-1.12028
58656521	chr3:58656521:AC:A	8.11197e-10	-1.78206	-1.46113
58656725	chr3:58656725:A:G	8.09042e-10	-1.78162	-1.46424
58657094	chr3:58657094:C:T	5.34226e-09	-1.79725e-10	-1.3583
58657193	chr3:58657193:C:T	5.12277e-09	-1.79725e-10	-1.40025
58657443	chr3:58657443:G:A	8.03104e-10	-1.78908	-1.46414
58657726	chr3:58657726:C:G	7.74917e-09	-0.271874	-0.714487
58658475	chr3:58658475:G:A	5.17532e-09	-1.79725e-10	-1.39004
58658486	chr3:58658486:C:G	9.31709e-09	0.0570118	-0.859108
58658497	chr3:58658497:C:A	2.1365e-09	-0.810438	-1.46434
58658596	chr3:58658596:C:A	4.96007e-09	-1.79725e-10	-1.43253
58658604	chr3:58658604:C:T	5.26385e-09	-1.79725e-10	-1.37308
58658635	chr3:58658635:C:G	8.13056e-10	-1.77648	-1.46442
58658638	chr3:58658638:G:A	7.85364e-09	-0.97297	-4.43556e-10
58658896	chr3:58658896:C:T	9.15379e-10	-1.74588	-1.37649
58658999	chr3:58658999:G:A	8.78589e-10	-1.79801	-1.36538
58659063	chr3:58659063:G:A	4.81122e-09	-1.79725e-10	-1.463
58659229	chr3:58659229:G:C	8.85213e-10	-1.78189	-1.37399
58659654	chr3:58659654:G:A	4.88881e-09	-1.79725e-10	-1.447
58659990	chr3:58659990:C:T	5.11052e-09	-1.79725e-10	-1.40265
58660482	chr3:58660482:G:A	1.03347e-09	-1.60011	-1.40091
58660721	chr3:58660721:G:A	1.67314e-09	-1.10008	-1.41917
58660757	chr3:58660757:A:G	4.8894e-09	-1.79725e-10	-1.44688
58661191	chr3:58661191:G:C	8.33777e-10	-1.79485	-1.42088
58661237	chr3:58661237:G:A	1.07248e-09	-1.78381	-1.18017
58661584	chr3:58661584:G:A	1.21992e-09	-1.78373	-1.05143
58661669	chr3:58661669:T:C	3.09688e-08	-1.79725e-10	0.399032
58662149	chr3:58662149:T:C	1.12354e-09	-1.7892	-1.12826
58662304	chr3:58662304:T:C	8.50877e-10	-1.79806	-1.39738
58662362	chr3:58662362:A:G	8.52823e-10	-1.79818	-1.39497
58662828	chr3:58662828:C:A	2.37555e-08	1.17078	-1.03692
58662849	chr3:58662849:G:A	4.89534e-09	-1.79725e-10	-1.44566
58662991	chr3:58662991:C:T	8.66207e-10	-1.74048	-1.4371
58663048	chr3:58663048:G:A	8.63132e-10	-1.7983	-1.38283
58663233	chr3:58663233:G:A	8.52755e-10	-1.79731	-1.39592
58663369	chr3:58663369:A:C	3.58795e-08	-1.79725e-10	0.546221
58663378	chr3:58663378:C:T	8.89811e-10	-1.7978	-1.35289
58663390	chr3:58663390:G:T	8.54911e-10	-1.79754	-1.39316
58663441	chr3:58663441:T:C	1.81578e-08	-1.79725e-10	-0.134847
58663485	chr3:58663485:G:C	8.66206e-10	-1.7982	-1.37938
58663582	chr3:58663582:C:G	8.19769e-10	-1.79581	-1.43687
58663608	chr3:58663608:G:C	9.83906e-10	-1.75838	-1.29179
58663648	chr3:58663648:G:A	5.19884e-09	-1.79725e-10	-1.38551
58663837	chr3:58663837:G:A	1.03463e-08	0.100142	-0.797463
58663847	chr3:58663847:A:T	9.27058e-10	-1.74716	-1.36252
58664002	chr3:58664002:T:G	1.5797e-08	1.0399	-1.31403
58664076	chr3:58664076:G:A	8.59815e-10	-1.79744	-1.38754
58664087	chr3:58664087:T:C	8.61103e-10	-1.79786	-1.38563
58664195	chr3:58664195:T:C	8.90148e-10	-1.79681	-1.3535
58664229	chr3:58664229:T:C	8.83816e-10	-1.79808	-1.35937
58664251	chr3:58664251:T:G	8.61807e-10	-1.79823	-1.38444
58664255	chr3:58664255:C:T	5.20901e-09	-1.79725e-10	-1.38356
58664304	chr3:58664304:G:A	5.21223e-09	-1.79725e-10	-1.38294
58664509	chr3:58664509:C:T	1.02877e-09	-1.78319	-1.22239
58664658	chr3:58664658:C:T	1.81578e-08	-1.79725e-10	-0.134847
58665459	chr3:58665459:T:C	9.13889e-10	-1.79037	-1.33363
58665554	chr3:58665554:T:G	5.62482e-09	-1.79725e-10	-1.30676
58665748	chr3:58665748:G:A	9.77868e-09	-1.79725e-10	-0.753742
58666126	chr3:58666126:C:T	8.81173e-10	-1.79639	-1.36406
58666489	chr3:58666489:A:G	1.00279e-08	0.324564	-1.05314
58666835	chr3:58666835:A:T	2.14692e-09	-0.870321	-1.39959
58667016	chr3:58667016:A:G	8.86889e-10	-1.68978	-1.4642
58667132	chr3:58667132:A:C	5.08073e-09	-1.79725e-10	-1.40849
58667197	chr3:58667197:C:T	2.72807e-08	-1.79725e-10	0.272234
58667259	chr3:58667259:C:T	1.305e-08	-1.79725e-10	-0.465159
58667307	chr3:58667307:T:C	5.10651e-09	-1.79725e-10	-1.40343
58667515	chr3:58667515:T:C	4.92788e-09	-1.79725e-10	-1.43904
58667575	chr3:58667575:G:T	8.73908e-10	-1.70546	-1.46326
58667643	chr3:58667643:C:T	5.78419e-09	-1.79725e-10	-1.27882
58667733	chr3:58667733:C:T	2.70584e-08	0.353917	-0.0898662
58667923	chr3:58667923:C:T	4.8632e-09	-1.79725e-10	-1.45225
58667969	chr3:58667969:G:C	1.32555e-08	0.732865	-1.1824
58668172	chr3:58668172:C:G	6.58449e-09	-1.79725e-10	-1.14923
58668177	chr3:58668177:C:G	9.81306e-08	1.33852	0.213834
58668197	chr3:58668197:G:T	1.49168e-08	0.941436	-1.2729
58668340	chr3:58668340:A:G	8.91761e-10	-1.71927	-1.42923
58668368	chr3:58668368:T:C	3.32467e-08	0.906853	-0.436845
58668510	chr3:58668510:C:T	3.56575e-08	0.990251	-0.450238
58668528	chr3:58668528:C:T	1.127e-08	0.679738	-1.29154
58668724	chr3:58668724:T:C	9.18214e-10	-1.71469	-1.40458
58668756	chr3:58668756:G:A	1.95644e-08	-1.79725e-10	-0.0602331
58668847	chr3:58668847:A:G	5.29366e-08	1.26066	-0.325514
58669165	chr3:58669165:C:T	9.69434e-10	-1.6798	-1.38519
58669186	chr3:58669186:A:AGACCTTAATTCCCCTTTGC	1.44394e-08	-1.79725e-10	-0.363988
58669311	chr3:58669311:G:A	1.77154e-08	0.711221	-0.870732
58669549	chr3:58669549:G:A	1.74926e-08	-1.79725e-10	-0.17217
58669609	chr3:58669609:A:G	2.40206e-08	-1.79725e-10	0.144966
58669670	chr3:58669670:C:T	8.85275e-10	-1.69587	-1.45994
58669868	chr3:58669868:G:A	4.80425e-09	-1.79725e-10	-1.46445
58669886	chr3:58669886:C:T	1.93007e-08	0.843869	-0.917675
58669954	chr3:58669954:C:T	7.18969e-09	-1.79725e-10	-1.0613
58670272	chr3:58670272:T:A	1.46675e-08	1.07491	-1.42322
58670443	chr3:58670443:T:G	7.20704e-09	-1.79725e-10	-1.05889
58670738	chr3:58670738:G:A	9.76802e-10	-1.67857	-1.37884
58670824	chr3:58670824:G:A	1.60771e-08	0.533119	-0.789667
58670891	chr3:58670891:G:A	2.16684e-08	0.418548	-0.376638
58671004	chr3:58671004:A:G	9.76441e-10	-1.77628	-1.28151
58671106	chr3:58671106:A:G	4.87881e-09	-1.79725e-10	-1.44904
58671368	chr3:58671368:A:G	4.80792e-09	-1.79725e-10	-1.46368
58671438	chr3:58671438:CT:C	4.81095e-09	-1.79725e-10	-1.46305
58671551	chr3:58671551:G:A	5.03882e-09	-1.79725e-10	-1.41677
58671951	chr3:58671951:T:C	3.8493e-09	-1.08631	-0.599743
58672328	chr3:58672328:G:C	2.39968e-09	-1.42403	-0.734586
58672727	chr3:58672727:G:A	9.3034e-09	-0.503981	-0.299585
58672863	chr3:58672863:G:A	4.10811e-08	-1.79725e-10	0.681601
58672945	chr3:58672945:C:T	4.84495e-09	-1.79725e-10	-1.45601
58673023	chr3:58673023:G:A	1.83217e-08	-1.79725e-10	-0.125859
58673026	chr3:58673026:G:A	5.05501e-09	-1.79725e-10	-1.41357
58673229	chr3:58673229:C:T	1.00354e-08	-0.361386	-0.366437
58673246	chr3:58673246:C:T	9.00305e-10	-1.74088	-1.39809
58673262	chr3:58673262:G:A	4.8217e-09	-1.79725e-10	-1.46082
58673285	chr3:58673285:C:T	9.52747e-09	-1.79725e-10	-0.779767
58673920	chr3:58673920:G:A	4.84426e-09	-1.79725e-10	-1.45615
58674127	chr3:58674127:C:T	5.22223e-09	-1.21358	-0.167438
58674737	chr3:58674737:C:T	8.55582e-10	-1.75043	-1.43949
58674853	chr3:58674853:C:T	7.67429e-09	-1.79725e-10	-0.996071
58675270	chr3:58675270:GA:G	1.45508e-08	-1.79725e-10	-0.356303
58675307	chr3:58675307:C:T	3.76052e-09	-1.70939	-4.43556e-10
58675388	chr3:58675388:G:A	8.21783e-09	-0.92764	-4.43556e-10
58675471	chr3:58675471:T:C	4.83381e-09	-1.79725e-10	-1.45831
58675751	chr3:58675751:C:T	9.45592e-10	-1.72737	-1.36252
58675797	chr3:58675797:C:T	9.65412e-10	-1.72326	-1.34588
58675847	chr3:58675847:G:A	4.56033e-09	-1.16218	-0.354374
58676273	chr3:58676273:G:C	2.22811e-08	-1.79725e-10	0.0697933
58676420	chr3:58676420:C:T	1.55195e-09	-1.53659	-1.05785
58676439	chr3:58676439:C:T	2.51123e-09	-1.46183	-0.651346
58676722	chr3:58676722:T:C	1.43112e-08	-1.79725e-10	-0.372907
58677092	chr3:58677092:C:G	7.28604e-09	-1.79725e-10	-1.04799
58677404	chr3:58677404:TG:T	8.48193e-09	-1.71852	0.822506
58677737	chr3:58677737:A:G	7.33034e-09	-1.79725e-10	-1.04192
58677791	chr3:58677791:G:A	7.39713e-08	-1.79725e-10	1.26973
58678084	chr3:58678084:G:A	9.41506e-10	-1.73793	-1.35629
58678136	chr3:58678136:G:C	8.92084e-10	-1.74922	-1.39892
58678628	chr3:58678628:G:A	8.63117e-10	-1.74501	-1.43614
58678816	chr3:58678816:C:T	4.82686e-09	-1.79725e-10	-1.45975
58678957	chr3:58678957:C:T	3.20673e-09	-1.40553	-0.463169
58679556	chr3:58679556:A:G	5.15587e-09	-1.76438	0.370568
58679598	chr3:58679598:G:A	9.37752e-10	-1.73418	-1.36403
58680267	chr3:58680267:C:T	2.49721e-08	0.183814	-4.43556e-10
58680407	chr3:58680407:G:A	4.80421e-09	-1.79725e-10	-1.46445
58680646	chr3:58680646:G:T	1.18294e-09	-1.45363	-1.41231
58680834	chr3:58680834:C:T	4.80465e-09	-1.79725e-10	-1.46436
58681277	chr3:58681277:T:C	8.2422e-09	-1.79725e-10	-0.924679
58681335	chr3:58681335:C:T	2.85888e-08	0.308152	0.0109149
58681394	chr3:58681394:T:C	4.80422e-09	-1.79725e-10	-1.46445
58681577	chr3:58681577:G:A	4.84229e-09	-1.79725e-10	-1.45656
58681653	chr3:58681653:C:T	1.02538e-09	-1.74336	-1.26552
58682133	chr3:58682133:C:T	4.84229e-09	-1.79725e-10	-1.45656
58682602	chr3:58682602:C:T	4.98513e-09	-1.79725e-10	-1.42749
58683136	chr3:58683136:A:G	4.94519e-09	-1.79725e-10	-1.43553
58683252	chr3:58683252:A:G	2.62506e-09	-1.55492	-0.513923
58683425	chr3:58683425:G:A	9.05504e-10	-1.72789	-1.40532
58684276	chr3:58684276:T:C	4.90741e-09	-1.79725e-10	-1.4432
58684652	chr3:58684652:T:C	4.80593e-09	-1.79725e-10	-1.4641
58685194	chr3:58685194:G:A	9.79503e-10	-1.65141	-1.40325
58685607	chr3:58685607:C:T	9.42686e-09	-1.79725e-10	-0.790383
58685776	chr3:58685776:C:T	4.8042e-09	-1.79725e-10	-1.46446
58685885	chr3:58685885:C:T	5.53473e-09	-1.79725e-10	-1.3229
58685928	chr3:58685928:T:C	5.24164e-09	-1.79725e-10	-1.37731
58686319	chr3:58686319:A:G	4.80476e-09	-1.79725e-10	-1.46434
58686353	chr3:58686353:CA:C	4.84229e-09	-1.79725e-10	-1.45656
58686783	chr3:58686783:G:A	1.67288e-09	-1.14198	-1.37742
58686910	chr3:58686910:G:A	8.88918e-10	-1.70271	-1.44898
58686930	chr3:58686930:A:C	9.05897e-09	-1.79725e-10	-0.830191
58687405	chr3:58687405:G:T	5.15545e-09	-1.79725e-10	-1.39389
58688116	chr3:58688116:CT:C	5.93208e-09	-1.79725e-10	-1.25357
58688539	chr3:58688539:G:A	1.04414e-08	-1.79725e-10	-0.688172
58688877	chr3:58688877:A:C	5.29319e-09	-1.79725e-10	-1.36753
58689082	chr3:58689082:T:C	4.97143e-09	-1.79725e-10	-1.43024
58689118	chr3:58689118:G:A	4.8042e-09	-1.79725e-10	-1.46446
58689344	chr3:58689344:T:A	2.29935e-09	-1.774	-0.427315
58689374	chr3:58689374:G:A	1.78964e-08	-1.79725e-10	-0.149347
58689504	chr3:58689504:C:A	1.93064e-08	-1.456	1.38248
58689799	chr3:58689799:T:C	1.00096e-09	-1.74322	-1.28976
58689824	chr3:58689824:A:T	2.74712e-09	-1.48698	-0.536417
58690090	chr3:58690090:C:T	4.83234e-09	-1.79725e-10	-1.45862
58690144	chr3:58690144:CA:C	1.2452e-08	-0.512068	-4.43556e-10
58690721	chr3:58690721:C:T	5.06727e-09	-1.79725e-10	-1.41114
58691176	chr3:58691176:T:A	4.87623e-09	-1.79725e-10	-1.44958
58691192	chr3:58691192:A:G	8.09554e-09	-1.79725e-10	-0.942633
58691236	chr3:58691236:A:G	1.28184e-09	-1.50577	-1.27988
58691343	chr3:58691343:C:A	8.90316e-09	-1.79725e-10	-0.84754
58691441	chr3:58691441:C:T	8.75847e-10	-1.7271	-1.43941
58691668	chr3:58691668:T:A	7.51581e-09	-1.79725e-10	-1.01694
58691708	chr3:58691708:A:G	4.91653e-09	-1.79725e-10	-1.44134
58692160	chr3:58692160:A:C	7.50805e-09	-1.79725e-10	-1.01797
58692473	chr3:58692473:G:A	8.17069e-09	-1.79725e-10	-0.933394
58692553	chr3:58692553:T:C	1.06332e-09	-1.52742	-1.44513
58692876	chr3:58692876:A:C	4.821e-09	-1.79725e-10	-1.46096
58693023	chr3:58693023:C:T	9.32518e-10	-1.63948	-1.46434
58693084	chr3:58693084:A:G	4.87518e-09	-1.79725e-10	-1.44979
58693176	chr3:58693176:T:C	5.0323e-09	-1.79725e-10	-1.41807
58693194	chr3:58693194:G:C	8.23161e-09	-1.79725e-10	-0.925965
58693269	chr3:58693269:CT:C	9.13545e-10	-1.71655	-1.40782
58693626	chr3:58693626:G:A	8.40377e-09	-1.79725e-10	-0.905266
58694353	chr3:58694353:G:A	4.8042e-09	-1.79725e-10	-1.46446
58694801	chr3:58694801:A:G	7.63732e-09	-1.79725e-10	-1.0009
58694958	chr3:58694958:C:A	1.39408e-08	-1.79725e-10	-0.399124
58695291	chr3:58695291:G:A	5.23796e-08	-1.79725e-10	0.924571
58695732	chr3:58695732:G:A	1.0823e-08	-1.79725e-10	-0.652275
58696134	chr3:58696134:C:T	4.89284e-09	-1.79725e-10	-1.44617
58696254	chr3:58696254:A:G	7.09893e-09	-1.79725e-10	-1.074
58696365	chr3:58696365:G:C	6.04679e-09	-1.79725e-10	-1.23442
58696595	chr3:58696595:A:G	5.33093e-09	-1.79725e-10	-1.36042
58696806	chr3:58696806:T:C	5.58183e-09	-1.79725e-10	-1.31443
58696824	chr3:58696824:G:A	4.80547e-09	-1.79725e-10	-1.46419
58697557	chr3:58697557:T:G	7.30711e-09	-1.79725e-10	-1.0451
58697995	chr3:58697995:G:A	5.67542e-09	-1.2978	-4.43556e-10
58698469	chr3:58698469:C:A	6.24122e-09	-1.79725e-10	-1.20277
58698854	chr3:58698854:C:T	7.83176e-09	-1.79725e-10	-0.975759
58699285	chr3:58699285:C:A	4.83526e-09	-1.79725e-10	-1.45801
58700098	chr3:58700098:C:T	5.55343e-09	-1.79725e-10	-1.31953
58700232	chr3:58700232:G:A	1.29672e-09	-1.44527	-1.32884
58700492	chr3:58700492:G:A	7.50734e-09	-1.79725e-10	-1.01807
58700719	chr3:58700719:T:A	3.68861e-09	-0.309118	-1.41958
58700872	chr3:58700872:C:T	1.26535e-09	-1.33499	-1.46361
58701383	chr3:58701383:T:C	6.18888e-09	-1.79725e-10	-1.21119
58701473	chr3:58701473:T:C	5.49442e-09	-0.406032	-0.924181
58701994	chr3:58701994:G:A	6.58916e-09	-0.47076	-0.677761
58702218	chr3:58702218:G:A	1.91057e-09	-1.74582	-0.640721
58702448	chr3:58702448:A:C	8.65912e-10	-1.75503	-1.42289
58702545	chr3:58702545:A:G	5.80627e-09	-1.79725e-10	-1.27501
58703347	chr3:58703347:A:T	6.04783e-09	-1.79725e-10	-1.23425
58703548	chr3:58703548:T:C	6.2085e-09	-1.79725e-10	-1.20803
58703596	chr3:58703596:G:A	4.82751e-09	-1.45961	-4.43556e-10
58703753	chr3:58703753:G:T	6.18699e-09	-1.79725e-10	-1.2115
58703907	chr3:58703907:A:C	3.43752e-09	-0.342579	-1.45662
58704239	chr3:58704239:C:T	8.40776e-10	-1.78352	-1.42386
58704457	chr3:58704457:A:G	1.70683e-08	-1.79725e-10	-0.196725
58705341	chr3:58705341:A:C	6.57461e-09	-1.79725e-10	-1.15073
58705347	chr3:58705347:C:T	6.14369e-08	-1.79725e-10	1.08406
58705348	chr3:58705348:A:G	2.25806e-09	-0.911709	-1.30773
58705518	chr3:58705518:T:A	6.23096e-08	-1.79725e-10	1.09817
58705881	chr3:58705881:A:G	6.50447e-09	-1.79725e-10	-1.16146
58706010	chr3:58706010:C:T	2.85866e-09	-0.541176	-1.44242
58706065	chr3:58706065:G:A	6.80091e-09	-1.79725e-10	-1.11689
58706081	chr3:58706081:T:A	8.84207e-10	-1.78312	-1.37389
58706199	chr3:58706199:G:A	6.762e-09	-1.79725e-10	-1.12263
58706225	chr3:58706225:C:A	1.52398e-09	-1.57746	-1.03517
58706476	chr3:58706476:C:T	6.35894e-09	-1.79725e-10	-1.18409
58706501	chr3:58706501:G:T	9.88273e-09	-0.663454	-0.0797043
58706791	chr3:58706791:T:C	6.57461e-09	-1.79725e-10	-1.15073
58706861	chr3:58706861:A:T	3.443e-09	-1.7976	-4.43556e-10
58707212	chr3:58707212:T:C	1.80588e-09	-1.05156	-1.39134
58707341	chr3:58707341:C:G	5.60561e-09	-1.79725e-10	-1.31018
58707377	chr3:58707377:C:T	4.99166e-09	-1.79725e-10	-1.42618
58707577	chr3:58707577:C:T	6.47256e-09	-1.79725e-10	-1.16638
58707595	chr3:58707595:G:A	6.54104e-09	-1.79725e-10	-1.15585
58707601	chr3:58707601:C:T	1.66171e-09	-1.42439	-1.10171
58707653	chr3:58707653:G:A	4.81931e-09	-1.79725e-10	-1.46132
58707729	chr3:58707729:GCTTA:G	1.12286e-09	-1.72015	-1.19793
58708330	chr3:58708330:G:A	6.64237e-09	-1.79725e-10	-1.14048
58708381	chr3:58708381:C:G	5.13524e-08	-1.79725e-10	0.904765
58708811	chr3:58708811:C:G	5.78435e-09	-1.27879	-4.43556e-10
58708962	chr3:58708962:T:A	9.42009e-09	-1.79725e-10	-0.791102
58708995	chr3:58708995:C:T	2.19027e-09	-1.72936	-0.52056
58709431	chr3:58709431:T:C	9.42034e-09	-1.79725e-10	-0.791076
58709683	chr3:58709683:T:C	9.07618e-09	-1.79725e-10	-0.828293
58710009	chr3:58710009:CCATGATTGA:C	1.53181e-08	-1.79725e-10	-0.304909
58710670	chr3:58710670:T:C	6.00092e-09	-1.79725e-10	-1.24203
58710692	chr3:58710692:A:G	9.8865e-09	-1.79725e-10	-0.742777
58710888	chr3:58710888:A:G	9.31553e-09	-1.79725e-10	-0.802264
58711279	chr3:58711279:T:C	9.19621e-09	-1.79725e-10	-0.815155
58711296	chr3:58711296:T:C	8.93013e-10	-1.70274	-1.44436
58711427	chr3:58711427:C:T	4.94407e-09	-1.79725e-10	-1.43576
58711515	chr3:58711515:G:A	4.51099e-09	-1.52743	-4.43556e-10
58711810	chr3:58711810:T:C	4.85394e-09	-1.79725e-10	-1.45415
58712155	chr3:58712155:T:C	9.2649e-09	-1.79725e-10	-0.807713
58712273	chr3:58712273:C:T	9.59776e-09	-1.79725e-10	-0.772417
58712505	chr3:58712505:C:T	9.59654e-09	-1.79725e-10	-0.772544
58712544	chr3:58712544:G:T	9.59776e-09	-1.79725e-10	-0.772417
58712835	chr3:58712835:C:T	5.91025e-09	-1.79725e-10	-1.25726
58713009	chr3:58713009:C:T	9.72694e-09	-1.79725e-10	-0.759047
58713178	chr3:58713178:T:C	9.25267e-09	-1.79725e-10	-0.809034
58713616	chr3:58713616:C:T	8.9121e-10	-1.75195	-1.39717
58713788	chr3:58713788:A:G	1.27709e-09	-1.34493	-1.44443
58714019	chr3:58714019:G:T	4.78341e-09	-1.46879	-4.43556e-10
58714508	chr3:58714508:C:T	1.63707e-09	-1.38522	-1.15582
58714769	chr3:58714769:T:C	1.06417e-09	-1.52655	-1.4452
58714948	chr3:58714948:C:T	1.02759e-09	-1.74202	-1.26471
58714963	chr3:58714963:G:A	9.84522e-09	-1.79725e-10	-0.746961
58715075	chr3:58715075:T:C	6.53395e-09	-0.273111	-0.883823
58715360	chr3:58715360:C:G	4.84939e-09	-1.79725e-10	-1.45509
58715993	chr3:58715993:G:A	5.01817e-09	-1.42088	-4.43556e-10
58716322	chr3:58716322:C:T	4.28182e-09	-1.57957	-4.43556e-10
58716353	chr3:58716353:C:T	1.11885e-08	-1.79725e-10	-0.619064
58716468	chr3:58716468:TCAGA:T	5.30123e-09	-1.79725e-10	-1.36601
58717187	chr3:58717187:C:T	1.51332e-09	-1.77008	-0.849567
58717228	chr3:58717228:T:C	1.47038e-08	-1.79725e-10	-0.345838
58717505	chr3:58717505:A:G	1.35999e-08	-1.79725e-10	-0.423887
58717942	chr3:58717942:A:G	4.83333e-09	-1.79725e-10	-1.45841
58718067	chr3:58718067:G:A	5.03707e-09	-1.79725e-10	-1.41712
58718427	chr3:58718427:A:G	5.36137e-09	-1.79725e-10	-1.35473
58718932	chr3:58718932:G:C	8.29667e-09	-1.79725e-10	-0.918093
58719159	chr3:58719159:C:T	1.1336e-09	-1.66326	-1.24528
58719431	chr3:58719431:A:T	1.14378e-08	-1.79725e-10	-0.597027
58719547	chr3:58719547:A:G	6.60148e-09	-1.79725e-10	-1.14665
58720147	chr3:58720147:T:C	2.26969e-09	-0.801393	-1.41291
58720300	chr3:58720300:T:C	4.81034e-09	-1.79725e-10	-1.46318
58720351	chr3:58720351:C:T	4.92743e-09	-1.79725e-10	-1.43913
58721205	chr3:58721205:G:A	2.59765e-08	0.223246	-4.43556e-10
58721239	chr3:58721239:T:C	4.11871e-09	-0.734903	-0.883504
58721390	chr3:58721390:A:T	3.20164e-09	-1.7964	-0.0738856
58721563	chr3:58721563:C:T	1.99573e-08	-1.79725e-10	-0.0403526
58721834	chr3:58721834:C:G	1.42284e-08	-1.79725e-10	-0.378704
58722341	chr3:58722341:T:C	1.27379e-08	-1.79725e-10	-0.489365
58722377	chr3:58722377:T:C	4.81102e-09	-1.79725e-10	-1.46304
58722401	chr3:58722401:C:T	1.33377e-08	-1.79725e-10	-0.44335
58722483	chr3:58722483:C:G	8.31071e-10	-1.7821	-1.43689
58722679	chr3:58722679:G:C	4.80964e-09	-1.79725e-10	-1.46332
58722697	chr3:58722697:G:A	5.07529e-09	-1.79725e-10	-1.40956
58722849	chr3:58722849:G:T	4.80945e-09	-1.79725e-10	-1.46336
58723670	chr3:58723670:C:T	1.25892e-09	-1.73076	-1.07293
58723765	chr3:58723765:T:C	8.35799e-09	-0.42424	-0.486489
58723908	chr3:58723908:T:C	6.58206e-09	-1.79725e-10	-1.1496
58723918	chr3:58723918:T:C	2.75199e-08	-1.79725e-10	0.280962
58724157	chr3:58724157:T:C	6.87118e-09	-1.79725e-10	-1.10661
58724289	chr3:58724289:A:G	1.41288e-09	-1.76006	-0.928257
58725207	chr3:58725207:TC:T	3.84711e-09	-1.68662	-4.43556e-10
58725535	chr3:58725535:G:A	4.80964e-09	-1.79725e-10	-1.46332
58725636	chr3:58725636:G:A	9.63713e-09	-1.79725e-10	-0.768323
58725954	chr3:58725954:C:T	1.84774e-08	-1.79725e-10	-0.117397
58725966	chr3:58725966:C:G	6.68672e-09	-1.79725e-10	-1.13382
58726413	chr3:58726413:A:G	9.84097e-09	-1.79725e-10	-0.747393
58726450	chr3:58726450:A:G	1.9744e-08	-1.79725e-10	-0.0510971
58727068	chr3:58727068:A:G	1.32089e-08	-1.79725e-10	-0.453058
58727380	chr3:58727380:G:C	8.42201e-09	-1.79725e-10	-0.903097
58727937	chr3:58727937:A:G	2.77821e-08	-1.79725e-10	0.290445
58728231	chr3:58728231:A:C	9.89597e-09	-1.79725e-10	-0.741819
58728308	chr3:58728308:A:T	1.143e-09	-1.79323	-1.10706
58728656	chr3:58728656:T:C	9.36833e-09	-1.79725e-10	-0.796611
58728716	chr3:58728716:T:C	1.0164e-09	-1.79704	-1.22064
58729068	chr3:58729068:A:G	7.80713e-09	0.283971	-1.26288
58729222	chr3:58729222:G:T	8.91455e-10	-1.7963	-1.35255
58729456	chr3:58729456:C:T	4.56061e-09	-1.51649	-4.43556e-10
58729664	chr3:58729664:T:C	9.11256e-10	-1.79328	-1.33359
58730353	chr3:58730353:G:C	1.39252e-08	-1.79725e-10	-0.400243
58730566	chr3:58730566:G:A	4.92016e-09	-1.79725e-10	-1.44061
58730736	chr3:58730736:C:T	1.48228e-08	-1.79725e-10	-0.33778
58730771	chr3:58730771:C:T	1.23471e-08	-0.520527	-4.43556e-10
58730786	chr3:58730786:G:T	5.80314e-09	-1.79725e-10	-1.27555
58730936	chr3:58730936:C:T	4.86814e-09	-1.79725e-10	-1.45123
58731459	chr3:58731459:G:A	8.7671e-10	-1.79608	-1.36945
58731964	chr3:58731964:C:A	2.73618e-09	-0.664899	-1.36249
58732014	chr3:58732014:G:A	3.76482e-09	-1.70825	-4.43556e-10
58732070	chr3:58732070:T:A	1.16257e-08	-1.79725e-10	-0.580728
58733423	chr3:58733423:C:T	1.2784e-09	-1.78643	-1.00191
58733493	chr3:58733493:T:C	5.0655e-09	-1.79725e-10	-1.41149
58733553	chr3:58733553:C:T	9.05471e-10	-1.79707	-1.33618
58733688	chr3:58733688:A:G	8.65878e-10	-1.76979	-1.40817
58733978	chr3:58733978:C:G	1.47642e-08	-1.79725e-10	-0.341743
58734099	chr3:58734099:TTAA:T	1.44239e-08	-1.79725e-10	-0.365057
58734495	chr3:58734495:G:A	1.1714e-09	-1.78944	-1.08631
58734639	chr3:58734639:T:C	1.58761e-09	-1.79507	-0.776647
58734772	chr3:58734772:C:CT	1.07809e-08	-1.79725e-10	-0.656166
58734939	chr3:58734939:T:C	7.24264e-09	-1.79725e-10	-1.05396
58735302	chr3:58735302:C:T	8.92023e-10	-1.79485	-1.35336
58735548	chr3:58735548:C:A	8.29674e-09	-1.79725e-10	-0.918084
58735584	chr3:58735584:C:T	3.72225e-09	-1.71962	-4.43556e-10
58735626	chr3:58735626:C:T	1.42082e-08	-1.79725e-10	-0.380127
58735963	chr3:58735963:C:T	1.72569e-08	-1.79725e-10	-0.185737
58735984	chr3:58735984:A:C	1.07106e-08	-1.79725e-10	-0.662711
58736108	chr3:58736108:G:C	1.28784e-08	-1.79725e-10	-0.478398
58736629	chr3:58736629:C:T	7.8552e-09	-1.79725e-10	-0.972771
58737594	chr3:58737594:A:T	1.43402e-08	-1.79725e-10	-0.370879
58738116	chr3:58738116:T:A	1.26737e-09	-1.79689	-1.00011
58738169	chr3:58738169:T:C	4.8282e-09	-1.79725e-10	-1.45947
58738494	chr3:58738494:C:T	1.37674e-09	-1.79233	-0.921895
58738762	chr3:58738762:ATTC:A	1.54276e-08	-1.79725e-10	-0.297789
58738880	chr3:58738880:A:T	5.0185e-09	-1.79725e-10	-1.42081
58738955	chr3:58738955:A:G	1.30948e-09	-1.79127	-0.973052
58739418	chr3:58739418:T:C	3.46598e-09	-1.79095	-4.43556e-10
58739956	chr3:58739956:G:A	1.29805e-08	-1.79725e-10	-0.470501
58740719	chr3:58740719:A:G	5.06598e-09	-1.79725e-10	-1.4114
58740956	chr3:58740956:C:T	1.4485e-08	-1.79725e-10	-0.360835
58741313	chr3:58741313:G:A	1.30554e-09	-1.79746	-0.96987
58741597	chr3:58741597:C:T	1.11618e-09	-1.78923	-1.13481
58742217	chr3:58742217:C:A	1.42155e-09	-1.79792	-0.884286
58742746	chr3:58742746:T:G	8.57268e-10	-1.78296	-1.40499
58742780	chr3:58742780:A:G	3.48676e-09	-1.78497	-4.43556e-10
58743446	chr3:58743446:G:C	1.39803e-08	-1.79725e-10	-0.396298
58743692	chr3:58743692:T:C	2.71338e-08	-1.79725e-10	0.266835
58744005	chr3:58744005:G:A	1.30714e-08	-1.79725e-10	-0.463517
58744121	chr3:58744121:A:C	5.11476e-09	-1.79725e-10	-1.40182
58744764	chr3:58744764:T:C	1.19456e-08	-1.79725e-10	-0.553584
58744837	chr3:58744837:G:C	1.28745e-08	-1.79725e-10	-0.478699
58744972	chr3:58744972:T:C	3.69208e-09	-1.72776	-4.43556e-10
58745209	chr3:58745209:A:G	8.98206e-09	-1.79725e-10	-0.838718
58745310	chr3:58745310:T:G	2.28061e-08	-1.79725e-10	0.0930826
58745525	chr3:58745525:C:A	6.54199e-09	-1.15571	-4.43556e-10
58745558	chr3:58745558:G:T	3.97104e-09	-1.65492	-4.43556e-10
58746008	chr3:58746008:G:T	6.70578e-09	-1.79725e-10	-1.13098
58746105	chr3:58746105:T:C	6.78841e-09	-1.79725e-10	-1.11873
58747058	chr3:58747058:T:TA	5.04433e-09	-1.79725e-10	-1.41568
58747178	chr3:58747178:A:G	2.57444e-08	-1.79725e-10	0.21427
58747242	chr3:58747242:C:T	5.21843e-09	-1.79725e-10	-1.38175
58747657	chr3:58747657:G:A	8.73788e-10	-1.77025	-1.39862
58747711	chr3:58747711:TGAC:T	6.0224e-09	-0.0593688	-1.17909
58748097	chr3:58748097:T:C	2.56048e-08	-1.79725e-10	0.208834
58748311	chr3:58748311:C:T	9.03505e-09	-0.832835	-4.43556e-10
58748623	chr3:58748623:A:T	8.29647e-10	-1.78766	-1.43304
58748921	chr3:58748921:G:T	3.60242e-09	-1.75234	-4.43556e-10
58749668	chr3:58749668:C:T	1.28893e-08	-1.79725e-10	-0.477547
58749821	chr3:58749821:A:C	1.19604e-09	-1.7972	-1.05773
58749853	chr3:58749853:A:G	1.13309e-09	-1.78995	-1.11904
58750205	chr3:58750205:G:A	9.82059e-09	-1.79725e-10	-0.749465
58750276	chr3:58750276:A:T	8.94147e-10	-1.77561	-1.37022
58750314	chr3:58750314:T:C	9.97032e-09	0.4568	-1.19113
58750454	chr3:58750454:G:A	1.93232e-08	-1.79725e-10	-0.0726407
58750462	chr3:58750462:G:A	9.75843e-10	-1.79566	-1.26274
58750476	chr3:58750476:T:C	3.50853e-09	-1.77875	-4.43556e-10
58751083	chr3:58751083:TC:T	1.13603e-09	-1.78929	-1.11712
58751431	chr3:58751431:T:G	9.14032e-10	-1.79686	-1.32698
58752006	chr3:58752006:C:A	1.17858e-08	-1.79725e-10	-0.567049
58752458	chr3:58752458:C:T	1.18603e-08	-1.79725e-10	-0.560748
58752515	chr3:58752515:C:T	8.57222e-10	-1.7711	-1.41691
58752578	chr3:58752578:A:G	5.31045e-09	-1.79725e-10	-1.36427
58753707	chr3:58753707:TTCTC:T	1.22056e-08	-1.79725e-10	-0.532053
58754177	chr3:58754177:C:T	9.19392e-10	-1.79785	-1.32014
58754200	chr3:58754200:T:C	1.37185e-08	-1.79725e-10	-0.415198
58754686	chr3:58754686:C:A	1.28502e-08	-1.79725e-10	-0.48059
58754735	chr3:58754735:G:T	5.53292e-09	-1.79725e-10	-1.32323
58755325	chr3:58755325:A:AT	9.71546e-10	-1.77288	-1.28993
58755377	chr3:58755377:C:A	1.01847e-09	-1.76729	-1.24836
58755646	chr3:58755646:C:G	9.2291e-10	-1.79241	-1.32176
58755694	chr3:58755694:T:C	1.3776e-08	-1.79725e-10	-0.411016
58756027	chr3:58756027:A:G	5.32594e-09	-1.79725e-10	-1.36136
58756247	chr3:58756247:C:T	9.00102e-09	-1.79725e-10	-0.836608
58756297	chr3:58756297:C:T	7.00641e-09	-1.08712	-4.43556e-10
58756575	chr3:58756575:C:A	8.25487e-09	-1.79725e-10	-0.923143
58757310	chr3:58757310:T:C	5.50709e-09	-1.79725e-10	-1.32791
58757461	chr3:58757461:T:C	9.16342e-10	-1.7976	-1.32371
58757481	chr3:58757481:CTTTG:C	9.27008e-10	-1.79746	-1.31228
58757574	chr3:58757574:T:C	5.69727e-09	-1.79725e-10	-1.29396
58757619	chr3:58757619:G:A	9.39791e-10	-1.79657	-1.29948
58757702	chr3:58757702:T:C	6.77928e-09	-1.79725e-10	-1.12008
58757724	chr3:58757724:C:T	6.6764e-09	-1.79725e-10	-1.13537
58758202	chr3:58758202:A:G	5.66558e-09	-1.79725e-10	-1.29954
58758779	chr3:58758779:C:T	1.18741e-09	-1.79203	-1.07014
58758800	chr3:58758800:A:T	9.15275e-10	-1.79779	-1.32469
58759050	chr3:58759050:C:T	1.50672e-08	-1.79725e-10	-0.321426
58759370	chr3:58759370:C:T	9.23917e-09	-1.79725e-10	-0.810495
58759616	chr3:58759616:A:G	5.36047e-08	-1.79725e-10	0.947691
58760552	chr3:58760552:C:A	4.18841e-09	-1.60163	-4.43556e-10
58760670	chr3:58760670:A:T	1.0793e-08	-1.79725e-10	-0.655052
58760679	chr3:58760679:A:G	1.07453e-08	-1.79725e-10	-0.659478
58760710	chr3:58760710:G:T	9.45507e-10	-1.79263	-1.29735
58760768	chr3:58760768:A:C	1.37433e-09	-1.79463	-0.921346
58760805	chr3:58760805:G:C	1.46152e-08	-1.79725e-10	-0.351885
58761212	chr3:58761212:A:C	5.62034e-09	-1.79725e-10	-1.30755
58761213	chr3:58761213:G:T	5.61242e-09	-1.79725e-10	-1.30897
58761219	chr3:58761219:C:T	1.11501e-09	-1.79217	-1.13291
58761276	chr3:58761276:G:A	9.32573e-10	-1.79643	-1.30733
58761762	chr3:58761762:A:C	1.18689e-09	-1.79237	-1.07024
58762013	chr3:58762013:G:A	9.82059e-09	-1.79725e-10	-0.749465
58762145	chr3:58762145:T:C	1.00407e-07	-1.79725e-10	1.57528
58762284	chr3:58762284:T:C	1.1656e-08	-1.79725e-10	-0.578128
58762364	chr3:58762364:G:A	1.30017e-08	-1.79725e-10	-0.468863
58762423	chr3:58762423:G:A	1.45004e-08	-1.79725e-10	-0.359769
58762449	chr3:58762449:T:A	1.19574e-09	-1.78744	-1.06774
58762605	chr3:58762605:G:A	9.29623e-10	-1.79326	-1.31366
58762646	chr3:58762646:A:G	1.1656e-08	-1.79725e-10	-0.578128
58762728	chr3:58762728:A:G	1.40155e-08	-1.79725e-10	-0.393785
58762736	chr3:58762736:G:A	1.45766e-08	-1.79725e-10	-0.354526
58762837	chr3:58762837:A:C	1.15786e-09	-1.77885	-1.10853
58762896	chr3:58762896:C:T	1.50286e-08	-1.79725e-10	-0.323994
58763051	chr3:58763051:G:A	1.34546e-08	-1.79725e-10	-0.434626
58763305	chr3:58763305:C:T	8.91006e-10	-1.7763	-1.37305
58763555	chr3:58763555:G:A	5.00663e-09	-1.79725e-10	-1.42318
58764332	chr3:58764332:A:G	5.26932e-09	-1.79725e-10	-1.37205
58764518	chr3:58764518:C:T	1.57822e-08	-1.79725e-10	-0.275061
58764523	chr3:58764523:G:A	3.90607e-08	-1.79725e-10	0.63117
58764568	chr3:58764568:G:A	1.44874e-08	-1.79725e-10	-0.360668
58764764	chr3:58764764:T:G	9.56914e-10	-1.79815	-1.27984
58764783	chr3:58764783:G:A	4.87275e-09	-1.79725e-10	-1.45029
58765140	chr3:58765140:T:C	1.45845e-08	-1.79725e-10	-0.353988
58765155	chr3:58765155:C:T	1.60329e-08	-1.79725e-10	-0.259306
58766080	chr3:58766080:G:C	1.89114e-08	-1.79725e-10	-0.0941814
58766200	chr3:58766200:AG:A	1.56527e-08	-1.79725e-10	-0.283306
58766294	chr3:58766294:CTA:C	1.45151e-08	-1.79725e-10	-0.35876
58766710	chr3:58766710:A:G	1.10019e-08	-1.79725e-10	-0.635877
58766873	chr3:58766873:T:C	1.22351e-09	-1.79009	-1.04213
58766879	chr3:58766879:T:G	9.04697e-10	-1.79422	-1.33988
58766892	chr3:58766892:A:G	1.21751e-09	-1.7927	-1.04444
58767138	chr3:58767138:G:C	1.82188e-09	-1.79797	-0.63611
58767632	chr3:58767632:G:A	1.22232e-09	-1.7867	-1.0465
58767698	chr3:58767698:A:G	8.95175e-10	-1.7971	-1.34759
58768167	chr3:58768167:C:T	1.95886e-08	-1.79725e-10	-0.0589974
58768234	chr3:58768234:T:C	8.58734e-10	-1.76885	-1.41739
58768239	chr3:58768239:G:A	1.61493e-08	-1.79725e-10	-0.252072
58768360	chr3:58768360:G:A	3.45987e-09	-1.79271	-4.43556e-10
58768436	chr3:58768436:C:T	2.27788e-09	-1.10847	-1.10223
58768437	chr3:58768437:G:A	1.6123e-08	-1.79725e-10	-0.253703
58768512	chr3:58768512:C:G	1.41891e-08	-1.79725e-10	-0.381472
58769598	chr3:58769598:A:G	5.83666e-09	-1.79725e-10	-1.26979
58769740	chr3:58769740:A:G	6.09841e-09	-1.79725e-10	-1.22592
58770028	chr3:58770028:T:A	1.29868e-08	-1.79725e-10	-0.470015
58770720	chr3:58770720:A:G	1.15097e-09	-1.78587	-1.10747
58770724	chr3:58770724:C:T	1.54966e-08	-1.79725e-10	-0.293325
58770893	chr3:58770893:T:C	1.34812e-08	-1.79725e-10	-0.432654
58770952	chr3:58770952:G:A	9.06988e-10	-1.79833	-1.33324
58771011	chr3:58771011:A:C	9.37197e-10	-1.75372	-1.34509
58771155	chr3:58771155:G:A	1.77057e-08	-1.79725e-10	-0.160059
58771180	chr3:58771180:C:T	5.01054e-09	-1.79725e-10	-1.4224
58771512	chr3:58771512:G:A	9.18878e-10	-1.79632	-1.32223
58771784	chr3:58771784:A:C	4.83411e-09	-1.79725e-10	-1.45825
58771808	chr3:58771808:C:T	4.85727e-09	-1.79725e-10	-1.45347
58771841	chr3:58771841:C:T	5.99331e-09	-1.2433	-4.43556e-10
58772274	chr3:58772274:T:A	8.93829e-10	-1.79722	-1.34897
58772733	chr3:58772733:T:C	1.16408e-09	-1.78988	-1.09214
58772764	chr3:58772764:T:C	1.2807e-09	-1.77262	-1.01391
58773194	chr3:58773194:T:C	1.17334e-09	-1.79164	-1.08245
58773298	chr3:58773298:C:A	8.47031e-09	-1.79725e-10	-0.89738
58773448	chr3:58773448:T:TG	1.14606e-08	-1.79725e-10	-0.595028
58773468	chr3:58773468:A:G	1.17055e-08	-1.79725e-10	-0.57389
58773778	chr3:58773778:A:G	5.41325e-09	-1.79725e-10	-1.3451
58773985	chr3:58773985:C:G	1.04958e-08	-1.79725e-10	-0.682972
58774643	chr3:58774643:A:T	1.47285e-08	-1.79725e-10	-0.344162
58774656	chr3:58774656:T:C	1.443e-08	-1.79725e-10	-0.36464
58774822	chr3:58774822:A:C	4.54866e-09	-1.51911	-4.43556e-10
58774906	chr3:58774906:T:C	5.42797e-09	-1.79725e-10	-1.34238
58775466	chr3:58775466:A:T	1.11138e-09	-1.7865	-1.14184
58775707	chr3:58775707:C:T	9.55402e-10	-1.79102	-1.28855
58775809	chr3:58775809:G:C	1.26513e-08	-1.79725e-10	-0.496187
58776069	chr3:58776069:G:A	8.63941e-10	-1.75495	-1.42525
58776081	chr3:58776081:A:T	8.4024e-10	-1.7769	-1.43112
58776107	chr3:58776107:G:A	9.22082e-09	-1.79725e-10	-0.812482
58777067	chr3:58777067:AT:A	1.11411e-08	-1.79725e-10	-0.623302
58777137	chr3:58777137:T:C	8.53834e-10	-1.75833	-1.43364
58777167	chr3:58777167:C:T	1.4546e-08	-1.79725e-10	-0.356634
58777184	chr3:58777184:T:G	1.81674e-09	-1.77786	-0.659044
58777289	chr3:58777289:T:C	4.81057e-09	-1.79725e-10	-1.46313
58777560	chr3:58777560:G:T	8.54739e-10	-1.76853	-1.42237
58777644	chr3:58777644:T:TA	5.12374e-09	-1.79725e-10	-1.40006
58777764	chr3:58777764:G:A	9.64919e-10	-1.79398	-1.27568
58777988	chr3:58777988:G:A	1.51166e-08	-1.79725e-10	-0.318156
58778811	chr3:58778811:A:G	2.10478e-08	-1.79725e-10	0.0128475
58778953	chr3:58778953:A:C	9.57521e-10	-1.78889	-1.28847
58779604	chr3:58779604:G:C	1.4546e-08	-1.79725e-10	-0.356634
58779805	chr3:58779805:A:T	2.90832e-08	-1.79725e-10	0.336215
58779995	chr3:58779995:A:G	1.14522e-08	-1.79725e-10	-0.59576
58780398	chr3:58780398:C:T	1.45156e-08	-1.79725e-10	-0.35872
58780515	chr3:58780515:A:C	1.57615e-08	-1.79725e-10	-0.276377
58782798	chr3:58782798:T:C	1.11228e-09	-1.79471	-1.13283
58782917	chr3:58782917:T:C	5.63278e-09	-1.79725e-10	-1.30534
58783303	chr3:58783303:C:T	1.73929e-08	-1.79725e-10	-0.177887
58783404	chr3:58783404:C:G	1.48538e-08	-1.79725e-10	-0.335688
58783564	chr3:58783564:G:C	8.59957e-10	-1.78674	-1.39808
58783671	chr3:58783671:C:T	1.89604e-08	-1.79725e-10	-0.091593
58783680	chr3:58783680:G:T	4.82317e-09	-1.79725e-10	-1.46052
58783937	chr3:58783937:T:C	1.12483e-08	-1.79725e-10	-0.613727
58783938	chr3:58783938:G:A	1.12422e-08	-1.79725e-10	-0.614275
58784200	chr3:58784200:T:C	5.38608e-09	-1.79725e-10	-1.35013
58784258	chr3:58784258:T:C	9.29255e-09	-1.79725e-10	-0.804734
58784633	chr3:58784633:C:T	1.07411e-08	-0.659872	-4.43556e-10
58784794	chr3:58784794:G:A	5.77883e-09	-1.79725e-10	-1.27975
58784946	chr3:58784946:A:G	1.61091e-08	-0.254563	-4.43556e-10
58784993	chr3:58784993:G:A	5.28649e-09	-1.79725e-10	-1.36879
58785138	chr3:58785138:G:A	1.4353e-08	-1.79725e-10	-0.369987
58785267	chr3:58785267:C:T	3.86304e-09	-1.68249	-4.43556e-10
58785565	chr3:58785565:C:T	4.6824e-09	-0.0305543	-1.45958
58785740	chr3:58785740:C:T	9.22082e-09	-1.79725e-10	-0.812482
58785821	chr3:58785821:C:G	1.29665e-08	-1.79725e-10	-0.471581
58785879	chr3:58785879:T:TA	2.79924e-08	-1.79725e-10	0.297986
58786690	chr3:58786690:T:C	1.35073e-08	-1.79725e-10	-0.430716
58787505	chr3:58787505:A:T	1.11499e-08	-1.79725e-10	-0.622512
58787533	chr3:58787533:A:C	1.44072e-08	-1.79725e-10	-0.36622
58787638	chr3:58787638:C:T	9.41774e-10	-1.79788	-1.29606
58787689	chr3:58787689:C:T	8.13653e-10	-1.77647	-1.4637
58788363	chr3:58788363:A:G	1.46231e-08	-1.79725e-10	-0.351347
58788470	chr3:58788470:T:A	1.33324e-08	-1.79725e-10	-0.44375
58788633	chr3:58788633:C:G	3.50391e-09	-1.78007	-4.43556e-10
58788820	chr3:58788820:A:G	1.4546e-08	-1.79725e-10	-0.356634
58789019	chr3:58789019:C:T	4.89499e-09	-1.79725e-10	-1.44573
58789057	chr3:58789057:A:G	1.4546e-08	-1.79725e-10	-0.356634
58789172	chr3:58789172:G:A	2.00115e-08	-1.79725e-10	-0.0376382
58789318	chr3:58789318:T:TTTA	1.47681e-08	-1.79725e-10	-0.341475
58789340	chr3:58789340:ATTTAATTTAGTGC:A	5.93829e-09	-1.79725e-10	-1.25252
58789725	chr3:58789725:G:GAT	1.45572e-08	-1.79725e-10	-0.355859
58789946	chr3:58789946:T:C	8.07577e-09	-1.79725e-10	-0.945078
58790150	chr3:58790150:G:A	1.16599e-08	-1.79725e-10	-0.577789
58790294	chr3:58790294:G:A	1.03064e-07	-1.79725e-10	1.6014
58790322	chr3:58790322:CAG:C	3.1498e-08	-1.79725e-10	0.415977
58790407	chr3:58790407:G:A	3.76365e-09	-0.258976	-1.44958
58790800	chr3:58790800:T:C	1.05296e-09	-1.78351	-1.19884
58790933	chr3:58790933:T:C	1.51698e-08	-1.79725e-10	-0.314642
58791018	chr3:58791018:T:G	5.79401e-09	-1.79725e-10	-1.27712
58791279	chr3:58791279:T:C	1.17293e-09	-1.78642	-1.08802
58791483	chr3:58791483:T:C	8.72676e-10	-1.79284	-1.37729
58792275	chr3:58792275:G:A	1.87718e-08	-1.79725e-10	-0.101593
58792288	chr3:58792288:C:T	3.48184e-09	-1.78638	-4.43556e-10
58792476	chr3:58792476:T:G	8.76367e-10	-1.79487	-1.37105
58792846	chr3:58792846:A:T	5.06239e-09	-1.79725e-10	-1.41211
58792863	chr3:58792863:G:C	5.60414e-08	-1.79725e-10	0.992144
58793143	chr3:58793143:G:A	1.56739e-08	-1.79725e-10	-0.281951
58793195	chr3:58793195:C:G	1.25951e-09	-1.44901	-1.35421
58793424	chr3:58793424:T:C	4.91889e-09	-1.79725e-10	-1.44086
58793499	chr3:58793499:G:A	1.04295e-09	-1.5278	-1.46409
58793614	chr3:58793614:A:G	1.29545e-08	-1.79725e-10	-0.472502
58793754	chr3:58793754:T:C	8.55148e-10	-1.7777	-1.41273
58793769	chr3:58793769:T:C	1.57396e-08	-1.79725e-10	-0.277766
58794145	chr3:58794145:T:C	5.6572e-09	-1.30102	-4.43556e-10
58794378	chr3:58794378:A:T	1.00201e-08	-1.79725e-10	-0.729354
58794537	chr3:58794537:A:G	6.98336e-09	-1.79725e-10	-1.09042
58794982	chr3:58794982:G:A	1.24353e-08	-1.79725e-10	-0.513404
58795072	chr3:58795072:TC:T	1.59432e-08	-1.79725e-10	-0.264913
58795145	chr3:58795145:A:G	1.29929e-08	-1.79725e-10	-0.469547
58795363	chr3:58795363:TG:T	3.53993e-08	-1.79725e-10	0.532745
58795485	chr3:58795485:C:T	8.76842e-10	-1.76332	-1.40205
58795558	chr3:58795558:G:A	1.59432e-08	-1.79725e-10	-0.264913
58795829	chr3:58795829:T:C	1.60811e-08	-1.79725e-10	-0.256304
58796839	chr3:58796839:A:C	8.63326e-10	-1.78869	-1.39221
58796877	chr3:58796877:C:T	8.43406e-10	-1.7948	-1.40945
58796899	chr3:58796899:T:C	4.92008e-09	-1.79725e-10	-1.44062
58797506	chr3:58797506:G:A	1.58695e-08	-1.79725e-10	-0.269549
58797750	chr3:58797750:ACT:A	9.00951e-10	-1.78122	-1.35703
58798120	chr3:58798120:A:T	8.29123e-10	-1.79249	-1.42884
58798222	chr3:58798222:G:C	1.24446e-08	-1.79725e-10	-0.512662
58798668	chr3:58798668:C:T	1.62807e-08	-1.79725e-10	-0.243966
58798864	chr3:58798864:G:GT	5.51946e-09	-1.32567	-4.43556e-10
58798882	chr3:58798882:A:T	1.55661e-08	-1.79725e-10	-0.288851
58799470	chr3:58799470:C:T	1.64658e-08	-1.79725e-10	-0.232661
58799882	chr3:58799882:C:T	6.84393e-09	-1.79827	0.687684
58799916	chr3:58799916:T:C	8.88195e-10	-1.78908	-1.36343
58800415	chr3:58800415:C:T	5.91982e-09	-1.79725e-10	-1.25564
58800517	chr3:58800517:G:A	5.96077e-09	-1.79725e-10	-1.24875
58800553	chr3:58800553:C:T	5.12047e-09	-1.79725e-10	-1.4007
58800641	chr3:58800641:T:C	6.31443e-09	-1.79134	0.600229
58800808	chr3:58800808:A:G	1.12547e-08	-1.79725e-10	-0.613162
58801482	chr3:58801482:AACTT:A	4.80444e-09	-1.79725e-10	-1.46441
58802032	chr3:58802032:T:G	6.24221e-09	-1.79725e-10	-1.20261
58802302	chr3:58802302:C:T	8.38502e-10	-1.75482	-1.45527
58802586	chr3:58802586:T:C	8.45923e-10	-1.7511	-1.45017
58803001	chr3:58803001:T:C	5.83289e-09	-1.79725e-10	-1.27043
58803038	chr3:58803038:T:C	5.19567e-09	-1.79725e-10	-1.38612
58803137	chr3:58803137:A:T	4.81583e-09	-1.79725e-10	-1.46204
58803975	chr3:58803975:A:T	8.83488e-10	-1.79809	-1.35973
58804009	chr3:58804009:G:T	8.65531e-10	-1.72204	-1.45632
58804036	chr3:58804036:T:C	7.97984e-09	-1.79725e-10	-0.957028
58804759	chr3:58804759:T:C	4.06391e-09	-1.6318	-4.43556e-10
58805662	chr3:58805662:A:G	5.28809e-09	-1.79725e-10	-1.36849
58805670	chr3:58805670:A:G	8.48452e-10	-1.74615	-1.45214
58806154	chr3:58806154:C:T	1.45354e-08	-1.79725e-10	-0.357361
58806763	chr3:58806763:A:G	8.48606e-10	-1.74659	-1.45152
58806798	chr3:58806798:G:A	1.93252e-08	-1.79725e-10	-0.0725371
58806824	chr3:58806824:G:A	5.18411e-09	-1.79725e-10	-1.38835
58807680	chr3:58807680:G:A	9.17977e-10	-1.79468	-1.32485
58807809	chr3:58807809:A:C	1.63852e-08	-1.79725e-10	-0.237565
58807918	chr3:58807918:T:C	6.76136e-09	-1.79725e-10	-1.12272
58808000	chr3:58808000:G:A	9.45636e-09	-1.79725e-10	-0.787259
58808885	chr3:58808885:G:A	1.39649e-09	-1.74167	-0.958316
58809117	chr3:58809117:G:C	1.52197e-08	-0.311354	-4.43556e-10
58809122	chr3:58809122:T:G	3.97059e-08	-1.79725e-10	0.647553
58809716	chr3:58809716:G:A	8.29189e-10	-1.76551	-1.45574
58809999	chr3:58809999:C:T	9.07834e-10	-1.79823	-1.33241
58810073	chr3:58810073:T:C	8.37693e-10	-1.75795	-1.4531
58810309	chr3:58810309:A:G	8.76893e-09	-1.79725e-10	-0.862732
58810723	chr3:58810723:A:G	4.93373e-09	-1.79725e-10	-1.43785
58811039	chr3:58811039:T:C	2.99643e-08	1.5316	-1.16554
58811186	chr3:58811186:C:G	1.46798e-08	-1.79725e-10	-0.347472
58811218	chr3:58811218:C:T	8.58489e-10	-1.72567	-1.46086
58811524	chr3:58811524:T:C	8.62538e-10	-1.72262	-1.4592
58811624	chr3:58811624:C:T	4.86603e-09	-1.79725e-10	-1.45167
58811636	chr3:58811636:T:C	8.72283e-10	-1.71055	-1.46003
58811759	chr3:58811759:T:C	4.81957e-09	-1.79725e-10	-1.46126
58811766	chr3:58811766:A:G	6.96918e-09	-1.09245	-4.43556e-10
58811959	chr3:58811959:T:C	5.10387e-09	-1.79725e-10	-1.40395
58812098	chr3:58812098:CT:C	5.3086e-09	-1.79725e-10	-1.36462
58812117	chr3:58812117:C:G	4.81911e-09	-1.79725e-10	-1.46136
58813021	chr3:58813021:T:C	1.09704e-09	-1.79832	-1.14301
58813067	chr3:58813067:C:T	3.06549e-08	-1.79725e-10	0.388845
58813088	chr3:58813088:A:G	2.56141e-08	-1.79725e-10	0.209196
58813332	chr3:58813332:T:A	9.97261e-09	-1.79725e-10	-0.734104
58813384	chr3:58813384:T:C	4.99757e-09	-1.79725e-10	-1.425
58813398	chr3:58813398:C:A	3.58244e-09	-1.7579	-4.43556e-10
58813441	chr3:58813441:A:C	8.7388e-10	-1.79809	-1.37067
58813499	chr3:58813499:T:G	5.92348e-09	-1.79725e-10	-1.25502
58813620	chr3:58813620:C:G	9.84248e-09	-1.79725e-10	-0.747239
58814158	chr3:58814158:G:A	8.9299e-10	-1.79805	-1.34908
58814412	chr3:58814412:C:A	3.63289e-08	-1.79725e-10	0.558666
58814773	chr3:58814773:G:T	6.56727e-09	-1.79725e-10	-1.15185
58814912	chr3:58814912:C:T	9.77217e-10	-1.76315	-1.29384
58815453	chr3:58815453:G:A	5.15169e-09	-1.79725e-10	-1.39462
58815841	chr3:58815841:A:C	2.54859e-08	-1.79725e-10	0.20418
58815874	chr3:58815874:G:A	3.51582e-08	-1.79725e-10	0.525912
58815999	chr3:58815999:C:G	4.80595e-09	-1.79725e-10	-1.46409
58816042	chr3:58816042:T:C	3.86897e-09	-1.68096	-4.43556e-10
58816057	chr3:58816057:A:C	1.1937e-09	-1.79362	-1.06327
58816223	chr3:58816223:G:A	6.97416e-09	-1.79725e-10	-1.09173
58816275	chr3:58816275:C:A	1.53842e-08	-1.79725e-10	-0.300607
58816466	chr3:58816466:T:C	2.25007e-09	-1.68902	-0.533967
58816560	chr3:58816560:C:T	8.82891e-10	-1.79833	-1.36017
58816563	chr3:58816563:G:A	4.92509e-09	-1.79725e-10	-1.4396
58816654	chr3:58816654:T:C	8.38338e-10	-1.76496	-1.44532
58816692	chr3:58816692:A:G	4.4451e-09	-1.54214	-4.43556e-10
58816746	chr3:58816746:T:G	2.06227e-08	-1.79725e-10	-0.00755295
58817173	chr3:58817173:A:C	4.84389e-09	-1.79725e-10	-1.45623
58817188	chr3:58817188:G:GA	1.21933e-08	-1.79725e-10	-0.53306
58817257	chr3:58817257:T:C	3.44418e-09	-1.79726	-4.43556e-10
58818164	chr3:58818164:C:T	4.81787e-09	-1.79725e-10	-1.46162
58819431	chr3:58819431:T:C	6.84974e-09	-1.10974	-4.43556e-10
58819673	chr3:58819673:C:A	4.82432e-09	-1.79725e-10	-1.46028
58820111	chr3:58820111:C:G	1.36666e-09	-1.37682	-1.34476
58820126	chr3:58820126:A:AT	7.47166e-09	-1.79725e-10	-1.02283
58820339	chr3:58820339:G:C	1.72563e-09	-1.02505	-1.4633
58820408	chr3:58820408:C:T	3.90793e-09	-1.78184	0.1109
58821139	chr3:58821139:C:T	5.50283e-09	-1.79725e-10	-1.32868
58821313	chr3:58821313:G:A	4.89957e-09	-1.79725e-10	-1.4448
58822472	chr3:58822472:G:T	4.94176e-09	-1.79725e-10	-1.43622
58823479	chr3:58823479:T:TA	5.74831e-09	-1.79725e-10	-1.28504
58823888	chr3:58823888:T:A	2.45582e-09	-0.891962	-1.24352
58824427	chr3:58824427:G:A	9.05533e-10	-1.7817	-1.35148
58824757	chr3:58824757:T:C	5.86261e-09	-1.79725e-10	-1.26535
58825331	chr3:58825331:A:G	4.90196e-09	-1.44431	-4.43556e-10
58826116	chr3:58826116:C:T	1.38898e-08	-1.79725e-10	-0.402789
58826495	chr3:58826495:C:T	4.84906e-09	-1.79725e-10	-1.45516
58828003	chr3:58828003:A:T	2.37232e-08	1.49635	-1.36384
58828599	chr3:58828599:G:A	6.27815e-08	-1.79725e-10	1.10571
58829090	chr3:58829090:GGGA:G	5.16581e-09	-1.79725e-10	-1.39188
58829369	chr3:58829369:A:G	4.85654e-09	-1.79725e-10	-1.45362
58829843	chr3:58829843:C:T	8.74855e-10	-1.79401	-1.37363
58830565	chr3:58830565:A:G	9.16448e-10	-1.79791	-1.32329
58830633	chr3:58830633:T:C	8.75148e-10	-1.78676	-1.38055
58830793	chr3:58830793:C:T	4.88995e-09	-1.79725e-10	-1.44676
58831483	chr3:58831483:G:A	2.57322e-09	-1.64865	-0.44014
58831876	chr3:58831876:C:T	4.92008e-09	-1.79725e-10	-1.44062
58831924	chr3:58831924:T:C	4.81502e-09	-1.79725e-10	-1.46221
```
