## Supplementary material for "Characterization of shared and ancestry-specific signals driving complex traits using multi-ancestry fine-mapping": susiex_nc1.cs80.summary

```
# chr3:57826569-58831965
CS_ID	CS_LENGTH	CS_PURITY	MAX_PIP_SNP	BP	REF_ALLELE	ALT_ALLELE	REF_FRQ	BETA	SE	-LOG10P	MAX_PIP	POST-HOC_PROB_POP1	POST-HOC_PROB_POP2
1	17	0.981763	chr3:58329348:T:C	58329348	C,C	T,T	1,1	inf,inf	inf,inf	8.42039,1.17541	0.0846156	0.999925	0.4438
```
