## Supplementary material for "Characterization of shared and ancestry-specific signals driving complex traits using multi-ancestry fine-mapping": susiex_nc2.cs80.snp

```
BP	SNP	PIP(CS1)	LogBF(CS1,Pop1)	LogBF(CS1,Pop2)
57827073	chr3:57827073:A:G	5.52489e-09	-1.79725e-10	-1.4611
57827834	chr3:57827834:GAGA:G	6.03174e-09	-1.79725e-10	-1.37332
57828535	chr3:57828535:A:G	6.03174e-09	-1.79725e-10	-1.37332
57828906	chr3:57828906:G:A	5.53799e-09	-1.79725e-10	-1.45873
57828997	chr3:57828997:G:A	1.06014e-08	-1.79725e-10	-0.809371
57829443	chr3:57829443:C:T	4.0393e-09	-1.77429	-4.43556e-10
57829760	chr3:57829760:A:G	1.48249e-08	-1.79725e-10	-0.47405
57829875	chr3:57829875:T:G	1.01841e-09	-1.68886	-1.46325
57829876	chr3:57829876:C:T	5.94379e-09	-1.79725e-10	-1.38801
57830203	chr3:57830203:C:A	4.8885e-09	-1.58347	-4.43556e-10
57830379	chr3:57830379:A:G	1.57928e-09	-1.25174	-1.46164
57830425	chr3:57830425:C:T	1.58095e-09	-1.60233	-1.11001
57830648	chr3:57830648:A:G	6.17837e-09	-1.79725e-10	-1.34931
57830689	chr3:57830689:T:C	4.1628e-09	-0.473878	-1.27029
57830917	chr3:57830917:T:C	8.27032e-09	-1.79725e-10	-1.05769
57831226	chr3:57831226:A:G	5.52818e-09	-1.79725e-10	-1.4605
57831278	chr3:57831278:TTC:T	5.50624e-09	-1.79725e-10	-1.46448
57831768	chr3:57831768:A:G	2.03973e-09	-0.996973	-1.46057
57831855	chr3:57831855:G:A	1.48207e-08	-1.79725e-10	-0.474335
57832914	chr3:57832914:A:G	1.46159e-09	-1.54303	-1.2478
57833115	chr3:57833115:C:T	5.51862e-09	-1.79725e-10	-1.46223
57833391	chr3:57833391:A:G	2.0655e-09	-1.51189	-0.933102
57835279	chr3:57835279:C:T	7.88695e-09	-1.79725e-10	-1.10515
57835285	chr3:57835285:TG:T	5.75702e-09	-1.79725e-10	-1.41994
57836695	chr3:57836695:A:G	5.66059e-09	-1.79725e-10	-1.43683
57837005	chr3:57837005:T:C	5.53372e-09	-1.79725e-10	-1.4595
57837116	chr3:57837116:A:G	4.23072e-08	-1.79725e-10	0.574597
57837223	chr3:57837223:T:G	1.53888e-09	-1.4952	-1.24411
57837888	chr3:57837888:C:T	1.06721e-08	-1.79725e-10	-0.802729
57837984	chr3:57837984:C:G	5.50617e-09	-1.79725e-10	-1.46449
57838157	chr3:57838157:C:CT	5.54571e-09	-1.79725e-10	-1.45733
57838612	chr3:57838612:A:C	5.74915e-09	-1.79725e-10	-1.42131
57838991	chr3:57838991:C:G	5.52025e-09	-1.79725e-10	-1.46194
57840180	chr3:57840180:C:T	5.91948e-09	-1.79725e-10	-1.39211
57840245	chr3:57840245:T:G	4.30596e-09	-0.472632	-1.23773
57841127	chr3:57841127:G:A	1.49298e-09	-1.6802	-1.08939
57841157	chr3:57841157:A:G	4.19967e-09	-0.461559	-1.27379
57841538	chr3:57841538:A:G	5.55826e-09	-1.45507	-4.43556e-10
57842277	chr3:57842277:G:T	1.41072e-09	-1.76425	-1.062
57842278	chr3:57842278:T:G	1.41567e-09	-1.76585	-1.0569
57843075	chr3:57843075:T:A	1.51975e-09	-1.73446	-1.01736
57843202	chr3:57843202:TAGTA:T	5.86902e-09	-1.79725e-10	-1.40067
57843639	chr3:57843639:T:C	1.91843e-09	-1.42682	-1.09203
57843900	chr3:57843900:C:T	4.59117e-09	-1.64622	-4.43556e-10
57844082	chr3:57844082:AC:A	1.72454e-09	-1.4843	-1.14109
57844350	chr3:57844350:G:A	5.50861e-09	-1.79725e-10	-1.46405
57845484	chr3:57845484:A:G	9.28918e-10	-1.78003	-1.46407
57845526	chr3:57845526:C:T	7.49883e-09	-1.79725e-10	-1.15561
57845613	chr3:57845613:G:A	1.3557e-09	-1.62761	-1.23843
57845705	chr3:57845705:C:T	4.17102e-09	-1.7422	-4.43556e-10
57847096	chr3:57847096:C:T	3.83956e-07	-1.79725e-10	2.78017
57847574	chr3:57847574:A:G	1.3391e-09	-1.51468	-1.36368
57848213	chr3:57848213:T:G	5.5301e-09	-1.79725e-10	-1.46015
57848272	chr3:57848272:A:C	1.09432e-09	-1.68738	-1.39284
57848604	chr3:57848604:C:T	1.81227e-09	-1.50942	-1.06636
57849180	chr3:57849180:C:T	5.55752e-09	-1.79725e-10	-1.45521
57849688	chr3:57849688:A:G	5.83652e-09	-1.79725e-10	-1.40622
57850018	chr3:57850018:T:A	2.74624e-09	-0.705443	-1.45468
57850092	chr3:57850092:C:T	1.06218e-08	-1.79725e-10	-0.807448
57851221	chr3:57851221:T:C	1.7019e-09	-1.52241	-1.11621
57851565	chr3:57851565:C:T	3.99583e-09	-1.78511	-4.43556e-10
57851639	chr3:57851639:A:T	1.87626e-09	-1.50412	-1.03696
57851760	chr3:57851760:C:T	9.34112e-09	-1.79725e-10	-0.935934
57852162	chr3:57852162:T:C	5.85537e-09	-1.79725e-10	-1.403
57852235	chr3:57852235:A:G	5.61257e-09	-1.79725e-10	-1.44535
57852748	chr3:57852748:A:G	1.86934e-09	-1.51742	-1.02735
57852894	chr3:57852894:A:G	5.66101e-09	-1.79725e-10	-1.43676
57853873	chr3:57853873:G:A	9.067e-09	-1.79725e-10	-0.965718
57854269	chr3:57854269:A:G	1.82652e-09	-1.38282	-1.18513
57854384	chr3:57854384:G:C	5.54182e-09	-1.79725e-10	-1.45804
57854646	chr3:57854646:G:C	5.50754e-09	-1.79725e-10	-1.46424
57854773	chr3:57854773:T:C	5.61531e-09	-1.44486	-4.43556e-10
57855144	chr3:57855144:G:A	5.12792e-09	-0.544365	-0.991294
57855596	chr3:57855596:G:T	5.50772e-09	-1.79725e-10	-1.46421
57856131	chr3:57856131:G:A	1.41974e-09	-1.79054	-1.02934
57856234	chr3:57856234:A:G	5.34235e-09	-1.49469	-4.43556e-10
57856664	chr3:57856664:TG:T	2.2035e-08	1.228	-1.30573
57856973	chr3:57856973:T:C	5.5066e-09	-1.79725e-10	-1.46441
57857387	chr3:57857387:A:G	5.54476e-09	-1.79725e-10	-1.45751
57857987	chr3:57857987:T:C	6.05929e-09	-1.79725e-10	-1.36877
57857990	chr3:57857990:C:T	5.39743e-08	-1.79725e-10	0.818149
57858030	chr3:57858030:T:C	1.05326e-08	-1.79725e-10	-0.815886
57858444	chr3:57858444:T:A	4.17085e-09	-1.74224	-4.43556e-10
57858854	chr3:57858854:A:G	1.68601e-09	-1.78686	-0.861136
57859654	chr3:57859654:C:T	1.33373e-08	-0.579799	-4.43556e-10
57859786	chr3:57859786:C:T	6.00873e-09	-1.79725e-10	-1.37715
57860426	chr3:57860426:A:G	5.99806e-09	-1.79725e-10	-1.37892
57861123	chr3:57861123:GT:G	4.43141e-09	-0.401579	-1.28006
57861213	chr3:57861213:C:T	4.67377e-09	-1.62839	-4.43556e-10
57861586	chr3:57861586:G:A	5.92182e-09	-1.79725e-10	-1.39172
57861723	chr3:57861723:C:T	6.72072e-09	-1.79725e-10	-1.26516
57861796	chr3:57861796:T:C	1.8753e-09	-1.51373	-1.02786
57863569	chr3:57863569:A:G	1.51116e-09	-1.4205	-1.33698
57863582	chr3:57863582:T:C	3.92091e-09	-0.49618	-1.30786
57864321	chr3:57864321:C:T	7.87778e-09	-1.79725e-10	-1.10631
57864944	chr3:57864944:A:G	5.50676e-09	-1.79725e-10	-1.46438
57865328	chr3:57865328:A:G	3.97474e-09	-1.7904	-4.43556e-10
57865641	chr3:57865641:A:C	5.50622e-09	-1.79725e-10	-1.46448
57865799	chr3:57865799:C:T	5.50701e-09	-1.79725e-10	-1.46434
57866163	chr3:57866163:G:C	1.91843e-09	-1.56998	-0.948875
57866513	chr3:57866513:T:G	7.80302e-09	-1.79725e-10	-1.11585
57866700	chr3:57866700:T:C	7.16064e-09	-1.79725e-10	-1.20176
57867438	chr3:57867438:G:C	2.08304e-09	-1.01287	-1.42366
57868302	chr3:57868302:T:C	1.40849e-08	-1.79725e-10	-0.525256
57868429	chr3:57868429:T:A	5.59627e-09	-1.79725e-10	-1.44826
57868706	chr3:57868706:A:C	4.41012e-09	-1.68646	-4.43556e-10
57869138	chr3:57869138:G:A	5.88169e-09	-1.79725e-10	-1.39852
57870670	chr3:57870670:C:T	1.63008e-09	-1.69674	-0.984987
57870697	chr3:57870697:C:T	5.75279e-09	-0.675837	-0.744837
57870749	chr3:57870749:C:G	5.50697e-09	-1.79725e-10	-1.46435
57870879	chr3:57870879:A:G	1.05872e-08	-1.79725e-10	-0.810714
57870959	chr3:57870959:C:G	5.90512e-09	-1.79725e-10	-1.39454
57871189	chr3:57871189:C:T	5.51933e-09	-1.79725e-10	-1.4621
57871712	chr3:57871712:A:G	6.73971e-09	-1.26234	-4.43556e-10
57872337	chr3:57872337:G:C	5.82213e-09	-1.79725e-10	-1.40869
57873096	chr3:57873096:A:T	1.43836e-09	-1.47999	-1.32687
57873374	chr3:57873374:A:G	5.91965e-09	-1.79725e-10	-1.39208
57873401	chr3:57873401:T:G	9.65228e-10	-1.74246	-1.46329
57873498	chr3:57873498:G:A	5.2742e-09	-0.287297	-1.22024
57873713	chr3:57873713:C:T	9.74094e-09	-1.79725e-10	-0.894022
57873891	chr3:57873891:C:T	2.1627e-09	-1.6201	-0.778897
57873937	chr3:57873937:A:G	5.93961e-09	-1.79725e-10	-1.38872
57874446	chr3:57874446:T:C	4.89514e-09	-0.351304	-1.23081
57874592	chr3:57874592:G:T	7.50172e-09	-1.79725e-10	-1.15523
57874625	chr3:57874625:C:T	1.22525e-09	-1.79262	-1.17459
57874755	chr3:57874755:A:T	8.0014e-09	-1.79725e-10	-1.09074
57875328	chr3:57875328:C:G	6.01538e-09	-1.79725e-10	-1.37604
57875555	chr3:57875555:C:T	5.10297e-08	-1.79725e-10	0.762048
57875959	chr3:57875959:T:G	1.05946e-09	-1.75241	-1.36019
57876243	chr3:57876243:A:G	3.96832e-09	-1.79202	-4.43556e-10
57876696	chr3:57876696:A:G	7.15398e-09	-1.79725e-10	-1.20269
57877013	chr3:57877013:G:A	1.9394e-09	-1.6024	-0.905583
57877640	chr3:57877640:G:A	5.50949e-09	-1.79725e-10	-1.46389
57877905	chr3:57877905:A:G	6.13531e-09	-1.79725e-10	-1.3563
57878922	chr3:57878922:G:A	1.76779e-09	-1.5814	-1.01923
57879463	chr3:57879463:A:G	1.45273e-09	-1.44019	-1.35673
57879970	chr3:57879970:A:G	9.94137e-09	-1.79725e-10	-0.873655
57880568	chr3:57880568:G:A	4.71269e-09	-1.6201	-4.43556e-10
57880625	chr3:57880625:C:T	5.51693e-09	-1.79725e-10	-1.46254
57880775	chr3:57880775:C:T	2.29669e-09	-1.6142	-0.724688
57881289	chr3:57881289:TATC:T	5.94927e-09	-1.79725e-10	-1.38709
57881521	chr3:57881521:G:A	7.37219e-09	-1.17265	-4.43556e-10
57881609	chr3:57881609:C:T	6.54053e-09	-1.79725e-10	-1.29234
57882991	chr3:57882991:A:T	5.51343e-09	-1.79725e-10	-1.46317
57884753	chr3:57884753:G:A	1.06004e-08	-1.79725e-10	-0.809469
57884844	chr3:57884844:A:G	1.3337e-09	-1.51481	-1.36759
57885175	chr3:57885175:C:T	8.8548e-09	-1.79725e-10	-0.989401
57886205	chr3:57886205:G:A	7.24149e-09	-1.79725e-10	-1.19053
57886288	chr3:57886288:G:A	2.2448e-09	-1.04509	-1.31665
57886794	chr3:57886794:A:G	8.98779e-09	-1.79725e-10	-0.974493
57887495	chr3:57887495:A:G	3.12717e-08	-1.79725e-10	0.272353
57887759	chr3:57887759:C:A	5.59745e-09	-1.79725e-10	-1.44805
57888125	chr3:57888125:G:A	5.52406e-09	-1.79725e-10	-1.46125
57888426	chr3:57888426:G:A	7.48181e-09	-1.79725e-10	-1.15788
57888434	chr3:57888434:T:C	5.517e-09	-1.79725e-10	-1.46253
57888902	chr3:57888902:T:G	1.05435e-08	-1.79725e-10	-0.814852
57889010	chr3:57889010:G:A	4.67042e-09	-1.62911	-4.43556e-10
57889658	chr3:57889658:A:G	5.35089e-09	-1.4931	-4.43556e-10
57889860	chr3:57889860:A:C	5.99542e-09	-1.79725e-10	-1.37936
57890204	chr3:57890204:T:C	1.52687e-08	-1.79725e-10	-0.444557
57890927	chr3:57890927:A:T	1.05914e-08	-1.79725e-10	-0.810321
57890976	chr3:57890976:G:A	4.09036e-09	-0.476633	-1.28509
57891260	chr3:57891260:T:C	1.33049e-09	-1.79542	-1.08939
57891551	chr3:57891551:A:G	6.058e-09	-1.79725e-10	-1.36898
57892053	chr3:57892053:A:G	4.44825e-09	-1.67785	-4.43556e-10
57892231	chr3:57892231:T:C	2.02204e-09	-1.61665	-0.849602
57892237	chr3:57892237:A:G	7.50291e-09	-1.79725e-10	-1.15507
57892905	chr3:57892905:C:T	3.4543e-07	-1.79725e-10	2.67443
57892932	chr3:57892932:T:C	1.65142e-09	-1.66341	-1.00531
57893331	chr3:57893331:C:T	5.53381e-09	-1.79725e-10	-1.45948
57893448	chr3:57893448:A:G	6.48646e-09	-1.79725e-10	-1.30064
57894193	chr3:57894193:T:C	1.71492e-09	-1.6075	-1.0235
57894281	chr3:57894281:T:G	5.91037e-09	-1.79725e-10	-1.39365
57895333	chr3:57895333:C:T	5.51429e-09	-1.79725e-10	-1.46302
57895393	chr3:57895393:T:C	3.96246e-09	-1.7935	-4.43556e-10
57896115	chr3:57896115:TA:T	1.05763e-08	-1.79725e-10	-0.811743
57896874	chr3:57896874:C:T	1.81565e-09	-1.16158	-1.41233
57897242	chr3:57897242:T:G	5.50615e-09	-1.79725e-10	-1.46449
57897539	chr3:57897539:G:A	1.71044e-09	-1.6415	-0.99211
57897589	chr3:57897589:G:A	5.50657e-09	-1.79725e-10	-1.46442
57897704	chr3:57897704:A:T	8.5275e-09	-1.79725e-10	-1.02706
57898556	chr3:57898556:T:C	5.8186e-09	-1.79725e-10	-1.4093
57898959	chr3:57898959:T:C	1.61512e-09	-1.38017	-1.31078
57899336	chr3:57899336:C:T	1.79127e-09	-1.59408	-0.993352
57899359	chr3:57899359:A:G	1.99398e-09	-1.77418	-0.706044
57899626	chr3:57899626:C:A	7.57697e-08	-1.79725e-10	1.15734
57899978	chr3:57899978:T:TTTATG	1.41008e-09	-1.49393	-1.33278
57900540	chr3:57900540:A:C	5.38367e-09	-0.4688	-1.01819
57901089	chr3:57901089:AG:A	1.05937e-08	-1.79725e-10	-0.8101
57901745	chr3:57901745:A:C	2.25406e-08	1.25002	-1.30507
57901749	chr3:57901749:C:T	5.59955e-09	-1.79725e-10	-1.44767
57901957	chr3:57901957:C:T	5.98094e-09	-1.79725e-10	-1.38178
57902069	chr3:57902069:T:C	1.64019e-09	-1.38482	-1.29072
57902598	chr3:57902598:A:G	4.34367e-09	-0.444049	-1.25759
57902652	chr3:57902652:T:C	8.52974e-09	-1.79725e-10	-1.0268
57903385	chr3:57903385:G:C	5.95692e-09	-1.79725e-10	-1.38581
57903407	chr3:57903407:A:G	6.86456e-09	-1.79725e-10	-1.24399
57903757	chr3:57903757:CA:C	5.89879e-09	-1.79725e-10	-1.39561
57904130	chr3:57904130:G:A	5.50862e-09	-1.79725e-10	-1.46404
57904375	chr3:57904375:C:T	5.50629e-09	-1.79725e-10	-1.46447
57904389	chr3:57904389:G:A	5.50631e-09	-1.79725e-10	-1.46447
57904637	chr3:57904637:G:A	4.38714e-08	-1.79725e-10	0.610903
57904677	chr3:57904677:G:A	1.39796e-08	-1.79725e-10	-0.532759
57904699	chr3:57904699:C:T	1.38564e-09	-1.49884	-1.34535
57905036	chr3:57905036:A:G	6.85713e-09	-1.79725e-10	-1.24507
57905261	chr3:57905261:A:G	6.85812e-09	-1.79725e-10	-1.24493
57905330	chr3:57905330:G:A	1.5051e-08	-1.79725e-10	-0.458914
57905462	chr3:57905462:A:G	7.16722e-09	-1.79725e-10	-1.20084
57905551	chr3:57905551:T:G	1.51568e-09	-1.43007	-1.32443
57905657	chr3:57905657:A:G	5.82103e-09	-1.79725e-10	-1.40888
57906420	chr3:57906420:A:G	8.5925e-09	-1.01947	-4.43556e-10
57906515	chr3:57906515:A:G	5.88961e-09	-1.79725e-10	-1.39717
57906531	chr3:57906531:G:A	7.13262e-09	-1.79725e-10	-1.20568
57906607	chr3:57906607:G:A	1.92655e-09	-1.29787	-1.21676
57906903	chr3:57906903:A:G	1.57596e-08	-1.79725e-10	-0.412911
57907322	chr3:57907322:C:T	9.98805e-09	-1.79725e-10	-0.868971
57907323	chr3:57907323:A:G	9.43629e-10	-1.76803	-1.46036
57907565	chr3:57907565:C:G	1.64114e-09	-1.21686	-1.45811
57908200	chr3:57908200:A:G	1.0892e-08	-1.79725e-10	-0.782328
57908496	chr3:57908496:T:C	1.38901e-09	-1.49009	-1.35168
57909238	chr3:57909238:C:T	6.71372e-09	-1.79725e-10	-1.26621
57910252	chr3:57910252:T:C	6.85803e-09	-1.79725e-10	-1.24494
57910381	chr3:57910381:A:G	6.85785e-09	-1.79725e-10	-1.24497
57911812	chr3:57911812:G:A	1.84578e-09	-1.51395	-1.04351
57911995	chr3:57911995:A:C	1.03706e-08	-1.79725e-10	-0.831388
57912158	chr3:57912158:A:G	3.1907e-09	-0.659461	-1.35066
57912649	chr3:57912649:T:A	1.09223e-08	-0.77955	-4.43556e-10
57912771	chr3:57912771:G:A	6.1004e-09	-1.79725e-10	-1.36201
57912890	chr3:57912890:C:T	9.54268e-09	-1.79725e-10	-0.914585
57913601	chr3:57913601:G:A	5.50606e-09	-1.79725e-10	-1.46451
57913639	chr3:57913639:C:T	1.63522e-09	-1.79785	-0.880729
57914770	chr3:57914770:C:T	1.46812e-08	-1.79725e-10	-0.483792
57914811	chr3:57914811:A:G	4.21826e-09	-1.73094	-4.43556e-10
57915753	chr3:57915753:T:C	5.89057e-09	-1.79725e-10	-1.39701
57916025	chr3:57916025:G:A	6.74852e-09	-1.79725e-10	-1.26104
57916705	chr3:57916705:G:A	5.85383e-09	-1.79725e-10	-1.40326
57917195	chr3:57917195:T:C	1.05163e-08	-1.79725e-10	-0.817433
57917309	chr3:57917309:A:T	6.91266e-09	-1.237	-4.43556e-10
57917390	chr3:57917390:C:T	7.40387e-09	-1.79725e-10	-1.16836
57917418	chr3:57917418:G:A	5.84826e-09	-1.79725e-10	-1.40421
57917686	chr3:57917686:G:A	9.72504e-10	-1.76927	-1.42897
57917845	chr3:57917845:C:T	5.58534e-09	-1.79725e-10	-1.45022
57918322	chr3:57918322:G:A	5.59993e-09	-1.79725e-10	-1.44761
57918726	chr3:57918726:G:A	5.50827e-09	-1.79725e-10	-1.46411
57919567	chr3:57919567:A:G	5.99436e-09	-1.79725e-10	-1.37954
57919744	chr3:57919744:A:G	1.66869e-09	-1.31133	-1.34699
57919980	chr3:57919980:C:A	1.31925e-09	-1.5165	-1.37679
57920808	chr3:57920808:A:G	4.22153e-09	-1.08478	-0.645385
57921281	chr3:57921281:A:T	1.81469e-09	-1.19958	-1.37487
57921656	chr3:57921656:T:C	1.00604e-09	-1.73005	-1.43428
57922416	chr3:57922416:A:G	5.51004e-09	-1.79725e-10	-1.46379
57923367	chr3:57923367:A:G	6.09662e-09	-1.79725e-10	-1.36262
57923749	chr3:57923749:A:T	4.67e-09	-0.672939	-0.956262
57924028	chr3:57924028:G:A	1.31123e-08	-0.59681	-4.43556e-10
57924035	chr3:57924035:ATGGTT:A	5.50714e-09	-1.79725e-10	-1.46431
57924473	chr3:57924473:G:A	3.02984e-09	-0.703114	-1.35874
57924674	chr3:57924674:T:C	3.95612e-09	-1.7951	-4.43556e-10
57925344	chr3:57925344:T:G	4.08276e-09	-1.76359	-4.43556e-10
57926523	chr3:57926523:C:T	7.15636e-09	-1.79725e-10	-1.20236
57926821	chr3:57926821:G:A	5.87895e-09	-1.79725e-10	-1.39898
57926945	chr3:57926945:A:G	7.15452e-09	-1.79725e-10	-1.20262
57927100	chr3:57927100:T:G	6.52152e-09	-1.79725e-10	-1.29525
57927138	chr3:57927138:C:CA	2.26576e-09	-1.09864	-1.25381
57927200	chr3:57927200:C:G	6.00109e-09	-1.79725e-10	-1.37842
57927987	chr3:57927987:A:G	1.45849e-09	-1.50435	-1.28861
57928008	chr3:57928008:T:C	7.16816e-09	-1.79725e-10	-1.20071
57928083	chr3:57928083:G:A	7.53935e-09	-1.79725e-10	-1.15022
57928451	chr3:57928451:T:C	1.42415e-09	-1.49011	-1.32667
57928868	chr3:57928868:G:A	1.05907e-08	-1.79725e-10	-0.810382
57929627	chr3:57929627:A:C	5.59042e-09	-1.79725e-10	-1.44931
57929628	chr3:57929628:T:C	5.709e-09	-1.79725e-10	-1.42832
57929635	chr3:57929635:A:G	5.74111e-09	-1.79725e-10	-1.42271
57929702	chr3:57929702:C:T	5.51278e-09	-1.79725e-10	-1.46329
57929940	chr3:57929940:A:G	1.05914e-08	-1.79725e-10	-0.810321
57930271	chr3:57930271:C:G	1.72743e-08	-1.79725e-10	-0.321139
57930388	chr3:57930388:A:G	5.50896e-09	-1.79725e-10	-1.46398
57930838	chr3:57930838:A:G	5.58449e-09	-1.79725e-10	-1.45037
57930873	chr3:57930873:A:G	4.72267e-09	-0.639697	-0.978289
57931375	chr3:57931375:A:G	1.05938e-08	-1.79725e-10	-0.810095
57931500	chr3:57931500:C:T	8.08924e-09	-1.79725e-10	-1.07982
57932114	chr3:57932114:T:G	5.50747e-09	-1.79725e-10	-1.46425
57932157	chr3:57932157:A:G	5.79503e-09	-1.79725e-10	-1.41336
57932214	chr3:57932214:A:G	1.50658e-09	-1.72638	-1.03414
57932651	chr3:57932651:C:T	5.17838e-09	-0.5439	-0.981967
57932820	chr3:57932820:T:C	1.03168e-08	-1.79725e-10	-0.836584
57932836	chr3:57932836:T:C	1.44933e-09	-1.6998	-1.09946
57933110	chr3:57933110:T:C	4.27673e-09	-0.449296	-1.26788
57933146	chr3:57933146:G:A	5.55818e-09	-1.79725e-10	-1.45509
57933316	chr3:57933316:G:A	4.79555e-09	-0.341778	-1.26089
57933383	chr3:57933383:A:G	5.97154e-09	-1.79725e-10	-1.38336
57933481	chr3:57933481:GAGAA:G	1.69385e-08	-1.79725e-10	-0.340769
57933502	chr3:57933502:C:A	2.19201e-08	-0.0829575	-4.43556e-10
57933652	chr3:57933652:C:T	5.58275e-09	-1.79725e-10	-1.45068
57933826	chr3:57933826:G:A	7.96804e-09	-1.79725e-10	-1.09492
57933964	chr3:57933964:T:C	5.57355e-09	-1.79725e-10	-1.45233
57934137	chr3:57934137:G:C	2.04964e-09	-1.15074	-1.30195
57934401	chr3:57934401:C:T	3.05511e-09	-0.706665	-1.34688
57934409	chr3:57934409:A:T	1.05914e-08	-1.79725e-10	-0.810321
57934810	chr3:57934810:A:G	1.05859e-08	-1.79725e-10	-0.810841
57935042	chr3:57935042:G:C	7.34949e-09	-1.79725e-10	-1.17573
57935068	chr3:57935068:T:C	1.2563e-09	-1.54614	-1.39605
57935071	chr3:57935071:G:A	7.15459e-09	-1.79725e-10	-1.20261
57935182	chr3:57935182:G:A	1.25345e-09	-1.54405	-1.40041
57935360	chr3:57935360:A:G	3.33159e-09	-1.65454	-0.312368
57935385	chr3:57935385:C:T	3.94719e-09	-0.522943	-1.27441
57935655	chr3:57935655:C:T	5.51032e-09	-1.79725e-10	-1.46374
57936300	chr3:57936300:G:A	1.64176e-08	-0.372007	-4.43556e-10
57936315	chr3:57936315:C:A	5.63579e-09	-1.79725e-10	-1.44122
57936846	chr3:57936846:G:A	5.58731e-09	-1.79725e-10	-1.44986
57937620	chr3:57937620:T:C	5.51929e-09	-1.79725e-10	-1.46211
57937776	chr3:57937776:G:A	4.39705e-09	-1.68942	-4.43556e-10
57938094	chr3:57938094:G:A	6.86822e-09	-1.79725e-10	-1.24346
57938148	chr3:57938148:C:T	1.1442e-08	-1.79725e-10	-0.733073
57938806	chr3:57938806:GTTC:G	5.69895e-09	-1.79725e-10	-1.43008
57938962	chr3:57938962:A:G	5.98339e-09	-1.79725e-10	-1.38137
57939232	chr3:57939232:A:G	6.79946e-09	-1.79725e-10	-1.25352
57939362	chr3:57939362:A:C	7.44561e-09	-1.79725e-10	-1.16273
57939504	chr3:57939504:C:T	7.44645e-09	-1.79725e-10	-1.16262
57940267	chr3:57940267:C:A	5.5533e-09	-1.79725e-10	-1.45597
57940293	chr3:57940293:T:C	8.00223e-09	-1.79725e-10	-1.09064
57940459	chr3:57940459:A:T	7.53403e-09	-1.79725e-10	-1.15093
57940494	chr3:57940494:C:T	7.56192e-09	-1.79725e-10	-1.14723
57940662	chr3:57940662:G:A	7.52183e-09	-1.79725e-10	-1.15255
57940880	chr3:57940880:G:A	6.35135e-09	-1.79725e-10	-1.32169
57940966	chr3:57940966:C:T	7.712e-09	-1.79725e-10	-1.12758
57940982	chr3:57940982:C:T	4.40016e-09	-0.408234	-1.28049
57941607	chr3:57941607:A:G	5.77011e-09	-1.79725e-10	-1.41767
57941784	chr3:57941784:T:C	5.51022e-09	-1.79725e-10	-1.46376
57941857	chr3:57941857:G:A	7.56192e-09	-1.79725e-10	-1.14723
57942437	chr3:57942437:C:T	7.56192e-09	-1.79725e-10	-1.14723
57942650	chr3:57942650:TG:T	2.47697e-09	-1.7877	-0.47562
57943045	chr3:57943045:T:C	1.25371e-09	-1.5263	-1.41795
57943190	chr3:57943190:G:A	3.49426e-08	-1.79725e-10	0.383347
57943762	chr3:57943762:G:A	5.51285e-09	-1.79725e-10	-1.46328
57944697	chr3:57944697:G:A	6.58548e-09	-1.79725e-10	-1.28549
57944730	chr3:57944730:C:T	5.77913e-09	-1.79725e-10	-1.41611
57945270	chr3:57945270:C:T	5.50684e-09	-1.79725e-10	-1.46437
57945811	chr3:57945811:G:A	8.42208e-09	-1.0395	-4.43556e-10
57946057	chr3:57946057:C:T	1.13893e-09	-1.63648	-1.40379
57946204	chr3:57946204:G:A	4.78605e-09	-0.325667	-1.27899
57946363	chr3:57946363:A:G	9.74799e-10	-1.79789	-1.39799
57946454	chr3:57946454:A:G	8.33995e-09	-1.79725e-10	-1.0493
57946515	chr3:57946515:A:G	1.08539e-08	-1.79725e-10	-0.785838
57946615	chr3:57946615:G:T	5.49435e-07	-1.79725e-10	3.13853
57946792	chr3:57946792:C:T	6.20258e-09	-1.79725e-10	-1.34539
57947083	chr3:57947083:C:A	5.63629e-09	-1.79725e-10	-1.44113
57947120	chr3:57947120:C:G	8.9049e-09	-1.79725e-10	-0.983758
57947175	chr3:57947175:A:G	6.11371e-09	-1.35983	-4.43556e-10
57947231	chr3:57947231:A:G	1.02561e-09	-1.69163	-1.45344
57947654	chr3:57947654:C:T	5.5309e-09	-1.79725e-10	-1.46001
57948631	chr3:57948631:G:A	5.89849e-09	-1.79725e-10	-1.39566
57948647	chr3:57948647:C:T	1.37778e-09	-1.46262	-1.38727
57948794	chr3:57948794:A:C	7.29438e-09	-1.79725e-10	-1.18326
57948829	chr3:57948829:T:C	5.70049e-09	-1.79725e-10	-1.42981
57948899	chr3:57948899:T:A	2.89938e-09	-1.18991	-0.915952
57948925	chr3:57948925:C:T	1.85461e-09	-1.23566	-1.31703
57949507	chr3:57949507:C:T	5.7549e-09	-1.79725e-10	-1.42031
57949674	chr3:57949674:T:G	5.12105e-09	-1.537	-4.43556e-10
57949893	chr3:57949893:C:T	6.19582e-09	-1.79725e-10	-1.34648
57950228	chr3:57950228:A:G	5.92523e-09	-1.79725e-10	-1.39114
57950402	chr3:57950402:T:A	3.96593e-09	-1.04668	-0.745936
57950730	chr3:57950730:T:C	5.77306e-09	-1.79725e-10	-1.41716
57950757	chr3:57950757:T:A	5.80692e-09	-1.79725e-10	-1.41131
57951042	chr3:57951042:A:G	6.10717e-09	-1.79725e-10	-1.3609
57951082	chr3:57951082:C:T	1.34421e-09	-1.41485	-1.4597
57951256	chr3:57951256:C:T	1.83076e-09	-1.17879	-1.38684
57951521	chr3:57951521:G:A	7.83568e-09	-1.79725e-10	-1.11167
57951542	chr3:57951542:G:A	5.96246e-09	-1.79725e-10	-1.38488
57951572	chr3:57951572:T:C	7.16945e-09	-1.79725e-10	-1.20053
57952046	chr3:57952046:A:G	7.88033e-09	-1.79725e-10	-1.10599
57952258	chr3:57952258:G:A	5.76314e-09	-1.79725e-10	-1.41888
57952265	chr3:57952265:C:T	1.85223e-09	-1.20033	-1.35364
57952790	chr3:57952790:C:T	6.39818e-09	-1.79725e-10	-1.31435
57953095	chr3:57953095:G:A	1.62884e-09	-1.3541	-1.32839
57953332	chr3:57953332:T:A	5.5913e-09	-1.79725e-10	-1.44915
57953663	chr3:57953663:T:TG	6.03024e-09	-1.79725e-10	-1.37357
57953847	chr3:57953847:T:C	1.70682e-09	-1.17132	-1.46441
57953881	chr3:57953881:AG:A	6.75064e-09	-1.79725e-10	-1.26072
57954037	chr3:57954037:G:A	5.53862e-09	-1.79725e-10	-1.45861
57954133	chr3:57954133:C:T	6.09523e-09	-1.79725e-10	-1.36285
57954630	chr3:57954630:A:G	6.73714e-09	-1.79725e-10	-1.26272
57955342	chr3:57955342:C:G	6.77284e-09	-1.79725e-10	-1.25744
57955348	chr3:57955348:T:C	5.6323e-09	-1.79725e-10	-1.44184
57955530	chr3:57955530:A:G	5.76676e-09	-1.79725e-10	-1.41825
57955649	chr3:57955649:C:A	5.51086e-09	-1.79725e-10	-1.46364
57955858	chr3:57955858:A:G	5.87147e-09	-1.79725e-10	-1.40026
57955920	chr3:57955920:G:A	5.74755e-09	-1.79725e-10	-1.42159
57956021	chr3:57956021:A:G	6.07262e-09	-1.79725e-10	-1.36657
57956240	chr3:57956240:G:A	8.51861e-09	-1.79725e-10	-1.02811
57956268	chr3:57956268:C:T	6.12772e-09	-1.79725e-10	-1.35754
57956972	chr3:57956972:G:C	6.4701e-09	-1.30317	-4.43556e-10
57957138	chr3:57957138:C:T	5.83015e-09	-1.79725e-10	-1.40732
57957278	chr3:57957278:G:C	6.25418e-09	-1.79725e-10	-1.33711
57957597	chr3:57957597:G:A	6.12018e-09	-1.79725e-10	-1.35877
57957767	chr3:57957767:A:T	6.51062e-09	-1.79725e-10	-1.29692
57957785	chr3:57957785:G:A	5.73418e-09	-1.79725e-10	-1.42391
57957895	chr3:57957895:A:G	5.7907e-09	-1.79725e-10	-1.41411
57958091	chr3:57958091:T:A	1.46451e-09	-1.35355	-1.43529
57958131	chr3:57958131:T:G	6.96221e-09	-1.79725e-10	-1.22986
57958175	chr3:57958175:A:G	1.37847e-08	-1.79725e-10	-0.546803
57958279	chr3:57958279:C:T	9.78376e-10	-1.7317	-1.46052
57958471	chr3:57958471:C:A	5.7552e-09	-1.79725e-10	-1.42026
57958705	chr3:57958705:A:G	1.88031e-09	-1.07828	-1.46064
57959054	chr3:57959054:A:G	3.31794e-09	-1.07111	-0.899906
57959170	chr3:57959170:C:T	7.36322e-09	-1.79725e-10	-1.17386
57959516	chr3:57959516:A:G	1.68825e-09	-1.20121	-1.44546
57959799	chr3:57959799:G:A	1.80547e-09	-1.34689	-1.23265
57959876	chr3:57959876:A:G	1.71357e-09	-1.17665	-1.45513
57959885	chr3:57959885:G:A	5.53892e-09	-1.79725e-10	-1.45856
57959894	chr3:57959894:C:T	7.56396e-09	-1.14696	-4.43556e-10
57960041	chr3:57960041:T:C	1.87004e-09	-1.09473	-1.44967
57960065	chr3:57960065:A:C	8.21201e-09	-1.06476	-4.43556e-10
57960127	chr3:57960127:C:T	6.41417e-09	-1.79725e-10	-1.31185
57960369	chr3:57960369:A:G	1.62676e-09	-1.29331	-1.39046
57960488	chr3:57960488:C:T	1.53583e-09	-1.43144	-1.30985
57960702	chr3:57960702:G:A	6.04359e-09	-1.79725e-10	-1.37136
57961441	chr3:57961441:G:A	1.54899e-09	-1.40415	-1.32861
57961589	chr3:57961589:T:C	1.25568e-09	-1.6444	-1.29829
57962290	chr3:57962290:G:A	5.94132e-09	-1.79725e-10	-1.38843
57962408	chr3:57962408:C:T	5.57168e-09	-1.79725e-10	-1.45266
57962455	chr3:57962455:T:C	5.87364e-09	-1.79725e-10	-1.39988
57962999	chr3:57962999:C:T	1.41355e-09	-1.56644	-1.25782
57963036	chr3:57963036:G:A	1.21336e-09	-1.61958	-1.35738
57963061	chr3:57963061:G:A	1.59877e-09	-1.70658	-0.994541
57963215	chr3:57963215:G:A	1.2338e-09	-1.60789	-1.35238
57963408	chr3:57963408:T:C	1.81895e-08	-1.79725e-10	-0.269516
57963932	chr3:57963932:A:C	5.51438e-09	-1.79725e-10	-1.463
57964236	chr3:57964236:T:C	8.65577e-09	-1.79725e-10	-1.01213
57964424	chr3:57964424:T:G	1.18991e-09	-1.53289	-1.4636
57964466	chr3:57964466:TTCTGCTC:T	5.52547e-09	-1.79725e-10	-1.46099
57964495	chr3:57964495:G:A	1.46354e-09	-1.72656	-1.06294
57964674	chr3:57964674:G:A	1.6756e-09	-1.68704	-0.967153
57964776	chr3:57964776:C:T	4.43385e-09	-1.68109	-4.43556e-10
57964825	chr3:57964825:T:C	1.20389e-09	-1.71452	-1.27028
57964947	chr3:57964947:A:AC	6.03971e-09	-1.79725e-10	-1.372
57965269	chr3:57965269:A:G	2.29422e-09	-1.70362	-0.636349
57965580	chr3:57965580:C:G	6.96026e-09	-1.23014	-4.43556e-10
57965932	chr3:57965932:C:T	9.9376e-10	-1.75588	-1.42074
57966798	chr3:57966798:C:T	5.52712e-09	-1.79725e-10	-1.46069
57967107	chr3:57967107:C:T	1.64807e-09	-1.74261	-0.928141
57967487	chr3:57967487:T:C	6.46347e-09	-1.79725e-10	-1.30419
57968055	chr3:57968055:C:A	1.61675e-09	-1.50723	-1.18271
57968233	chr3:57968233:G:A	1.58578e-09	-1.26153	-1.44775
57968315	chr3:57968315:T:G	5.51422e-09	-1.79725e-10	-1.46303
57968700	chr3:57968700:G:T	6.10642e-09	-1.79725e-10	-1.36102
57969223	chr3:57969223:A:G	5.73443e-09	-1.79725e-10	-1.42387
57969261	chr3:57969261:C:T	5.51013e-09	-1.79725e-10	-1.46377
57969298	chr3:57969298:T:G	5.75122e-09	-1.79725e-10	-1.42095
57969808	chr3:57969808:G:C	5.68042e-09	-1.79725e-10	-1.43333
57970337	chr3:57970337:G:A	5.74163e-09	-1.79725e-10	-1.42262
57970449	chr3:57970449:T:C	1.19192e-09	-1.53213	-1.46266
57971011	chr3:57971011:G:A	1.101e-08	-0.771555	-4.43556e-10
57971252	chr3:57971252:T:C	1.17798e-09	-1.58093	-1.42563
57971313	chr3:57971313:T:C	1.09909e-09	-1.61169	-1.46419
57971373	chr3:57971373:A:G	6.1397e-09	-1.79725e-10	-1.35558
57971411	chr3:57971411:C:G	5.61983e-09	-1.79725e-10	-1.44406
57971441	chr3:57971441:G:C	1.57508e-08	-1.79725e-10	-0.41347
57971563	chr3:57971563:C:T	7.85968e-09	-1.79725e-10	-1.10861
57971667	chr3:57971667:C:T	7.85718e-09	-1.10893	-4.43556e-10
57971718	chr3:57971718:T:A	4.57873e-09	-1.64894	-4.43556e-10
57971854	chr3:57971854:A:G	5.56735e-09	-1.79725e-10	-1.45344
57971928	chr3:57971928:C:T	7.09441e-09	-1.79725e-10	-1.21105
57972035	chr3:57972035:G:A	1.48968e-09	-1.34908	-1.42271
57972235	chr3:57972235:G:A	4.79471e-08	-0.481084	1.18082
57972538	chr3:57972538:T:C	1.6573e-09	-1.47519	-1.18998
57972643	chr3:57972643:G:A	1.0002e-09	-1.78918	-1.38098
57972653	chr3:57972653:A:G	5.90453e-09	-1.39464	-4.43556e-10
57972722	chr3:57972722:C:T	1.62886e-09	-1.27351	-1.40897
57972749	chr3:57972749:T:C	9.04651e-09	0.439974	-1.40795
57972750	chr3:57972750:G:A	6.1962e-09	-1.79725e-10	-1.34642
57972957	chr3:57972957:C:CT	9.94232e-09	-0.957502	0.0839435
57973091	chr3:57973091:C:G	5.7918e-09	-1.79725e-10	-1.41392
57973098	chr3:57973098:G:C	2.67364e-08	-0.728365	0.84403
57973167	chr3:57973167:G:A	1.06559e-09	-1.79448	-1.31235
57973442	chr3:57973442:C:T	2.66583e-08	-0.816329	0.929069
57973970	chr3:57973970:T:C	1.35275e-08	-0.753442	0.187804
57974283	chr3:57974283:C:CCCACCTGGG	9.84724e-09	-0.782125	-0.101044
57974371	chr3:57974371:G:GT	8.96302e-09	-0.885682	-0.0915713
57974461	chr3:57974461:C:A	4.0988e-09	-1.75966	-4.43556e-10
57974512	chr3:57974512:G:A	6.11284e-09	-1.79725e-10	-1.35997
57974725	chr3:57974725:G:A	9.39587e-09	-1.79725e-10	-0.93009
57975066	chr3:57975066:T:C	5.73619e-09	-1.79725e-10	-1.42357
57975160	chr3:57975160:T:C	1.07409e-08	-0.779301	-0.0169956
57975265	chr3:57975265:G:A	1.42019e-08	-1.79725e-10	-0.516987
57975363	chr3:57975363:C:T	1.46302e-08	-1.79725e-10	-0.487273
57975814	chr3:57975814:G:T	7.623e-09	-1.79725e-10	-1.13919
57976029	chr3:57976029:T:C	8.76704e-09	-1.79725e-10	-0.999361
57976737	chr3:57976737:G:A	1.09537e-09	-1.79812	-1.28115
57977054	chr3:57977054:C:G	7.93273e-09	-0.748372	-0.350991
57977202	chr3:57977202:C:T	5.83667e-09	-1.79725e-10	-1.4062
57977308	chr3:57977308:A:G	1.0484e-08	-1.79725e-10	-0.820506
57977317	chr3:57977317:AT:A	9.04946e-09	-1.79725e-10	-0.967655
57977344	chr3:57977344:C:T	7.96701e-09	-1.79725e-10	-1.09505
57977845	chr3:57977845:A:G	1.01757e-09	-1.77912	-1.37382
57977894	chr3:57977894:G:A	5.94722e-09	-1.79725e-10	-1.38744
57977923	chr3:57977923:C:CT	7.58118e-09	-1.79725e-10	-1.14469
57978336	chr3:57978336:AC:A	5.51689e-09	-1.79725e-10	-1.46255
57978479	chr3:57978479:C:T	8.00099e-09	-1.79725e-10	-1.0908
57978626	chr3:57978626:A:G	4.10192e-09	-1.7589	-4.43556e-10
57978634	chr3:57978634:A:G	6.44093e-09	-1.79725e-10	-1.30769
57978970	chr3:57978970:A:G	6.70187e-09	-1.79725e-10	-1.26797
57979174	chr3:57979174:A:C	5.51602e-09	-1.79725e-10	-1.4627
57979973	chr3:57979973:G:A	1.12806e-09	-1.58837	-1.46149
57980022	chr3:57980022:G:A	7.73992e-09	0.13379	-1.25776
57980148	chr3:57980148:C:T	1.19778e-08	0.0607699	-0.748073
57980243	chr3:57980243:G:A	1.2386e-09	-1.49367	-1.4627
57980947	chr3:57980947:A:G	5.71586e-09	-1.79725e-10	-1.42711
57981130	chr3:57981130:T:G	1.27935e-09	-1.47117	-1.45284
57982145	chr3:57982145:A:G	1.06549e-09	-1.67423	-1.4327
57982176	chr3:57982176:A:G	9.21928e-10	-1.79726	-1.45439
57982362	chr3:57982362:A:G	5.53e-09	-1.79725e-10	-1.46017
57982456	chr3:57982456:A:G	9.33128e-10	-1.78925	-1.45032
57982499	chr3:57982499:T:C	9.21262e-10	-1.79638	-1.45599
57982996	chr3:57982996:TTTC:T	1.40945e-08	-0.524577	-4.43556e-10
57983359	chr3:57983359:A:G	5.94865e-09	-1.79725e-10	-1.3872
57983554	chr3:57983554:C:G	5.77531e-09	-1.79725e-10	-1.41677
57983638	chr3:57983638:G:C	1.05539e-09	-1.65281	-1.46364
57983951	chr3:57983951:C:T	5.74776e-09	-1.79725e-10	-1.42155
57984134	chr3:57984134:C:T	5.52613e-09	-1.79725e-10	-1.46087
57984541	chr3:57984541:T:C	5.51074e-09	-1.79725e-10	-1.46366
57985192	chr3:57985192:C:T	1.26865e-09	-1.66336	-1.26905
57985704	chr3:57985704:ACC:A	1.27364e-08	-0.625899	-4.43556e-10
57985796	chr3:57985796:C:T	9.4719e-09	-1.79725e-10	-0.92203
57986387	chr3:57986387:GA:G	5.60394e-09	-1.79725e-10	-1.44689
57986680	chr3:57986680:G:A	1.34138e-09	-1.42339	-1.45328
57987038	chr3:57987038:T:C	4.1943e-09	-1.73663	-4.43556e-10
57987953	chr3:57987953:T:A	2.24846e-09	-0.991985	-1.36813
57988193	chr3:57988193:G:A	2.43562e-09	-0.955176	-1.32498
57988267	chr3:57988267:C:T	2.18003e-09	-1.7494	-0.641627
57988383	chr3:57988383:G:A	2.06391e-09	-1.72077	-0.724984
57988663	chr3:57988663:A:C	5.66027e-08	-1.79725e-10	0.865698
57988812	chr3:57988812:AT:A	1.6471e-09	-1.26871	-1.40263
57988981	chr3:57988981:TCATC:T	3.13541e-09	-0.787501	-1.2401
57989095	chr3:57989095:C:T	2.41204e-09	-0.982939	-1.30695
57989343	chr3:57989343:G:A	7.40152e-09	-1.79725e-10	-1.16867
57989432	chr3:57989432:C:T	3.66187e-09	-1.73504	-0.137342
57989593	chr3:57989593:C:T	1.76677e-09	-1.15925	-1.44196
57990124	chr3:57990124:T:A	1.02791e-08	-0.704791	-0.135453
57990341	chr3:57990341:C:T	1.25317e-08	-1.79725e-10	-0.642099
57991163	chr3:57991163:G:A	6.13354e-09	-1.79725e-10	-1.35659
57991705	chr3:57991705:C:T	2.86604e-09	-0.745103	-1.37232
57991819	chr3:57991819:T:TA	2.31697e-09	-0.910644	-1.41946
57991886	chr3:57991886:C:T	3.85251e-08	0.480951	-4.43556e-10
57992108	chr3:57992108:T:C	5.67175e-09	-1.79725e-10	-1.43486
57992220	chr3:57992220:T:A	2.50203e-08	-1.79725e-10	0.0493282
57992556	chr3:57992556:A:G	2.52926e-09	-1.23797	-1.00446
57992829	chr3:57992829:A:G	5.49551e-09	-1.68384	0.217411
57993054	chr3:57993054:G:C	6.11241e-09	-1.79725e-10	-1.36004
57993069	chr3:57993069:C:T	8.7067e-09	-1.79725e-10	-1.00627
57993347	chr3:57993347:A:C	3.44332e-08	-1.79725e-10	0.368662
57993777	chr3:57993777:G:A	3.59233e-09	-1.58003	-0.311524
57994017	chr3:57994017:C:A	5.51899e-09	-1.79725e-10	-1.46216
57994040	chr3:57994040:G:T	1.13058e-09	-1.79789	-1.24974
57994632	chr3:57994632:A:C	1.27936e-09	-1.6987	-1.2253
57994928	chr3:57994928:G:T	1.43325e-09	-1.50345	-1.30697
57995796	chr3:57995796:G:C	1.2811e-09	-1.79757	-1.12507
57996202	chr3:57996202:C:T	6.03771e-09	-1.79725e-10	-1.37234
57997117	chr3:57997117:A:G	9.22993e-10	-1.79309	-1.45741
57997833	chr3:57997833:T:C	1.42699e-09	-1.79819	-1.01661
57998227	chr3:57998227:G:A	9.18172e-10	-1.7959	-1.45983
57998309	chr3:57998309:G:A	2.05691e-09	-1.79765	-0.651506
57998385	chr3:57998385:CA:C	8.58132e-09	-1.79725e-10	-1.02077
57998431	chr3:57998431:G:A	6.8139e-09	-1.79725e-10	-1.2514
57998677	chr3:57998677:A:G	6.43351e-09	-1.79725e-10	-1.30884
57998826	chr3:57998826:G:A	5.50624e-09	-1.79725e-10	-1.46448
58000265	chr3:58000265:C:T	1.30278e-08	-1.79725e-10	-0.603275
58000552	chr3:58000552:G:A	5.50631e-09	-1.79725e-10	-1.46446
58000621	chr3:58000621:T:C	9.1924e-10	-1.79818	-1.45639
58000685	chr3:58000685:C:T	1.00279e-09	-1.70951	-1.45807
58000761	chr3:58000761:C:T	6.2453e-09	-1.79725e-10	-1.33853
58001047	chr3:58001047:G:C	5.7281e-09	-1.79725e-10	-1.42498
58001217	chr3:58001217:T:A	1.31007e-08	-1.79725e-10	-0.597697
58001231	chr3:58001231:T:G	4.0317e-09	-0.334655	-1.44152
58001518	chr3:58001518:T:A	8.82256e-09	-1.79725e-10	-0.993048
58001593	chr3:58001593:C:T	2.43654e-08	-1.79725e-10	0.0228061
58002191	chr3:58002191:G:A	2.49205e-08	-1.79725e-10	0.0453294
58002233	chr3:58002233:TG:T	6.92038e-09	-1.79725e-10	-1.23589
58002361	chr3:58002361:G:T	1.57246e-09	-1.27792	-1.4398
58002706	chr3:58002706:T:C	5.59212e-09	-1.449	-4.43556e-10
58002941	chr3:58002941:C:A	9.3115e-09	-1.79725e-10	-0.939109
58002981	chr3:58002981:G:T	1.53833e-09	-1.29752	-1.44215
58003079	chr3:58003079:C:T	9.20625e-09	-1.79725e-10	-0.950477
58003420	chr3:58003420:T:C	1.18443e-08	-1.79725e-10	-0.698511
58003442	chr3:58003442:C:T	1.13536e-09	-1.67357	-1.36984
58004466	chr3:58004466:G:A	5.51359e-09	-1.79725e-10	-1.46314
58004521	chr3:58004521:G:C	1.60512e-09	-1.79779	-0.899374
58004736	chr3:58004736:T:C	3.96434e-09	-1.79302	-4.43556e-10
58004750	chr3:58004750:T:A	8.70757e-09	-1.79725e-10	-1.00617
58005077	chr3:58005077:A:G	1.50327e-09	-1.32703	-1.43569
58005126	chr3:58005126:G:A	1.50135e-09	-1.3337	-1.4303
58005193	chr3:58005193:T:G	1.13236e-09	-1.6739	-1.37215
58005268	chr3:58005268:G:T	9.98256e-10	-1.74819	-1.42392
58005750	chr3:58005750:C:T	1.16074e-08	-1.79725e-10	-0.718717
58005849	chr3:58005849:C:T	8.30156e-09	-1.05392	-4.43556e-10
58005916	chr3:58005916:A:G	5.83551e-09	-1.79725e-10	-1.4064
58006042	chr3:58006042:C:T	5.91663e-09	-1.79725e-10	-1.39259
58006084	chr3:58006084:G:A	5.70399e-09	-1.79725e-10	-1.42919
58006277	chr3:58006277:G:C	9.36981e-10	-1.79749	-1.43796
58006533	chr3:58006533:G:A	1.35389e-08	-1.79725e-10	-0.564791
58006785	chr3:58006785:G:A	9.43e-10	-1.78164	-1.44741
58007094	chr3:58007094:C:T	1.01719e-09	-1.77522	-1.37809
58007176	chr3:58007176:A:C	7.17013e-09	-1.79725e-10	-1.20044
58007416	chr3:58007416:C:T	5.50863e-09	-1.79725e-10	-1.46404
58007474	chr3:58007474:C:T	4.21729e-09	-1.73117	-4.43556e-10
58007522	chr3:58007522:T:C	1.4036e-09	-1.79735	-1.03397
58008026	chr3:58008026:C:T	1.39773e-08	-1.79725e-10	-0.532924
58008096	chr3:58008096:T:C	5.51847e-09	-1.79725e-10	-1.46226
58008150	chr3:58008150:G:A	1.05222e-08	-1.79725e-10	-0.816872
58008194	chr3:58008194:C:T	1.06452e-08	-1.79725e-10	-0.805247
58008534	chr3:58008534:C:T	6.11293e-09	-1.79725e-10	-1.35995
58008813	chr3:58008813:G:A	5.8823e-09	-1.79725e-10	-1.39841
58008992	chr3:58008992:T:A	9.35138e-10	-1.78385	-1.45357
58009974	chr3:58009974:G:T	5.51278e-09	-1.79725e-10	-1.46329
58009979	chr3:58009979:C:T	5.88742e-09	-1.63595	0.238409
58010633	chr3:58010633:A:G	1.15755e-08	-1.79725e-10	-0.721468
58010951	chr3:58010951:T:C	1.30331e-08	-1.79725e-10	-0.602869
58011203	chr3:58011203:C:T	5.51085e-09	-1.79725e-10	-1.46364
58011337	chr3:58011337:C:T	9.1318e-09	-1.79725e-10	-0.958597
58011875	chr3:58011875:C:T	1.51915e-08	-1.79725e-10	-0.449623
58011899	chr3:58011899:G:A	9.48282e-09	-1.79725e-10	-0.920878
58012159	chr3:58012159:C:T	5.77452e-09	-1.79725e-10	-1.41691
58012340	chr3:58012340:T:C	9.13986e-09	-1.79725e-10	-0.957715
58012388	chr3:58012388:T:C	1.38994e-08	-1.79725e-10	-0.538515
58012389	chr3:58012389:G:T	1.3938e-08	-1.79725e-10	-0.535744
58013030	chr3:58013030:G:A	5.7743e-09	-1.79725e-10	-1.41694
58013259	chr3:58013259:C:T	2.204e-09	-1.34044	-1.03965
58013381	chr3:58013381:G:A	5.76214e-09	-1.79725e-10	-1.41905
58013461	chr3:58013461:A:C	5.91612e-09	-1.79725e-10	-1.39268
58013508	chr3:58013508:G:A	6.11293e-09	-1.79725e-10	-1.35995
58013751	chr3:58013751:G:A	5.89551e-09	-1.79725e-10	-1.39617
58014048	chr3:58014048:T:C	4.61783e-09	-1.64044	-4.43556e-10
58014091	chr3:58014091:TTTATGGTACATAGTAAGTGCTC:T	6.33795e-09	-1.79725e-10	-1.3238
58014263	chr3:58014263:G:T	7.45349e-09	-1.79725e-10	-1.16168
58014310	chr3:58014310:C:T	5.84662e-09	-1.79725e-10	-1.4045
58014937	chr3:58014937:C:T	1.85067e-09	-1.14794	-1.40687
58015704	chr3:58015704:G:A	1.02158e-08	-1.79725e-10	-0.846429
58015846	chr3:58015846:T:A	5.95804e-09	-1.79725e-10	-1.38562
58016178	chr3:58016178:GC:G	7.58894e-09	-1.79725e-10	-1.14367
58016379	chr3:58016379:C:A	2.58898e-09	-1.36135	-0.857749
58016435	chr3:58016435:A:G	5.57659e-09	-1.79725e-10	-1.45178
58016457	chr3:58016457:GC:G	5.79243e-09	-1.63898	0.225177
58016700	chr3:58016700:T:C	5.59396e-09	-1.79725e-10	-1.44867
58016710	chr3:58016710:A:G	5.76472e-09	-1.79725e-10	-1.4186
58016904	chr3:58016904:A:G	5.51851e-09	-1.79725e-10	-1.46225
58017060	chr3:58017060:T:C	5.51904e-09	-1.79725e-10	-1.46216
58017158	chr3:58017158:C:T	9.14311e-10	-1.79681	-1.46313
58017315	chr3:58017315:A:G	5.67405e-09	-1.79725e-10	-1.43446
58019395	chr3:58019395:C:T	5.67962e-09	-1.79725e-10	-1.43348
58019676	chr3:58019676:AT:A	1.83817e-09	-1.10207	-1.45952
58020686	chr3:58020686:A:G	9.19253e-10	-1.792	-1.46255
58020873	chr3:58020873:G:A	1.79889e-08	-1.79725e-10	-0.280603
58021062	chr3:58021062:C:A	6.24105e-09	-1.79725e-10	-1.33921
58021145	chr3:58021145:G:T	5.64788e-09	-1.79725e-10	-1.43908
58021332	chr3:58021332:T:G	6.0568e-09	-1.79725e-10	-1.36918
58021372	chr3:58021372:T:C	9.83536e-09	-1.79725e-10	-0.884376
58021779	chr3:58021779:TTTTG:T	1.51037e-09	-1.79445	-0.963556
58022366	chr3:58022366:T:C	1.24156e-09	-1.60515	-1.34884
58022472	chr3:58022472:A:G	1.23707e-08	-1.79725e-10	-0.655032
58022876	chr3:58022876:G:A	6.63595e-09	-1.79725e-10	-1.27786
58022899	chr3:58022899:C:T	2.14395e-09	-1.29934	-1.10837
58023163	chr3:58023163:G:A	6.36938e-09	-1.79725e-10	-1.31886
58023291	chr3:58023291:T:C	1.42443e-09	-1.79089	-1.0257
58023645	chr3:58023645:A:T	2.23484e-09	-1.24913	-1.11706
58023982	chr3:58023982:A:G	5.79571e-09	-1.79725e-10	-1.41324
58024573	chr3:58024573:C:T	9.24796e-10	-1.79466	-1.45388
58024971	chr3:58024971:A:T	7.41257e-09	-1.79725e-10	-1.16718
58025105	chr3:58025105:TC:T	5.86561e-09	-1.79725e-10	-1.40125
58025602	chr3:58025602:C:T	6.7117e-09	-1.79725e-10	-1.26651
58025692	chr3:58025692:G:A	4.10506e-09	-1.07801	-0.680128
58025696	chr3:58025696:C:T	7.37989e-09	-1.79725e-10	-1.1716
58025846	chr3:58025846:A:C	5.69372e-09	-1.79725e-10	-1.431
58025875	chr3:58025875:G:A	9.92574e-10	-1.72234	-1.45547
58026379	chr3:58026379:T:C	1.08088e-09	-1.63836	-1.45422
58026619	chr3:58026619:C:T	5.7736e-09	-1.79725e-10	-1.41706
58026620	chr3:58026620:A:G	5.792e-09	-1.79725e-10	-1.41388
58026621	chr3:58026621:G:A	7.25307e-09	-1.79725e-10	-1.18893
58026924	chr3:58026924:C:T	1.1479e-08	-1.79725e-10	-0.729838
58026942	chr3:58026942:C:T	1.30817e-08	-1.79725e-10	-0.599143
58026962	chr3:58026962:T:G	7.33342e-09	-1.79725e-10	-1.17792
58027846	chr3:58027846:C:T	9.50452e-10	-1.76041	-1.46077
58027897	chr3:58027897:A:G	5.62864e-09	-1.79725e-10	-1.44249
58028083	chr3:58028083:C:T	6.27783e-09	-1.79725e-10	-1.33333
58028533	chr3:58028533:A:G	1.03606e-09	-1.69254	-1.4424
58028769	chr3:58028769:A:G	5.55203e-09	-1.79725e-10	-1.4562
58029029	chr3:58029029:C:G	5.50758e-09	-1.79725e-10	-1.46424
58029091	chr3:58029091:ATT:A	4.28115e-09	-1.79026	0.0741267
58029130	chr3:58029130:A:G	4.32056e-09	-1.70697	-4.43556e-10
58029259	chr3:58029259:T:C	2.17846e-09	-1.00635	-1.3854
58029571	chr3:58029571:C:T	5.67582e-09	-1.79725e-10	-1.43415
58029573	chr3:58029573:C:T	1.9607e-09	-1.21362	-1.28344
58029804	chr3:58029804:C:T	1.30875e-08	-1.79725e-10	-0.598701
58029805	chr3:58029805:G:A	9.84055e-10	-1.72866	-1.45777
58029870	chr3:58029870:GT:G	9.51441e-10	-1.76192	-1.45822
58029890	chr3:58029890:C:T	1.63363e-08	-1.79725e-10	-0.376972
58030466	chr3:58030466:T:C	5.56737e-09	-1.79725e-10	-1.45344
58030523	chr3:58030523:G:A	6.35716e-09	-1.79725e-10	-1.32078
58030587	chr3:58030587:G:A	4.12116e-09	-0.983778	-0.770448
58030635	chr3:58030635:A:G	1.28964e-08	-1.79725e-10	-0.613409
58030734	chr3:58030734:C:T	4.48935e-09	-1.66865	-4.43556e-10
58030863	chr3:58030863:AAC:A	5.59619e-09	-1.79725e-10	-1.44827
58030989	chr3:58030989:G:C	5.58726e-09	-1.79725e-10	-1.44987
58031284	chr3:58031284:C:T	9.22043e-09	-1.79725e-10	-0.948938
58031409	chr3:58031409:A:AT	1.41142e-08	-1.79725e-10	-0.523177
58031426	chr3:58031426:C:T	1.084e-09	-1.62616	-1.46355
58031453	chr3:58031453:A:G	5.07157e-09	-1.54671	-4.43556e-10
58031841	chr3:58031841:C:T	9.19959e-09	-1.79725e-10	-0.9512
58031843	chr3:58031843:T:C	5.62308e-09	-1.79725e-10	-1.44348
58032380	chr3:58032380:G:C	1.07685e-09	-1.63625	-1.46007
58032906	chr3:58032906:T:C	1.08484e-09	-1.62517	-1.46375
58033152	chr3:58033152:C:T	1.06695e-09	-1.64321	-1.46234
58033163	chr3:58033163:A:T	7.7299e-09	-1.12526	-4.43556e-10
58033221	chr3:58033221:C:T	1.00506e-08	-1.79725e-10	-0.862726
58033229	chr3:58033229:C:T	1.12791e-09	-1.58549	-1.46451
58033342	chr3:58033342:G:C	9.14891e-09	-1.79725e-10	-0.956725
58033397	chr3:58033397:TG:T	4.26137e-09	-1.72077	-4.43556e-10
58033552	chr3:58033552:T:C	5.52948e-09	-1.79725e-10	-1.46027
58033720	chr3:58033720:T:C	1.06708e-09	-1.64133	-1.4641
58033826	chr3:58033826:A:G	5.6718e-09	-1.79725e-10	-1.43485
58033853	chr3:58033853:G:A	6.08697e-09	-1.79725e-10	-1.36421
58033910	chr3:58033910:G:A	6.50805e-09	-1.79158	0.494263
58034150	chr3:58034150:C:T	6.14265e-09	-1.79725e-10	-1.3551
58034153	chr3:58034153:G:A	3.28377e-08	0.321218	-4.43556e-10
58034160	chr3:58034160:C:T	1.0455e-09	-1.66655	-1.45931
58034226	chr3:58034226:A:G	5.57116e-09	-1.79725e-10	-1.45276
58034568	chr3:58034568:A:C	5.60235e-09	-1.79725e-10	-1.44717
58035046	chr3:58035046:G:A	7.73853e-09	-1.79725e-10	-1.12415
58035099	chr3:58035099:T:A	1.03972e-09	-1.66758	-1.46383
58036448	chr3:58036448:G:A	7.54072e-09	-1.79725e-10	-1.15004
58036494	chr3:58036494:CA:C	5.89713e-09	-1.79725e-10	-1.39589
58036563	chr3:58036563:C:T	5.50673e-09	-1.79725e-10	-1.46439
58036900	chr3:58036900:A:G	6.11801e-09	-1.79725e-10	-1.35912
58037034	chr3:58037034:T:C	9.59195e-09	-1.79725e-10	-0.909435
58037370	chr3:58037370:C:T	5.90804e-09	-1.79725e-10	-1.39405
58037416	chr3:58037416:A:T	5.58888e-09	-1.79725e-10	-1.44958
58037452	chr3:58037452:C:T	1.25548e-08	-1.79725e-10	-0.640258
58037476	chr3:58037476:C:T	1.77363e-08	-1.79725e-10	-0.294747
58038021	chr3:58038021:G:T	6.06734e-09	-1.79725e-10	-1.36744
58038100	chr3:58038100:G:T	5.57192e-09	-1.79725e-10	-1.45262
58038308	chr3:58038308:C:T	6.27009e-09	-1.79725e-10	-1.33457
58038780	chr3:58038780:C:T	5.76494e-09	-1.79725e-10	-1.41856
58038971	chr3:58038971:A:T	6.12759e-09	-1.79725e-10	-1.35756
58039040	chr3:58039040:A:T	5.62842e-09	-1.79725e-10	-1.44253
58039058	chr3:58039058:C:T	8.68682e-09	-1.00855	-4.43556e-10
58039071	chr3:58039071:C:T	5.72207e-09	-1.79725e-10	-1.42603
58039198	chr3:58039198:A:C	5.78058e-09	-1.79725e-10	-1.41586
58039373	chr3:58039373:G:A	6.05279e-09	-1.79725e-10	-1.36984
58039724	chr3:58039724:T:G	3.58125e-08	1.04655	-0.638611
58039786	chr3:58039786:G:A	5.98716e-09	-1.79725e-10	-1.38074
58039870	chr3:58039870:T:C	5.95152e-09	-1.79725e-10	-1.38671
58040176	chr3:58040176:C:T	9.88959e-10	-1.7357	-1.44576
58040412	chr3:58040412:G:A	5.77405e-09	-1.79725e-10	-1.41699
58040556	chr3:58040556:C:A	6.18061e-09	-1.79725e-10	-1.34894
58040646	chr3:58040646:T:C	2.14956e-08	-1.79725e-10	-0.102513
58041205	chr3:58041205:A:T	2.2971e-08	-1.79725e-10	-0.0361294
58041470	chr3:58041470:A:G	1.44193e-08	-1.79725e-10	-0.501795
58041472	chr3:58041472:G:A	1.43924e-08	-1.79725e-10	-0.503661
58041581	chr3:58041581:C:A	1.7085e-08	-1.79725e-10	-0.332157
58041809	chr3:58041809:C:T	6.14243e-09	-1.79725e-10	-1.35514
58041825	chr3:58041825:C:T	5.73857e-09	-1.79725e-10	-1.42315
58041873	chr3:58041873:G:C	6.27349e-09	-1.79725e-10	-1.33403
58042398	chr3:58042398:G:A	9.157e-09	0.46992	-1.42576
58042440	chr3:58042440:C:T	6.83337e-09	-1.79725e-10	-1.24854
58043146	chr3:58043146:T:G	2.93337e-09	-1.78029	-0.313914
58043189	chr3:58043189:C:T	1.4361e-08	-1.79725e-10	-0.505841
58043289	chr3:58043289:C:T	4.13022e-09	-1.79332	0.0412913
58043537	chr3:58043537:G:T	9.05442e-09	-1.79725e-10	-0.967107
58043715	chr3:58043715:G:A	6.7054e-09	-1.79725e-10	-1.26745
58043778	chr3:58043778:A:G	6.6349e-09	-1.79725e-10	-1.27802
58043883	chr3:58043883:C:T	6.51391e-09	-1.79725e-10	-1.29642
58044257	chr3:58044257:C:T	3.31478e-08	1.09285	-0.762235
58044337	chr3:58044337:C:T	6.75651e-09	-1.79725e-10	-1.25985
58044638	chr3:58044638:T:A	6.6556e-09	-1.79725e-10	-1.2749
58045397	chr3:58045397:A:G	2.61616e-09	-1.27759	-0.931069
58045473	chr3:58045473:TG:T	9.44245e-09	-1.79725e-10	-0.925144
58045873	chr3:58045873:G:A	5.55853e-09	-1.79725e-10	-1.45503
58046340	chr3:58046340:A:T	5.678e-09	-1.79725e-10	-1.43376
58046368	chr3:58046368:C:T	5.61505e-09	-1.79725e-10	-1.44491
58046553	chr3:58046553:G:A	1.34903e-09	-1.69303	-1.17794
58047412	chr3:58047412:T:C	2.37924e-08	-1.79725e-10	-0.000991474
58047665	chr3:58047665:C:T	9.68975e-09	-1.79725e-10	-0.899292
58048099	chr3:58048099:G:A	2.27173e-08	-1.79725e-10	-0.0472323
58048107	chr3:58048107:A:T	7.19485e-09	-1.79809	0.601096
58048605	chr3:58048605:C:T	1.10387e-08	-1.79725e-10	-0.768956
58048863	chr3:58048863:G:T	5.83903e-09	-1.79725e-10	-1.4058
58049038	chr3:58049038:T:C	1.0413e-08	-1.79725e-10	-0.827308
58049820	chr3:58049820:G:A	7.32236e-09	-1.79725e-10	-1.17943
58049827	chr3:58049827:T:A	4.78157e-08	0.825122	-0.128128
58050266	chr3:58050266:T:G	9.69452e-09	-1.79725e-10	-0.898799
58050621	chr3:58050621:G:A	7.19875e-09	-1.79725e-10	-1.19645
58050688	chr3:58050688:C:G	9.41241e-09	-1.79725e-10	-0.928331
58050699	chr3:58050699:A:G	8.62551e-09	-1.79725e-10	-1.01564
58050924	chr3:58050924:T:C	2.06867e-09	-1.27471	-1.16875
58051065	chr3:58051065:C:T	2.09338e-09	-1.24595	-1.18563
58051084	chr3:58051084:A:G	2.08025e-09	-1.25327	-1.1846
58051208	chr3:58051208:T:C	2.05407e-09	-1.28307	-1.16747
58051760	chr3:58051760:A:G	9.664e-09	-1.79725e-10	-0.901952
58051776	chr3:58051776:G:A	4.06377e-09	-1.76825	-4.43556e-10
58051850	chr3:58051850:G:C	5.51699e-09	-1.79725e-10	-1.46253
58051851	chr3:58051851:T:C	9.54346e-09	-1.79725e-10	-0.914504
58052145	chr3:58052145:A:C	9.73021e-09	-1.79725e-10	-0.895124
58052163	chr3:58052163:T:C	9.57598e-09	-1.79725e-10	-0.911102
58052212	chr3:58052212:C:G	9.12336e-09	-1.79725e-10	-0.959521
58052472	chr3:58052472:G:T	9.6101e-09	-1.79725e-10	-0.907545
58052540	chr3:58052540:A:G	9.92092e-09	-1.79725e-10	-0.875714
58052616	chr3:58052616:G:A	2.68106e-09	-1.22809	-0.956052
58052819	chr3:58052819:C:A	1.51362e-08	0.770444	-1.22372
58052878	chr3:58052878:C:T	7.53577e-09	0.228144	-1.37884
58052944	chr3:58052944:G:T	4.04822e-09	-1.77208	-4.43556e-10
58053690	chr3:58053690:C:T	6.18231e-09	-1.79725e-10	-1.34867
58053731	chr3:58053731:G:C	5.94324e-09	-1.79725e-10	-1.38811
58053855	chr3:58053855:G:A	1.10277e-07	-1.79725e-10	1.53263
58053986	chr3:58053986:G:A	1.71262e-09	-1.72509	-0.907247
58054078	chr3:58054078:A:C	7.53996e-07	-1.79725e-10	3.45503
58054170	chr3:58054170:A:G	6.10851e-09	-1.79725e-10	-1.36068
58054299	chr3:58054299:T:C	6.05677e-09	-1.79725e-10	-1.36918
58054906	chr3:58054906:T:C	6.43744e-09	-1.79725e-10	-1.30823
58054907	chr3:58054907:G:A	7.0737e-09	-1.79725e-10	-1.21398
58055109	chr3:58055109:A:G	7.06942e-09	-1.79725e-10	-1.21458
58055173	chr3:58055173:C:T	6.75898e-09	-1.79725e-10	-1.25949
58055630	chr3:58055630:A:T	6.32311e-09	-1.79725e-10	-1.32615
58055904	chr3:58055904:G:C	6.3704e-09	-1.79725e-10	-1.3187
58055910	chr3:58055910:C:G	7.01414e-09	-1.79725e-10	-1.22243
58055967	chr3:58055967:A:G	7.47025e-09	-1.79725e-10	-1.15943
58055979	chr3:58055979:A:G	6.31375e-09	-1.79725e-10	-1.32763
58056089	chr3:58056089:ATTTATTTATTTATTTATTTTTTT:A	6.88314e-09	-1.79725e-10	-1.24129
58056173	chr3:58056173:C:T	1.66727e-09	-1.69841	-0.960758
58056246	chr3:58056246:C:T	6.09322e-09	-1.79725e-10	-1.36318
58056314	chr3:58056314:G:A	6.39269e-09	-1.79725e-10	-1.3152
58056347	chr3:58056347:T:C	6.28145e-09	-1.79725e-10	-1.33276
58056357	chr3:58056357:TC:T	5.60075e-09	-1.79725e-10	-1.44746
58056715	chr3:58056715:C:T	6.53438e-09	-1.79725e-10	-1.29328
58057243	chr3:58057243:C:T	6.29596e-09	-1.79725e-10	-1.33045
58057345	chr3:58057345:A:G	6.32325e-09	-1.79725e-10	-1.32613
58057421	chr3:58057421:T:C	6.26611e-09	-1.79725e-10	-1.3352
58057447	chr3:58057447:T:A	6.34601e-09	-1.79725e-10	-1.32253
58057462	chr3:58057462:A:G	6.33393e-09	-1.79725e-10	-1.32444
58057522	chr3:58057522:G:GCTTAGATAGAGTGA	6.32686e-09	-1.79725e-10	-1.32556
58057876	chr3:58057876:C:T	5.63118e-09	-1.79725e-10	-1.44204
58057909	chr3:58057909:G:C	6.30021e-09	-1.79725e-10	-1.32978
58057940	chr3:58057940:G:A	6.40589e-09	-1.79725e-10	-1.31314
58058019	chr3:58058019:C:T	2.12152e-07	-1.79725e-10	2.18694
58058040	chr3:58058040:T:C	6.26904e-09	-1.79725e-10	-1.33474
58058206	chr3:58058206:A:C	1.31252e-08	-1.79725e-10	-0.595827
58058293	chr3:58058293:T:G	6.31841e-09	-1.79725e-10	-1.32689
58058445	chr3:58058445:T:TGCCATTAGAA	6.32061e-09	-1.79725e-10	-1.32654
58058486	chr3:58058486:G:A	5.62067e-09	-1.44391	-4.43556e-10
58058961	chr3:58058961:T:C	6.28357e-09	-1.79725e-10	-1.33242
58059247	chr3:58059247:C:G	6.10903e-09	-1.79725e-10	-1.36059
58059552	chr3:58059552:G:A	6.75082e-09	-1.79725e-10	-1.2607
58059560	chr3:58059560:C:T	9.5674e-10	-1.77626	-1.43832
58059562	chr3:58059562:T:C	6.45938e-09	-1.79725e-10	-1.30483
58059589	chr3:58059589:T:C	1.24576e-08	-1.79725e-10	-0.648027
58059590	chr3:58059590:G:A	2.13553e-08	-1.79725e-10	-0.10906
58059634	chr3:58059634:G:A	5.67017e-09	-1.79725e-10	-1.43514
58059811	chr3:58059811:C:T	5.98255e-09	-1.79725e-10	-1.38151
58059854	chr3:58059854:T:C	6.37757e-09	-1.79725e-10	-1.31757
58060355	chr3:58060355:T:C	4.41328e-09	-1.68574	-4.43556e-10
58060888	chr3:58060888:G:A	4.91635e-08	-1.79725e-10	0.724791
58060938	chr3:58060938:G:A	1.05279e-08	-1.79725e-10	-0.816328
58061516	chr3:58061516:C:T	5.61049e-09	-1.79725e-10	-1.44572
58061590	chr3:58061590:G:C	5.50607e-09	-1.79725e-10	-1.46451
58061591	chr3:58061591:G:A	1.07155e-08	-1.79725e-10	-0.798673
58061821	chr3:58061821:G:A	7.44174e-09	-1.79725e-10	-1.16326
58062546	chr3:58062546:G:A	1.27261e-08	-1.79725e-10	-0.626701
58063449	chr3:58063449:G:A	2.07691e-08	-1.79725e-10	-0.136893
58063664	chr3:58063664:A:C	5.61984e-09	-1.79725e-10	-1.44406
58063912	chr3:58063912:G:A	1.06743e-09	-1.64067	-1.46444
58064036	chr3:58064036:C:T	1.06876e-08	-1.79725e-10	-0.801274
58064164	chr3:58064164:A:G	1.06792e-09	-1.75859	-1.34605
58064251	chr3:58064251:C:T	1.08696e-09	-1.62278	-1.46419
58064538	chr3:58064538:C:T	1.04717e-09	-1.67464	-1.44962
58064893	chr3:58064893:G:A	1.06663e-09	-1.74755	-1.35831
58064995	chr3:58064995:G:A	5.51591e-09	-1.79725e-10	-1.46272
58065130	chr3:58065130:T:C	9.09446e-09	-1.79725e-10	-0.962695
58065221	chr3:58065221:A:G	1.0344e-09	-1.73227	-1.40427
58065308	chr3:58065308:G:C	1.05524e-08	-1.79725e-10	-0.814009
58065568	chr3:58065568:A:G	1.32562e-08	-1.79725e-10	-0.585897
58066280	chr3:58066280:C:T	5.6853e-09	-1.79725e-10	-1.43248
58066324	chr3:58066324:A:G	6.05831e-08	0.933656	-4.43556e-10
58066390	chr3:58066390:T:G	1.11832e-08	-1.79725e-10	-0.755947
58066907	chr3:58066907:G:A	2.66922e-09	-1.65808	-0.530493
58067305	chr3:58067305:G:A	1.3977e-09	-1.74691	-1.08862
58067554	chr3:58067554:A:T	1.10417e-08	-1.79725e-10	-0.768684
58067682	chr3:58067682:C:T	1.53779e-09	-1.50616	-1.23386
58067698	chr3:58067698:G:A	1.4951e-09	-1.41306	-1.35511
58067721	chr3:58067721:T:C	2.20443e-09	-1.5966	-0.78329
58068426	chr3:58068426:A:C	2.49979e-08	-1.79725e-10	0.0484311
58069032	chr3:58069032:A:G	2.25615e-08	-1.79725e-10	-0.0541136
58069109	chr3:58069109:T:C	2.32486e-08	-1.79725e-10	-0.0241148
58069155	chr3:58069155:G:A	2.83007e-08	-1.79725e-10	0.172527
58069478	chr3:58069478:A:T	1.98268e-08	-1.79725e-10	-0.183324
58069535	chr3:58069535:C:T	8.27271e-09	-1.79725e-10	-1.0574
58069536	chr3:58069536:C:T	9.2452e-10	-1.79816	-1.45068
58069610	chr3:58069610:C:T	5.54632e-09	-1.79725e-10	-1.45723
58069685	chr3:58069685:C:T	1.00119e-09	-1.75187	-1.41729
58069737	chr3:58069737:G:A	2.24268e-09	-1.54079	-0.821901
58070339	chr3:58070339:C:T	2.53788e-09	-1.55272	-0.686315
58070437	chr3:58070437:A:G	4.10588e-09	-1.75794	-4.43556e-10
58070465	chr3:58070465:T:C	1.03177e-08	-1.79725e-10	-0.836495
58070729	chr3:58070729:G:A	5.51391e-09	-1.79725e-10	-1.46309
58070779	chr3:58070779:C:T	7.95225e-09	-1.6896	0.592695
58070863	chr3:58070863:G:A	7.0953e-09	-1.79725e-10	-1.21093
58070891	chr3:58070891:C:T	1.35657e-08	-1.79725e-10	-0.562816
58070928	chr3:58070928:G:A	3.83373e-08	-1.79725e-10	0.476063
58070970	chr3:58070970:CAG:C	1.77052e-08	-1.79725e-10	-0.296502
58071478	chr3:58071478:C:T	5.72958e-09	-1.79725e-10	-1.42472
58071607	chr3:58071607:G:C	5.70538e-09	-1.79725e-10	-1.42895
58071775	chr3:58071775:CCT:C	6.45454e-09	-1.79725e-10	-1.30558
58071855	chr3:58071855:G:A	6.97818e-09	-1.79725e-10	-1.22757
58071907	chr3:58071907:C:T	5.78473e-09	-1.79725e-10	-1.41514
58072003	chr3:58072003:AG:A	1.80564e-09	-1.63063	-0.948811
58074068	chr3:58074068:A:G	8.13545e-09	-1.79725e-10	-1.07413
58074421	chr3:58074421:A:G	5.65244e-08	-1.79725e-10	0.864312
58074534	chr3:58074534:C:T	1.31771e-09	-1.50414	-1.39033
58074626	chr3:58074626:C:T	3.8473e-08	-1.79725e-10	0.479596
58074657	chr3:58074657:C:T	6.54092e-09	-1.79725e-10	-1.29228
58075256	chr3:58075256:T:C	1.19384e-09	-1.5663	-1.42688
58075332	chr3:58075332:C:T	4.88783e-09	-1.58361	-4.43556e-10
58075389	chr3:58075389:T:C	5.36778e-08	-1.79725e-10	0.812641
58075535	chr3:58075535:T:G	1.98643e-09	-1.63093	-0.853095
58076024	chr3:58076024:A:G	1.19902e-09	-1.57816	-1.41069
58076165	chr3:58076165:G:T	1.36e-09	-1.56985	-1.29302
58076465	chr3:58076465:C:G	1.36254e-09	-1.58504	-1.27597
58076655	chr3:58076655:T:C	1.85098e-09	-1.64865	-0.905993
58076698	chr3:58076698:A:G	4.63855e-09	-1.63596	-4.43556e-10
58076783	chr3:58076783:G:A	9.60025e-10	-1.762	-1.44915
58076987	chr3:58076987:A:T	6.69439e-09	-1.79725e-10	-1.26909
58077576	chr3:58077576:G:C	1.28126e-09	-1.54309	-1.37942
58077582	chr3:58077582:G:C	1.35197e-09	-1.51636	-1.35243
58077678	chr3:58077678:G:A	1.26796e-09	-1.52121	-1.41174
58077747	chr3:58077747:AC:A	6.24107e-09	-1.79725e-10	-1.33921
58077906	chr3:58077906:G:T	1.32319e-09	-1.50001	-1.3903
58078092	chr3:58078092:G:A	1.39426e-09	-1.49759	-1.34041
58078234	chr3:58078234:C:T	9.22689e-09	-1.79725e-10	-0.948237
58079844	chr3:58079844:T:C	5.70981e-09	-1.79725e-10	-1.42817
58079924	chr3:58079924:G:T	6.4986e-09	-1.79725e-10	-1.29877
58079988	chr3:58079988:C:T	5.53365e-09	-1.79725e-10	-1.45951
58080131	chr3:58080131:A:C	5.51823e-09	-1.79725e-10	-1.4623
58080814	chr3:58080814:A:G	5.69224e-09	-1.79725e-10	-1.43126
58080827	chr3:58080827:T:C	2.72486e-08	-1.79725e-10	0.134644
58081028	chr3:58081028:A:G	1.60867e-07	-1.79725e-10	1.91022
58081075	chr3:58081075:A:G	5.63553e-09	-1.79725e-10	-1.44127
58081188	chr3:58081188:G:A	5.91312e-09	-1.79725e-10	-1.39319
58081658	chr3:58081658:G:A	5.80242e-09	-1.79725e-10	-1.41209
58081709	chr3:58081709:C:T	6.26338e-09	-1.79725e-10	-1.33564
58081802	chr3:58081802:A:G	1.89901e-08	-1.79725e-10	-0.226439
58082008	chr3:58082008:AT:A	5.54991e-09	-1.45658	-4.43556e-10
58082068	chr3:58082068:C:T	4.13126e-08	-1.79725e-10	0.550808
58082243	chr3:58082243:G:T	6.70907e-09	-1.79725e-10	-1.2669
58082273	chr3:58082273:A:G	1.40697e-07	2.85684	-1.08059
58082541	chr3:58082541:C:T	1.06306e-09	-1.71005	-1.39916
58082769	chr3:58082769:C:T	5.63897e-09	-1.72592	0.28526
58082787	chr3:58082787:C:T	6.92697e-09	-1.79725e-10	-1.23494
58083288	chr3:58083288:G:A	1.88585e-08	-1.79725e-10	-0.233395
58083510	chr3:58083510:G:GCATC	3.07635e-08	-1.79725e-10	0.255968
58083516	chr3:58083516:A:G	1.62633e-08	-1.79725e-10	-0.381447
58083586	chr3:58083586:C:T	7.18703e-09	-1.79725e-10	-1.19808
58083702	chr3:58083702:A:G	1.04212e-09	-1.68038	-1.44872
58083970	chr3:58083970:G:A	9.0077e-09	-1.02976	0.0574807
58084147	chr3:58084147:G:A	7.35965e-09	-1.79725e-10	-1.17435
58084532	chr3:58084532:C:T	1.91082e-08	-1.79725e-10	-0.22024
58084620	chr3:58084620:A:G	3.52409e-09	-1.74912	-0.161617
58084773	chr3:58084773:T:C	7.50644e-09	-1.79725e-10	-1.1546
58084973	chr3:58084973:T:C	8.0127e-09	-1.79725e-10	-1.08933
58085247	chr3:58085247:G:A	8.64735e-09	-1.79725e-10	-1.01311
58085444	chr3:58085444:G:A	6.96915e-09	-1.79725e-10	-1.22887
58085679	chr3:58085679:G:A	6.76136e-09	-1.79725e-10	-1.25914
58085815	chr3:58085815:C:T	1.66131e-08	-1.79725e-10	-0.36017
58086086	chr3:58086086:T:G	5.83878e-09	-1.79725e-10	-1.40584
58086255	chr3:58086255:C:T	7.83045e-09	-1.79725e-10	-1.11234
58086462	chr3:58086462:CT:C	7.94448e-09	-1.79725e-10	-1.09788
58086724	chr3:58086724:G:A	9.83613e-09	-1.79725e-10	-0.884297
58086744	chr3:58086744:T:G	1.80599e-07	2.92756	-0.901636
58087252	chr3:58087252:G:A	7.5601e-09	-1.79725e-10	-1.14748
58087454	chr3:58087454:T:G	6.67365e-09	-1.79725e-10	-1.27219
58087741	chr3:58087741:C:T	7.91189e-09	-1.79725e-10	-1.10199
58087744	chr3:58087744:C:T	6.61752e-09	-1.79725e-10	-1.28064
58087747	chr3:58087747:G:C	8.45881e-08	2.01176	-0.744327
58087890	chr3:58087890:A:AC	6.07989e-09	-1.36537	-4.43556e-10
58088031	chr3:58088031:G:A	2.82912e-09	-1.30249	-0.827901
58088193	chr3:58088193:A:G	6.94483e-09	-1.79725e-10	-1.23236
58088505	chr3:58088505:AG:A	3.94804e-09	-1.79714	-4.43556e-10
58088710	chr3:58088710:G:A	5.65534e-09	-1.79725e-10	-1.43776
58089118	chr3:58089118:AG:A	5.69942e-09	-1.79725e-10	-1.43
58089119	chr3:58089119:G:A	1.24856e-09	-1.78702	-1.16135
58089435	chr3:58089435:A:T	7.63443e-09	-1.79725e-10	-1.13769
58089667	chr3:58089667:T:C	2.17723e-08	-1.79725e-10	-0.0897234
58090838	chr3:58090838:G:A	1.10841e-08	-1.79725e-10	-0.764852
58091126	chr3:58091126:A:G	5.74678e-09	-1.79725e-10	-1.42172
58091276	chr3:58091276:A:G	5.87701e-09	-1.79725e-10	-1.39931
58092327	chr3:58092327:G:A	7.3116e-09	-1.79725e-10	-1.1809
58092505	chr3:58092505:G:A	1.24457e-08	-1.79725e-10	-0.648988
58092834	chr3:58092834:G:A	5.70157e-09	-1.42962	-4.43556e-10
58092916	chr3:58092916:A:T	4.40709e-08	-1.79725e-10	0.615439
58092990	chr3:58092990:G:A	4.28835e-09	-0.871841	-0.842618
58093222	chr3:58093222:C:T	6.09123e-09	-1.79725e-10	-1.36351
58093272	chr3:58093272:A:G	1.97343e-08	-1.79725e-10	-0.188001
58093462	chr3:58093462:G:T	4.90969e-08	-1.79725e-10	0.723436
58094044	chr3:58094044:C:T	1.78335e-08	-1.79725e-10	-0.28928
58094438	chr3:58094438:AG:A	7.53964e-09	-1.79725e-10	-1.15019
58094673	chr3:58094673:C:T	2.58689e-08	1.50118	-1.4185
58094840	chr3:58094840:C:T	2.07484e-08	-1.79725e-10	-0.137891
58095060	chr3:58095060:A:G	6.61328e-09	-1.79725e-10	-1.28128
58095280	chr3:58095280:G:C	2.08497e-08	1.28958	-1.4226
58095536	chr3:58095536:G:T	4.20228e-08	-1.79725e-10	0.567853
58095546	chr3:58095546:G:A	6.48814e-09	-1.79725e-10	-1.30038
58095614	chr3:58095614:C:G	6.52303e-09	-1.79725e-10	-1.29502
58095630	chr3:58095630:T:A	6.58458e-09	-1.79725e-10	-1.28563
58095679	chr3:58095679:A:T	3.36716e-08	-1.79725e-10	0.346296
58095763	chr3:58095763:C:T	6.56536e-09	-1.79725e-10	-1.28855
58096161	chr3:58096161:T:C	1.28229e-08	-1.79725e-10	-0.619129
58096582	chr3:58096582:C:G	2.45076e-08	-1.79725e-10	0.0286242
58096982	chr3:58096982:G:A	6.81868e-09	-1.79725e-10	-1.25069
58097261	chr3:58097261:G:A	6.82641e-09	-1.79725e-10	-1.24956
58098344	chr3:58098344:T:C	9.16186e-09	-1.79725e-10	-0.955311
58098523	chr3:58098523:G:A	5.57087e-09	-1.79725e-10	-1.45281
58099068	chr3:58099068:A:G	7.09637e-09	-1.79725e-10	-1.21078
58099168	chr3:58099168:A:C	1.99871e-08	-1.79725e-10	-0.175275
58101271	chr3:58101271:T:C	5.09322e-09	-1.79063	0.248177
58101492	chr3:58101492:G:A	7.64537e-09	-1.79725e-10	-1.13626
58101504	chr3:58101504:C:T	7.47273e-09	-1.79725e-10	-1.1591
58101505	chr3:58101505:G:A	4.02936e-08	1.76147	-1.23563
58102471	chr3:58102471:C:G	7.53343e-09	-1.79725e-10	-1.15101
58102697	chr3:58102697:T:C	7.00258e-09	-1.79725e-10	-1.22408
58103110	chr3:58103110:C:T	3.95608e-08	1.82096	-1.31349
58103212	chr3:58103212:A:G	8.95039e-08	-1.78853	3.11245
58103328	chr3:58103328:A:G	7.68694e-09	-1.79725e-10	-1.13084
58103764	chr3:58103764:A:C	7.49031e-09	-1.79725e-10	-1.15675
58103789	chr3:58103789:A:G	1.13509e-09	-1.6135	-1.43016
58103867	chr3:58103867:GT:G	4.17133e-09	-0.955477	-0.786647
58104124	chr3:58104124:G:A	3.25464e-09	-1.77032	-0.219961
58104150	chr3:58104150:A:G	9.12231e-10	-1.79789	-1.46433
58104909	chr3:58104909:A:G	6.62158e-09	-1.79725e-10	-1.28003
58105008	chr3:58105008:A:G	2.27451e-08	-0.0460108	-4.43556e-10
58105076	chr3:58105076:G:A	2.66265e-09	-1.31026	-0.88078
58105371	chr3:58105371:C:T	9.19492e-09	-1.79725e-10	-0.951709
58105400	chr3:58105400:G:C	6.95858e-09	-1.79725e-10	-1.23038
58106038	chr3:58106038:A:G	1.28073e-09	-1.59086	-1.33207
58106134	chr3:58106134:G:C	3.92748e-09	-1.79596	-0.00640096
58106619	chr3:58106619:A:G	3.47305e-09	-1.78787	-0.137455
58106801	chr3:58106801:C:T	1.03581e-09	-1.78465	-1.35052
58106851	chr3:58106851:C:T	7.12583e-09	-1.79725e-10	-1.20663
58107190	chr3:58107190:T:C	1.49112e-09	-1.51233	-1.2585
58107191	chr3:58107191:G:A	6.52108e-09	-1.79725e-10	-1.29532
58107561	chr3:58107561:G:A	7.49803e-09	-1.79725e-10	-1.15572
58107845	chr3:58107845:A:C	1.23416e-09	-1.60958	-1.3504
58107878	chr3:58107878:G:A	8.14227e-09	-1.79725e-10	-1.07329
58108122	chr3:58108122:A:C	3.42778e-09	-0.492334	-1.44611
58108215	chr3:58108215:C:T	1.32396e-08	-1.79725e-10	-0.587147
58108792	chr3:58108792:G:A	1.18351e-09	-1.68866	-1.31321
58108823	chr3:58108823:G:A	1.24629e-08	-1.79725e-10	-0.647606
58108844	chr3:58108844:TG:T	1.08002e-09	-1.69455	-1.39884
58108917	chr3:58108917:CA:C	5.01627e-09	-1.55767	-4.43556e-10
58109125	chr3:58109125:C:T	5.99258e-09	-1.79725e-10	-1.37984
58109535	chr3:58109535:A:G	6.32305e-09	-1.79725e-10	-1.32616
58109772	chr3:58109772:T:C	7.43034e-09	-1.79725e-10	-1.16479
58109773	chr3:58109773:G:T	9.95944e-09	-1.79725e-10	-0.871839
58110068	chr3:58110068:C:T	5.51549e-09	-1.79725e-10	-1.4628
58110662	chr3:58110662:T:G	7.47633e-09	-1.79725e-10	-1.15862
58110797	chr3:58110797:T:C	2.04994e-08	-0.940942	0.79098
58111225	chr3:58111225:AAG:A	5.81904e-09	-1.79725e-10	-1.40922
58111448	chr3:58111448:C:T	6.24389e-09	-1.79725e-10	-1.33876
58111669	chr3:58111669:T:C	1.94603e-09	-1.04196	-1.46261
58112521	chr3:58112521:T:C	2.54525e-08	0.0664536	-4.43556e-10
58112717	chr3:58112717:T:C	6.84094e-09	-1.79725e-10	-1.24743
58113035	chr3:58113035:G:A	3.98099e-09	-1.78883	-4.43556e-10
58113238	chr3:58113238:G:A	5.77213e-09	-1.79725e-10	-1.41732
58113387	chr3:58113387:G:A	1.36589e-09	-1.40996	-1.44859
58113450	chr3:58113450:T:G	6.56343e-09	-1.79725e-10	-1.28885
58113455	chr3:58113455:A:C	5.80884e-08	-1.79725e-10	0.891606
58113948	chr3:58113948:A:G	7.15008e-09	-1.79725e-10	-1.20324
58114053	chr3:58114053:T:C	6.22723e-09	-1.79725e-10	-1.34143
58114689	chr3:58114689:A:G	4.81974e-09	-1.76678	0.169146
58115042	chr3:58115042:C:T	5.58088e-09	-1.79725e-10	-1.45101
58115125	chr3:58115125:A:G	1.02311e-08	-1.79725e-10	-0.844928
58115290	chr3:58115290:A:G	1.51162e-07	-1.79725e-10	1.84799
58115384	chr3:58115384:T:C	5.88503e-09	-1.79725e-10	-1.39795
58115438	chr3:58115438:A:G	5.58737e-09	-1.79725e-10	-1.44985
58115534	chr3:58115534:G:T	3.23604e-09	-1.08785	-0.908163
58115734	chr3:58115734:G:A	6.20193e-09	-1.79725e-10	-1.3455
58115744	chr3:58115744:G:A	2.20578e-09	-1.63353	-0.745748
58115782	chr3:58115782:ACCCACAAC:A	1.19219e-08	-1.79725e-10	-0.691983
58115828	chr3:58115828:T:G	1.70308e-09	-1.60086	-1.03706
58116435	chr3:58116435:G:A	3.1344e-09	-1.11076	-0.917159
58116933	chr3:58116933:C:T	4.44668e-08	-1.3415	1.96588
58117096	chr3:58117096:C:G	6.55257e-09	-1.79725e-10	-1.2905
58117364	chr3:58117364:G:C	5.52615e-09	-1.79725e-10	-1.46087
58117531	chr3:58117531:G:C	6.3034e-09	-1.79725e-10	-1.32927
58117917	chr3:58117917:T:C	4.71717e-08	-1.33781	2.02124
58117951	chr3:58117951:C:T	3.38551e-09	-1.07331	-0.877546
58118237	chr3:58118237:G:A	4.63327e-08	-1.331	1.99649
58119150	chr3:58119150:G:A	7.81211e-08	-1.31245	2.50036
58119439	chr3:58119439:A:G	5.43655e-08	-1.79725e-10	0.82537
58119462	chr3:58119462:T:C	1.75339e-08	-1.79725e-10	-0.306221
58119692	chr3:58119692:C:A	4.48472e-09	-1.04762	-0.62206
58120049	chr3:58120049:C:T	1.72865e-09	-1.66536	-0.957657
58120268	chr3:58120268:C:A	1.30628e-08	-1.79725e-10	-0.60059
58120375	chr3:58120375:G:A	5.50749e-09	-1.79725e-10	-1.46425
58121169	chr3:58121169:C:T	6.31275e-09	-1.79725e-10	-1.32779
58121455	chr3:58121455:C:T	6.55855e-09	-1.79725e-10	-1.28959
58121467	chr3:58121467:C:T	2.14669e-08	-1.79725e-10	-0.103848
58121817	chr3:58121817:C:T	5.95871e-08	-1.79725e-10	0.917079
58121935	chr3:58121935:C:T	5.55426e-09	-1.79725e-10	-1.45579
58121941	chr3:58121941:G:A	3.1244e-09	-1.74042	-0.290699
58122272	chr3:58122272:A:C	1.8234e-09	-1.7024	-0.867262
58122788	chr3:58122788:T:C	2.51426e-08	-1.79725e-10	0.0542023
58122816	chr3:58122816:G:T	1.15586e-08	-0.722928	-4.43556e-10
58122824	chr3:58122824:T:C	2.45999e-08	-1.79725e-10	0.032384
58122863	chr3:58122863:G:A	2.14669e-08	-1.79725e-10	-0.103848
58123206	chr3:58123206:G:A	6.46285e-09	-1.79725e-10	-1.30429
58123806	chr3:58123806:C:T	1.93287e-08	-1.79725e-10	-0.208771
58124021	chr3:58124021:T:A	5.61887e-09	-1.79725e-10	-1.44423
58124045	chr3:58124045:A:G	5.63543e-09	-1.79725e-10	-1.44129
58124124	chr3:58124124:C:T	1.28321e-08	-0.618407	-4.43556e-10
58124140	chr3:58124140:C:T	5.81243e-08	-1.79725e-10	0.892224
58124378	chr3:58124378:G:A	4.54893e-09	-1.65547	-4.43556e-10
58124464	chr3:58124464:C:T	5.8704e-08	-1.79725e-10	0.902149
58124533	chr3:58124533:C:G	8.20051e-09	-0.669042	-0.397122
58124621	chr3:58124621:G:A	7.34593e-09	-1.79725e-10	-1.17621
58124676	chr3:58124676:G:T	2.03445e-08	-1.79725e-10	-0.157549
58124677	chr3:58124677:C:T	2.03539e-08	-1.79725e-10	-0.157087
58125384	chr3:58125384:C:T	1.98594e-09	-1.19534	-1.28893
58125401	chr3:58125401:G:A	5.18013e-08	-1.79725e-10	0.777055
58126034	chr3:58126034:G:A	1.30894e-08	-1.79725e-10	-0.598557
58126107	chr3:58126107:C:T	7.21362e-09	-1.79725e-10	-1.19439
58126143	chr3:58126143:G:A	1.99041e-08	-1.79725e-10	-0.179434
58126302	chr3:58126302:C:T	3.9953e-09	-1.78524	-4.43556e-10
58126335	chr3:58126335:G:A	5.59338e-09	-1.79725e-10	-1.44878
58126524	chr3:58126524:A:G	1.3482e-08	-1.79725e-10	-0.569003
58126829	chr3:58126829:G:C	6.46086e-09	-1.79725e-10	-1.3046
58127085	chr3:58127085:G:A	2.33674e-08	-1.79725e-10	-0.0190183
58127094	chr3:58127094:A:G	1.52316e-07	-1.79725e-10	1.8556
58127291	chr3:58127291:G:A	5.597e-09	-1.79725e-10	-1.44813
58127911	chr3:58127911:T:C	7.39824e-09	-1.79725e-10	-1.16912
58128270	chr3:58128270:C:G	7.12477e-09	-1.79725e-10	-1.20678
58128928	chr3:58128928:G:A	6.99584e-09	-1.79725e-10	-1.22504
58129090	chr3:58129090:G:A	7.34989e-09	-1.79725e-10	-1.17567
58129157	chr3:58129157:C:T	1.63788e-08	-1.79725e-10	-0.374371
58129411	chr3:58129411:G:C	1.74186e-08	-1.79725e-10	-0.312823
58129487	chr3:58129487:A:G	7.2635e-09	-1.79725e-10	-1.1875
58129607	chr3:58129607:G:A	7.61065e-09	-1.79725e-10	-1.14081
58129823	chr3:58129823:T:A	5.74974e-09	-1.79725e-10	-1.42121
58129886	chr3:58129886:T:C	1.41232e-08	-1.79725e-10	-0.522543
58129893	chr3:58129893:G:C	7.12798e-09	-1.79725e-10	-1.20633
58130302	chr3:58130302:T:C	4.09036e-09	-1.76173	-4.43556e-10
58130368	chr3:58130368:G:C	2.00007e-08	-0.246308	0.0717169
58130420	chr3:58130420:C:T	9.06154e-09	-1.79725e-10	-0.96632
58130589	chr3:58130589:A:G	1.62445e-08	-1.79725e-10	-0.382603
58130642	chr3:58130642:T:C	2.45315e-08	-1.79725e-10	0.0295997
58130693	chr3:58130693:G:T	5.50732e-09	-1.79725e-10	-1.46428
58131107	chr3:58131107:C:A	5.56725e-09	-1.79725e-10	-1.45346
58131228	chr3:58131228:C:G	4.14115e-08	-1.79725e-10	0.5532
58131250	chr3:58131250:G:A	5.57613e-09	-1.79725e-10	-1.45186
58131519	chr3:58131519:A:G	2.84422e-08	-1.79725e-10	0.177515
58131648	chr3:58131648:T:G	8.27565e-09	-1.79725e-10	-1.05704
58131734	chr3:58131734:G:A	5.4357e-08	-1.79725e-10	0.825214
58131769	chr3:58131769:T:G	1.72902e-08	-1.79725e-10	-0.320222
58131797	chr3:58131797:G:A	5.5149e-08	-1.79725e-10	0.839679
58131997	chr3:58131997:G:A	8.1099e-09	-1.07727	-4.43556e-10
58132097	chr3:58132097:C:T	7.60813e-09	-1.79725e-10	-1.14114
58132105	chr3:58132105:T:C	5.41097e-08	-1.79725e-10	0.820654
58132163	chr3:58132163:C:T	6.60683e-09	-1.79725e-10	-1.28226
58132204	chr3:58132204:C:T	2.27799e-08	-1.79725e-10	-0.0444828
58132212	chr3:58132212:G:A	6.19229e-09	-1.79725e-10	-1.34705
58132425	chr3:58132425:G:A	2.28551e-08	-1.79725e-10	-0.0411865
58132516	chr3:58132516:T:TAA	5.4357e-08	-1.79725e-10	0.825214
58132973	chr3:58132973:A:G	1.80601e-08	-1.79725e-10	-0.276656
58133053	chr3:58133053:C:T	1.49023e-08	-1.79725e-10	-0.468843
58133135	chr3:58133135:C:G	5.64159e-09	-1.44019	-4.43556e-10
58133231	chr3:58133231:G:T	1.66151e-08	-0.862606	0.502559
58133239	chr3:58133239:C:T	5.49252e-08	-1.79725e-10	0.835612
58134139	chr3:58134139:G:A	4.08366e-09	-1.76336	-4.43556e-10
58134155	chr3:58134155:G:C	2.16107e-09	-1.52082	-0.878932
58134926	chr3:58134926:G:T	7.62649e-09	-1.79725e-10	-1.13873
58135347	chr3:58135347:C:T	1.30328e-08	-1.79725e-10	-0.60289
58135595	chr3:58135595:T:C	1.12088e-08	-1.79725e-10	-0.753657
58135899	chr3:58135899:T:A	1.5116e-09	-1.58519	-1.172
58136255	chr3:58136255:C:T	9.00247e-09	-0.788885	-0.183977
58136310	chr3:58136310:G:A	8.07947e-09	-1.79725e-10	-1.08103
58136433	chr3:58136433:T:C	1.57024e-09	-1.60294	-1.11619
58136941	chr3:58136941:G:A	5.92127e-09	-1.79725e-10	-1.39181
58137131	chr3:58137131:TAAG:T	5.84613e-09	-1.79725e-10	-1.40458
58137181	chr3:58137181:G:A	6.73965e-09	-1.79725e-10	-1.26235
58137279	chr3:58137279:A:G	8.97538e-09	-1.79725e-10	-0.975874
58137522	chr3:58137522:C:A	4.95535e-08	-0.724071	1.45676
58138252	chr3:58138252:TC:T	6.24084e-09	-1.79725e-10	-1.33924
58138872	chr3:58138872:C:T	8.41807e-09	-1.79725e-10	-1.03998
58139195	chr3:58139195:C:T	5.91205e-09	-1.79725e-10	-1.39337
58139425	chr3:58139425:A:C	9.14432e-09	-1.79725e-10	-0.957226
58139456	chr3:58139456:G:A	5.74071e-09	-0.998831	-0.423946
58139619	chr3:58139619:A:G	8.01689e-09	-1.79725e-10	-1.08881
58139726	chr3:58139726:G:T	8.95012e-09	-1.79725e-10	-0.978693
58140244	chr3:58140244:G:T	1.97628e-07	-0.815969	2.932
58140370	chr3:58140370:C:T	2.15046e-08	-1.79725e-10	-0.102093
58140496	chr3:58140496:A:C	3.99404e-09	-1.1254	-0.660157
58142090	chr3:58142090:G:A	6.21339e-09	-1.79725e-10	-1.34365
58142100	chr3:58142100:C:T	1.41521e-07	-0.868222	2.65031
58143723	chr3:58143723:A:G	6.30283e-09	-0.973706	-0.355655
58144441	chr3:58144441:A:G	1.18295e-09	-1.78164	-1.22071
58144549	chr3:58144549:G:C	4.1601e-09	-1.00952	-0.735304
58144680	chr3:58144680:A:G	6.06186e-09	-1.79725e-10	-1.36834
58144763	chr3:58144763:A:G	1.82395e-08	-1.79725e-10	-0.266768
58144869	chr3:58144869:C:A	1.20454e-08	-1.79725e-10	-0.681675
58144872	chr3:58144872:T:C	3.19877e-09	-0.580438	-1.42716
58145475	chr3:58145475:A:G	5.82575e-09	-1.79725e-10	-1.40807
58145685	chr3:58145685:C:T	8.48908e-08	1.27101	-4.43556e-10
58145788	chr3:58145788:C:T	1.11276e-09	-1.59906	-1.46446
58146252	chr3:58146252:C:T	1.07092e-08	-0.971812	0.172556
58146541	chr3:58146541:G:A	3.95057e-09	-1.7965	-4.43556e-10
58146911	chr3:58146911:G:A	1.53721e-08	-1.79725e-10	-0.437805
58147081	chr3:58147081:G:A	2.60777e-09	-1.60694	-0.604922
58147082	chr3:58147082:C:T	2.63562e-09	-1.59632	-0.604922
58147088	chr3:58147088:G:A	5.87235e-09	-1.79725e-10	-1.40011
58147721	chr3:58147721:C:T	3.81765e-09	-1.09653	-0.734191
58148072	chr3:58148072:G:C	2.57936e-09	-0.758867	-1.46395
58148778	chr3:58148778:A:G	4.35553e-09	-1.69891	-4.43556e-10
58149098	chr3:58149098:C:T	4.26403e-09	-1.72014	-4.43556e-10
58149228	chr3:58149228:C:T	3.2836e-09	-0.53267	-1.44875
58149526	chr3:58149526:C:T	5.70797e-09	-1.79725e-10	-1.4285
58149611	chr3:58149611:C:T	6.93227e-09	-1.79725e-10	-1.23417
58150324	chr3:58150324:C:T	6.61575e-09	-1.79725e-10	-1.28091
58150702	chr3:58150702:T:C	1.68666e-09	-1.67544	-0.972167
58151085	chr3:58151085:T:C	6.32341e-09	-1.79725e-10	-1.3261
58151212	chr3:58151212:C:T	9.84194e-09	-1.79725e-10	-0.883707
58151684	chr3:58151684:A:G	5.56974e-09	-1.79725e-10	-1.45301
58151996	chr3:58151996:A:G	1.5259e-09	-1.61495	-1.13283
58152550	chr3:58152550:GA:G	2.30804e-09	-0.912349	-1.42161
58152801	chr3:58152801:G:A	2.93489e-09	-1.56299	-0.530701
58152982	chr3:58152982:C:T	6.89896e-09	-1.79725e-10	-1.23899
58153061	chr3:58153061:C:T	6.20966e-09	-1.79725e-10	-1.34425
58153263	chr3:58153263:G:A	6.75453e-09	-1.79725e-10	-1.26015
58153445	chr3:58153445:G:A	5.57407e-09	-1.79725e-10	-1.45223
58153675	chr3:58153675:G:A	6.98889e-09	-1.79725e-10	-1.22604
58154012	chr3:58154012:G:A	4.32005e-09	-1.70709	-4.43556e-10
58154079	chr3:58154079:T:C	5.67311e-08	-1.79725e-10	0.867963
58154309	chr3:58154309:G:A	2.26378e-09	-0.929431	-1.42389
58154398	chr3:58154398:A:G	7.12276e-09	-1.79725e-10	-1.20706
58154694	chr3:58154694:A:G	7.76438e-09	-1.79725e-10	-1.12081
58155041	chr3:58155041:G:A	2.36633e-09	-0.897562	-1.41146
58155315	chr3:58155315:G:A	2.27062e-09	-0.949121	-1.40119
58155353	chr3:58155353:G:A	2.14013e-09	-1.00297	-1.40653
58155369	chr3:58155369:A:G	6.16863e-09	-1.79725e-10	-1.35088
58155540	chr3:58155540:C:T	2.49867e-09	-1.07636	-1.17824
58155564	chr3:58155564:TA:T	2.10294e-09	-1.02249	-1.40453
58155584	chr3:58155584:T:C	6.33088e-09	-1.79725e-10	-1.32492
58155716	chr3:58155716:G:C	7.10764e-09	-1.79725e-10	-1.20919
58156146	chr3:58156146:CTT:C	6.91501e-09	-1.79725e-10	-1.23667
58156845	chr3:58156845:C:T	3.16719e-09	-0.887932	-1.12958
58156994	chr3:58156994:G:T	5.65782e-09	-1.79725e-10	-1.43732
58157713	chr3:58157713:G:T	4.78348e-09	-0.665083	-0.940109
58158003	chr3:58158003:G:A	9.042e-09	-1.04878	0.0803007
58158613	chr3:58158613:T:C	5.75529e-09	-1.79725e-10	-1.42024
58159064	chr3:58159064:A:G	5.50782e-09	-1.79725e-10	-1.46419
58159536	chr3:58159536:G:A	1.33583e-09	-1.47789	-1.40291
58159621	chr3:58159621:T:C	3.94696e-09	-1.79741	-4.43556e-10
58160175	chr3:58160175:C:T	5.82407e-09	-1.79725e-10	-1.40836
58160293	chr3:58160293:C:T	2.89958e-09	-0.897823	-1.20797
58160376	chr3:58160376:C:T	6.9654e-09	-1.79725e-10	-1.2294
58160597	chr3:58160597:G:T	5.73211e-09	-1.79725e-10	-1.42428
58160984	chr3:58160984:A:G	1.41441e-09	-1.60412	-1.21953
58161078	chr3:58161078:G:A	1.4191e-09	-1.58986	-1.23048
58161216	chr3:58161216:T:C	6.3336e-09	-1.79725e-10	-1.32449
58161703	chr3:58161703:C:T	2.44484e-09	-1.14143	-1.13495
58162006	chr3:58162006:T:C	3.68121e-09	-0.998056	-0.869063
58162161	chr3:58162161:G:A	4.41112e-09	-0.913295	-0.772936
58162331	chr3:58162331:A:G	5.60688e-09	-1.79725e-10	-1.44636
58162336	chr3:58162336:G:A	1.35952e-08	-0.650218	0.0895749
58162569	chr3:58162569:C:T	5.58721e-09	-1.79725e-10	-1.44988
58162679	chr3:58162679:A:G	5.74162e-09	-1.79725e-10	-1.42262
58163231	chr3:58163231:G:A	1.20944e-08	-1.79725e-10	-0.677617
58163690	chr3:58163690:G:A	3.16681e-09	-0.764723	-1.25291
58163710	chr3:58163710:G:A	2.11614e-09	-0.969843	-1.45092
58163862	chr3:58163862:G:A	5.97849e-09	-1.79725e-10	-1.38219
58164457	chr3:58164457:C:T	8.13139e-09	-0.938203	-0.136424
58164706	chr3:58164706:C:T	5.961e-09	-1.79725e-10	-1.38512
58164850	chr3:58164850:C:T	5.54656e-09	-1.79725e-10	-1.45718
58165779	chr3:58165779:G:A	1.82741e-09	-1.11296	-1.4545
58165815	chr3:58165815:T:G	5.85623e-09	-1.79725e-10	-1.40285
58165834	chr3:58165834:C:T	2.04443e-09	-1.00429	-1.45095
58166220	chr3:58166220:C:G	5.51805e-09	-1.79725e-10	-1.46234
58166338	chr3:58166338:A:C	9.87957e-10	-1.72572	-1.45675
58166381	chr3:58166381:A:G	1.6047e-09	-1.73314	-0.964281
58166828	chr3:58166828:A:AT	5.60134e-09	-1.79725e-10	-1.44735
58166848	chr3:58166848:G:A	5.0912e-09	-0.544579	-0.998267
58167018	chr3:58167018:A:C	5.51278e-09	-1.79725e-10	-1.46329
58167072	chr3:58167072:A:G	1.89701e-09	-1.71724	-0.812841
58168072	chr3:58168072:C:T	5.47557e-09	-0.484612	-0.985452
58168157	chr3:58168157:A:C	5.52876e-09	-1.79725e-10	-1.4604
58168241	chr3:58168241:G:A	5.61219e-09	-1.79725e-10	-1.44542
58168450	chr3:58168450:G:A	1.38564e-08	-0.655683	0.114074
58168600	chr3:58168600:C:T	6.05601e-09	-1.79725e-10	-1.36931
58168828	chr3:58168828:G:A	7.3232e-09	-1.79725e-10	-1.17931
58168944	chr3:58168944:T:C	1.07041e-09	-1.79264	-1.30968
58169132	chr3:58169132:G:C	5.06952e-09	-0.570475	-0.976639
58169237	chr3:58169237:A:G	5.65538e-09	-1.43775	-4.43556e-10
58169414	chr3:58169414:T:C	6.47154e-09	-1.30295	-4.43556e-10
58169483	chr3:58169483:C:T	6.08444e-09	-1.79725e-10	-1.36462
58169503	chr3:58169503:C:G	1.84834e-08	1.21027	-1.46375
58170057	chr3:58170057:G:A	6.65604e-09	-1.79725e-10	-1.27483
58170300	chr3:58170300:T:C	3.8102e-08	-1.79725e-10	0.469908
58170483	chr3:58170483:T:C	1.14082e-08	-1.79725e-10	-0.736026
58170962	chr3:58170962:C:T	4.21328e-08	-1.79725e-10	0.570466
58171343	chr3:58171343:C:T	6.64756e-09	-1.79725e-10	-1.27611
58171419	chr3:58171419:T:C	2.64075e-08	-1.79725e-10	0.103289
58171792	chr3:58171792:G:C	1.04622e-09	-1.76724	-1.35793
58171884	chr3:58171884:T:C	9.82046e-09	-1.79725e-10	-0.885892
58171979	chr3:58171979:G:A	2.27428e-08	-1.79725e-10	-0.0461098
58172123	chr3:58172123:G:A	3.98452e-09	-1.78794	-4.43556e-10
58172132	chr3:58172132:G:A	4.29265e-08	-1.79725e-10	0.589129
58172607	chr3:58172607:C:T	2.46351e-08	-1.79725e-10	0.0338137
58172980	chr3:58172980:G:A	1.14309e-09	-1.75868	-1.27794
58173240	chr3:58173240:A:G	6.19385e-09	-1.79725e-10	-1.3468
58173352	chr3:58173352:G:A	6.23977e-09	-1.79725e-10	-1.33942
58173506	chr3:58173506:G:A	5.63354e-09	-1.79725e-10	-1.44162
58173996	chr3:58173996:C:T	2.77759e-08	-1.79725e-10	0.153809
58174166	chr3:58174166:G:A	2.59032e-09	-1.02897	-1.18961
58174984	chr3:58174984:A:G	4.00458e-09	-1.78292	-4.43556e-10
58175145	chr3:58175145:A:C	5.93918e-09	-1.79725e-10	-1.38879
58175194	chr3:58175194:T:C	2.46957e-09	-0.801941	-1.46438
58175255	chr3:58175255:T:G	1.4087e-08	-1.79725e-10	-0.525109
58175260	chr3:58175260:G:A	1.12946e-09	-1.77947	-1.26915
58176644	chr3:58176644:G:A	3.09193e-09	-0.698806	-1.34276
58176665	chr3:58176665:C:T	9.14867e-09	-1.79725e-10	-0.956751
58176699	chr3:58176699:C:T	9.34827e-10	-1.79749	-1.44027
58177495	chr3:58177495:T:C	1.10337e-09	-1.60838	-1.46361
58177508	chr3:58177508:G:A	4.29253e-09	-1.71348	-4.43556e-10
58177707	chr3:58177707:G:A	7.68436e-09	-1.79725e-10	-1.13117
58177965	chr3:58177965:A:G	9.29159e-10	-1.78298	-1.46086
58178174	chr3:58178174:A:C	1.18428e-09	-1.55799	-1.44323
58178187	chr3:58178187:A:G	1.25186e-09	-1.57979	-1.36593
58178315	chr3:58178315:T:C	9.5869e-10	-1.7889	-1.42364
58178321	chr3:58178321:C:G	9.52182e-10	-1.78786	-1.43149
58178666	chr3:58178666:T:A	2.1307e-08	-0.111326	-4.43556e-10
58178782	chr3:58178782:C:T	6.7708e-09	-1.79725e-10	-1.25774
58178809	chr3:58178809:C:T	1.54716e-09	-1.73725	-0.996684
58178875	chr3:58178875:C:T	2.20848e-07	-1.79725e-10	2.22712
58179577	chr3:58179577:G:A	6.49805e-09	-1.79725e-10	-1.29886
58179893	chr3:58179893:G:A	1.0773e-08	-1.79725e-10	-0.79332
58180107	chr3:58180107:A:G	1.18565e-08	-1.79725e-10	-0.69748
58180672	chr3:58180672:C:T	1.31124e-08	-0.596799	-4.43556e-10
58180743	chr3:58180743:A:G	1.43542e-09	-1.35468	-1.45422
58180978	chr3:58180978:G:A	2.8498e-09	-1.00379	-1.11933
58181960	chr3:58181960:G:A	1.51815e-09	-1.77086	-0.982006
58181998	chr3:58181998:G:A	2.77784e-08	-1.79725e-10	0.1539
58182302	chr3:58182302:TG:T	7.15149e-09	-1.79725e-10	-1.20304
58182400	chr3:58182400:A:G	8.16351e-09	-1.79725e-10	-1.07069
58182564	chr3:58182564:AT:A	9.39735e-10	-1.77464	-1.45788
58182573	chr3:58182573:T:G	9.39715e-10	-1.7777	-1.45484
58182679	chr3:58182679:G:A	1.65966e-09	-1.22887	-1.43487
58182720	chr3:58182720:C:G	1.04661e-08	-1.79725e-10	-0.822222
58182746	chr3:58182746:T:C	1.18047e-09	-1.73942	-1.26503
58182892	chr3:58182892:T:A	6.35247e-09	-1.79725e-10	-1.32152
58182901	chr3:58182901:G:A	2.04811e-09	-1.06911	-1.38434
58182958	chr3:58182958:G:A	5.84687e-09	-1.79725e-10	-1.40445
58182990	chr3:58182990:C:T	7.37238e-08	-1.79725e-10	1.12997
58183199	chr3:58183199:T:C	1.72915e-09	-1.16188	-1.46085
58183200	chr3:58183200:T:C	1.68266e-09	-1.19021	-1.45977
58183264	chr3:58183264:A:G	4.31912e-09	-0.697474	-1.00983
58183381	chr3:58183381:A:G	5.24207e-09	-0.516524	-0.997119
58183687	chr3:58183687:G:A	1.98976e-08	-1.79725e-10	-0.179761
58183692	chr3:58183692:G:T	5.79454e-09	-1.79725e-10	-1.41344
58183701	chr3:58183701:T:C	7.21049e-09	-1.79725e-10	-1.19482
58183706	chr3:58183706:AGGTAG:A	7.36416e-09	-1.79725e-10	-1.17373
58183745	chr3:58183745:G:A	1.06068e-09	-1.70041	-1.41104
58183817	chr3:58183817:A:T	1.06406e-09	-1.698	-1.41027
58183876	chr3:58183876:C:T	2.7443e-08	0.141751	-4.43556e-10
58184093	chr3:58184093:C:T	6.7096e-09	-1.79725e-10	-1.26682
58184167	chr3:58184167:C:T	3.51058e-09	-0.65595	-1.25863
58184181	chr3:58184181:C:T	6.01795e-09	-1.79725e-10	-1.37561
58184215	chr3:58184215:C:T	5.80904e-09	-1.79725e-10	-1.41094
58184231	chr3:58184231:A:G	4.09092e-09	-1.76159	-4.43556e-10
58184269	chr3:58184269:A:G	2.53701e-09	-1.09942	-1.13996
58184454	chr3:58184454:T:C	3.61055e-08	-1.79725e-10	0.416084
58184573	chr3:58184573:C:T	2.65061e-09	-1.03754	-1.15803
58185780	chr3:58185780:G:A	1.26362e-07	0.678949	0.989843
58186322	chr3:58186322:G:C	7.54669e-09	-1.79725e-10	-1.14925
58186739	chr3:58186739:C:T	1.04634e-09	-1.69193	-1.43313
58186814	chr3:58186814:T:A	2.969e-09	-1.05608	-1.02606
58186838	chr3:58186838:A:G	1.3976e-09	-1.72431	-1.11129
58186922	chr3:58186922:C:A	6.00272e-09	-1.79725e-10	-1.37815
58187265	chr3:58187265:G:A	1.31113e-09	-1.59453	-1.30495
58187352	chr3:58187352:T:C	7.26714e-09	-1.79725e-10	-1.187
58187429	chr3:58187429:C:T	1.14575e-09	-1.6782	-1.3561
58187822	chr3:58187822:A:C	1.262e-09	-1.65039	-1.28727
58187908	chr3:58187908:C:T	4.5248e-08	0.6418	-4.43556e-10
58188288	chr3:58188288:A:G	9.25549e-08	-1.79725e-10	1.35744
58188371	chr3:58188371:C:A	1.42936e-07	-1.79725e-10	1.79203
58188689	chr3:58188689:A:G	2.32668e-07	-1.79725e-10	2.27925
58188715	chr3:58188715:C:T	5.88788e-09	-1.79725e-10	-1.39746
58188759	chr3:58188759:C:T	7.07967e-09	-1.79725e-10	-1.21313
58188944	chr3:58188944:G:C	5.16149e-09	-1.52913	-4.43556e-10
58189287	chr3:58189287:C:T	5.95257e-09	-1.79725e-10	-1.38654
58189633	chr3:58189633:C:T	9.98161e-10	-1.79716	-1.37504
58189793	chr3:58189793:A:G	6.17667e-09	-1.79725e-10	-1.34958
58190292	chr3:58190292:C:T	6.64756e-09	-1.79725e-10	-1.27611
58190390	chr3:58190390:C:A	5.94754e-09	-1.79725e-10	-1.38738
58191052	chr3:58191052:T:A	6.51148e-09	0.0038357	-1.30063
58191116	chr3:58191116:C:T	3.00824e-09	-0.726688	-1.34232
58191442	chr3:58191442:C:G	2.70431e-08	0.127071	-4.43556e-10
58191514	chr3:58191514:C:T	1.54409e-08	-1.79725e-10	-0.433342
58191566	chr3:58191566:G:A	5.67075e-09	-1.79725e-10	-1.43504
58191659	chr3:58191659:T:C	1.33544e-09	-1.5415	-1.3396
58191748	chr3:58191748:C:A	4.24468e-09	-0.416316	-1.30838
58191786	chr3:58191786:A:G	7.32826e-09	-1.17862	-4.43556e-10
58191816	chr3:58191816:C:T	1.24144e-08	-1.79725e-10	-0.651499
58191904	chr3:58191904:G:T	5.5135e-09	-1.79725e-10	-1.46316
58191921	chr3:58191921:C:T	2.7524e-08	-1.79725e-10	0.144699
58192116	chr3:58192116:A:T	1.76702e-09	-1.50851	-1.09255
58193139	chr3:58193139:C:T	1.24736e-09	-1.63448	-1.31485
58193183	chr3:58193183:C:A	6.23415e-09	-1.79725e-10	-1.34032
58193270	chr3:58193270:A:G	1.20543e-08	-1.79725e-10	-0.680942
58193301	chr3:58193301:T:C	1.20988e-09	-1.67723	-1.3026
58193531	chr3:58193531:G:A	6.84678e-09	-1.79725e-10	-1.24658
58193591	chr3:58193591:C:T	2.73128e-09	-0.8288	-1.33679
58193744	chr3:58193744:C:T	2.03955e-09	-1.31591	-1.14172
58194567	chr3:58194567:A:C	8.84532e-09	-0.464671	-0.5258
58194571	chr3:58194571:C:G	6.63894e-09	-1.79725e-10	-1.27741
58194609	chr3:58194609:C:T	1.12104e-08	-1.79725e-10	-0.753521
58194634	chr3:58194634:TTC:T	1.02326e-08	-1.79725e-10	-0.844777
58194878	chr3:58194878:G:A	6.28117e-09	-1.79725e-10	-1.3328
58195157	chr3:58195157:A:G	5.7338e-09	-1.79725e-10	-1.42398
58195595	chr3:58195595:C:A	1.03685e-08	-0.831589	-4.43556e-10
58195773	chr3:58195773:A:G	1.84683e-09	-1.13826	-1.41863
58196319	chr3:58196319:C:T	1.21313e-09	-1.6377	-1.33946
58196886	chr3:58196886:G:A	6.89578e-09	-1.79725e-10	-1.23945
58197351	chr3:58197351:C:T	3.30947e-09	-0.612547	-1.36102
58197540	chr3:58197540:C:T	6.59181e-09	-1.79725e-10	-1.28453
58197909	chr3:58197909:G:A	1.27496e-09	-1.46526	-1.46218
58198339	chr3:58198339:A:G	1.38307e-08	-1.79725e-10	-0.543471
58198510	chr3:58198510:A:C	4.37676e-09	-1.69405	-4.43556e-10
58199199	chr3:58199199:T:G	1.04038e-09	-1.6731	-1.45768
58199250	chr3:58199250:A:T	1.85747e-08	-1.79725e-10	-0.248558
58199260	chr3:58199260:G:C	4.15478e-08	-1.79725e-10	0.556485
58199562	chr3:58199562:C:T	3.20226e-08	1.08883	-0.792745
58199588	chr3:58199588:C:T	1.84416e-08	-1.79725e-10	-0.25575
58199674	chr3:58199674:A:G	2.43713e-09	-1.06991	-1.20963
58199868	chr3:58199868:T:C	9.1387e-09	-0.708983	-0.248858
58200247	chr3:58200247:G:T	3.23107e-09	-0.533433	-1.46411
58200399	chr3:58200399:A:G	5.02574e-08	-1.79725e-10	0.746798
58200458	chr3:58200458:A:T	2.11315e-08	-1.79725e-10	-0.119594
58200896	chr3:58200896:A:G	1.75345e-08	-1.79725e-10	-0.306191
58201476	chr3:58201476:G:A	7.77833e-09	-1.79725e-10	-1.11902
58201914	chr3:58201914:T:A	5.32771e-09	-1.49744	-4.43556e-10
58202176	chr3:58202176:G:A	2.39052e-09	-1.06222	-1.23663
58202248	chr3:58202248:T:C	4.50626e-08	1.93309	-1.2954
58202456	chr3:58202456:C:G	1.64758e-08	-1.79725e-10	-0.368465
58202536	chr3:58202536:G:A	6.55941e-08	2.013	-0.999875
58203019	chr3:58203019:C:T	6.74045e-09	-1.79725e-10	-1.26223
58203521	chr3:58203521:G:C	1.30638e-08	0.509596	-1.11011
58203647	chr3:58203647:A:T	6.09012e-09	-1.36369	-4.43556e-10
58203953	chr3:58203953:G:A	1.38959e-08	0.658157	-1.19692
58204431	chr3:58204431:G:A	4.27349e-09	-0.362488	-1.35544
58204715	chr3:58204715:G:A	6.12083e-09	-1.79725e-10	-1.35866
58204727	chr3:58204727:C:T	1.9888e-08	-1.79725e-10	-0.180246
58205547	chr3:58205547:C:G	7.80789e-09	-1.11523	-4.43556e-10
58205647	chr3:58205647:C:T	1.17797e-08	-1.79725e-10	-0.703982
58205706	chr3:58205706:G:A	1.40954e-07	2.62951	-0.851438
58205744	chr3:58205744:C:T	1.68919e-08	-1.79725e-10	-0.343523
58205885	chr3:58205885:G:A	6.1963e-09	-0.0112557	-1.33515
58206068	chr3:58206068:A:T	4.57617e-09	-0.31394	-1.33556
58206069	chr3:58206069:T:C	4.50077e-09	-0.331636	-1.33448
58206190	chr3:58206190:C:T	1.95161e-08	-1.79725e-10	-0.199119
58206375	chr3:58206375:C:T	6.63829e-09	-1.79725e-10	-1.27751
58206497	chr3:58206497:C:G	6.75384e-09	-1.79725e-10	-1.26025
58206624	chr3:58206624:G:A	6.52133e-09	-1.79725e-10	-1.29528
58206663	chr3:58206663:C:A	2.75316e-09	-0.91121	-1.2464
58206819	chr3:58206819:G:A	5.52781e-09	-1.79725e-10	-1.46057
58206858	chr3:58206858:A:G	9.50545e-10	-1.79783	-1.42325
58208324	chr3:58208324:C:A	1.25e-07	2.5244	-0.866446
58208492	chr3:58208492:G:A	8.48724e-09	-0.040414	-0.991381
58208860	chr3:58208860:TAA:T	2.30213e-09	-0.918237	-1.41829
58209257	chr3:58209257:G:A	7.86378e-09	-1.79725e-10	-1.10809
58209312	chr3:58209312:T:C	4.02861e-07	3.81117	-0.982936
58209504	chr3:58209504:A:C	1.09439e-07	2.49064	-0.965634
58209519	chr3:58209519:C:G	6.15164e-09	-1.79725e-10	-1.35364
58209647	chr3:58209647:A:G	6.24023e-08	2.25112	-1.28788
58209739	chr3:58209739:G:A	1.14794e-07	2.52277	-0.94999
58209893	chr3:58209893:T:C	1.73471e-09	-1.1561	-1.46342
58209984	chr3:58209984:G:A	7.15602e-09	-0.0752186	-1.12719
58210070	chr3:58210070:GAGA:G	7.00233e-09	-1.79725e-10	-1.22412
58210159	chr3:58210159:G:C	9.34772e-09	-0.935228	-4.43556e-10
58210856	chr3:58210856:G:A	2.40021e-08	0.00778339	-4.43556e-10
58210912	chr3:58210912:C:T	1.58045e-07	2.55345	-0.660934
58210913	chr3:58210913:G:A	2.23392e-07	-1.79725e-10	2.23857
58211116	chr3:58211116:A:T	1.44719e-09	-1.36421	-1.43653
58211146	chr3:58211146:A:G	1.43881e-09	-1.37033	-1.43621
58211235	chr3:58211235:T:C	1.4118e-09	-1.52105	-1.30444
58211646	chr3:58211646:G:A	2.62614e-08	1.11685	-1.01911
58211858	chr3:58211858:A:G	7.90878e-09	-1.79725e-10	-1.10239
58211893	chr3:58211893:G:A	3.31581e-08	1.79153	-1.4606
58211974	chr3:58211974:G:T	5.90633e-09	-1.79725e-10	-1.39433
58212393	chr3:58212393:C:G	5.5162e-09	-1.79725e-10	-1.46267
58212584	chr3:58212584:G:A	2.55812e-08	0.0714967	-4.43556e-10
58212629	chr3:58212629:T:C	7.3968e-09	-1.79725e-10	-1.16931
58212745	chr3:58212745:GTTTAC:G	2.51299e-09	-0.840391	-1.4085
58212877	chr3:58212877:C:A	2.43553e-09	-0.853521	-1.42667
58212988	chr3:58212988:T:C	1.34482e-07	2.0339	-0.30283
58213399	chr3:58213399:A:G	5.53277e-09	-1.79725e-10	-1.45967
58213484	chr3:58213484:C:T	1.27816e-07	1.98103	-0.300793
58213621	chr3:58213621:C:G	1.26637e-07	1.99881	-0.327847
58213758	chr3:58213758:T:C	2.29896e-08	-1.79725e-10	-0.0353164
58213797	chr3:58213797:T:G	1.15987e-07	1.92725	-0.344131
58213903	chr3:58213903:A:T	1.27093e-07	2.00862	-0.334059
58213942	chr3:58213942:T:G	6.23997e-08	2.0759	-1.11269
58214336	chr3:58214336:G:A	7.30856e-09	-1.18131	-4.43556e-10
58214627	chr3:58214627:A:G	1.49234e-09	-1.4257	-1.34431
58215019	chr3:58215019:T:G	8.60625e-09	0.305685	-1.32356
58216218	chr3:58216218:C:T	1.62054e-08	0.271075	-0.65609
58216263	chr3:58216263:C:T	2.58255e-08	0.512872	-0.43187
58217306	chr3:58217306:C:T	1.92327e-08	-1.79725e-10	-0.213748
58217632	chr3:58217632:A:C	2.11172e-08	0.372637	-0.492911
58217787	chr3:58217787:A:G	1.58995e-09	-1.67618	-1.03048
58217804	chr3:58217804:CT:C	9.57144e-09	-1.79725e-10	-0.911576
58217946	chr3:58217946:A:G	1.52963e-09	-1.70023	-1.0451
58218027	chr3:58218027:G:T	2.66971e-08	-1.79725e-10	0.114195
58218397	chr3:58218397:G:A	1.13421e-08	-1.79725e-10	-0.741841
58218526	chr3:58218526:T:C	1.65639e-09	-1.69072	-0.974995
58218647	chr3:58218647:T:G	1.70914e-09	-1.68312	-0.951256
58218781	chr3:58218781:C:G	5.9997e-09	-1.79725e-10	-1.37865
58219502	chr3:58219502:T:C	7.58605e-09	-1.79725e-10	-1.14405
58219531	chr3:58219531:T:C	1.23791e-08	-1.79725e-10	-0.654352
58219538	chr3:58219538:T:C	2.41976e-09	-0.835459	-1.45123
58219552	chr3:58219552:C:A	1.7054e-08	-1.79725e-10	-0.333977
58219736	chr3:58219736:C:T	5.19119e-08	0.779188	-4.43556e-10
58220240	chr3:58220240:A:G	2.11672e-08	-1.79725e-10	-0.117909
58220571	chr3:58220571:A:T	1.56831e-08	0.14832	-0.566093
58220703	chr3:58220703:G:A	4.6559e-08	0.670362	-4.43556e-10
58220908	chr3:58220908:A:T	2.29226e-08	-1.79725e-10	-0.0382358
58221020	chr3:58221020:T:A	1.21684e-08	-1.79725e-10	-0.671515
58221490	chr3:58221490:C:T	5.99476e-09	-1.79725e-10	-1.37947
58221906	chr3:58221906:T:C	1.56534e-08	-1.79725e-10	-0.419673
58222012	chr3:58222012:A:G	1.62684e-07	-1.79725e-10	1.92145
58222222	chr3:58222222:C:T	1.44396e-08	0.929901	-1.43028
58222820	chr3:58222820:CT:C	5.43749e-09	-0.0978776	-1.37916
58223086	chr3:58223086:C:T	3.30146e-08	-1.79725e-10	0.326591
58223494	chr3:58223494:A:G	7.06517e-09	-1.79725e-10	-1.21518
58223588	chr3:58223588:C:T	4.02692e-08	-1.79725e-10	0.525226
58223844	chr3:58223844:G:A	1.65916e-09	-1.30401	-1.36003
58223855	chr3:58223855:T:C	2.59132e-09	-0.877439	-1.34075
58224146	chr3:58224146:G:A	1.28821e-08	-0.614519	-4.43556e-10
58224187	chr3:58224187:G:A	5.54455e-09	-1.79725e-10	-1.45754
58224320	chr3:58224320:C:T	1.13043e-08	-0.74518	-4.43556e-10
58224321	chr3:58224321:G:A	9.40172e-09	0.527533	-1.457
58224382	chr3:58224382:A:G	3.24634e-08	0.102436	0.207317
58224973	chr3:58224973:C:A	1.08174e-08	-1.79725e-10	-0.789205
58225048	chr3:58225048:G:T	3.97259e-09	-0.326434	-1.46451
58225238	chr3:58225238:G:A	1.15719e-07	2.33748	-0.756679
58225356	chr3:58225356:T:C	9.84807e-09	0.548425	-1.43151
58226486	chr3:58226486:T:C	5.54505e-09	-1.79725e-10	-1.45745
58226582	chr3:58226582:C:T	6.59934e-09	-1.79725e-10	-1.28339
58226688	chr3:58226688:T:C	5.56683e-09	-1.79725e-10	-1.45353
58226795	chr3:58226795:T:C	5.52321e-09	-1.79725e-10	-1.4614
58227280	chr3:58227280:T:C	5.56898e-09	-1.79725e-10	-1.45315
58227343	chr3:58227343:C:CT	5.61158e-09	-1.79725e-10	-1.44553
58227626	chr3:58227626:C:T	5.56676e-09	-1.79725e-10	-1.45355
58227880	chr3:58227880:C:G	5.53181e-09	-1.79725e-10	-1.45984
58228350	chr3:58228350:G:T	6.05009e-09	-1.79725e-10	-1.37029
58228367	chr3:58228367:T:C	5.88363e-09	-1.79725e-10	-1.39819
58228398	chr3:58228398:A:T	5.84439e-09	-1.79725e-10	-1.40488
58228422	chr3:58228422:A:T	8.86501e-09	-1.79725e-10	-0.988248
58228607	chr3:58228607:G:A	1.62479e-08	-1.79725e-10	-0.382393
58228700	chr3:58228700:A:T	5.58416e-09	-1.79725e-10	-1.45043
58228720	chr3:58228720:G:A	5.55925e-09	-1.79725e-10	-1.4549
58229429	chr3:58229429:A:T	1.69327e-09	-1.70522	-0.938475
58229834	chr3:58229834:C:A	2.4027e-08	0.00881952	-4.43556e-10
58230258	chr3:58230258:G:A	1.09129e-08	-1.79725e-10	-0.780412
58230564	chr3:58230564:AG:A	1.61494e-08	-1.79725e-10	-0.388477
58230674	chr3:58230674:T:C	1.65213e-09	-1.71309	-0.955203
58230938	chr3:58230938:A:G	2.93018e-09	-0.663398	-1.4319
58231310	chr3:58231310:G:A	1.53802e-09	-1.71254	-1.02732
58231862	chr3:58231862:G:A	2.13883e-09	-1.22363	-1.18647
58231944	chr3:58231944:T:C	1.37819e-08	0.898458	-1.44546
58232329	chr3:58232329:A:C	1.52989e-09	-1.73292	-1.01224
58232625	chr3:58232625:G:A	4.59817e-09	-0.253356	-1.39135
58232706	chr3:58232706:G:A	5.07463e-09	-1.54611	-4.43556e-10
58232869	chr3:58232869:A:G	1.54496e-09	-1.72851	-1.00686
58233648	chr3:58233648:T:C	7.21557e-09	-0.103683	-1.09044
58233690	chr3:58233690:A:G	1.92937e-09	-1.48573	-1.02743
58234294	chr3:58234294:G:A	1.12837e-08	-0.746999	-4.43556e-10
58234674	chr3:58234674:G:A	1.52196e-09	-1.63896	-1.1114
58234683	chr3:58234683:A:G	1.92349e-08	-1.79725e-10	-0.213636
58234792	chr3:58234792:G:A	1.09703e-07	2.98933	-1.46191
58234937	chr3:58234937:G:A	1.52691e-09	-1.64187	-1.10524
58235285	chr3:58235285:G:A	5.72808e-09	-1.79725e-10	-1.42498
58235499	chr3:58235499:T:G	2.19785e-09	-1.27158	-1.1113
58235644	chr3:58235644:T:C	1.0661e-08	-1.79725e-10	-0.803769
58236095	chr3:58236095:C:T	5.16678e-08	1.99862	-1.22414
58236572	chr3:58236572:T:C	2.72666e-07	3.88025	-1.44237
58236705	chr3:58236705:A:G	3.48857e-09	-0.709727	-1.21114
58236932	chr3:58236932:T:C	6.80054e-09	-1.25336	-4.43556e-10
58237077	chr3:58237077:T:G	2.08068e-09	-1.31672	-1.12094
58237565	chr3:58237565:T:C	1.50158e-09	-1.54064	-1.2232
58237663	chr3:58237663:G:C	5.51925e-09	-1.79725e-10	-1.46212
58237788	chr3:58237788:A:G	1.45771e-09	-1.67961	-1.11389
58238413	chr3:58238413:C:G	3.53341e-09	-0.967212	-0.940885
58239609	chr3:58239609:G:T	1.6707e-09	-1.61488	-1.04223
58239677	chr3:58239677:A:G	2.9931e-08	0.228534	-4.43556e-10
58239763	chr3:58239763:G:T	1.2242e-08	-1.79725e-10	-0.665483
58240247	chr3:58240247:T:A	2.13776e-07	3.65414	-1.45957
58240571	chr3:58240571:T:A	1.12601e-08	-1.79725e-10	-0.749093
58240754	chr3:58240754:G:A	1.6797e-09	-1.61971	-1.03204
58240888	chr3:58240888:G:A	1.82131e-08	-0.268219	-4.43556e-10
58240972	chr3:58240972:T:C	1.67178e-09	-1.62161	-1.03486
58241019	chr3:58241019:C:T	2.08026e-09	-1.08317	-1.3547
58241026	chr3:58241026:G:A	3.29623e-09	-0.809766	-1.16781
58241404	chr3:58241404:G:A	1.39796e-08	-1.79725e-10	-0.532764
58241993	chr3:58241993:T:C	4.39777e-08	0.613324	-4.43556e-10
58241996	chr3:58241996:A:G	3.39313e-09	-1.08781	-0.860793
58242207	chr3:58242207:T:C	3.83751e-07	3.60645	-0.826815
58242221	chr3:58242221:A:G	1.40889e-08	-1.17791	0.652935
58242316	chr3:58242316:G:C	6.19044e-09	-1.79725e-10	-1.34735
58242355	chr3:58242355:A:C	3.79947e-06	4.17853	0.893727
58242391	chr3:58242391:C:T	5.5988e-06	4.34115	1.1188
58242392	chr3:58242392:C:T	5.5061e-09	-1.79725e-10	-1.4645
58242444	chr3:58242444:G:T	1.53332e-06	3.07308	1.09175
58242712	chr3:58242712:T:A	2.20961e-09	-1.26023	-1.11731
58242799	chr3:58242799:G:A	6.2659e-09	-1.79725e-10	-1.33524
58243130	chr3:58243130:G:A	2.122e-09	-1.29302	-1.12498
58243823	chr3:58243823:C:G	2.54507e-09	-1.17332	-1.06288
58243902	chr3:58243902:C:T	1.25109e-08	-1.79725e-10	-0.643761
58243926	chr3:58243926:A:G	2.34554e-09	-1.25449	-1.06336
58244137	chr3:58244137:A:G	6.82283e-09	-1.25009	-4.43556e-10
58244522	chr3:58244522:T:C	5.84259e-09	-1.79725e-10	-1.40519
58244625	chr3:58244625:G:A	3.47048e-08	0.89482	-0.518303
58244709	chr3:58244709:C:T	5.44361e-07	3.76862	-0.639365
58245019	chr3:58245019:G:T	1.83382e-06	4.89736	-0.553557
58245082	chr3:58245082:G:A	4.05124e-08	0.998504	-0.467256
58245196	chr3:58245196:G:A	3.97178e-09	-1.79115	-4.43556e-10
58245385	chr3:58245385:C:T	4.66123e-07	3.56265	-0.588562
58245699	chr3:58245699:G:C	5.18983e-07	3.67242	-0.590906
58245914	chr3:58245914:CAGG:C	5.7921e-09	-1.79725e-10	-1.41386
58246021	chr3:58246021:C:T	1.19717e-08	-0.687811	-4.43556e-10
58246340	chr3:58246340:A:G	9.71066e-09	-1.79725e-10	-0.897136
58246390	chr3:58246390:C:G	6.68041e-07	4.35318	-1.01919
58246394	chr3:58246394:G:A	3.42386e-08	1.33893	-0.975932
58246419	chr3:58246419:G:A	2.20253e-09	-1.22477	-1.15599
58246465	chr3:58246465:A:G	7.03373e-07	4.40632	-1.02079
58246596	chr3:58246596:G:A	1.00294e-08	-1.79725e-10	-0.864843
58246793	chr3:58246793:C:T	5.97483e-09	-1.79725e-10	-1.3828
58246803	chr3:58246803:C:T	2.27204e-09	-1.27567	-1.07401
58246932	chr3:58246932:G:A	0.000144667	8.58775	0.124087
58247002	chr3:58247002:A:G	2.09967e-09	-1.25234	-1.17624
58247214	chr3:58247214:G:A	5.3502e-07	3.61426	-0.502312
58247446	chr3:58247446:G:A	7.10482e-09	-1.79725e-10	-1.20959
58247876	chr3:58247876:T:C	6.87616e-07	4.38152	-1.01865
58248143	chr3:58248143:TTAA:T	5.81087e-09	-1.79725e-10	-1.41063
58248305	chr3:58248305:A:G	6.84644e-09	-1.79725e-10	-1.24663
58248380	chr3:58248380:C:A	9.64169e-09	-1.79725e-10	-0.904263
58248468	chr3:58248468:C:T	6.49722e-07	3.77986	-0.473671
58248559	chr3:58248559:A:G	6.81544e-09	-1.79725e-10	-1.25117
58248752	chr3:58248752:G:A	7.63312e-07	3.95774	-0.490431
58248809	chr3:58248809:T:C	4.98586e-08	1.249	-0.510164
58249470	chr3:58249470:C:G	2.07104e-06	4.92458	-0.459135
58249600	chr3:58249600:T:C	2.31718e-09	-1.25494	-1.07507
58249781	chr3:58249781:C:T	6.0434e-09	-1.79725e-10	-1.37139
58250000	chr3:58250000:T:C	0.000419493	9.51701	0.259433
58250201	chr3:58250201:G:T	1.01428e-06	4.14748	-0.395901
58251057	chr3:58251057:C:T	8.88077e-09	-1.79725e-10	-0.986471
58251276	chr3:58251276:C:A	5.24039e-09	-0.0579254	-1.45604
58251562	chr3:58251562:T:C	2.36157e-07	3.04181	-0.747667
58251774	chr3:58251774:G:A	6.27698e-08	1.4477	-0.478582
58252158	chr3:58252158:A:T	1.96745e-09	-1.23939	-1.25423
58253150	chr3:58253150:C:T	5.92908e-08	1.16672	-0.25463
58253274	chr3:58253274:A:G	7.08455e-08	1.42155	-0.331412
58253375	chr3:58253375:C:T	5.57586e-09	-0.00318616	-1.44873
58253653	chr3:58253653:C:T	5.40037e-09	-0.0363497	-1.44754
58253812	chr3:58253812:C:T	4.29809e-08	1.61624	-1.02584
58254490	chr3:58254490:C:T	5.52791e-09	-0.0195576	-1.44099
58254547	chr3:58254547:A:G	8.18096e-09	-1.79725e-10	-1.06855
58254759	chr3:58254759:A:G	5.79458e-09	0.0175171	-1.43095
58254859	chr3:58254859:C:T	1.91065e-08	-1.79725e-10	-0.220329
58255096	chr3:58255096:G:C	6.66763e-09	-1.79725e-10	-1.27309
58255224	chr3:58255224:T:A	2.17386e-09	-0.992367	-1.40149
58255332	chr3:58255332:A:C	5.66312e-09	-0.00629655	-1.43009
58255504	chr3:58255504:G:A	7.99703e-07	3.9281	-0.414222
58255579	chr3:58255579:T:C	1.84044e-09	-1.36192	-1.19843
58255712	chr3:58255712:T:C	9.99696e-07	4.32546	-0.588371
58256539	chr3:58256539:G:A	5.73181e-09	-1.79725e-10	-1.42433
58257029	chr3:58257029:A:G	5.5862e-09	-1.79725e-10	-1.45006
58257283	chr3:58257283:C:T	8.91256e-07	4.53826	-0.915984
58257343	chr3:58257343:G:T	6.70473e-09	-1.79725e-10	-1.26755
58257432	chr3:58257432:G:A	1.62849e-07	2.4774	-0.554938
58257562	chr3:58257562:C:T	9.89774e-07	4.09243	-0.365309
58257725	chr3:58257725:A:G	1.15224e-07	2.3311	-0.754583
58257867	chr3:58257867:C:A	8.99371e-07	4.04654	-0.415202
58258171	chr3:58258171:G:A	5.54731e-09	-0.0222749	-1.43477
58258530	chr3:58258530:C:G	1.08348e-08	-0.7876	-4.43556e-10
58258641	chr3:58258641:C:CT	2.08495e-09	-1.00527	-1.43034
58259021	chr3:58259021:C:T	6.01821e-08	1.32652	-0.399503
58259073	chr3:58259073:C:T	6.18648e-08	1.34689	-0.392295
58259077	chr3:58259077:G:A	5.18264e-09	-1.52505	-4.43556e-10
58259428	chr3:58259428:C:T	5.81835e-08	2.18374	-1.2905
58259896	chr3:58259896:T:C	5.11292e-07	3.69104	-0.624454
58259928	chr3:58259928:C:T	2.01621e-09	-1.31733	-1.1518
58260068	chr3:58260068:T:G	6.00599e-09	-1.79725e-10	-1.3776
58260363	chr3:58260363:T:G	3.70391e-09	-0.40138	-1.45959
58260739	chr3:58260739:G:A	1.02241e-08	-1.79725e-10	-0.845615
58260765	chr3:58260765:C:T	9.7425e-09	-1.79725e-10	-0.893862
58261052	chr3:58261052:C:T	7.86258e-09	-1.79725e-10	-1.10825
58261064	chr3:58261064:G:A	6.15922e-09	-1.79725e-10	-1.35241
58261169	chr3:58261169:T:A	5.50864e-09	-1.79725e-10	-1.46404
58261418	chr3:58261418:C:G	6.96193e-09	-1.79725e-10	-1.2299
58261644	chr3:58261644:G:A	7.77873e-07	3.82357	-0.337371
58261798	chr3:58261798:C:G	7.24759e-09	-1.79725e-10	-1.18969
58261873	chr3:58261873:G:T	2.22788e-09	-0.966134	-1.40317
58262420	chr3:58262420:G:C	4.80417e-07	3.35157	-0.347274
58262493	chr3:58262493:A:G	2.14095e-09	-0.989117	-1.42
58262638	chr3:58262638:T:C	8.07469e-09	-1.79725e-10	-1.08162
58262807	chr3:58262807:C:T	2.49252e-08	1.50896	-1.46345
58263080	chr3:58263080:C:T	2.14579e-09	-0.996034	-1.41082
58263191	chr3:58263191:G:A	2.64289e-07	2.6312	-0.224515
58263314	chr3:58263314:C:T	1.45152e-07	1.80742	-4.43556e-10
58263347	chr3:58263347:G:A	1.8427e-08	-0.256541	-4.43556e-10
58263647	chr3:58263647:A:T	3.10885e-09	-0.577314	-1.45879
58263648	chr3:58263648:C:T	3.13504e-09	-0.568276	-1.45944
58263888	chr3:58263888:A:C	5.80385e-08	1.99696	-1.10622
58264280	chr3:58264280:A:G	6.9671e-09	-1.79725e-10	-1.22916
58264407	chr3:58264407:A:G	3.29696e-08	0.325228	-4.43556e-10
58264424	chr3:58264424:C:T	1.74209e-08	-1.79725e-10	-0.31269
58264555	chr3:58264555:G:C	4.79232e-09	-1.60334	-4.43556e-10
58264847	chr3:58264847:A:G	2.18074e-09	-0.976914	-1.41378
58265017	chr3:58265017:C:T	1.14051e-08	-1.79725e-10	-0.736297
58265126	chr3:58265126:C:A	2.18112e-09	-0.979737	-1.41078
58265410	chr3:58265410:C:T	6.4504e-09	-1.79725e-10	-1.30622
58265675	chr3:58265675:A:G	3.03596e-09	-0.60578	-1.45405
58266031	chr3:58266031:G:A	3.1394e-09	-0.571401	-1.45493
58266227	chr3:58266227:T:C	6.45427e-09	-1.79725e-10	-1.30562
58266240	chr3:58266240:G:A	5.64101e-09	-1.79725e-10	-1.4403
58266269	chr3:58266269:C:T	3.03381e-09	-0.605894	-1.45465
58266270	chr3:58266270:G:A	8.22983e-09	-1.06259	-4.43556e-10
58266369	chr3:58266369:G:A	2.12806e-09	-0.990036	-1.42511
58266383	chr3:58266383:G:A	6.83861e-09	-1.79725e-10	-1.24777
58266399	chr3:58266399:G:A	2.48496e-09	-0.851038	-1.40907
58266477	chr3:58266477:C:T	5.6422e-09	-1.79725e-10	-1.44009
58266710	chr3:58266710:A:T	7.59329e-09	-1.79725e-10	-1.14309
58266917	chr3:58266917:A:G	2.87977e-09	-0.66105	-1.4516
58267008	chr3:58267008:T:C	5.81604e-09	-1.79725e-10	-1.40974
58267436	chr3:58267436:A:C	4.74618e-09	-1.61302	-4.43556e-10
58267914	chr3:58267914:T:C	7.63714e-09	-1.13734	-4.43556e-10
58267940	chr3:58267940:G:A	5.68668e-09	-1.79725e-10	-1.43223
58268158	chr3:58268158:C:T	4.10555e-08	1.82878	-1.28421
58269591	chr3:58269591:A:T	2.01406e-09	-1.05963	-1.41058
58269658	chr3:58269658:C:T	1.96131e-09	-1.05027	-1.44648
58269816	chr3:58269816:C:T	2.07942e-09	-1.01889	-1.41938
58269945	chr3:58269945:TTAAA:T	5.50792e-09	-1.79725e-10	-1.46417
58270012	chr3:58270012:G:A	2.0743e-07	2.67579	-0.511359
58270536	chr3:58270536:TG:T	1.1247e-08	-1.79725e-10	-0.750257
58270698	chr3:58270698:A:C	7.2192e-08	1.97544	-0.866475
58271373	chr3:58271373:A:G	1.93815e-09	-1.0891	-1.41953
58271662	chr3:58271662:G:C	5.53798e-09	-1.79725e-10	-1.45873
58273785	chr3:58273785:A:G	9.9327e-09	-1.79725e-10	-0.874528
58274272	chr3:58274272:A:G	5.75859e-07	4.4507	-1.2652
58274422	chr3:58274422:T:G	8.27957e-08	2.70946	-1.46344
58274433	chr3:58274433:C:T	8.30145e-06	6.81556	-0.96173
58274820	chr3:58274820:C:T	6.11929e-09	-1.79725e-10	-1.35891
58275752	chr3:58275752:C:T	5.56484e-09	-1.79725e-10	-1.45389
58275992	chr3:58275992:C:T	5.65826e-09	-1.79725e-10	-1.43724
58276014	chr3:58276014:A:G	7.94177e-09	-0.0237816	-1.07444
58276477	chr3:58276477:T:C	1.98456e-06	5.46708	-1.04428
58276530	chr3:58276530:G:A	1.01107e-06	4.95349	-1.20508
58277319	chr3:58277319:G:A	9.23275e-09	-0.947603	-4.43556e-10
58277370	chr3:58277370:T:C	2.85268e-07	3.48443	-1.00136
58277424	chr3:58277424:T:G	4.5535e-09	-0.195032	-1.45943
58277560	chr3:58277560:G:A	6.00132e-09	-1.79725e-10	-1.37838
58277624	chr3:58277624:T:G	2.14182e-06	5.41244	-0.913393
58277937	chr3:58277937:G:A	1.51865e-08	-1.79725e-10	-0.44995
58278120	chr3:58278120:A:G	3.05131e-07	3.5493	-0.998922
58278167	chr3:58278167:A:G	6.55538e-09	-0.239598	-1.05048
58278512	chr3:58278512:C:T	1.16528e-06	5.04717	-1.15682
58278530	chr3:58278530:G:A	1.67815e-08	-1.79725e-10	-0.350084
58278931	chr3:58278931:T:C	5.96585e-09	-1.79725e-10	-1.38431
58279007	chr3:58279007:T:A	5.83924e-09	-1.79725e-10	-1.40576
58279086	chr3:58279086:G:A	3.50043e-06	5.92644	-0.936156
58279321	chr3:58279321:C:G	5.64562e-09	-1.79725e-10	-1.43948
58279368	chr3:58279368:C:G	8.77493e-09	-1.79725e-10	-0.998461
58279671	chr3:58279671:T:C	3.03898e-07	3.52108	-0.974748
58279690	chr3:58279690:A:G	5.94964e-09	-1.79725e-10	-1.38703
58280219	chr3:58280219:G:A	7.81965e-09	-1.79725e-10	-1.11372
58280223	chr3:58280223:C:T	9.01497e-07	4.84415	-1.21046
58280352	chr3:58280352:C:T	7.06444e-09	-1.79725e-10	-1.21529
58280418	chr3:58280418:G:A	5.63408e-09	-1.79725e-10	-1.44153
58280639	chr3:58280639:G:A	1.82092e-08	-1.79725e-10	-0.268433
58280872	chr3:58280872:G:A	6.03712e-09	-1.79725e-10	-1.37243
58281004	chr3:58281004:C:T	2.05257e-07	3.07125	-0.917352
58281025	chr3:58281025:T:C	6.29777e-09	-1.79725e-10	-1.33016
58281360	chr3:58281360:C:T	6.19501e-09	-1.79725e-10	-1.34662
58281560	chr3:58281560:C:T	1.32976e-06	5.01033	-0.987934
58281664	chr3:58281664:C:T	6.0247e-09	-1.79725e-10	-1.37449
58281676	chr3:58281676:T:C	9.11614e-09	0.0875363	-1.04785
58281700	chr3:58281700:G:A	7.26838e-09	-1.79725e-10	-1.18683
58281915	chr3:58281915:A:T	2.08692e-07	3.1148	-0.944307
58282084	chr3:58282084:C:A	5.06938e-08	0.755444	-4.43556e-10
58282106	chr3:58282106:G:A	2.55054e-07	3.14229	-0.771178
58282119	chr3:58282119:T:C	2.02062e-07	3.09354	-0.955324
58282197	chr3:58282197:C:T	1.95275e-07	3.10652	-1.00247
58282617	chr3:58282617:A:T	1.00373e-06	4.84864	-1.10752
58282804	chr3:58282804:A:G	6.35137e-09	-1.79725e-10	-1.32169
58282904	chr3:58282904:C:T	5.51491e-09	-1.79725e-10	-1.4629
58283023	chr3:58283023:C:A	1.39743e-06	5.07694	-1.00491
58283337	chr3:58283337:G:C	3.94989e-09	-1.79667	-4.43556e-10
58283724	chr3:58283724:A:G	1.66447e-06	5.26442	-1.01751
58283784	chr3:58283784:C:A	4.79224e-09	-0.14191	-1.46145
58283807	chr3:58283807:A:T	3.00753e-09	-0.642682	-1.42656
58283812	chr3:58283812:C:T	1.27304e-06	5.14585	-1.16705
58283985	chr3:58283985:T:G	4.57032e-09	-0.187022	-1.46375
58284010	chr3:58284010:C:G	5.3897e-06	6.36186	-0.939972
58284405	chr3:58284405:G:A	5.53533e-09	-1.79725e-10	-1.45921
58284626	chr3:58284626:T:C	6.11138e-09	-1.79725e-10	-1.36021
58284956	chr3:58284956:C:CCAGG	5.75286e-09	-1.79725e-10	-1.42066
58285236	chr3:58285236:T:C	8.31206e-09	-0.000642568	-1.05201
58285559	chr3:58285559:G:A	6.33192e-09	-1.79725e-10	-1.32476
58285650	chr3:58285650:G:A	2.78647e-09	-0.711366	-1.43422
58285805	chr3:58285805:G:T	5.91237e-09	-1.79725e-10	-1.39331
58285926	chr3:58285926:C:T	5.98369e-09	-1.38132	-4.43556e-10
58285952	chr3:58285952:C:T	5.50645e-09	-1.79725e-10	-1.46444
58286102	chr3:58286102:C:G	7.18292e-09	-1.79725e-10	-1.19865
58286115	chr3:58286115:G:A	7.25531e-09	-1.79725e-10	-1.18863
58286121	chr3:58286121:G:A	7.15367e-09	-0.0553509	-1.14738
58286123	chr3:58286123:C:G	1.16471e-08	-0.715305	-4.43556e-10
58286139	chr3:58286139:C:A	5.59664e-09	-0.0375657	-1.41063
58286444	chr3:58286444:A:C	9.08426e-09	0.0600609	-1.02388
58286551	chr3:58286551:C:T	4.91789e-09	-1.57748	-4.43556e-10
58286912	chr3:58286912:T:C	8.43671e-09	-0.0367346	-1.00103
58287077	chr3:58287077:G:A	5.50633e-09	-1.79725e-10	-1.46446
58287232	chr3:58287232:C:T	6.5705e-09	-1.79725e-10	-1.28777
58287715	chr3:58287715:G:C	5.80696e-09	-1.79725e-10	-1.4113
58287900	chr3:58287900:A:G	6.25944e-09	-1.79725e-10	-1.33627
58288088	chr3:58288088:G:A	7.79631e-09	-0.131262	-0.985447
58288131	chr3:58288131:G:C	1.18303e-08	-0.699694	-4.43556e-10
58288613	chr3:58288613:C:CACTA	8.07645e-09	-0.0917257	-0.989681
58288752	chr3:58288752:C:T	5.97723e-09	-1.79725e-10	-1.3824
58289322	chr3:58289322:G:A	8.2964e-09	-0.137444	-0.917095
58289458	chr3:58289458:G:A	6.77694e-09	-0.120889	-1.13594
58289842	chr3:58289842:A:G	5.51026e-09	-1.79725e-10	-1.46375
58289844	chr3:58289844:GGCGGCTGGCCGGGTAGGGGGCTGACCCCCCCACCTCCCTCCCGGACGGGGTGGCTGGCCGGGCAGAGGGGCTCCTCACTTCCCAGTAGGGGCGGCCGGGCAGAGGCGCCCCTCACCTCCCGGACGA:G	1.86631e-08	-1.79725e-10	-0.24381
58290979	chr3:58290979:C:T	4.56955e-09	-0.199538	-1.45141
58291216	chr3:58291216:A:G	7.49057e-06	6.37173	-0.620693
58291600	chr3:58291600:G:A	2.99298e-07	3.3233	-0.792222
58291774	chr3:58291774:A:C	8.81534e-09	-0.0597071	-0.934159
58291781	chr3:58291781:C:T	7.40621e-09	-1.79725e-10	-1.16804
58291819	chr3:58291819:G:A	9.13512e-09	-0.0270644	-0.931169
58291931	chr3:58291931:C:T	4.75494e-09	-0.166164	-1.44501
58291937	chr3:58291937:G:A	6.0115e-09	-1.79725e-10	-1.37669
58291967	chr3:58291967:CA:C	8.30878e-09	-1.79725e-10	-1.05305
58292020	chr3:58292020:C:A	6.13191e-09	-1.79725e-10	-1.35685
58292023	chr3:58292023:C:T	5.6524e-09	-1.79725e-10	-1.43828
58292517	chr3:58292517:A:G	8.87034e-09	-0.0347534	-0.952893
58292720	chr3:58292720:C:A	5.32958e-07	3.91184	-0.803755
58292863	chr3:58292863:T:C	5.34221e-07	3.89731	-0.786856
58292873	chr3:58292873:G:A	5.67395e-09	-1.79725e-10	-1.43447
58293174	chr3:58293174:C:T	5.0198e-09	-0.0929984	-1.46397
58293402	chr3:58293402:A:G	3.14908e-09	-1.23001	-0.793237
58293478	chr3:58293478:C:T	3.07396e-09	-0.711698	-1.33569
58293945	chr3:58293945:C:T	5.51443e-07	3.86856	-0.726382
58294044	chr3:58294044:G:C	8.43913e-09	-0.0988948	-0.938586
58294260	chr3:58294260:C:T	3.994e-09	-0.499531	-1.28604
58294334	chr3:58294334:T:C	9.03935e-09	-0.0158797	-0.952893
58294414	chr3:58294414:G:GA	5.53088e-09	-1.79725e-10	-1.46001
58294679	chr3:58294679:A:G	8.44347e-06	6.23159	-0.360802
58294776	chr3:58294776:A:G	5.64433e-09	-1.79725e-10	-1.43971
58294963	chr3:58294963:A:G	0.0267653	14.2043	-0.272034
58295127	chr3:58295127:C:T	5.6206e-09	-1.79725e-10	-1.44392
58295151	chr3:58295151:C:T	5.51756e-09	-1.79725e-10	-1.46242
58295215	chr3:58295215:A:G	4.97049e-07	3.85353	-0.815198
58295497	chr3:58295497:A:G	3.15102e-06	5.76204	-0.876921
58295605	chr3:58295605:A:C	5.65412e-09	-1.79725e-10	-1.43798
58295713	chr3:58295713:A:T	6.73902e-09	-1.79725e-10	-1.26244
58295949	chr3:58295949:A:G	3.14417e-06	5.74379	-0.860843
58296067	chr3:58296067:T:C	3.75072e-09	-0.555853	-1.29256
58296141	chr3:58296141:T:G	3.34064e-06	5.83988	-0.89632
58296510	chr3:58296510:C:T	6.04715e-09	-1.79725e-10	-1.37077
58296661	chr3:58296661:T:C	6.32305e-06	6.03724	-0.455639
58296773	chr3:58296773:T:C	4.26417e-06	5.9556	-0.767954
58296849	chr3:58296849:T:C	0.0190208	14.102	-0.511305
58296946	chr3:58296946:A:C	3.60155e-06	5.7856	-0.766842
58297113	chr3:58297113:A:G	3.80324e-06	5.82607	-0.752819
58297170	chr3:58297170:G:C	2.80973e-06	5.52736	-0.756873
58297203	chr3:58297203:A:G	3.95351e-06	5.84637	-0.734374
58297314	chr3:58297314:C:T	2.96989e-06	5.56784	-0.741916
58297512	chr3:58297512:G:A	6.03752e-09	-1.79725e-10	-1.37237
58297627	chr3:58297627:A:G	3.82256e-06	5.75685	-0.678532
58297954	chr3:58297954:G:T	6.63632e-09	-1.79725e-10	-1.2778
58297995	chr3:58297995:C:T	2.44824e-06	5.80276	-1.16999
58298037	chr3:58298037:C:G	6.36171e-09	-1.79725e-10	-1.32006
58298161	chr3:58298161:A:C	9.06791e-09	-1.79725e-10	-0.965618
58298462	chr3:58298462:G:A	3.0181e-06	6.01777	-1.17574
58298711	chr3:58298711:G:T	5.01384e-09	-0.0940068	-1.46415
58298805	chr3:58298805:T:A	5.5071e-09	-1.79725e-10	-1.46432
58299072	chr3:58299072:G:A	3.71249e-06	6.10788	-1.05879
58299099	chr3:58299099:C:T	5.50608e-09	-1.79725e-10	-1.46451
58299375	chr3:58299375:T:A	2.40074e-08	0.00800138	-4.43556e-10
58300062	chr3:58300062:C:T	0.0112638	13.7294	-0.662702
58300081	chr3:58300081:G:A	0.0112533	13.7526	-0.68679
58300271	chr3:58300271:AAAAC:A	1.06726e-05	6.4243	-0.319223
58300320	chr3:58300320:C:T	4.06962e-06	6.18052	-1.03958
58300581	chr3:58300581:C:T	6.36379e-09	-1.79725e-10	-1.31974
58300605	chr3:58300605:T:C	1.17637e-05	6.20241	-4.43556e-10
58301143	chr3:58301143:T:C	0.012809	13.9086	-0.713264
58301202	chr3:58301202:G:A	3.05176e-07	3.67117	-1.12064
58301343	chr3:58301343:T:A	1.37869e-05	6.55814	-0.19702
58301569	chr3:58301569:T:C	5.72287e-09	-1.79725e-10	-1.42589
58301806	chr3:58301806:C:T	3.69338e-06	6.08498	-1.04104
58301945	chr3:58301945:T:C	5.51434e-09	-1.79725e-10	-1.46301
58302635	chr3:58302635:A:G	0.00951338	13.5609	-0.663031
58302863	chr3:58302863:A:G	5.71026e-09	-1.79725e-10	-1.4281
58302966	chr3:58302966:G:A	5.7317e-09	-1.79725e-10	-1.42435
58303188	chr3:58303188:A:G	5.73786e-09	-1.79725e-10	-1.42327
58303337	chr3:58303337:G:A	5.50924e-09	-1.79725e-10	-1.46393
58303489	chr3:58303489:AAAAC:A	4.21413e-06	6.13523	-0.959388
58303502	chr3:58303502:TTTTTTGTTTTTTG:T	5.62583e-09	-1.79725e-10	-1.44299
58303637	chr3:58303637:G:A	1.08073e-05	6.56759	-0.44997
58303818	chr3:58303818:AAGTTT:A	4.27694e-06	6.16854	-0.97791
58304219	chr3:58304219:T:G	4.21499e-06	6.17576	-0.999718
58304220	chr3:58304220:T:C	4.45759e-06	6.22242	-0.990421
58304246	chr3:58304246:G:A	4.44305e-06	6.21663	-0.987897
58304402	chr3:58304402:T:G	3.10535e-06	5.87526	-1.00474
58304416	chr3:58304416:G:A	1.41999e-07	2.92945	-1.14399
58304631	chr3:58304631:T:C	1.47162e-05	7.03171	-0.605369
58304902	chr3:58304902:T:C	8.30805e-06	6.36307	-0.50845
58305106	chr3:58305106:A:G	1.10535e-05	6.60709	-0.466942
58305116	chr3:58305116:T:C	7.54792e-06	6.40122	-0.642552
58305165	chr3:58305165:G:A	3.52348e-07	3.89681	-1.20255
58305280	chr3:58305280:T:A	6.78925e-06	6.23578	-0.583044
58305320	chr3:58305320:A:G	0.0360788	14.5174	-0.286558
58305326	chr3:58305326:T:C	5.81691e-09	-1.79725e-10	-1.40959
58305380	chr3:58305380:T:C	0.0175516	13.8738	-0.363527
58305477	chr3:58305477:A:G	8.30374e-06	6.38606	-0.531961
58305505	chr3:58305505:C:A	7.32906e-09	-1.79725e-10	-1.17851
58305651	chr3:58305651:A:G	1.16794e-05	6.47076	-0.275542
58305853	chr3:58305853:C:A	8.52652e-06	6.52601	-0.645435
58305894	chr3:58305894:T:C	6.92655e-06	6.26748	-0.594718
58305895	chr3:58305895:A:T	5.8862e-09	-1.79725e-10	-1.39775
58306210	chr3:58306210:C:G	5.92795e-09	-1.79725e-10	-1.39068
58306283	chr3:58306283:G:A	1.096e-08	-1.79725e-10	-0.776111
58306760	chr3:58306760:C:T	6.77264e-09	-1.79725e-10	-1.25747
58306798	chr3:58306798:T:G	4.79565e-07	4.23328	-1.23076
58306852	chr3:58306852:G:A	1.40305e-08	0.572835	-1.10196
58306926	chr3:58306926:G:A	5.55323e-09	-1.79725e-10	-1.45598
58307091	chr3:58307091:C:A	5.50661e-09	-1.79725e-10	-1.46441
58307113	chr3:58307113:C:T	5.56349e-09	-1.79725e-10	-1.45413
58307374	chr3:58307374:A:G	3.62623e-07	3.91919	-1.19619
58307439	chr3:58307439:C:T	7.00697e-09	-1.79725e-10	-1.22345
58307569	chr3:58307569:T:TA	5.65407e-09	-1.79725e-10	-1.43798
58307670	chr3:58307670:G:A	5.65055e-09	-1.79725e-10	-1.43861
58308067	chr3:58308067:TAAA:T	3.91595e-07	4.00041	-1.20054
58308140	chr3:58308140:G:A	3.93245e-07	4.01046	-1.20639
58308493	chr3:58308493:A:G	1.04672e-08	-1.79725e-10	-0.822112
58308779	chr3:58308779:TAAAC:T	4.84293e-07	4.22417	-1.21185
58308909	chr3:58308909:G:A	5.71547e-09	-1.79725e-10	-1.42718
58308965	chr3:58308965:T:C	4.26312e-09	-1.72036	-4.43556e-10
58309188	chr3:58309188:C:A	5.55021e-09	-1.79725e-10	-1.45652
58309243	chr3:58309243:T:C	7.86603e-06	6.62988	-0.829932
58309674	chr3:58309674:G:A	0.0219001	13.9885	-0.25684
58310481	chr3:58310481:A:T	2.73594e-06	5.75544	-1.01157
58310976	chr3:58310976:A:T	1.29789e-08	-0.607032	-4.43556e-10
58311117	chr3:58311117:A:G	6.55236e-09	-1.79725e-10	-1.29054
58311147	chr3:58311147:T:C	5.53561e-09	-1.79725e-10	-1.45916
58311391	chr3:58311391:G:A	9.55987e-09	-1.79725e-10	-0.912786
58311490	chr3:58311490:C:G	5.66782e-09	-1.79725e-10	-1.43555
58311620	chr3:58311620:A:G	5.55236e-09	-1.79725e-10	-1.45614
58311663	chr3:58311663:C:T	0.034386	14.3877	-0.204928
58311765	chr3:58311765:C:T	5.66207e-09	-1.79725e-10	-1.43657
58311766	chr3:58311766:A:G	6.46434e-08	0.998527	-4.43556e-10
58312147	chr3:58312147:C:T	9.94313e-06	6.52116	-0.486883
58312167	chr3:58312167:T:C	1.02236e-08	-1.79725e-10	-0.845664
58312228	chr3:58312228:G:T	5.46547e-09	-1.47191	-4.43556e-10
58312258	chr3:58312258:T:C	9.35685e-09	-1.79725e-10	-0.934251
58312419	chr3:58312419:C:T	5.90567e-09	-1.79725e-10	-1.39445
58312632	chr3:58312632:T:G	7.72557e-09	-1.79725e-10	-1.12582
58312686	chr3:58312686:C:T	5.24036e-07	4.23439	-1.14319
58313238	chr3:58313238:G:A	6.10278e-07	4.02582	-0.782267
58313715	chr3:58313715:G:C	1.33923e-07	3.08352	-1.35662
58313743	chr3:58313743:T:C	5.67209e-09	-1.79725e-10	-1.4348
58313859	chr3:58313859:G:A	5.72639e-09	-1.79725e-10	-1.42527
58313984	chr3:58313984:T:C	5.65854e-09	-1.79725e-10	-1.43719
58314178	chr3:58314178:C:T	5.66445e-09	-1.79725e-10	-1.43615
58314389	chr3:58314389:G:A	5.22946e-07	4.08909	-0.999976
58314459	chr3:58314459:T:C	5.63565e-09	-1.79725e-10	-1.44125
58314555	chr3:58314555:A:G	6.1728e-07	4.45837	-1.2034
58314818	chr3:58314818:A:G	5.36348e-07	4.32433	-1.2099
58314917	chr3:58314917:C:T	5.35499e-07	4.3328	-1.21996
58315315	chr3:58315315:A:G	7.76553e-09	-1.79725e-10	-1.12067
58315609	chr3:58315609:C:T	1.48695e-08	0.678709	-1.14975
58315655	chr3:58315655:C:A	5.64816e-09	-1.79725e-10	-1.43903
58315733	chr3:58315733:A:G	6.1476e-07	4.6176	-1.36673
58316038	chr3:58316038:A:T	5.65223e-09	-1.79725e-10	-1.43831
58316039	chr3:58316039:A:T	5.75143e-09	-1.79725e-10	-1.42091
58316174	chr3:58316174:G:A	0.0443882	14.6489	-0.210749
58316313	chr3:58316313:A:G	1.56049e-08	0.718091	-1.14086
58316677	chr3:58316677:A:T	0.0468741	14.6663	-0.173687
58316894	chr3:58316894:A:G	7.59496e-09	-1.79725e-10	-1.14287
58317208	chr3:58317208:C:T	2.57131e-09	-0.769954	-1.45599
58317342	chr3:58317342:C:T	1.06597e-05	6.59221	-0.48834
58317401	chr3:58317401:G:A	5.67915e-09	-1.79725e-10	-1.43356
58317411	chr3:58317411:A:G	1.01014e-08	-1.79725e-10	-0.857687
58317417	chr3:58317417:T:C	6.21111e-09	-1.79725e-10	-1.34402
58317909	chr3:58317909:A:C	5.75129e-09	-1.79725e-10	-1.42094
58318385	chr3:58318385:C:T	7.82278e-06	6.65486	-0.860421
58318881	chr3:58318881:C:G	9.91864e-06	6.52063	-0.488814
58318946	chr3:58318946:TCA:T	8.625e-09	-1.79725e-10	-1.01569
58318965	chr3:58318965:C:T	6.50904e-09	0.142126	-1.43929
58319270	chr3:58319270:G:A	5.5571e-09	-1.79725e-10	-1.45528
58319352	chr3:58319352:T:C	0.0528814	14.7639	-0.15072
58319472	chr3:58319472:G:A	5.81932e-07	4.42014	-1.22414
58320269	chr3:58320269:T:C	1.07866e-08	-1.79725e-10	-0.792057
58320304	chr3:58320304:TA:T	6.13595e-05	7.85414	-4.43556e-10
58320489	chr3:58320489:A:G	0.0391499	14.4984	-0.185879
58320515	chr3:58320515:C:T	5.60626e-09	-1.79725e-10	-1.44648
58320594	chr3:58320594:T:C	0.0436159	14.6033	-0.1827
58320659	chr3:58320659:A:G	5.93734e-09	-1.79725e-10	-1.3891
58320749	chr3:58320749:C:T	7.95097e-09	-1.79725e-10	-1.09707
58320852	chr3:58320852:T:C	0.0733419	14.9899	-0.0496006
58320988	chr3:58320988:G:A	5.72508e-09	-1.79725e-10	-1.4255
58321917	chr3:58321917:A:G	0.0452993	14.6527	-0.19426
58321933	chr3:58321933:G:A	5.66831e-09	-1.79725e-10	-1.43547
58321966	chr3:58321966:G:A	1.76068e-07	2.42253	-0.422022
58322065	chr3:58322065:T:TTTG	0.049158	14.7582	-0.217985
58322102	chr3:58322102:G:T	9.43079e-06	6.4682	-0.486826
58322129	chr3:58322129:T:G	5.60793e-09	-1.79725e-10	-1.44618
58322403	chr3:58322403:A:G	5.67146e-09	-1.79725e-10	-1.43491
58322487	chr3:58322487:G:A	0.0355215	14.4287	-0.213435
58322599	chr3:58322599:A:G	5.60809e-09	-1.79725e-10	-1.44615
58322700	chr3:58322700:G:A	5.63284e-09	-1.79725e-10	-1.44175
58322792	chr3:58322792:G:A	0.0439396	14.652	-0.224071
58322927	chr3:58322927:T:G	9.90108e-09	-1.79725e-10	-0.877716
58322995	chr3:58322995:G:A	5.66456e-09	-1.79725e-10	-1.43613
58323224	chr3:58323224:T:A	6.24569e-08	0.964117	-4.43556e-10
58323233	chr3:58323233:T:C	0.0437857	14.343	0.0814575
58323267	chr3:58323267:C:T	5.55641e-09	-1.79725e-10	-1.45541
58323372	chr3:58323372:C:T	7.66955e-09	-1.79725e-10	-1.1331
58323709	chr3:58323709:A:T	5.93725e-07	4.20238	-0.986322
58323757	chr3:58323757:TG:T	7.51876e-09	-1.79725e-10	-1.15296
58323875	chr3:58323875:C:T	8.04665e-06	6.63296	-0.810306
58323987	chr3:58323987:AT:A	4.09979e-09	-1.75942	-4.43556e-10
58324296	chr3:58324296:T:G	5.5513e-09	-1.79725e-10	-1.45633
58324523	chr3:58324523:T:C	0.0501345	14.8261	-0.266285
58324907	chr3:58324907:T:A	1.56483e-09	-1.62092	-1.10166
58324909	chr3:58324909:T:A	6.9634e-09	-1.79725e-10	-1.22969
58325022	chr3:58325022:A:G	5.67062e-09	-1.79725e-10	-1.43506
58325111	chr3:58325111:A:C	4.67352e-07	4.16851	-1.19178
58325135	chr3:58325135:G:C	2.75287e-08	-1.79725e-10	0.14487
58325175	chr3:58325175:G:A	7.60818e-09	-1.79725e-10	-1.14114
58325316	chr3:58325316:T:G	9.16679e-07	4.45883	-0.808432
58325555	chr3:58325555:A:G	9.30476e-06	6.42049	-0.452573
58325849	chr3:58325849:TA:T	4.74635e-07	4.22108	-1.2289
58326154	chr3:58326154:A:C	6.48886e-08	1.00231	-4.43556e-10
58326171	chr3:58326171:C:T	4.20139e-07	4.08142	-1.2112
58326329	chr3:58326329:T:G	7.49852e-09	-1.79725e-10	-1.15565
58326386	chr3:58326386:CA:C	5.65085e-09	-1.79725e-10	-1.43855
58326570	chr3:58326570:A:G	0.0277812	14.6558	-0.686329
58327368	chr3:58327368:G:A	6.29376e-09	-1.79725e-10	-1.3308
58327385	chr3:58327385:G:A	4.54535e-07	4.18232	-1.23341
58327667	chr3:58327667:T:C	5.16554e-07	4.10222	-1.0254
58327708	chr3:58327708:AG:A	5.63619e-09	-1.79725e-10	-1.44115
58327745	chr3:58327745:G:A	1.14877e-08	-1.79725e-10	-0.729087
58327979	chr3:58327979:G:A	4.66722e-07	4.21809	-1.24272
58328086	chr3:58328086:T:C	3.8784e-07	3.87353	-1.0833
58328088	chr3:58328088:T:C	5.74143e-09	-1.79725e-10	-1.42265
58328204	chr3:58328204:C:T	5.69918e-09	-1.79725e-10	-1.43004
58328400	chr3:58328400:C:T	5.69566e-09	-1.79725e-10	-1.43066
58328536	chr3:58328536:C:T	5.55267e-09	-1.45608	-4.43556e-10
58328618	chr3:58328618:G:A	1.90318e-09	-1.28654	-1.24029
58328788	chr3:58328788:G:A	4.07281e-07	4.08525	-1.2461
58328833	chr3:58328833:C:T	3.59201e-07	4.03754	-1.32402
58329029	chr3:58329029:G:A	7.64851e-06	6.40288	-0.630972
58329348	chr3:58329348:T:C	0.0835215	14.9909	0.0793157
58330022	chr3:58330022:G:A	3.96481e-07	4.05897	-1.2467
58330251	chr3:58330251:C:T	5.66315e-09	-1.79725e-10	-1.43638
58330404	chr3:58330404:C:T	5.5426e-09	-1.79725e-10	-1.4579
58330848	chr3:58330848:C:T	5.52763e-09	-1.79725e-10	-1.4606
58330930	chr3:58330930:A:G	0.0531928	14.8978	-0.278708
58331352	chr3:58331352:G:A	7.30483e-09	-1.79725e-10	-1.18182
58331626	chr3:58331626:A:G	5.18621e-07	4.41022	-1.3294
58331628	chr3:58331628:G:A	7.85417e-09	-1.79725e-10	-1.10931
58331965	chr3:58331965:A:G	0.0573734	15.3495	-0.65481
58332039	chr3:58332039:T:A	7.49305e-09	-1.79725e-10	-1.15638
58332497	chr3:58332497:A:G	5.23598e-07	4.42573	-1.33537
58332721	chr3:58332721:A:G	4.57923e-07	4.29391	-1.33757
58332748	chr3:58332748:G:A	3.89114e-07	4.11665	-1.32314
58332750	chr3:58332750:G:A	1.98212e-09	-1.02791	-1.45828
58332772	chr3:58332772:C:T	6.00353e-07	4.56226	-1.3351
58332796	chr3:58332796:G:T	5.796e-07	4.51991	-1.32793
58333024	chr3:58333024:G:A	1.08377e-08	-1.79725e-10	-0.787327
58333425	chr3:58333425:C:T	4.88753e-07	4.32206	-1.30056
58333432	chr3:58333432:G:A	3.72452e-07	4.05239	-1.30264
58333765	chr3:58333765:A:G	5.62039e-09	-1.79725e-10	-1.44396
58334014	chr3:58334014:G:A	1.60363e-09	-1.30696	-1.39113
58334231	chr3:58334231:G:A	1.25073e-08	0.50544	-1.14949
58334325	chr3:58334325:C:T	5.72694e-09	-1.79725e-10	-1.42518
58334356	chr3:58334356:G:A	5.72107e-09	-1.79725e-10	-1.4262
58334457	chr3:58334457:C:G	5.54486e-09	-1.79725e-10	-1.45749
58334780	chr3:58334780:A:G	4.20498e-07	4.33425	-1.46317
58334864	chr3:58334864:A:G	5.75304e-09	-1.79725e-10	-1.42063
58334924	chr3:58334924:TA:T	5.67288e-09	-1.79725e-10	-1.43466
58335257	chr3:58335257:G:A	2.6296e-08	1.56153	-1.46248
58335679	chr3:58335679:G:A	5.73979e-09	-1.79725e-10	-1.42294
58335732	chr3:58335732:A:G	5.66191e-09	-1.79725e-10	-1.4366
58335786	chr3:58335786:T:A	5.57904e-09	-1.79725e-10	-1.45134
58335980	chr3:58335980:C:T	1.66369e-08	0.889811	-1.24855
58336174	chr3:58336174:G:A	5.83578e-09	-1.79725e-10	-1.40635
58336227	chr3:58336227:C:T	3.59148e-07	4.17238	-1.45901
58336315	chr3:58336315:G:T	5.69505e-09	-1.79725e-10	-1.43076
58336329	chr3:58336329:G:T	3.97282e-09	-1.79088	-4.43556e-10
58336621	chr3:58336621:A:G	5.73005e-09	-1.79725e-10	-1.42464
58336672	chr3:58336672:T:C	5.68813e-09	-1.79725e-10	-1.43198
58336736	chr3:58336736:C:T	5.17296e-08	0.775671	-4.43556e-10
58336943	chr3:58336943:G:A	7.08918e-07	4.28381	-0.890433
58336984	chr3:58336984:A:G	5.67747e-09	-1.79725e-10	-1.43385
58337077	chr3:58337077:A:G	5.69683e-09	-1.79725e-10	-1.43045
58337078	chr3:58337078:G:A	8.54302e-09	-1.79725e-10	-1.02524
58337200	chr3:58337200:A:G	5.71098e-09	-1.79725e-10	-1.42797
58337248	chr3:58337248:A:T	5.73064e-09	-1.79725e-10	-1.42453
58337408	chr3:58337408:G:T	1.82001e-09	-1.30618	-1.26534
58337447	chr3:58337447:A:G	3.5852e-07	4.17341	-1.46179
58337517	chr3:58337517:C:T	2.58823e-07	3.84848	-1.46269
58337588	chr3:58337588:G:A	3.51686e-07	4.02817	-1.33579
58337650	chr3:58337650:A:G	2.75993e-07	3.90883	-1.45882
58337674	chr3:58337674:T:A	5.74332e-09	-1.79725e-10	-1.42232
58337814	chr3:58337814:C:T	2.72196e-07	3.34236	-0.906191
58337851	chr3:58337851:G:A	5.55488e-09	-1.79725e-10	-1.45568
58338066	chr3:58338066:G:C	2.86848e-07	3.95273	-1.46414
58338078	chr3:58338078:G:A	5.64324e-09	-1.79725e-10	-1.4399
58338215	chr3:58338215:G:C	4.32638e-07	4.33129	-1.43175
58338556	chr3:58338556:A:G	5.28546e-07	4.53973	-1.43996
58338564	chr3:58338564:A:G	2.10915e-08	-1.79725e-10	-0.121489
58338828	chr3:58338828:G:A	5.58089e-09	-1.79725e-10	-1.45101
58338963	chr3:58338963:G:A	2.41562e-07	3.78007	-1.4633
58339119	chr3:58339119:A:C	5.73574e-09	-1.79725e-10	-1.42364
58339418	chr3:58339418:C:T	5.71763e-09	-1.79725e-10	-1.42681
58339503	chr3:58339503:A:T	4.58776e-09	-0.712266	-0.934702
58339526	chr3:58339526:A:G	5.7152e-09	-1.79725e-10	-1.42723
58339611	chr3:58339611:A:T	5.68899e-09	-1.79725e-10	-1.43183
58339620	chr3:58339620:A:G	4.70367e-07	4.41476	-1.43161
58339836	chr3:58339836:T:C	4.13354e-07	4.31752	-1.46358
58340007	chr3:58340007:G:A	3.74194e-07	4.21561	-1.46119
58340065	chr3:58340065:G:A	3.84392e-09	-1.42331	-0.400556
58340129	chr3:58340129:T:C	5.53843e-09	-1.79725e-10	-1.45865
58340178	chr3:58340178:T:C	6.62788e-09	-1.79725e-10	-1.27907
58340464	chr3:58340464:C:A	3.93454e-09	-1.36036	-0.440208
58340493	chr3:58340493:G:A	3.13708e-06	5.52541	-0.644724
58340524	chr3:58340524:T:A	3.95408e-07	4.27213	-1.46257
58340526	chr3:58340526:T:A	3.96366e-08	0.693109	-0.183714
58340624	chr3:58340624:C:G	5.69102e-09	-1.79725e-10	-1.43147
58341189	chr3:58341189:A:G	3.59348e-09	-1.41907	-0.472165
58341205	chr3:58341205:T:C	5.70912e-09	-1.79725e-10	-1.42829
58341430	chr3:58341430:T:C	5.71697e-09	-1.79725e-10	-1.42692
58341601	chr3:58341601:C:T	5.74191e-09	-1.79725e-10	-1.42257
58341773	chr3:58341773:G:A	5.91463e-09	-1.79725e-10	-1.39293
58341813	chr3:58341813:T:C	7.0756e-09	-0.183589	-1.03012
58341984	chr3:58341984:G:A	5.73086e-09	-1.79725e-10	-1.42449
58341992	chr3:58341992:A:G	5.57389e-09	-1.79725e-10	-1.45227
58342123	chr3:58342123:A:G	5.70428e-09	-1.79725e-10	-1.42914
58342172	chr3:58342172:A:T	3.37297e-09	-0.786803	-1.16776
58342238	chr3:58342238:T:C	3.93257e-09	-1.15671	-0.644359
58342345	chr3:58342345:C:T	4.43199e-07	4.3519	-1.42824
58342414	chr3:58342414:A:G	5.70356e-09	-1.79725e-10	-1.42927
58342527	chr3:58342527:C:T	3.91853e-08	0.497942	-4.43556e-10
58342582	chr3:58342582:C:G	1.81696e-08	-1.79725e-10	-0.270612
58343037	chr3:58343037:A:G	5.722e-09	-1.79725e-10	-1.42604
58343208	chr3:58343208:G:C	5.69147e-09	-1.79725e-10	-1.43139
58343238	chr3:58343238:T:C	5.72178e-09	-1.79725e-10	-1.42608
58343535	chr3:58343535:G:A	5.74752e-07	2.87188	0.311701
58343732	chr3:58343732:C:T	5.60625e-09	-1.79725e-10	-1.44648
58343843	chr3:58343843:A:G	5.61138e-09	-1.79725e-10	-1.44556
58343963	chr3:58343963:A:G	1.93273e-08	-1.79725e-10	-0.20884
58344015	chr3:58344015:G:A	1.96189e-08	1.16633	-1.36019
58344025	chr3:58344025:G:A	6.01178e-09	-1.79725e-10	-1.37664
58344260	chr3:58344260:G:A	6.18432e-09	-1.79725e-10	-1.34834
58344587	chr3:58344587:G:A	5.79001e-09	-1.79725e-10	-1.41423
58344776	chr3:58344776:C:T	2.80806e-06	5.25375	-0.483865
58344983	chr3:58344983:C:A	5.73097e-09	-1.79725e-10	-1.42448
58345459	chr3:58345459:G:A	1.51103e-08	0.518123	-0.973104
58345732	chr3:58345732:T:C	5.5171e-09	-1.79725e-10	-1.46251
58346011	chr3:58346011:A:G	5.38039e-09	-1.4876	-4.43556e-10
58346228	chr3:58346228:G:A	5.13247e-08	0.767813	-4.43556e-10
58346490	chr3:58346490:A:G	6.13764e-09	-0.00706987	-1.34885
58346908	chr3:58346908:G:A	7.7793e-09	-1.79725e-10	-1.11889
58347185	chr3:58347185:C:T	8.84775e-09	0.466389	-1.45659
58347502	chr3:58347502:T:C	7.60251e-09	-1.79725e-10	-1.14188
58347528	chr3:58347528:G:A	1.83607e-06	4.31926	0.025767
58347631	chr3:58347631:G:A	3.24386e-08	-1.79725e-10	0.308988
58347910	chr3:58347910:A:G	1.33432e-06	5.48431	-1.4585
58347924	chr3:58347924:G:GT	5.60114e-09	-1.79725e-10	-1.44739
58348186	chr3:58348186:G:T	5.58684e-09	-1.79725e-10	-1.44995
58348624	chr3:58348624:T:C	2.1597e-09	-1.50346	-0.896931
58348702	chr3:58348702:G:A	4.30731e-09	-1.71005	-4.43556e-10
58348811	chr3:58348811:G:T	4.19284e-09	-1.73698	-4.43556e-10
58349067	chr3:58349067:A:C	7.65692e-09	-1.79725e-10	-1.13475
58349118	chr3:58349118:C:T	1.27354e-08	-1.79725e-10	-0.625976
58349212	chr3:58349212:C:T	1.33806e-08	-1.79725e-10	-0.576552
58349379	chr3:58349379:G:A	2.66045e-09	-1.18642	-1.00544
58349458	chr3:58349458:C:T	8.14313e-09	-1.79725e-10	-1.07319
58349474	chr3:58349474:G:A	2.04981e-09	-1.53716	-0.915448
58349483	chr3:58349483:G:C	3.2253e-07	3.9117	-1.30587
58349575	chr3:58349575:T:C	1.22377e-08	-1.79725e-10	-0.665837
58349769	chr3:58349769:G:A	5.50649e-09	-1.79725e-10	-1.46443
58349787	chr3:58349787:C:T	4.20777e-09	-1.73343	-4.43556e-10
58349835	chr3:58349835:A:G	5.96309e-09	-1.79725e-10	-1.38477
58349846	chr3:58349846:C:T	5.57779e-09	-0.071666	-1.3799
58350045	chr3:58350045:A:G	1.29601e-08	-1.79725e-10	-0.608487
58350175	chr3:58350175:C:T	3.09333e-08	-1.79725e-10	0.261474
58350615	chr3:58350615:C:T	6.43523e-09	-1.79725e-10	-1.30857
58350868	chr3:58350868:C:A	1.48027e-06	4.16251	-0.0328895
58350908	chr3:58350908:C:T	4.29336e-07	4.16793	-1.27605
58351119	chr3:58351119:A:C	4.31854e-07	4.17472	-1.27699
58351275	chr3:58351275:C:T	1.13514e-08	-1.79725e-10	-0.741018
58351774	chr3:58351774:G:A	3.96312e-09	-1.79333	-4.43556e-10
58351964	chr3:58351964:T:C	9.23385e-09	-1.79725e-10	-0.947484
58352081	chr3:58352081:C:T	5.56504e-09	-1.79725e-10	-1.45385
58352106	chr3:58352106:A:G	1.08969e-06	3.91853	-0.0952401
58352107	chr3:58352107:T:C	1.29227e-08	-1.79725e-10	-0.611377
58352445	chr3:58352445:T:C	3.30374e-08	-1.79725e-10	0.32728
58352447	chr3:58352447:G:A	1.75415e-08	-0.305787	-4.43556e-10
58352852	chr3:58352852:G:C	7.621e-09	-1.79725e-10	-1.13945
58352985	chr3:58352985:A:G	4.86883e-09	-0.305754	-1.28175
58353082	chr3:58353082:C:T	6.29474e-06	5.84761	-0.270501
58353092	chr3:58353092:A:G	1.32335e-08	-1.79725e-10	-0.587605
58353128	chr3:58353128:C:T	1.54293e-08	-1.79725e-10	-0.434092
58353239	chr3:58353239:C:T	2.88963e-09	-1.36281	-0.746422
58353421	chr3:58353421:C:T	4.48519e-06	5.56309	-0.324915
58353560	chr3:58353560:G:A	5.53626e-07	3.96064	-0.814515
58354446	chr3:58354446:T:TA	7.99108e-09	-1.79725e-10	-1.09203
58354640	chr3:58354640:G:A	9.60792e-09	-1.79725e-10	-0.907772
58354748	chr3:58354748:C:T	2.01298e-09	-1.4243	-1.04645
58354821	chr3:58354821:A:G	7.55132e-09	-1.79725e-10	-1.14864
58354869	chr3:58354869:A:G	5.71228e-09	-1.79725e-10	-1.42774
58355649	chr3:58355649:A:G	1.23719e-08	-1.79725e-10	-0.65493
58355841	chr3:58355841:C:T	6.13738e-09	-0.0828008	-1.27316
58355865	chr3:58355865:C:T	5.52667e-09	-1.79725e-10	-1.46077
58355941	chr3:58355941:A:G	5.56201e-09	-1.79725e-10	-1.4544
58356061	chr3:58356061:T:C	5.54177e-09	-1.79725e-10	-1.45805
58356066	chr3:58356066:G:A	1.15729e-08	-1.79725e-10	-0.721696
58356167	chr3:58356167:C:G	1.26643e-08	-1.79725e-10	-0.631576
58356342	chr3:58356342:C:G	1.26073e-08	-1.79725e-10	-0.636087
58356778	chr3:58356778:A:G	7.20469e-09	-1.79725e-10	-1.19563
58357666	chr3:58357666:C:T	1.2689e-08	-1.79725e-10	-0.629623
58357840	chr3:58357840:C:T	5.96236e-09	-1.79725e-10	-1.38489
58358111	chr3:58358111:T:C	2.07898e-09	-1.53038	-0.908104
58358161	chr3:58358161:T:C	7.69864e-07	4.28889	-0.81304
58358267	chr3:58358267:C:T	1.24612e-08	-1.79725e-10	-0.64774
58358382	chr3:58358382:A:G	5.54922e-09	-1.79725e-10	-1.4567
58358578	chr3:58358578:C:G	2.04285e-08	-1.79725e-10	-0.153427
58359399	chr3:58359399:G:T	5.54066e-09	-1.79725e-10	-1.45825
58359401	chr3:58359401:G:A	2.29633e-09	-1.51336	-0.825687
58359480	chr3:58359480:G:A	7.13184e-07	4.20959	-0.810208
58359764	chr3:58359764:A:AG	5.29323e-07	4.36964	-1.2684
58359842	chr3:58359842:T:A	1.2811e-08	-1.79725e-10	-0.620052
58360392	chr3:58360392:T:C	5.95077e-09	-1.79725e-10	-1.38684
58360422	chr3:58360422:A:G	7.45598e-09	-1.79725e-10	-1.16134
58360557	chr3:58360557:T:C	1.24971e-08	-1.79725e-10	-0.644864
58360558	chr3:58360558:G:T	1.29219e-08	-1.79725e-10	-0.611439
58361009	chr3:58361009:C:T	5.91845e-07	4.48464	-1.27176
58361017	chr3:58361017:C:T	5.33641e-09	-0.174402	-1.3214
58361041	chr3:58361041:A:G	7.61413e-09	-1.79725e-10	-1.14035
58361166	chr3:58361166:C:T	5.78725e-06	5.9877	-0.494646
58361213	chr3:58361213:T:C	5.76917e-06	6.08599	-0.596067
58361350	chr3:58361350:A:G	1.16394e-08	-1.79725e-10	-0.715964
58361433	chr3:58361433:A:G	3.50136e-09	-1.40519	-0.512014
58361512	chr3:58361512:A:G	6.36382e-09	-1.31973	-4.43556e-10
58362158	chr3:58362158:T:G	6.61392e-09	-1.79725e-10	-1.28118
58362326	chr3:58362326:G:A	5.72363e-09	-1.79725e-10	-1.42576
58362408	chr3:58362408:C:T	1.26446e-08	-1.79725e-10	-0.633133
58362430	chr3:58362430:T:C	5.52779e-09	-0.00479999	-1.45577
58362793	chr3:58362793:A:T	1.25523e-08	-1.79725e-10	-0.640453
58363294	chr3:58363294:A:G	2.15929e-09	-1.52009	-0.880496
58363295	chr3:58363295:C:T	7.62609e-09	0.0427391	-1.18152
58363404	chr3:58363404:C:T	6.22374e-09	-1.79725e-10	-1.34199
58363414	chr3:58363414:G:T	3.46978e-06	5.55146	-0.569971
58363422	chr3:58363422:G:A	6.41116e-09	-1.79725e-10	-1.31232
58364241	chr3:58364241:C:T	1.26981e-08	-1.79725e-10	-0.628906
58364446	chr3:58364446:T:C	3.71258e-08	0.443952	-4.43556e-10
58364834	chr3:58364834:G:A	7.49298e-09	-1.79725e-10	-1.15639
58364873	chr3:58364873:C:T	1.26464e-08	-1.79725e-10	-0.63299
58365043	chr3:58365043:C:T	5.16765e-06	5.85143	-0.471615
58365067	chr3:58365067:C:T	5.59906e-09	-1.79725e-10	-1.44776
58365508	chr3:58365508:T:C	5.60262e-09	-1.79725e-10	-1.44713
58366746	chr3:58366746:G:C	5.8499e-09	-1.79725e-10	-1.40394
58366795	chr3:58366795:C:G	6.39035e-09	-1.79725e-10	-1.31557
58366872	chr3:58366872:G:A	5.63018e-09	-0.103455	-1.33876
58366997	chr3:58366997:G:C	1.45343e-08	-1.79725e-10	-0.493846
58367331	chr3:58367331:G:A	1.91141e-09	-1.54291	-0.979604
58367536	chr3:58367536:T:C	6.07182e-09	-0.0496329	-1.31707
58368004	chr3:58368004:T:C	5.70613e-09	-1.79725e-10	-1.42882
58368271	chr3:58368271:T:C	1.26868e-08	-1.79725e-10	-0.6298
58368524	chr3:58368524:A:G	2.74253e-09	-0.729274	-1.43221
58368545	chr3:58368545:C:T	2.16294e-09	-1.51052	-0.888375
58368558	chr3:58368558:G:A	5.94529e-09	-1.79725e-10	-1.38776
58368612	chr3:58368612:G:T	1.26643e-08	-1.79725e-10	-0.631576
58369503	chr3:58369503:C:T	3.32792e-09	-1.35884	-0.609173
58370072	chr3:58370072:TGTGGAATGATTGC:T	5.89509e-09	-1.79725e-10	-1.39624
58370389	chr3:58370389:C:A	4.16698e-09	-1.74317	-4.43556e-10
58370493	chr3:58370493:C:G	5.85786e-09	-1.40258	-4.43556e-10
58370550	chr3:58370550:A:C	1.33806e-08	-1.79725e-10	-0.576555
58370859	chr3:58370859:T:TGTG	3.96181e-07	4.24285	-1.43134
58370897	chr3:58370897:C:T	5.59797e-09	-1.79725e-10	-1.44796
58372058	chr3:58372058:G:A	8.20519e-09	0.0825362	-1.14813
58372383	chr3:58372383:C:T	5.57801e-09	-1.79725e-10	-1.45153
58372479	chr3:58372479:C:T	1.22648e-08	-1.79725e-10	-0.663628
58372506	chr3:58372506:T:C	8.88562e-09	-1.79725e-10	-0.985925
58372775	chr3:58372775:T:C	1.11421e-08	-0.0872962	-0.672335
58373231	chr3:58373231:A:G	3.41515e-06	6.08054	-1.11492
58373317	chr3:58373317:C:T	3.52253e-08	0.391404	-4.43556e-10
58373959	chr3:58373959:G:A	7.38205e-09	-1.79725e-10	-1.17131
58374124	chr3:58374124:G:A	3.90445e-06	4.31791	0.781607
58374175	chr3:58374175:T:C	5.54852e-09	-1.79725e-10	-1.45683
58374364	chr3:58374364:G:A	3.31016e-07	3.93698	-1.30517
58374600	chr3:58374600:G:A	4.29092e-06	4.39769	0.796207
58375019	chr3:58375019:G:A	5.64962e-09	-1.79725e-10	-1.43877
58375034	chr3:58375034:T:TA	4.43718e-06	4.4096	0.817818
58375073	chr3:58375073:A:G	4.10067e-06	4.38553	0.763019
58375347	chr3:58375347:A:G	5.58441e-09	-1.79725e-10	-1.45038
58375387	chr3:58375387:G:A	8.9971e-09	-1.79725e-10	-0.973457
58375477	chr3:58375477:T:C	1.49027e-08	-1.79725e-10	-0.468818
58375507	chr3:58375507:C:T	5.50828e-09	-1.79725e-10	-1.46411
58375582	chr3:58375582:C:A	5.61045e-09	-1.79725e-10	-1.44573
58375628	chr3:58375628:G:A	4.1462e-09	-1.74817	-4.43556e-10
58375790	chr3:58375790:G:A	4.33117e-06	4.38334	0.819888
58375803	chr3:58375803:A:C	4.12037e-06	4.38892	0.764416
58375876	chr3:58375876:T:C	4.29111e-06	4.38174	0.812204
58375948	chr3:58375948:TAAC:T	4.72406e-06	5.99556	-0.705493
58375989	chr3:58375989:A:G	4.50449e-06	4.39617	0.8463
58376095	chr3:58376095:G:C	1.8452e-08	-1.79725e-10	-0.255187
58376330	chr3:58376330:AC:A	1.76182e-08	-1.79725e-10	-0.301429
58376436	chr3:58376436:A:G	5.61886e-09	-1.79725e-10	-1.44423
58377129	chr3:58377129:G:C	5.64879e-09	-1.79725e-10	-1.43892
58377550	chr3:58377550:G:A	1.85144e-08	-1.79725e-10	-0.251812
58377644	chr3:58377644:T:C	3.82669e-06	4.33921	0.740185
58377705	chr3:58377705:G:A	4.03922e-06	4.32999	0.803459
58378175	chr3:58378175:T:TC	5.65354e-09	-1.79725e-10	-1.43808
58378815	chr3:58378815:C:T	5.35463e-07	4.37251	-1.25974
58379008	chr3:58379008:C:T	1.67252e-05	7.14211	-0.587796
58379419	chr3:58379419:T:A	7.34766e-06	4.8246	0.907177
58379454	chr3:58379454:CA:C	5.90846e-09	-1.79725e-10	-1.39397
58379544	chr3:58379544:T:C	6.6085e-06	4.58862	1.03714
58380185	chr3:58380185:T:A	1.41152e-05	6.18687	0.197775
58380248	chr3:58380248:AAAC:A	2.14988e-09	-1.33603	-1.06892
58380290	chr3:58380290:G:A	3.19562e-06	-0.953649	5.85283
58380401	chr3:58380401:G:C	7.76078e-06	4.82934	0.957137
58380693	chr3:58380693:C:T	6.49581e-06	4.72925	0.879304
58380788	chr3:58380788:CAAAG:C	5.59906e-09	-1.79725e-10	-1.44776
58380987	chr3:58380987:G:A	4.4705e-08	0.629724	-4.43556e-10
58381064	chr3:58381064:C:T	1.47745e-05	6.15111	0.279185
58381440	chr3:58381440:G:A	5.59729e-09	-1.79725e-10	-1.44808
58381717	chr3:58381717:A:G	5.50805e-09	-1.79725e-10	-1.46415
58381948	chr3:58381948:G:A	5.52753e-09	-1.79725e-10	-1.46062
58382044	chr3:58382044:G:A	4.79706e-07	4.27335	-1.27054
58382306	chr3:58382306:C:T	8.3379e-06	6.44418	-0.585969
58382722	chr3:58382722:T:C	7.01329e-06	4.75815	0.927054
58382948	chr3:58382948:A:G	5.50607e-09	-1.79725e-10	-1.46451
58383233	chr3:58383233:A:G	5.22129e-07	4.36795	-1.28039
58383240	chr3:58383240:C:T	1.36851e-08	-1.79725e-10	-0.554054
58383281	chr3:58383281:G:T	6.00532e-09	-1.79725e-10	-1.37771
58383593	chr3:58383593:T:A	5.50606e-09	-1.79725e-10	-1.46451
58383597	chr3:58383597:G:A	6.78498e-06	4.7757	0.876407
58384185	chr3:58384185:C:T	6.06091e-06	4.62243	0.91683
58384322	chr3:58384322:T:A	5.56691e-09	-1.79725e-10	-1.45352
58384450	chr3:58384450:G:T	1.8976e-08	0.864049	-1.09124
58384726	chr3:58384726:G:T	6.37129e-09	-1.79725e-10	-1.31856
58385065	chr3:58385065:T:C	5.89585e-09	-0.335444	-1.06067
58385398	chr3:58385398:C:G	5.50608e-09	-1.79725e-10	-1.46451
58385759	chr3:58385759:A:G	5.51174e-09	-1.79725e-10	-1.46348
58385828	chr3:58385828:T:A	5.52682e-09	-1.79725e-10	-1.46075
58385865	chr3:58385865:C:A	5.7883e-09	-1.79725e-10	-1.41452
58386018	chr3:58386018:T:C	5.54862e-06	4.59493	0.856019
58386597	chr3:58386597:C:T	4.15983e-07	4.10301	-1.24273
58386696	chr3:58386696:G:A	4.10954e-07	4.10305	-1.25493
58386735	chr3:58386735:T:C	2.62817e-05	6.87124	0.135028
58386781	chr3:58386781:C:T	6.66427e-06	4.6263	1.00786
58387017	chr3:58387017:G:A	4.10317e-09	-1.35214	-0.406459
58387145	chr3:58387145:G:A	7.19638e-09	-1.79725e-10	-1.19678
58387158	chr3:58387158:T:C	2.33085e-08	1.01757	-1.03911
58387440	chr3:58387440:G:C	6.45502e-09	0.152973	-1.45848
58387524	chr3:58387524:A:G	5.64225e-06	4.58176	0.885921
58387680	chr3:58387680:C:G	5.70613e-09	-1.79725e-10	-1.42882
58387851	chr3:58387851:T:TGAGTCTGGGCC	7.14964e-09	-1.79725e-10	-1.2033
58387940	chr3:58387940:C:T	6.33234e-06	4.65841	0.924659
58387989	chr3:58387989:G:A	5.77829e-06	4.52824	0.963265
58388212	chr3:58388212:A:G	4.65918e-07	4.24984	-1.27619
58388288	chr3:58388288:C:T	6.49447e-06	4.63793	0.970413
58388302	chr3:58388302:A:G	6.04911e-06	4.60135	0.935954
58388408	chr3:58388408:G:T	7.98795e-09	-1.79725e-10	-1.09243
58388485	chr3:58388485:G:C	5.5398e-09	-1.4584	-4.43556e-10
58388664	chr3:58388664:CATCACAT:C	6.18262e-09	0.0488105	-1.39743
58388706	chr3:58388706:A:G	2.27577e-08	1.03578	-1.08124
58388806	chr3:58388806:A:T	6.32074e-06	4.60767	0.973561
58389166	chr3:58389166:T:C	5.40661e-06	4.47537	0.949644
58389533	chr3:58389533:T:C	5.50611e-09	-1.79725e-10	-1.4645
58389559	chr3:58389559:G:A	2.36509e-08	1.10791	-1.11487
58389848	chr3:58389848:A:G	3.8281e-07	4.01713	-1.23996
58389953	chr3:58389953:C:T	5.88149e-09	-1.79725e-10	-1.39855
58390292	chr3:58390292:T:A	7.89305e-09	-1.10438	-4.43556e-10
58390463	chr3:58390463:T:C	5.46635e-08	0.830836	-4.43556e-10
58390820	chr3:58390820:A:G	5.51081e-09	-1.79725e-10	-1.46365
58391211	chr3:58391211:G:A	1.19479e-08	-0.689803	-4.43556e-10
58391265	chr3:58391265:G:A	2.12268e-06	4.42421	0.065868
58391312	chr3:58391312:C:T	3.44433e-09	-1.2809	-0.652731
58391432	chr3:58391432:A:G	6.59067e-06	4.63362	0.989426
58391911	chr3:58391911:G:A	1.19802e-08	-0.687108	-4.43556e-10
58392161	chr3:58392161:G:A	8.30778e-07	3.23184	0.320165
58392198	chr3:58392198:GA:G	5.80108e-09	0.0498281	-1.46214
58392352	chr3:58392352:G:A	6.87543e-06	4.59494	1.07041
58392355	chr3:58392355:G:T	3.24494e-09	-1.28228	-0.71098
58392479	chr3:58392479:C:T	5.34204e-06	4.43167	0.981328
58392527	chr3:58392527:A:G	5.50607e-09	-1.79725e-10	-1.46451
58392848	chr3:58392848:G:C	9.16659e-09	-1.79725e-10	-0.954795
58393057	chr3:58393057:T:C	9.339e-06	4.84252	1.12907
58393093	chr3:58393093:A:G	3.2469e-09	-1.31176	-0.680902
58393097	chr3:58393097:C:A	6.49065e-06	4.58519	1.02257
58393272	chr3:58393272:C:T	2.14996e-09	-1.36546	-1.03945
58393416	chr3:58393416:A:G	6.63655e-06	4.61657	1.01342
58393570	chr3:58393570:C:A	7.23637e-06	4.70598	1.01053
58393833	chr3:58393833:T:C	7.90609e-06	4.6791	1.12593
58393859	chr3:58393859:T:A	7.47539e-06	4.66385	1.08517
58394257	chr3:58394257:G:C	1.78779e-05	6.46416	0.1568
58394371	chr3:58394371:C:A	7.34532e-06	4.73494	0.996524
58394738	chr3:58394738:A:T	0.00306525	11.0775	0.687775
58394842	chr3:58394842:A:C	7.21855e-06	4.71226	1.00179
58395334	chr3:58395334:T:C	5.50996e-09	-1.79725e-10	-1.4638
58395393	chr3:58395393:T:A	6.36818e-09	0.141178	-1.46022
58395453	chr3:58395453:T:A	2.05695e-05	6.63054	0.130664
58395560	chr3:58395560:G:A	3.98683e-07	3.91694	-1.09913
58396431	chr3:58396431:C:T	7.01021e-06	4.61866	1.06611
58396558	chr3:58396558:G:A	5.50607e-09	-1.79725e-10	-1.46451
58396805	chr3:58396805:A:G	9.09351e-09	-1.79725e-10	-0.962799
58397119	chr3:58397119:C:T	7.41914e-06	4.6703	1.07116
58397321	chr3:58397321:G:A	3.6094e-07	4.02326	-1.30491
58397447	chr3:58397447:A:T	1.54154e-06	4.33066	-0.160481
58397563	chr3:58397563:C:A	5.56515e-09	-1.79725e-10	-1.45384
58397742	chr3:58397742:G:C	8.87222e-09	-1.79725e-10	-0.987434
58397940	chr3:58397940:C:A	5.68993e-09	-1.79725e-10	-1.43166
58398061	chr3:58398061:C:T	6.46656e-09	0.159022	-1.46274
58398264	chr3:58398264:G:A	1.12137e-05	4.62345	1.53108
58399048	chr3:58399048:G:A	1.14227e-05	4.60517	1.56783
58399268	chr3:58399268:G:A	1.1173e-05	4.60311	1.54778
58399467	chr3:58399467:T:C	6.18138e-09	0.113217	-1.46204
58400233	chr3:58400233:C:T	1.29225e-05	4.6198	1.67657
58400779	chr3:58400779:G:A	7.64099e-09	-1.79725e-10	-1.13683
58400894	chr3:58400894:T:C	1.03448e-05	4.4858	1.58808
58401340	chr3:58401340:G:A	4.16782e-09	-1.74297	-4.43556e-10
58401483	chr3:58401483:G:A	2.07317e-09	-1.47773	-0.963551
58401753	chr3:58401753:T:C	1.30066e-05	4.67466	1.6282
58401799	chr3:58401799:C:T	1.98288e-09	-1.44876	-1.03705
58402001	chr3:58402001:T:G	5.50941e-09	-1.79725e-10	-1.4639
58402050	chr3:58402050:C:T	1.27261e-05	4.68105	1.6
58402523	chr3:58402523:G:A	5.58168e-09	-1.79725e-10	-1.45087
58403110	chr3:58403110:A:G	3.42851e-09	-1.30893	-0.629299
58403270	chr3:58403270:G:T	5.96656e-09	-1.38419	-4.43556e-10
58403312	chr3:58403312:A:C	1.02112e-08	-1.79725e-10	-0.846876
58403393	chr3:58403393:A:T	2.56632e-06	4.5661	0.113768
58403508	chr3:58403508:A:G	3.99076e-07	4.09477	-1.27598
58404345	chr3:58404345:G:A	6.07452e-09	-1.79725e-10	-1.36626
58404398	chr3:58404398:C:T	5.83048e-09	-1.79725e-10	-1.40726
58404521	chr3:58404521:A:G	1.30916e-05	4.61094	1.69842
58404763	chr3:58404763:A:C	1.25251e-05	4.62958	1.63554
58404975	chr3:58404975:C:G	6.05935e-09	0.0939806	-1.46274
58404998	chr3:58404998:A:C	2.1153e-09	-1.4294	-0.991762
58405117	chr3:58405117:C:T	1.35372e-05	4.65239	1.69045
58405448	chr3:58405448:A:G	5.49814e-09	-0.00159207	-1.46436
58405566	chr3:58405566:C:G	3.53619e-07	3.89242	-1.19456
58405838	chr3:58405838:C:T	1.43239e-05	4.64904	1.75028
58405860	chr3:58405860:T:C	2.50786e-05	6.82853	0.13088
58405951	chr3:58405951:G:A	3.68225e-05	7.17064	0.172864
58406213	chr3:58406213:C:T	8.84885e-09	-1.79725e-10	-0.990073
58406218	chr3:58406218:C:T	3.91769e-09	-1.11412	-0.690734
58406497	chr3:58406497:G:C	2.91828e-06	4.73201	0.0763823
58406684	chr3:58406684:A:G	3.28795e-07	3.85121	-1.22613
58407090	chr3:58407090:C:T	2.54971e-05	6.89238	0.0835774
58407147	chr3:58407147:A:G	3.39e-07	3.87726	-1.22162
58407426	chr3:58407426:T:G	1.66508e-05	7.1708	-0.620952
58407713	chr3:58407713:C:T	5.95484e-09	-1.79725e-10	-1.38616
58407745	chr3:58407745:C:T	8.2679e-09	-1.79725e-10	-1.05798
58407846	chr3:58407846:C:T	1.95036e-09	-1.44967	-1.05268
58408436	chr3:58408436:T:C	5.5995e-09	-1.79725e-10	-1.44768
58408569	chr3:58408569:C:T	5.12853e-08	1.97445	-1.20741
58408575	chr3:58408575:T:C	5.57402e-09	-1.79725e-10	-1.45224
58408618	chr3:58408618:G:A	2.45843e-05	6.70769	0.231808
58408623	chr3:58408623:C:T	5.96822e-09	-1.79725e-10	-1.38391
58408639	chr3:58408639:C:T	5.56205e-09	-1.79725e-10	-1.45439
58409020	chr3:58409020:C:T	1.02114e-08	-1.79725e-10	-0.846857
58409052	chr3:58409052:G:A	6.96844e-09	-1.79725e-10	-1.22897
58409123	chr3:58409123:C:T	1.29601e-05	4.62366	1.67561
58409510	chr3:58409510:T:TA	7.19773e-09	-1.79725e-10	-1.19659
58409629	chr3:58409629:T:C	4.69548e-08	1.8848	-1.20597
58410164	chr3:58410164:C:G	3.64407e-09	-0.551639	-1.32562
58410387	chr3:58410387:T:C	1.28651e-05	4.61076	1.68115
58410436	chr3:58410436:T:C	2.71809e-05	6.88377	0.156137
58410626	chr3:58410626:GA:G	1.06564e-08	-1.79725e-10	-0.804195
58410766	chr3:58410766:A:G	7.30028e-09	0.273667	-1.45611
58410852	chr3:58410852:C:T	2.01858e-09	-1.46347	-1.0045
58410885	chr3:58410885:A:G	2.02918e-09	-1.45847	-1.00426
58411040	chr3:58411040:A:G	5.50787e-09	-1.79725e-10	-1.46418
58411168	chr3:58411168:T:A	7.71577e-09	-1.12709	-4.43556e-10
58411169	chr3:58411169:C:T	7.59776e-09	-1.14251	-4.43556e-10
58411196	chr3:58411196:A:G	1.68101e-09	-1.28226	-1.3687
58411375	chr3:58411375:G:A	1.35047e-05	4.60607	1.73436
58411460	chr3:58411460:G:A	1.3173e-05	4.6887	1.62687
58411672	chr3:58411672:A:G	2.55828e-05	6.91735	0.0619642
58412309	chr3:58412309:A:C	1.14571e-05	4.61417	1.56184
58412343	chr3:58412343:T:C	2.77786e-05	6.91071	0.150955
58412488	chr3:58412488:C:T	5.39419e-07	3.81913	-0.698994
58412562	chr3:58412562:C:A	3.22802e-09	-1.32732	-0.671167
58412720	chr3:58412720:C:T	1.3624e-05	4.66149	1.68774
58412739	chr3:58412739:C:T	7.4991e-09	0.303632	-1.45921
58413003	chr3:58413003:G:A	3.56592e-07	3.89572	-1.18949
58413086	chr3:58413086:A:G	6.57572e-09	0.175981	-1.46296
58413195	chr3:58413195:C:T	3.04953e-07	3.76509	-1.21529
58413556	chr3:58413556:T:C	3.28762e-07	3.8511	-1.22613
58413784	chr3:58413784:A:G	1.33639e-05	4.6424	1.68755
58413997	chr3:58413997:G:A	5.50787e-09	-1.79725e-10	-1.46418
58414616	chr3:58414616:GA:G	1.29484e-05	4.62242	1.67595
58414658	chr3:58414658:C:T	1.36748e-08	-0.554804	-4.43556e-10
58414687	chr3:58414687:T:C	1.32187e-05	4.67714	1.64189
58415535	chr3:58415535:G:A	3.12003e-07	3.80273	-1.23007
58415753	chr3:58415753:G:A	1.25973e-05	4.63041	1.64047
58415758	chr3:58415758:C:T	1.99171e-09	-1.45536	-1.026
58415796	chr3:58415796:G:A	3.34322e-07	3.85328	-1.21153
58415799	chr3:58415799:A:G	7.05864e-09	-1.79725e-10	-1.21611
58415868	chr3:58415868:C:T	2.37037e-05	6.80598	0.0970443
58416225	chr3:58416225:C:G	1.33746e-08	-1.79725e-10	-0.577001
58416289	chr3:58416289:A:T	5.50874e-09	-1.79725e-10	-1.46402
58416597	chr3:58416597:CAGG:C	6.2592e-09	0.127304	-1.46361
58417315	chr3:58417315:T:C	2.10159e-07	2.94626	-0.768756
58417409	chr3:58417409:A:G	2.93532e-06	4.48805	0.326168
58417725	chr3:58417725:G:A	6.20784e-09	0.11985	-1.4644
58417883	chr3:58417883:C:T	1.92656e-05	5.06157	1.63414
58418084	chr3:58418084:A:G	6.24825e-09	0.0309296	-1.36899
58418369	chr3:58418369:C:T	1.20621e-05	4.65019	1.57728
58418488	chr3:58418488:G:A	1.09949e-08	-1.79725e-10	-0.772925
58418628	chr3:58418628:G:A	1.1586e-05	4.50362	1.68357
58418759	chr3:58418759:C:G	6.09333e-09	0.0966787	-1.45984
58418792	chr3:58418792:G:T	5.50884e-09	-1.79725e-10	-1.46401
58418820	chr3:58418820:G:A	1.19158e-05	4.60275	1.61251
58419064	chr3:58419064:G:T	6.64004e-09	-1.79725e-10	-1.27724
58419449	chr3:58419449:C:T	1.1615e-05	4.5439	1.64579
58419473	chr3:58419473:G:A	3.27045e-07	3.83404	-1.2143
58419557	chr3:58419557:T:G	6.01827e-09	0.0233032	-1.39886
58419686	chr3:58419686:C:T	5.62345e-09	-1.79725e-10	-1.44341
58419704	chr3:58419704:A:G	1.24009e-05	4.55033	1.70484
58419846	chr3:58419846:C:G	1.08226e-05	4.56315	1.55588
58419909	chr3:58419909:TTAAG:T	1.22133e-05	4.7648	1.47512
58420220	chr3:58420220:A:G	1.15977e-05	4.67462	1.51359
58420277	chr3:58420277:G:T	1.00743e-05	4.41629	1.6311
58420966	chr3:58420966:A:G	5.23997e-09	-0.0519879	-1.46206
58420967	chr3:58420967:G:C	3.48076e-07	3.88727	-1.2052
58420968	chr3:58420968:T:A	6.64537e-09	-1.79725e-10	-1.27644
58421356	chr3:58421356:C:T	1.12852e-05	4.80481	1.35608
58421370	chr3:58421370:CAGG:C	1.99382e-09	-1.48168	-0.998627
58421507	chr3:58421507:G:A	5.7971e-09	-1.79725e-10	-1.413
58421957	chr3:58421957:G:A	5.5138e-09	-1.79725e-10	-1.46311
58421960	chr3:58421960:G:A	5.51383e-09	-1.79725e-10	-1.4631
58421991	chr3:58421991:G:T	8.7615e-09	-1.79725e-10	-0.999992
58422110	chr3:58422110:T:C	6.50167e-09	0.155066	-1.45337
58422250	chr3:58422250:C:A	5.66788e-09	-1.79725e-10	-1.43554
58422490	chr3:58422490:T:C	5.84029e-09	-1.40558	-4.43556e-10
58422520	chr3:58422520:A:G	1.7401e-05	6.52464	0.0692782
58422626	chr3:58422626:G:A	1.64188e-05	6.55751	-0.0216899
58422661	chr3:58422661:G:C	5.51682e-09	-1.79725e-10	-1.46256
58422683	chr3:58422683:T:G	5.50606e-09	-1.79725e-10	-1.46451
58422952	chr3:58422952:G:A	6.40159e-06	4.30496	1.28899
58423040	chr3:58423040:C:T	3.57443e-07	3.92924	-1.22063
58423065	chr3:58423065:T:G	3.52552e-07	3.90567	-1.21083
58423118	chr3:58423118:A:G	4.09621e-07	4.04786	-1.20299
58423183	chr3:58423183:C:T	7.34955e-09	0.284383	-1.4601
58423336	chr3:58423336:T:C	1.34239e-05	6.93481	-0.600384
58423355	chr3:58423355:A:G	1.5998e-05	6.4357	0.0741546
58423573	chr3:58423573:G:GTT	1.06239e-05	4.50529	1.59521
58423634	chr3:58423634:A:T	4.29047e-07	4.10154	-1.21034
58423941	chr3:58423941:C:T	7.12546e-07	4.0375	-0.63901
58423952	chr3:58423952:G:A	2.13098e-05	6.67873	0.117832
58423973	chr3:58423973:G:A	9.232e-06	4.37826	1.58181
58424127	chr3:58424127:A:G	4.28737e-07	4.09344	-1.20296
58424200	chr3:58424200:G:C	3.49517e-09	-1.28869	-0.630291
58424437	chr3:58424437:T:C	5.51731e-09	-1.46247	-4.43556e-10
58424609	chr3:58424609:A:G	5.56188e-09	-1.79725e-10	-1.45442
58424704	chr3:58424704:A:G	2.57572e-08	-0.804879	0.883234
58424827	chr3:58424827:C:T	5.74141e-06	3.92419	1.56091
58425718	chr3:58425718:G:C	4.45172e-07	4.07093	-1.14283
58425801	chr3:58425801:T:A	6.07805e-09	-1.79725e-10	-1.36568
58425803	chr3:58425803:A:T	4.29944e-07	4.08989	-1.1966
58425867	chr3:58425867:C:T	3.90188e-08	0.493683	-4.43556e-10
58425975	chr3:58425975:G:T	5.51439e-09	-1.79725e-10	-1.463
58426324	chr3:58426324:A:G	6.71928e-09	-1.26538	-4.43556e-10
58426475	chr3:58426475:A:G	3.98941e-09	-1.78672	-4.43556e-10
58426954	chr3:58426954:T:G	7.18376e-09	-1.79725e-10	-1.19854
58427429	chr3:58427429:C:T	1.02684e-08	-1.79725e-10	-0.841287
58427678	chr3:58427678:T:C	1.88814e-05	6.5192	0.156376
58427681	chr3:58427681:A:G	3.16153e-06	4.81605	0.0723969
58428325	chr3:58428325:C:G	2.06257e-09	-1.4617	-0.984709
58428655	chr3:58428655:C:T	1.6755e-05	6.4381	0.117995
58428688	chr3:58428688:CCT:C	2.04493e-09	-1.47049	-0.98451
58429057	chr3:58429057:G:A	8.92532e-09	-0.981468	-4.43556e-10
58429145	chr3:58429145:G:A	5.867e-09	0.0470968	-1.44811
58429181	chr3:58429181:C:G	1.78713e-05	6.48756	0.13303
58429304	chr3:58429304:A:G	2.6195e-07	3.5218	-1.124
58429840	chr3:58429840:C:T	2.96806e-07	3.63911	-1.11639
58429863	chr3:58429863:C:A	5.68499e-09	0.0284752	-1.46101
58430309	chr3:58430309:A:G	9.5315e-09	-1.79725e-10	-0.915758
58430808	chr3:58430808:C:T	1.25553e-05	4.33767	1.92987
58430811	chr3:58430811:T:C	5.58997e-09	-1.79725e-10	-1.44939
58431175	chr3:58431175:G:A	9.32702e-09	-0.937444	-4.43556e-10
58431287	chr3:58431287:G:A	1.2559e-05	6.46359	-0.195763
58431463	chr3:58431463:G:C	1.6752e-05	6.44227	0.113644
58431689	chr3:58431689:C:T	1.16696e-05	4.23458	1.95981
58431853	chr3:58431853:A:G	5.50759e-09	-1.79725e-10	-1.46423
58432202	chr3:58432202:T:C	5.69019e-09	0.0298521	-1.46147
58432586	chr3:58432586:A:G	5.51126e-09	-1.79725e-10	-1.46357
58433123	chr3:58433123:C:T	2.20036e-09	-1.46036	-0.921381
58433965	chr3:58433965:G:A	6.18299e-09	-1.79725e-10	-1.34856
58434039	chr3:58434039:G:C	5.54556e-09	-1.79725e-10	-1.45736
58434217	chr3:58434217:C:T	1.31895e-05	4.16902	2.1478
58434315	chr3:58434315:C:T	1.47912e-05	4.26008	2.17134
58434556	chr3:58434556:C:G	5.55244e-09	-1.79725e-10	-1.45612
58434696	chr3:58434696:G:A	3.25032e-09	-1.38149	-0.61012
58434815	chr3:58434815:T:C	1.18392e-05	4.02969	2.17912
58434886	chr3:58434886:A:G	6.92138e-07	3.6266	-0.257177
58434931	chr3:58434931:G:C	5.60143e-09	-1.79725e-10	-1.44734
58435014	chr3:58435014:G:C	3.44213e-09	-1.34365	-0.590619
58435593	chr3:58435593:TC:T	1.08014e-08	-1.79725e-10	-0.79068
58436360	chr3:58436360:G:T	3.51947e-07	3.72765	-1.03453
58436401	chr3:58436401:C:T	5.13651e-09	-0.072911	-1.46108
58436444	chr3:58436444:G:A	4.16133e-09	-1.74452	-4.43556e-10
58436756	chr3:58436756:C:G	1.18025e-05	4.20272	2.00299
58437243	chr3:58437243:T:C	6.99042e-09	-1.79725e-10	-1.22582
58437498	chr3:58437498:G:A	3.28825e-09	-1.39867	-0.581338
58437561	chr3:58437561:G:A	1.18621e-05	4.16506	2.04568
58437691	chr3:58437691:A:T	7.28692e-09	-1.79725e-10	-1.18428
58437713	chr3:58437713:A:G	6.51521e-09	-1.79725e-10	-1.29622
58437771	chr3:58437771:A:C	1.95076e-08	0.205657	-0.405213
58439172	chr3:58439172:A:C	1.18099e-05	4.19339	2.01295
58439349	chr3:58439349:G:A	1.10713e-05	4.13914	2.00262
58439464	chr3:58439464:A:T	5.433e-09	-0.0281067	-1.44976
58440010	chr3:58440010:C:T	8.66485e-06	5.91967	-0.0230007
58440280	chr3:58440280:T:C	7.52818e-06	5.8583	-0.102247
58440779	chr3:58440779:T:C	2.38523e-09	-1.48646	-0.814602
58440781	chr3:58440781:T:C	5.96503e-09	-1.79725e-10	-1.38445
58441106	chr3:58441106:G:T	4.67232e-08	1.69391	-1.02003
58441644	chr3:58441644:A:G	1.25315e-08	-0.64211	-4.43556e-10
58441751	chr3:58441751:G:A	5.52828e-09	-1.79725e-10	-1.46048
58442214	chr3:58442214:C:G	5.51696e-09	-1.79725e-10	-1.46253
58442351	chr3:58442351:T:G	1.17122e-05	4.15788	2.04015
58442670	chr3:58442670:C:T	7.7901e-09	-0.223668	-0.893839
58442717	chr3:58442717:A:G	5.876e-07	4.31964	-1.11395
58442759	chr3:58442759:C:A	1.6653e-08	-1.79725e-10	-0.357768
58443194	chr3:58443194:C:T	5.52628e-09	-1.79725e-10	-1.46084
58443333	chr3:58443333:G:A	1.39431e-05	4.32314	2.04924
58443408	chr3:58443408:G:A	1.27782e-05	4.27986	2.00527
58443982	chr3:58443982:A:G	5.95383e-09	-1.79725e-10	-1.38633
58444181	chr3:58444181:G:A	9.52793e-06	4.02598	1.96564
58444480	chr3:58444480:C:T	4.1074e-06	5.41256	-0.262376
58444760	chr3:58444760:C:T	4.84726e-07	4.20715	-1.19392
58444910	chr3:58444910:C:T	6.18522e-09	-1.79725e-10	-1.3482
58445486	chr3:58445486:T:A	3.48405e-09	-1.37997	-0.542195
58445754	chr3:58445754:C:T	7.18312e-09	-1.79725e-10	-1.19863
58446132	chr3:58446132:C:T	3.95072e-09	-1.79646	-4.43556e-10
58446178	chr3:58446178:C:T	6.08018e-09	-1.79725e-10	-1.36533
58446222	chr3:58446222:G:T	1.29482e-08	-1.79725e-10	-0.609403
58446473	chr3:58446473:T:G	7.17635e-09	-1.79725e-10	-1.19957
58447329	chr3:58447329:T:C	4.3239e-08	0.596383	-4.43556e-10
58447722	chr3:58447722:A:G	5.29579e-08	0.799138	-4.43556e-10
58447778	chr3:58447778:T:A	3.89534e-07	4.04799	-1.2534
58447934	chr3:58447934:C:T	8.37815e-09	-1.79725e-10	-1.04473
58447943	chr3:58447943:G:A	1.49819e-05	4.1846	2.25964
58448437	chr3:58448437:A:G	1.66962e-06	5.45944	-1.20945
58448607	chr3:58448607:A:C	3.7135e-09	-1.33398	-0.524404
58448653	chr3:58448653:G:T	1.46746e-06	5.34455	-1.22362
58448866	chr3:58448866:A:G	3.46306e-06	5.24296	-0.263412
58449064	chr3:58449064:C:T	6.366e-06	4.18588	1.40249
58449242	chr3:58449242:T:C	5.1314e-09	-0.0787775	-1.4562
58449347	chr3:58449347:G:C	5.5126e-09	-1.79725e-10	-1.46332
58450051	chr3:58450051:G:T	1.34139e-06	5.24611	-1.21501
58450095	chr3:58450095:C:T	1.88617e-06	5.26511	-0.893161
58450749	chr3:58450749:G:A	1.82565e-07	2.70907	-0.672322
58450761	chr3:58450761:C:T	3.22666e-06	5.17851	-0.26967
58450978	chr3:58450978:G:A	5.28814e-09	-0.0416361	-1.46326
58451222	chr3:58451222:C:A	5.22128e-09	-0.0766846	-1.44093
58451277	chr3:58451277:G:A	3.16051e-09	-1.41736	-0.602264
58451279	chr3:58451279:C:T	3.19054e-06	5.17163	-0.274039
58451401	chr3:58451401:GTTCA:G	5.50715e-09	-1.79725e-10	-1.46431
58451618	chr3:58451618:C:T	5.12177e-09	-0.0886506	-1.44821
58452159	chr3:58452159:T:C	5.61389e-09	-1.79725e-10	-1.44512
58452408	chr3:58452408:T:C	2.00894e-06	5.62602	-1.19102
58452475	chr3:58452475:C:T	6.02807e-09	-1.79725e-10	-1.37393
58453173	chr3:58453173:C:T	3.27429e-06	5.18938	-0.265887
58453396	chr3:58453396:T:C	3.96706e-09	-1.79233	-4.43556e-10
58453583	chr3:58453583:T:G	1.59484e-08	-1.79725e-10	-0.401004
58454416	chr3:58454416:G:A	5.55921e-09	-1.79725e-10	-1.4549
58454471	chr3:58454471:TTGGTGAA:T	7.18294e-09	-1.79725e-10	-1.19865
58454509	chr3:58454509:T:C	1.11347e-09	-1.69787	-1.365
58454541	chr3:58454541:A:T	1.02365e-08	-1.79725e-10	-0.844402
58454557	chr3:58454557:G:A	7.01421e-09	-1.79725e-10	-1.22242
58454983	chr3:58454983:C:T	6.27804e-09	-1.79725e-10	-1.3333
58455309	chr3:58455309:C:T	5.6463e-09	-1.79725e-10	-1.43936
58455487	chr3:58455487:G:A	8.83166e-08	1.31057	-4.43556e-10
58455564	chr3:58455564:T:C	3.94997e-09	-1.79665	-4.43556e-10
58455838	chr3:58455838:C:T	5.96079e-09	-1.79725e-10	-1.38516
58455979	chr3:58455979:T:C	6.01829e-09	-1.79725e-10	-1.37556
58456231	chr3:58456231:T:G	1.25417e-08	-1.79725e-10	-0.641302
58456309	chr3:58456309:C:T	5.50758e-09	-1.79725e-10	-1.46423
58457065	chr3:58457065:C:T	9.67578e-06	3.66146	2.34556
58458989	chr3:58458989:C:A	1.10703e-08	-1.79725e-10	-0.766094
58459264	chr3:58459264:A:G	1.57284e-06	5.50263	-1.31235
58460264	chr3:58460264:C:T	7.63688e-07	4.09443	-0.626628
58460273	chr3:58460273:G:A	2.63604e-06	5.75948	-1.05281
58460283	chr3:58460283:A:T	2.03292e-08	0.452442	-0.610744
58460671	chr3:58460671:A:G	1.91553e-06	3.98318	0.404213
58460773	chr3:58460773:G:A	3.80263e-09	-1.28403	-0.550638
58461013	chr3:58461013:C:A	1.08723e-08	-1.79725e-10	-0.784145
58461138	chr3:58461138:A:G	6.2064e-09	-1.79725e-10	-1.34478
58461379	chr3:58461379:C:A	1.09645e-06	4.04529	-0.21582
58461572	chr3:58461572:C:T	1.21801e-05	4.0409	2.1963
58462075	chr3:58462075:G:A	5.63127e-09	-1.79725e-10	-1.44202
58462616	chr3:58462616:T:G	5.51073e-09	-1.79725e-10	-1.46366
58463517	chr3:58463517:T:C	5.59217e-07	3.77373	-0.617556
58463521	chr3:58463521:TG:T	3.19979e-09	-1.3272	-0.680069
58463729	chr3:58463729:T:C	5.64664e-09	-1.4393	-4.43556e-10
58464382	chr3:58464382:A:G	5.50611e-09	-1.79725e-10	-1.4645
58464475	chr3:58464475:T:A	5.53655e-09	-1.79725e-10	-1.45899
58464512	chr3:58464512:C:A	1.31174e-08	-1.79725e-10	-0.596421
58465576	chr3:58465576:T:C	8.45088e-09	-1.79725e-10	-1.03609
58465907	chr3:58465907:G:A	3.63704e-09	-0.546787	-1.3324
58466381	chr3:58466381:A:G	3.72302e-09	-1.31597	-0.539856
58466810	chr3:58466810:G:C	3.73063e-09	-1.29413	-0.559652
58466889	chr3:58466889:G:T	4.54419e-09	-0.208318	-1.44819
58466912	chr3:58466912:C:T	3.04945e-06	5.17041	-0.318059
58467122	chr3:58467122:C:T	6.1011e-09	-1.79725e-10	-1.36189
58467140	chr3:58467140:C:G	3.29582e-06	5.24285	-0.312796
58467377	chr3:58467377:G:A	6.23168e-09	-1.79725e-10	-1.34071
58467793	chr3:58467793:A:G	5.61244e-09	-1.79725e-10	-1.44537
58467824	chr3:58467824:G:A	5.52761e-09	-1.79725e-10	-1.4606
58468030	chr3:58468030:C:T	1.37892e-08	-0.546472	-4.43556e-10
58468289	chr3:58468289:ACAG:A	1.73045e-06	3.86719	0.418592
58468339	chr3:58468339:T:C	3.24207e-08	0.308437	-4.43556e-10
58468614	chr3:58468614:C:T	6.57994e-09	-1.79725e-10	-1.28633
58468706	chr3:58468706:T:A	5.85132e-09	-1.79725e-10	-1.40369
58469341	chr3:58469341:G:A	7.39998e-07	3.90268	-0.466391
58469393	chr3:58469393:G:A	3.39693e-09	-1.3185	-0.628987
58469581	chr3:58469581:A:T	5.57112e-09	-1.79725e-10	-1.45276
58470270	chr3:58470270:C:T	4.01832e-09	-1.7795	-4.43556e-10
58470992	chr3:58470992:T:C	3.34786e-09	-0.527911	-1.43413
58471084	chr3:58471084:C:T	1.86375e-06	4.00507	0.354919
58471903	chr3:58471903:G:T	0.00381153	13.1591	-1.1759
58472009	chr3:58472009:T:C	3.89677e-09	-1.12824	-0.681971
58472109	chr3:58472109:C:T	5.50797e-09	-1.79725e-10	-1.46416
58472208	chr3:58472208:CTGTTGGTCT:C	1.14104e-06	5.27983	-1.4105
58472316	chr3:58472316:G:A	9.72787e-07	4.07153	-0.361727
58472462	chr3:58472462:T:C	8.39879e-09	-1.79725e-10	-1.04227
58473865	chr3:58473865:G:T	5.20388e-08	-1.79725e-10	0.78163
58474506	chr3:58474506:A:G	1.22321e-08	-1.79725e-10	-0.666295
58474637	chr3:58474637:C:T	3.09298e-07	3.43715	-0.873206
58474832	chr3:58474832:G:A	5.52902e-09	-1.79725e-10	-1.46035
58475364	chr3:58475364:A:T	5.51731e-09	-1.79725e-10	-1.46247
58475489	chr3:58475489:A:T	3.75355e-09	-0.414873	-1.43279
58475859	chr3:58475859:C:T	5.68425e-09	-1.79725e-10	-1.43266
58475938	chr3:58475938:T:C	7.5518e-07	4.89405	-1.43746
58476287	chr3:58476287:G:T	5.80411e-07	4.12501	-0.931635
58476343	chr3:58476343:C:T	3.19933e-07	3.43085	-0.833097
58476436	chr3:58476436:G:A	1.64186e-09	-1.78701	-0.887516
58476625	chr3:58476625:A:G	5.51408e-09	-1.79725e-10	-1.46305
58476969	chr3:58476969:G:A	1.36397e-08	-1.79725e-10	-0.557378
58477684	chr3:58477684:G:A	5.63281e-09	-0.124248	-1.3175
58477694	chr3:58477694:A:G	5.73922e-09	-1.79725e-10	-1.42304
58477773	chr3:58477773:G:A	5.51309e-09	-1.79725e-10	-1.46323
58477838	chr3:58477838:A:G	5.76205e-09	-1.79725e-10	-1.41907
58477962	chr3:58477962:TC:T	1.27861e-09	-1.6692	-1.25539
58478210	chr3:58478210:C:T	6.65133e-09	-1.79725e-10	-1.27554
58478317	chr3:58478317:A:G	5.55819e-09	-1.79725e-10	-1.45509
58478962	chr3:58478962:C:T	5.50957e-09	-1.79725e-10	-1.46387
58479456	chr3:58479456:A:G	1.49179e-09	-1.32238	-1.44801
58480325	chr3:58480325:C:T	1.00718e-08	-1.79725e-10	-0.860617
58481137	chr3:58481137:A:G	2.89861e-07	3.83319	-1.33414
58481186	chr3:58481186:G:T	3.9686e-09	-1.79195	-4.43556e-10
58481604	chr3:58481604:G:T	5.55349e-09	-1.79725e-10	-1.45593
58481860	chr3:58481860:G:A	1.67785e-09	-1.26657	-1.38628
58481929	chr3:58481929:C:T	1.07178e-09	-1.74376	-1.35728
58481947	chr3:58481947:TA:T	2.53593e-07	3.70948	-1.34411
58482509	chr3:58482509:T:G	1.43135e-09	-1.53187	-1.27987
58482701	chr3:58482701:A:C	2.01525e-09	-1.34127	-1.12835
58482764	chr3:58482764:C:T	5.52807e-09	-1.79725e-10	-1.46052
58483260	chr3:58483260:G:A	8.36538e-09	-1.79725e-10	-1.04626
58483299	chr3:58483299:G:C	2.6931e-07	3.63453	-1.20903
58483561	chr3:58483561:T:TC	3.51292e-07	2.69126	-4.43556e-10
58483912	chr3:58483912:T:C	5.69343e-09	-1.79725e-10	-1.43105
58484378	chr3:58484378:G:T	5.83364e-09	-1.79725e-10	-1.40672
58484624	chr3:58484624:C:T	2.10307e-08	0.98967	-1.11405
58484981	chr3:58484981:T:C	2.26573e-08	0.802683	-0.852562
58485045	chr3:58485045:C:A	5.5378e-09	-1.79725e-10	-1.45876
58485657	chr3:58485657:G:C	7.9278e-09	-1.79725e-10	-1.09998
58485747	chr3:58485747:CCTT:C	8.06081e-09	-1.79725e-10	-1.08335
58486371	chr3:58486371:G:A	5.57364e-09	-1.79725e-10	-1.45231
58486728	chr3:58486728:A:G	1.35645e-08	-1.79725e-10	-0.562904
58486896	chr3:58486896:A:AGCCTCCCTGGGAGGTCAGGGAAG	7.5293e-09	-1.15156	-4.43556e-10
58487256	chr3:58487256:C:T	5.73157e-09	-1.79725e-10	-1.42437
58487442	chr3:58487442:G:T	1.13805e-08	-1.79725e-10	-0.738461
58487894	chr3:58487894:A:G	1.03914e-08	-1.79725e-10	-0.829378
58488088	chr3:58488088:G:T	6.59699e-09	-1.79725e-10	-1.28375
58488172	chr3:58488172:ATTAT:A	1.32149e-08	0.554376	-1.14339
58488287	chr3:58488287:T:C	5.51297e-09	-1.79725e-10	-1.46326
58488363	chr3:58488363:A:G	5.52798e-09	-1.79725e-10	-1.46054
58488529	chr3:58488529:C:A	4.99844e-08	0.741351	-4.43556e-10
58488707	chr3:58488707:C:G	8.80813e-09	-1.79725e-10	-0.994685
58488860	chr3:58488860:G:A	5.52722e-09	-1.79725e-10	-1.46068
58488869	chr3:58488869:T:C	5.77794e-09	-1.79725e-10	-1.41631
58488877	chr3:58488877:G:A	5.90912e-09	-1.79725e-10	-1.39386
58489037	chr3:58489037:G:A	6.00559e-09	-1.79725e-10	-1.37767
58489269	chr3:58489269:A:T	3.58242e-07	3.62309	-0.912237
58489461	chr3:58489461:A:G	8.40923e-09	-1.79725e-10	-1.04103
58489497	chr3:58489497:C:T	6.62316e-09	-1.79725e-10	-1.27979
58490211	chr3:58490211:A:G	1.37307e-08	-1.79725e-10	-0.550727
58490343	chr3:58490343:G:A	6.90063e-09	-1.79725e-10	-1.23875
58490982	chr3:58490982:A:T	1.00455e-08	-1.79725e-10	-0.863238
58491061	chr3:58491061:C:G	1.45384e-09	-1.65255	-1.1436
58491105	chr3:58491105:C:A	1.2199e-09	-1.661	-1.31059
58491553	chr3:58491553:T:C	2.6263e-09	-1.59313	-0.611655
58491636	chr3:58491636:C:G	7.15601e-09	-1.79725e-10	-1.20241
58492065	chr3:58492065:C:T	5.51667e-09	-1.79725e-10	-1.46258
58492231	chr3:58492231:C:T	3.18059e-08	0.289293	-4.43556e-10
58492421	chr3:58492421:C:T	5.53351e-09	-1.79725e-10	-1.45954
58492726	chr3:58492726:T:G	7.09391e-09	-1.79725e-10	-1.21112
58493243	chr3:58493243:C:T	7.02922e-07	4.03881	-0.65392
58493505	chr3:58493505:G:A	1.10138e-08	-1.79725e-10	-0.771207
58493627	chr3:58493627:A:G	1.0466e-07	2.64647	-1.16611
58494175	chr3:58494175:AAG:A	1.29955e-08	-0.605753	-4.43556e-10
58495468	chr3:58495468:C:T	4.32108e-09	-1.08683	-0.620023
58495476	chr3:58495476:A:G	4.4461e-09	-1.07821	-0.600123
58495770	chr3:58495770:T:G	5.63263e-09	-1.79725e-10	-1.44178
58496164	chr3:58496164:A:G	9.38715e-10	-1.77327	-1.46033
58496598	chr3:58496598:C:T	2.36678e-09	-0.884642	-1.42419
58496671	chr3:58496671:T:C	7.73741e-09	-1.79725e-10	-1.12429
58497903	chr3:58497903:T:C	2.48234e-09	-1.79258	-0.468578
58497924	chr3:58497924:T:C	1.74384e-09	-1.44673	-1.16754
58497934	chr3:58497934:A:C	1.7518e-09	-1.46518	-1.14454
58497987	chr3:58497987:T:C	9.38897e-09	-0.930824	-4.43556e-10
58498794	chr3:58498794:T:C	1.82611e-09	-1.43799	-1.13019
58499115	chr3:58499115:G:A	4.10135e-07	3.87688	-1.03076
58500160	chr3:58500160:G:A	4.65724e-09	-1.63194	-4.43556e-10
58500807	chr3:58500807:C:T	1.04712e-08	-1.79725e-10	-0.821735
58502996	chr3:58502996:T:A	1.01581e-08	-1.79725e-10	-0.852091
58504383	chr3:58504383:C:T	5.50669e-09	-1.79725e-10	-1.4644
58504768	chr3:58504768:C:T	6.60655e-09	-1.79725e-10	-1.2823
58504938	chr3:58504938:C:T	1.41404e-09	-1.69356	-1.13034
58505160	chr3:58505160:A:G	4.11196e-09	-1.75646	-4.43556e-10
58506153	chr3:58506153:T:C	1.63074e-09	-1.39633	-1.28499
58506227	chr3:58506227:C:T	7.49861e-08	2.34617	-1.19923
58506566	chr3:58506566:A:G	1.56846e-09	-1.46147	-1.25879
58506678	chr3:58506678:T:TC	4.54577e-09	-1.65616	-4.43556e-10
58506679	chr3:58506679:G:C	1.60019e-09	-1.44431	-1.25593
58506769	chr3:58506769:A:G	1.65767e-09	-1.41857	-1.24638
58506770	chr3:58506770:T:C	1.65943e-09	-1.40583	-1.25805
58507894	chr3:58507894:A:G	9.78466e-09	-1.79725e-10	-0.889544
58508580	chr3:58508580:G:A	1.81265e-09	-1.2955	-1.28007
58508819	chr3:58508819:G:C	9.05304e-09	-0.335063	-0.632195
58508830	chr3:58508830:A:G	6.79071e-09	-1.79725e-10	-1.2548
58509451	chr3:58509451:T:C	5.58889e-09	-1.79725e-10	-1.44958
58509556	chr3:58509556:G:A	5.85238e-09	-1.79725e-10	-1.40351
58510012	chr3:58510012:A:T	1.25136e-08	-1.39532	0.751775
58510121	chr3:58510121:A:G	1.53435e-08	-1.79725e-10	-0.439671
58510254	chr3:58510254:G:A	8.4556e-09	0.386102	-1.42163
58510853	chr3:58510853:AAAC:A	1.92372e-09	-1.06653	-1.44957
58511323	chr3:58511323:TG:T	8.21647e-09	-0.466609	-0.59761
58511371	chr3:58511371:C:T	1.60869e-08	-0.392353	-4.43556e-10
58511785	chr3:58511785:G:A	5.55455e-09	-1.79725e-10	-1.45574
58511977	chr3:58511977:CT:C	5.57938e-09	-1.79725e-10	-1.45128
58512052	chr3:58512052:C:T	8.8083e-09	-0.444561	-0.550104
58512517	chr3:58512517:G:A	6.44037e-09	-1.79725e-10	-1.30777
58512613	chr3:58512613:C:T	1.42108e-08	0.101447	-0.617805
58512614	chr3:58512614:G:A	8.99002e-09	-0.974245	-4.43556e-10
58513093	chr3:58513093:C:T	6.5026e-09	-1.79725e-10	-1.29816
58515341	chr3:58515341:C:T	1.36106e-08	-1.79725e-10	-0.559509
58515373	chr3:58515373:A:G	1.53711e-08	-1.79725e-10	-0.437868
58516004	chr3:58516004:AT:A	5.52056e-09	-1.79725e-10	-1.46188
58516348	chr3:58516348:G:A	2.24552e-09	-0.924566	-1.43686
58516378	chr3:58516378:G:A	2.24605e-07	2.75282	-0.508833
58516565	chr3:58516565:C:T	2.22747e-09	-0.932371	-1.43712
58516908	chr3:58516908:T:C	6.43576e-09	-1.79725e-10	-1.30849
58516967	chr3:58516967:T:A	8.06586e-09	-1.79725e-10	-1.08272
58516981	chr3:58516981:C:A	1.86127e-08	-1.09491	0.84839
58517048	chr3:58517048:T:C	8.05432e-09	-1.79725e-10	-1.08415
58518021	chr3:58518021:G:A	5.44313e-09	-1.45651	-0.0194945
58518257	chr3:58518257:G:T	4.96295e-09	-1.56836	-4.43556e-10
58518908	chr3:58518908:G:A	5.66156e-09	-1.79725e-10	-1.43666
58520342	chr3:58520342:A:G	1.65301e-09	-1.62916	-1.0386
58520440	chr3:58520440:G:A	7.44532e-09	-1.79725e-10	-1.16277
58520480	chr3:58520480:C:T	2.07173e-08	-0.139392	-4.43556e-10
58520501	chr3:58520501:C:T	1.17744e-08	-1.79725e-10	-0.704432
58520664	chr3:58520664:G:T	1.55067e-09	-1.64832	-1.08336
58520795	chr3:58520795:G:A	1.76864e-09	-1.62565	-0.974497
58520836	chr3:58520836:T:A	5.53085e-09	-1.79725e-10	-1.46002
58521072	chr3:58521072:G:T	6.45692e-09	-1.30521	-4.43556e-10
58521123	chr3:58521123:C:T	4.36472e-08	1.97114	-1.36536
58521856	chr3:58521856:C:T	5.92134e-09	-1.79725e-10	-1.3918
58521910	chr3:58521910:T:C	9.22436e-10	-1.78661	-1.46449
58522040	chr3:58522040:G:A	5.92014e-09	-1.79725e-10	-1.392
58522281	chr3:58522281:C:T	7.00618e-09	-1.79725e-10	-1.22357
58523172	chr3:58523172:A:G	5.97386e-09	-1.79725e-10	-1.38297
58523617	chr3:58523617:T:G	6.50769e-09	-1.79725e-10	-1.29738
58524764	chr3:58524764:C:T	4.03918e-09	-1.77432	-4.43556e-10
58524937	chr3:58524937:T:G	4.49753e-09	-1.66683	-4.43556e-10
58525410	chr3:58525410:T:A	1.55383e-08	-0.950042	0.522989
58526313	chr3:58526313:A:T	9.39314e-10	-1.78932	-1.44365
58526510	chr3:58526510:A:G	1.16242e-08	-1.3443	0.627024
58526558	chr3:58526558:T:C	2.77306e-09	-0.900468	-1.24994
58526648	chr3:58526648:T:C	9.3157e-10	-1.79408	-1.44717
58527106	chr3:58527106:A:G	1.25522e-08	-1.79725e-10	-0.640466
58527706	chr3:58527706:A:G	6.74375e-09	-1.79725e-10	-1.26174
58527710	chr3:58527710:C:T	9.25269e-10	-1.78994	-1.45809
58528070	chr3:58528070:A:G	5.5637e-09	-1.79725e-10	-1.4541
58529018	chr3:58529018:C:T	5.54614e-09	-1.79725e-10	-1.45726
58529907	chr3:58529907:G:A	2.80292e-09	-0.885161	-1.25454
58530020	chr3:58530020:C:T	1.56965e-08	-1.79725e-10	-0.416925
58530076	chr3:58530076:T:C	5.94697e-09	-1.79725e-10	-1.38748
58530439	chr3:58530439:G:A	5.85169e-08	-1.79725e-10	0.898956
58530453	chr3:58530453:G:A	9.9291e-09	-0.87489	-4.43556e-10
58530656	chr3:58530656:G:A	5.77241e-07	3.66754	-0.479644
58530857	chr3:58530857:G:A	1.12596e-09	-1.78838	-1.26334
58530978	chr3:58530978:C:T	6.53849e-09	-1.79725e-10	-1.29265
58531034	chr3:58531034:C:T	2.68868e-08	-1.79725e-10	0.121277
58531793	chr3:58531793:A:G	2.48174e-09	-1.63451	-0.626891
58532056	chr3:58532056:CA:C	1.72584e-09	-1.32765	-1.29699
58532071	chr3:58532071:G:A	1.62082e-08	-1.79725e-10	-0.384841
58532466	chr3:58532466:G:A	1.66731e-09	-1.19558	-1.46357
58532983	chr3:58532983:G:A	2.58259e-08	-1.38656	1.46758
58533112	chr3:58533112:G:A	1.62127e-08	-0.384567	-4.43556e-10
58533117	chr3:58533117:T:C	6.30117e-09	-1.79725e-10	-1.32962
58533195	chr3:58533195:C:T	1.22975e-09	-1.53964	-1.42392
58533623	chr3:58533623:G:A	1.33009e-08	-1.79725e-10	-0.582527
58533976	chr3:58533976:G:A	9.84902e-09	-1.79725e-10	-0.882988
58534569	chr3:58534569:C:G	1.18847e-08	-1.79725e-10	-0.695111
58534579	chr3:58534579:G:C	4.1216e-09	-1.08206	-0.672056
58534811	chr3:58534811:G:A	1.33325e-08	-1.79725e-10	-0.580157
58535132	chr3:58535132:A:G	3.807e-09	-1.08594	-0.747578
58535397	chr3:58535397:A:G	4.04629e-09	-1.09261	-0.679946
58535423	chr3:58535423:T:C	7.45004e-08	-1.79725e-10	1.14044
58536059	chr3:58536059:C:G	2.23113e-08	-1.79725e-10	-0.0652651
58536675	chr3:58536675:A:T	1.28084e-09	-1.7972	-1.12564
58536794	chr3:58536794:C:T	7.42727e-09	-1.79725e-10	-1.1652
58536850	chr3:58536850:C:T	1.60022e-08	-1.79725e-10	-0.397634
58537227	chr3:58537227:T:G	5.72249e-09	-1.79725e-10	-1.42596
58537735	chr3:58537735:A:G	1.45867e-08	-1.79725e-10	-0.49025
58537792	chr3:58537792:T:C	1.09611e-09	-1.79107	-1.28752
58537820	chr3:58537820:T:A	5.64895e-09	-1.79725e-10	-1.43889
58537904	chr3:58537904:T:C	1.4113e-09	-1.79519	-1.03066
58538346	chr3:58538346:G:T	5.85092e-09	-1.79725e-10	-1.40376
58538475	chr3:58538475:C:T	7.21835e-09	-1.19373	-4.43556e-10
58538476	chr3:58538476:G:A	2.06228e-09	-1.7352	-0.711353
58538989	chr3:58538989:A:G	1.18121e-09	-1.65403	-1.3498
58539092	chr3:58539092:T:C	5.50735e-09	-1.79725e-10	-1.46428
58539214	chr3:58539214:G:A	1.1994e-08	-1.79725e-10	-0.685955
58539343	chr3:58539343:A:G	2.65407e-09	-1.78743	-0.406833
58539540	chr3:58539540:G:A	5.58207e-09	-1.79725e-10	-1.4508
58539799	chr3:58539799:T:C	6.61033e-09	-1.79725e-10	-1.28173
58539935	chr3:58539935:G:A	2.418e-09	-1.77841	-0.509011
58539979	chr3:58539979:C:T	1.07214e-08	-1.79725e-10	-0.798123
58540126	chr3:58540126:C:T	4.34308e-09	-1.79595	0.0941707
58540256	chr3:58540256:A:C	1.57803e-09	-1.41722	-1.29696
58540396	chr3:58540396:TC:T	6.25092e-09	-1.79725e-10	-1.33763
58540470	chr3:58540470:C:G	1.71267e-09	-1.36496	-1.26735
58540863	chr3:58540863:A:G	4.76508e-09	-1.34763	-0.26142
58541467	chr3:58541467:C:T	3.99132e-09	-0.327788	-1.45845
58541899	chr3:58541899:A:G	1.45199e-09	-1.7802	-1.01722
58541987	chr3:58541987:T:C	3.80542e-09	-1.79408	-0.0398566
58542041	chr3:58542041:T:C	3.47141e-09	-1.79326	-0.132539
58542617	chr3:58542617:C:T	6.30127e-09	-1.79725e-10	-1.32961
58543234	chr3:58543234:C:T	5.95843e-09	-1.79725e-10	-1.38555
58543419	chr3:58543419:A:G	2.10382e-09	-1.79001	-0.636593
58544206	chr3:58544206:A:G	9.86179e-09	-1.79725e-10	-0.881692
58544303	chr3:58544303:TAACTA:T	4.48861e-09	-1.79777	0.128952
58545644	chr3:58545644:T:C	1.96454e-09	-1.79807	-0.697029
58545780	chr3:58545780:C:T	7.81144e-09	-1.79725e-10	-1.11477
58545837	chr3:58545837:T:A	3.98817e-09	-1.78703	-4.43556e-10
58546013	chr3:58546013:A:G	2.00067e-09	-1.14119	-1.33568
58546049	chr3:58546049:G:C	5.85504e-09	-1.78335	0.380293
58546074	chr3:58546074:C:T	1.8363e-09	-1.7868	-0.775802
58546302	chr3:58546302:T:G	5.42723e-09	-1.04299	-0.435936
58546447	chr3:58546447:G:C	5.54586e-09	-1.79725e-10	-1.45731
58546461	chr3:58546461:C:T	5.51298e-09	-1.79725e-10	-1.46325
58546900	chr3:58546900:T:A	1.00268e-08	-1.79725e-10	-0.865098
58547159	chr3:58547159:G:A	5.57764e-09	-1.79725e-10	-1.45159
58547179	chr3:58547179:G:A	1.48363e-09	-1.79675	-0.979124
58547284	chr3:58547284:G:C	9.60469e-09	-1.79725e-10	-0.908109
58547309	chr3:58547309:T:A	1.79876e-09	-1.76578	-0.817486
58547428	chr3:58547428:A:G	4.45516e-09	-1.74771	0.0714154
58547595	chr3:58547595:CTCTCTCTG:C	9.65619e-09	-1.79725e-10	-0.90276
58547764	chr3:58547764:C:T	1.83575e-09	-1.7941	-0.768812
58547978	chr3:58547978:G:A	8.02199e-09	-1.79725e-10	-1.08817
58548399	chr3:58548399:G:T	5.33957e-09	-1.66915	0.173936
58548471	chr3:58548471:G:T	5.09799e-09	-1.54151	-4.43556e-10
58548823	chr3:58548823:A:G	5.84085e-09	-0.949749	-0.455734
58548873	chr3:58548873:C:T	6.05282e-09	-1.78182	0.411981
58548942	chr3:58548942:A:G	3.63416e-08	0.598321	-0.175717
58548967	chr3:58548967:C:T	1.48341e-09	-1.76885	-1.00717
58551748	chr3:58551748:A:G	5.95903e-09	-1.79687	0.411417
58551975	chr3:58551975:A:T	5.7817e-09	-1.79391	0.37825
58553275	chr3:58553275:C:A	1.54493e-09	-1.78704	-0.94834
58553606	chr3:58553606:A:T	4.89687e-09	-1.06186	-0.519902
58553683	chr3:58553683:C:T	2.07349e-09	-1.71079	-0.730337
58553697	chr3:58553697:G:A	4.04921e-09	-1.77184	-4.43556e-10
58553904	chr3:58553904:C:A	5.51744e-09	-1.79725e-10	-1.46245
58553978	chr3:58553978:G:T	3.94871e-09	-1.79697	-4.43556e-10
58554047	chr3:58554047:G:A	2.3588e-09	-1.13694	-1.17527
58554064	chr3:58554064:C:T	2.16174e-09	-1.73779	-0.661656
58554490	chr3:58554490:C:T	4.63631e-09	-1.78842	0.151979
58554679	chr3:58554679:A:G	4.8075e-09	-1.79133	0.191147
58554718	chr3:58554718:C:T	3.96359e-09	-1.79502	0.00181466
58555754	chr3:58555754:A:T	5.67887e-09	-1.79725e-10	-1.43361
58556226	chr3:58556226:A:G	5.12431e-09	-1.78952	0.253158
58556504	chr3:58556504:TTTC:T	1.01846e-08	-1.79725e-10	-0.849486
58556745	chr3:58556745:A:T	6.28734e-09	-1.79725e-10	-1.33182
58556926	chr3:58556926:G:A	1.31091e-08	-0.597054	-4.43556e-10
58557636	chr3:58557636:G:A	1.03091e-08	-1.79725e-10	-0.837329
58557785	chr3:58557785:G:A	2.29364e-09	-1.12535	-1.21487
58558435	chr3:58558435:C:T	5.87519e-09	-1.39962	-4.43556e-10
58558617	chr3:58558617:A:G	5.98104e-09	-1.79725e-10	-1.38177
58558791	chr3:58558791:A:G	8.2439e-09	-1.79725e-10	-1.06089
58559081	chr3:58559081:T:C	2.45562e-09	-1.17514	-1.09684
58559743	chr3:58559743:G:A	2.44055e-09	-1.142	-1.13613
58560114	chr3:58560114:T:C	2.46514e-09	-1.13666	-1.13145
58560613	chr3:58560613:G:A	5.58021e-09	-1.79725e-10	-1.45113
58560793	chr3:58560793:CAGA:C	5.58487e-09	-1.79725e-10	-1.4503
58560834	chr3:58560834:T:C	2.45527e-09	-1.27694	-0.995185
58561097	chr3:58561097:G:A	2.14886e-09	-1.7924	-0.613021
58561228	chr3:58561228:C:T	5.56944e-09	-1.79725e-10	-1.45307
58562742	chr3:58562742:G:A	6.20116e-09	-1.79725e-10	-1.34562
58562878	chr3:58562878:A:G	4.40358e-08	0.614642	-4.43556e-10
58563038	chr3:58563038:A:C	1.82409e-07	-1.79725e-10	2.03589
58563920	chr3:58563920:A:G	8.63268e-08	2.1563	-0.86852
58564370	chr3:58564370:TC:T	7.27321e-09	-1.79725e-10	-1.18616
58564578	chr3:58564578:T:G	5.50677e-09	-1.79725e-10	-1.46438
58565393	chr3:58565393:A:G	5.51436e-09	-1.79725e-10	-1.463
58565837	chr3:58565837:G:A	2.09206e-09	-1.75638	-0.675836
58565844	chr3:58565844:G:T	1.35789e-08	0.763714	-1.32556
58565899	chr3:58565899:C:T	8.08417e-09	-1.79725e-10	-1.08045
58566493	chr3:58566493:TCCCAGGGCCTGGGG:T	3.34026e-08	0.338274	-4.43556e-10
58567223	chr3:58567223:C:T	1.10372e-08	-0.769087	-4.43556e-10
58567270	chr3:58567270:C:A	9.88102e-10	-1.78674	-1.39559
58567312	chr3:58567312:G:A	5.51783e-09	-1.79725e-10	-1.46238
58567482	chr3:58567482:A:G	4.72228e-09	-0.976368	-0.6417
58567575	chr3:58567575:G:A	5.03035e-09	-0.0949268	-1.45994
58567608	chr3:58567608:T:G	2.39083e-09	-1.01831	-1.28041
58567942	chr3:58567942:A:C	3.48159e-09	-0.465716	-1.45715
58568199	chr3:58568199:C:T	4.60719e-09	-1.64274	-4.43556e-10
58568421	chr3:58568421:C:T	5.72027e-09	-1.79725e-10	-1.42634
58568530	chr3:58568530:A:T	7.3506e-09	-1.79725e-10	-1.17558
58568596	chr3:58568596:C:T	2.13764e-09	-0.961609	-1.44905
58568733	chr3:58568733:C:A	7.24411e-09	-1.79725e-10	-1.19017
58568753	chr3:58568753:G:A	7.25033e-09	-1.79725e-10	-1.18931
58569237	chr3:58569237:C:G	3.94542e-09	-1.7978	-4.43556e-10
58569616	chr3:58569616:C:T	4.1547e-09	-0.449626	-1.29649
58569659	chr3:58569659:G:T	4.74737e-09	-0.455475	-1.15729
58570056	chr3:58570056:C:T	5.68231e-09	-1.79725e-10	-1.433
58570138	chr3:58570138:A:G	5.50609e-09	-1.79725e-10	-1.4645
58570168	chr3:58570168:T:C	1.69927e-09	-1.17644	-1.46372
58570747	chr3:58570747:G:C	5.53503e-09	-1.79725e-10	-1.45926
58571114	chr3:58571114:T:C	3.14119e-09	-0.561423	-1.46433
58571172	chr3:58571172:G:A	8.93842e-09	-1.79725e-10	-0.980001
58571650	chr3:58571650:C:T	6.89714e-09	-1.79725e-10	-1.23925
58571724	chr3:58571724:G:A	1.2786e-09	-1.59834	-1.32625
58572184	chr3:58572184:A:G	1.01416e-08	-1.79725e-10	-0.853717
58572392	chr3:58572392:G:A	2.00917e-09	-1.0182	-1.45444
58572617	chr3:58572617:G:A	5.7794e-09	-1.79725e-10	-1.41606
58572702	chr3:58572702:C:T	6.34729e-09	-1.79725e-10	-1.32233
58572782	chr3:58572782:G:A	6.74701e-09	-1.79725e-10	-1.26126
58573893	chr3:58573893:G:A	1.03123e-07	-1.79725e-10	1.46557
58574258	chr3:58574258:C:T	8.33168e-09	-1.79725e-10	-1.05029
58574316	chr3:58574316:G:T	2.1399e-09	-0.951796	-1.45781
58574696	chr3:58574696:T:A	1.15222e-08	-1.79725e-10	-0.726082
58574719	chr3:58574719:C:T	1.48144e-09	-1.32835	-1.44899
58574859	chr3:58574859:G:T	1.2939e-09	-1.45342	-1.45929
58574898	chr3:58574898:C:T	1.02569e-09	-1.78766	-1.35733
58575596	chr3:58575596:C:A	5.65005e-09	-1.79725e-10	-1.43869
58575821	chr3:58575821:C:T	1.34814e-09	-1.47964	-1.39199
58576144	chr3:58576144:C:G	8.4509e-09	-1.79725e-10	-1.03609
58576419	chr3:58576419:T:A	5.69773e-09	-1.79725e-10	-1.43029
58577373	chr3:58577373:G:C	9.46195e-09	-1.79725e-10	-0.923082
58577424	chr3:58577424:C:T	1.18835e-09	-1.66105	-1.33674
58577998	chr3:58577998:C:T	5.51714e-09	-1.79725e-10	-1.4625
58578073	chr3:58578073:G:C	5.5501e-08	2.29027	-1.44423
58578370	chr3:58578370:A:C	1.36255e-08	0.765486	-1.3239
58578478	chr3:58578478:GA:G	2.61251e-08	0.861757	-0.769218
58578710	chr3:58578710:G:A	1.13399e-09	-1.5871	-1.45751
58578972	chr3:58578972:C:A	1.11531e-09	-1.65662	-1.40461
58579217	chr3:58579217:C:A	6.00709e-09	-1.79725e-10	-1.37742
58579488	chr3:58579488:C:A	1.13248e-08	0.699943	-1.44331
58579547	chr3:58579547:C:T	6.01484e-09	-1.79725e-10	-1.37613
58579795	chr3:58579795:G:A	1.41913e-09	-1.61067	-1.20964
58579799	chr3:58579799:G:A	1.42507e-09	-1.60182	-1.21431
58579812	chr3:58579812:G:T	5.72036e-09	-1.79725e-10	-1.42633
58579987	chr3:58579987:C:T	1.4213e-09	-1.38249	-1.4363
58580330	chr3:58580330:C:T	1.83802e-08	0.715934	-0.975022
58580576	chr3:58580576:A:G	1.32955e-08	0.168534	-0.751469
58580631	chr3:58580631:CTT:C	5.89177e-09	-1.3968	-4.43556e-10
58580634	chr3:58580634:G:C	5.87269e-09	-1.40005	-4.43556e-10
58580794	chr3:58580794:C:T	7.20582e-09	-1.79725e-10	-1.19547
58580947	chr3:58580947:G:A	7.66933e-09	-1.79725e-10	-1.13313
58580958	chr3:58580958:G:T	5.62553e-09	-1.79725e-10	-1.44304
58581085	chr3:58581085:C:T	1.99066e-08	1.18357	-1.36288
58581188	chr3:58581188:A:G	6.2435e-08	2.41947	-1.4557
58581608	chr3:58581608:G:A	2.54905e-08	1.06084	-0.992894
58581614	chr3:58581614:CA:C	1.18762e-09	-1.55924	-1.43917
58581866	chr3:58581866:T:C	1.49328e-08	0.90057	-1.36737
58582028	chr3:58582028:G:C	7.1687e-09	-1.79725e-10	-1.20064
58582117	chr3:58582117:G:A	5.79869e-09	-1.79725e-10	-1.41273
58582375	chr3:58582375:C:T	9.9342e-09	-1.79725e-10	-0.874376
58582471	chr3:58582471:GT:G	1.28914e-09	-1.51249	-1.40389
58582738	chr3:58582738:T:C	2.53807e-08	0.450015	-0.386386
58582778	chr3:58582778:A:T	1.43493e-09	-1.43052	-1.37873
58582891	chr3:58582891:C:T	7.60587e-09	-1.79725e-10	-1.14144
58583062	chr3:58583062:G:A	5.51504e-09	-1.79725e-10	-1.46288
58583158	chr3:58583158:G:A	1.67817e-08	-1.79725e-10	-0.350074
58583350	chr3:58583350:C:T	5.50764e-09	-1.79725e-10	-1.46422
58583439	chr3:58583439:A:G	5.52088e-09	-1.79725e-10	-1.46182
58583491	chr3:58583491:G:A	1.1807e-09	-1.6469	-1.35736
58583492	chr3:58583492:G:A	1.24151e-08	-1.79725e-10	-0.651448
58583732	chr3:58583732:G:A	6.58667e-09	-1.79725e-10	-1.28531
58583863	chr3:58583863:C:A	1.3366e-09	-1.503	-1.37724
58583909	chr3:58583909:C:T	2.79011e-09	-1.2529	-0.891384
58584082	chr3:58584082:C:G	1.23822e-08	-1.79725e-10	-0.654097
58584186	chr3:58584186:C:G	1.69679e-08	-1.79725e-10	-0.339037
58584679	chr3:58584679:C:A	7.21532e-09	-1.79725e-10	-1.19415
58584704	chr3:58584704:G:T	1.75441e-08	-1.79725e-10	-0.305642
58584968	chr3:58584968:T:C	5.16762e-09	-0.0670569	-1.46089
58585563	chr3:58585563:A:G	8.30652e-09	-1.79725e-10	-1.05332
58585575	chr3:58585575:GT:G	1.16892e-08	-1.79725e-10	-0.711694
58585678	chr3:58585678:T:A	1.17285e-07	2.95393	-1.35968
58585749	chr3:58585749:C:A	7.60933e-09	-1.79725e-10	-1.14098
58585818	chr3:58585818:T:C	1.12564e-08	-1.79725e-10	-0.74942
58585878	chr3:58585878:C:T	1.40828e-07	2.90039	-1.12321
58586155	chr3:58586155:TCTTTATGCCTGATTGCCTGCTACTCGAGTCGTGCCCATTTTCCTCTCTCCTGGCCCAAACTTC:T	9.66631e-09	0.00988266	-0.911596
58586513	chr3:58586513:A:C	3.47115e-09	-0.697318	-1.22856
58586568	chr3:58586568:A:G	1.55204e-09	-1.39487	-1.33592
58586774	chr3:58586774:G:A	1.33982e-08	-1.79725e-10	-0.57524
58586821	chr3:58586821:C:T	1.15551e-08	-1.79725e-10	-0.72323
58587047	chr3:58587047:A:C	6.07965e-09	-1.79725e-10	-1.36541
58587125	chr3:58587125:G:A	7.03016e-09	-1.79725e-10	-1.22015
58587436	chr3:58587436:G:A	6.41303e-09	0.0140162	-1.32604
58587490	chr3:58587490:T:A	5.95403e-07	3.21888	-4.43556e-10
58587492	chr3:58587492:T:A	9.74547e-09	-0.893557	-4.43556e-10
58587807	chr3:58587807:C:T	9.39287e-10	-1.77816	-1.45483
58588182	chr3:58588182:A:G	4.17345e-09	-1.74162	-4.43556e-10
58588263	chr3:58588263:G:A	7.95581e-09	-1.79725e-10	-1.09646
58588330	chr3:58588330:C:T	7.03895e-09	-1.79725e-10	-1.2189
58588715	chr3:58588715:C:A	9.00278e-09	-1.79725e-10	-0.972827
58588815	chr3:58588815:G:A	7.3512e-09	0.0669813	-1.24248
58588872	chr3:58588872:A:G	4.37045e-09	-0.231005	-1.46449
58588918	chr3:58588918:G:A	4.14428e-09	-0.284123	-1.46451
58588990	chr3:58588990:G:A	1.28632e-09	-1.66696	-1.25161
58589520	chr3:58589520:A:T	7.95742e-09	-1.79725e-10	-1.09626
58590232	chr3:58590232:C:G	2.03746e-09	-1.79802	-0.660635
58590589	chr3:58590589:T:C	5.51235e-09	-0.0697646	-1.3936
58590635	chr3:58590635:G:A	7.95581e-09	-1.79725e-10	-1.09646
58590656	chr3:58590656:C:T	4.10132e-09	-0.296634	-1.46242
58591110	chr3:58591110:C:T	8.28466e-09	-1.79725e-10	-1.05595
58591342	chr3:58591342:G:A	3.80424e-08	0.468342	-4.43556e-10
58591426	chr3:58591426:T:C	1.24076e-09	-1.49037	-1.46426
58591437	chr3:58591437:G:A	6.27673e-09	-1.79725e-10	-1.33351
58591485	chr3:58591485:A:G	1.20182e-09	-1.65604	-1.33048
58591491	chr3:58591491:G:A	3.92837e-08	0.50045	-4.43556e-10
58592374	chr3:58592374:A:G	9.23626e-09	-1.79725e-10	-0.947222
58592463	chr3:58592463:A:G	5.63064e-09	-1.79725e-10	-1.44214
58592590	chr3:58592590:C:T	1.0497e-07	2.93912	-1.4558
58592694	chr3:58592694:A:G	6.68487e-09	-1.79667	0.526158
58592758	chr3:58592758:T:A	1.08615e-07	2.11232	-0.594874
58593047	chr3:58593047:C:T	7.65848e-09	-1.79725e-10	-1.13455
58593118	chr3:58593118:G:A	2.10851e-09	-1.60237	-0.822005
58593158	chr3:58593158:T:A	9.21038e-09	-1.79725e-10	-0.950029
58593284	chr3:58593284:G:A	7.02674e-09	-1.79725e-10	-1.22064
58593516	chr3:58593516:C:G	4.37961e-08	-1.79725e-10	0.609186
58593666	chr3:58593666:C:T	9.29385e-09	-1.79725e-10	-0.941007
58593729	chr3:58593729:T:G	1.08725e-09	-1.62445	-1.46226
58593740	chr3:58593740:G:A	1.91557e-09	-1.79556	-0.724782
58593766	chr3:58593766:C:T	9.17983e-09	-1.79725e-10	-0.953351
58594187	chr3:58594187:T:A	2.38322e-07	3.37332	-1.07006
58594251	chr3:58594251:T:C	3.33997e-08	1.6489	-1.31071
58594267	chr3:58594267:C:T	3.86942e-07	3.55453	-0.766613
58594314	chr3:58594314:C:G	5.61948e-09	-1.79725e-10	-1.44412
58594404	chr3:58594404:T:C	9.98235e-09	-1.79725e-10	-0.869541
58594412	chr3:58594412:C:T	5.54932e-09	-1.79725e-10	-1.45668
58594504	chr3:58594504:T:C	9.51293e-09	-1.79725e-10	-0.917708
58594570	chr3:58594570:T:C	2.15922e-07	3.18637	-0.981813
58594987	chr3:58594987:G:A	7.81339e-09	-1.78647	0.671949
58595193	chr3:58595193:C:T	9.30684e-09	-1.79725e-10	-0.93961
58595540	chr3:58595540:G:A	8.71622e-09	0.456498	-1.46167
58595568	chr3:58595568:T:TA	9.37943e-09	0.53117	-1.46301
58595853	chr3:58595853:T:C	2.93618e-09	-0.720589	-1.37266
58595917	chr3:58595917:C:T	7.68603e-09	0.309659	-1.44061
58595918	chr3:58595918:G:A	5.51503e-09	-1.79725e-10	-1.46288
58596082	chr3:58596082:A:G	2.10645e-09	-1.67007	-0.755282
58596263	chr3:58596263:G:A	9.19428e-09	-1.79725e-10	-0.951778
58596444	chr3:58596444:A:G	8.43789e-09	0.422438	-1.46007
58597999	chr3:58597999:G:T	1.61036e-09	-1.69995	-0.993959
58598113	chr3:58598113:C:T	3.20312e-09	-1.79814	-0.208098
58598369	chr3:58598369:T:C	2.83962e-09	-1.79687	-0.329818
58598493	chr3:58598493:G:A	1.46541e-07	3.05281	-1.23586
58598646	chr3:58598646:T:C	9.2463e-09	-1.79725e-10	-0.946137
58598983	chr3:58598983:C:T	2.32893e-09	-1.70959	-0.615356
58599121	chr3:58599121:T:C	8.75015e-09	-1.79725e-10	-1.00129
58599139	chr3:58599139:A:C	7.52868e-09	-1.79725e-10	-1.15164
58599172	chr3:58599172:C:T	5.82105e-09	-1.79725e-10	-1.40888
58599235	chr3:58599235:C:G	1.42272e-07	3.1974	-1.41002
58599628	chr3:58599628:G:A	6.02359e-09	-1.79725e-10	-1.37468
58599857	chr3:58599857:G:A	3.9521e-08	-1.79725e-10	0.506472
58599877	chr3:58599877:T:C	1.61105e-08	1.06344	-1.45433
58600184	chr3:58600184:G:A	2.31511e-09	-0.866885	-1.46402
58600388	chr3:58600388:C:T	8.33855e-09	-1.79725e-10	-1.04947
58601056	chr3:58601056:A:G	3.94595e-09	-1.79767	-4.43556e-10
58601283	chr3:58601283:G:GA	1.63304e-07	3.22978	-1.30453
58601312	chr3:58601312:C:G	5.50647e-09	-1.79725e-10	-1.46444
58601458	chr3:58601458:C:T	6.11122e-09	-1.79725e-10	-1.36023
58602264	chr3:58602264:G:A	1.57833e-08	-0.411406	-4.43556e-10
58602752	chr3:58602752:C:G	3.47314e-09	-0.479255	-1.44605
58602756	chr3:58602756:C:A	5.67255e-08	-1.79725e-10	0.867865
58602798	chr3:58602798:A:T	5.71509e-09	-1.79725e-10	-1.42725
58603013	chr3:58603013:T:G	3.075e-09	-1.79342	-0.253631
58603020	chr3:58603020:A:G	9.68301e-10	-1.79248	-1.41009
58603202	chr3:58603202:C:A	2.04306e-09	-1.71871	-0.737204
58603440	chr3:58603440:C:A	6.26457e-09	-1.79725e-10	-1.33545
58603637	chr3:58603637:G:A	2.61819e-08	-1.67976	1.77447
58603651	chr3:58603651:G:A	4.78869e-08	0.698482	-4.43556e-10
58603686	chr3:58603686:A:G	2.03565e-08	1.29282	-1.44978
58603722	chr3:58603722:A:G	3.1796e-09	-0.850899	-1.1627
58603894	chr3:58603894:T:C	4.6903e-09	-1.62486	-4.43556e-10
58604373	chr3:58604373:C:T	2.18584e-08	1.3564	-1.44217
58604557	chr3:58604557:A:C	3.14553e-09	-0.735782	-1.28859
58604687	chr3:58604687:T:C	2.33042e-08	-1.79725e-10	-0.0217277
58604754	chr3:58604754:A:G	1.19573e-08	-1.79725e-10	-0.689017
58604972	chr3:58604972:G:A	1.80328e-09	-1.72896	-0.851792
58605087	chr3:58605087:G:A	9.25451e-09	-1.79725e-10	-0.945249
58605256	chr3:58605256:T:C	4.08716e-09	-0.695748	-1.06676
58605377	chr3:58605377:C:T	3.64897e-07	3.79673	-1.06748
58605424	chr3:58605424:T:C	2.0391e-09	-1.78963	-0.668221
58605654	chr3:58605654:T:C	5.79309e-09	-1.79725e-10	-1.41369
58605833	chr3:58605833:G:A	6.51411e-09	-0.273226	-1.02316
58606080	chr3:58606080:ATTATGCTG:A	5.77151e-09	-1.79725e-10	-1.41743
58606215	chr3:58606215:C:G	1.67351e-07	3.34133	-1.39159
58606481	chr3:58606481:G:A	1.31567e-07	3.15624	-1.44708
58606900	chr3:58606900:TC:T	7.97113e-09	-1.79725e-10	-1.09453
58607175	chr3:58607175:C:T	1.11284e-07	2.93699	-1.39526
58607721	chr3:58607721:G:A	1.72314e-09	-1.66814	-0.958069
58608027	chr3:58608027:C:T	5.73901e-09	-0.554894	-0.868179
58608397	chr3:58608397:TAG:T	4.64117e-09	-1.63539	-4.43556e-10
58608457	chr3:58608457:C:T	1.58536e-07	3.24381	-1.34819
58608461	chr3:58608461:A:G	6.48336e-09	0.140508	-1.44163
58608928	chr3:58608928:T:C	7.94644e-09	0.289482	-1.38712
58609054	chr3:58609054:G:A	7.0554e-09	-1.79725e-10	-1.21657
58609100	chr3:58609100:C:T	3.39702e-09	-1.55398	-0.393479
58609452	chr3:58609452:G:C	4.16676e-08	0.559363	-4.43556e-10
58609649	chr3:58609649:G:A	9.6545e-09	0.509909	-1.41284
58609673	chr3:58609673:G:A	5.50787e-09	-1.79725e-10	-1.46418
58609716	chr3:58609716:G:C	4.12159e-08	0.548463	-4.43556e-10
58609735	chr3:58609735:TTGGGTTCCTCACATGGATA:T	1.0668e-08	-1.79725e-10	-0.803113
58609812	chr3:58609812:C:T	4.54344e-09	-1.65667	-4.43556e-10
58610004	chr3:58610004:A:T	8.04156e-09	-1.79725e-10	-1.08574
58610032	chr3:58610032:C:T	7.52287e-09	0.308603	-1.46101
58610096	chr3:58610096:T:C	6.40515e-09	0.148715	-1.46197
58610162	chr3:58610162:T:C	7.54558e-09	0.313723	-1.46312
58610566	chr3:58610566:G:A	5.86829e-08	0.901788	-4.43556e-10
58610624	chr3:58610624:G:A	7.64118e-09	0.32326	-1.46007
58610876	chr3:58610876:C:T	4.20325e-08	0.568083	-4.43556e-10
58610892	chr3:58610892:A:G	6.14532e-09	0.10441	-1.45908
58610985	chr3:58610985:C:T	6.92301e-09	0.215162	-1.45067
58611064	chr3:58611064:A:G	6.22644e-09	0.114376	-1.45593
58611117	chr3:58611117:C:T	1.03306e-07	2.4571	-0.989761
58611442	chr3:58611442:C:T	8.28708e-09	0.389714	-1.44538
58611497	chr3:58611497:T:C	2.1146e-08	1.32284	-1.44175
58611651	chr3:58611651:T:A	2.03995e-09	-1.78213	-0.675305
58611681	chr3:58611681:C:G	3.82529e-08	0.473859	-4.43556e-10
58611839	chr3:58611839:T:C	1.9482e-08	1.24905	-1.44992
58611971	chr3:58611971:C:T	2.32686e-08	1.43275	-1.456
58612020	chr3:58612020:A:T	1.95867e-08	1.25895	-1.45446
58612110	chr3:58612110:A:G	7.24833e-09	-1.79725e-10	-1.18959
58612117	chr3:58612117:C:T	8.3924e-09	-1.79725e-10	-1.04303
58612368	chr3:58612368:T:C	1.45992e-08	0.951419	-1.44081
58612408	chr3:58612408:C:T	1.33751e-08	-1.79725e-10	-0.576963
58612437	chr3:58612437:A:G	5.00122e-09	-1.56068	-4.43556e-10
58612463	chr3:58612463:T:C	6.07391e-09	-1.79725e-10	-1.36636
58612643	chr3:58612643:A:G	9.59542e-10	-1.79797	-1.41369
58613295	chr3:58613295:T:C	1.93852e-08	-1.79725e-10	-0.205852
58613752	chr3:58613752:C:G	1.0934e-09	-1.63016	-1.45091
58613830	chr3:58613830:C:T	7.28429e-09	-1.79725e-10	-1.18464
58613847	chr3:58613847:C:T	1.23281e-09	-1.55491	-1.40615
58613962	chr3:58613962:A:G	1.21073e-09	-1.76424	-1.2149
58614273	chr3:58614273:A:G	5.86845e-09	-1.79725e-10	-1.40077
58614338	chr3:58614338:GTTA:G	1.18325e-09	-1.58273	-1.41936
58614591	chr3:58614591:G:A	7.61631e-08	-1.79725e-10	1.16252
58614706	chr3:58614706:T:C	5.70939e-09	-1.79725e-10	-1.42825
58614712	chr3:58614712:C:T	9.55017e-10	-1.77391	-1.44247
58614865	chr3:58614865:G:A	9.07191e-09	-1.79725e-10	-0.965177
58614936	chr3:58614936:G:T	3.93404e-09	-1.76662	-0.034068
58615254	chr3:58615254:T:C	9.84337e-10	-1.77864	-1.40751
58615594	chr3:58615594:G:A	1.37033e-09	-1.73349	-1.12182
58615621	chr3:58615621:C:T	6.91422e-09	0.21767	-1.45445
58615713	chr3:58615713:T:C	1.01969e-09	-1.68743	-1.46343
58615721	chr3:58615721:C:T	3.35168e-09	-1.66934	-0.291562
58615903	chr3:58615903:A:C	9.17169e-08	-1.79725e-10	1.34835
58616344	chr3:58616344:G:A	6.39568e-09	-1.79725e-10	-1.31474
58616660	chr3:58616660:G:T	1.33599e-09	-1.56443	-1.31626
58616862	chr3:58616862:C:T	5.78214e-09	-1.79725e-10	-1.41559
58616889	chr3:58616889:T:A	6.03368e-09	0.0746262	-1.44763
58616962	chr3:58616962:C:T	1.48076e-09	-1.53735	-1.24046
58617007	chr3:58617007:T:C	7.17028e-09	-1.79725e-10	-1.20041
58617008	chr3:58617008:G:A	5.62198e-09	-1.79725e-10	-1.44368
58617010	chr3:58617010:G:A	1.53076e-09	-1.55257	-1.19203
58617052	chr3:58617052:G:A	1.53908e-09	-1.54731	-1.19186
58617056	chr3:58617056:G:A	3.95699e-09	-1.79488	-4.43556e-10
58617102	chr3:58617102:G:A	4.01558e-09	-1.12288	-0.6573
58617412	chr3:58617412:A:G	1.55771e-09	-1.38462	-1.34253
58617415	chr3:58617415:A:T	4.92461e-09	-0.953584	-0.622531
58617512	chr3:58617512:C:G	5.44865e-09	-0.234169	-1.24082
58617636	chr3:58617636:G:A	5.51237e-09	-1.79725e-10	-1.46336
58617884	chr3:58617884:C:T	1.49768e-09	-1.61687	-1.14957
58618377	chr3:58618377:C:T	2.42769e-08	-1.79725e-10	0.0191668
58618720	chr3:58618720:C:A	6.95718e-09	-1.79725e-10	-1.23059
58618734	chr3:58618734:G:C	4.36078e-09	-1.69771	-4.43556e-10
58618809	chr3:58618809:G:A	4.63562e-09	-1.63659	-4.43556e-10
58619059	chr3:58619059:G:C	5.57166e-09	-1.79725e-10	-1.45267
58619060	chr3:58619060:G:A	7.2727e-09	-1.18623	-4.43556e-10
58619254	chr3:58619254:G:C	6.23973e-09	-1.79725e-10	-1.33942
58619395	chr3:58619395:G:A	1.55926e-09	-1.6859	-1.04025
58619559	chr3:58619559:C:T	2.30857e-09	-1.01445	-1.31928
58619564	chr3:58619564:T:A	4.58105e-09	-1.64843	-4.43556e-10
58619597	chr3:58619597:G:A	2.4307e-09	-1.11151	-1.17067
58619611	chr3:58619611:A:T	2.96359e-09	-1.07404	-1.00992
58619818	chr3:58619818:G:A	6.52847e-09	-1.79725e-10	-1.29419
58619904	chr3:58619904:G:A	3.11441e-08	-1.79725e-10	0.268266
58620289	chr3:58620289:T:G	2.24249e-09	-0.901988	-1.46079
58620348	chr3:58620348:C:G	1.17259e-08	-1.79725e-10	-0.708561
58621235	chr3:58621235:C:T	1.4274e-09	-1.44453	-1.36997
58621668	chr3:58621668:G:A	2.44142e-09	-1.63678	-0.641005
58621897	chr3:58621897:T:C	6.49468e-09	0.163158	-1.46253
58621997	chr3:58621997:G:A	3.4778e-09	-1.12544	-0.798523
58622151	chr3:58622151:G:A	8.26855e-09	-0.866002	-0.191898
58622202	chr3:58622202:G:T	5.9954e-09	-1.79725e-10	-1.37937
58622378	chr3:58622378:T:A	1.79248e-09	-1.77875	-0.808009
58622402	chr3:58622402:C:T	7.89172e-09	-1.79725e-10	-1.10455
58622415	chr3:58622415:T:G	5.92126e-09	-1.79725e-10	-1.39181
58622969	chr3:58622969:G:C	2.46593e-09	-0.843549	-1.42424
58623765	chr3:58623765:C:T	9.27523e-09	0.495723	-1.43874
58623846	chr3:58623846:G:A	2.80603e-09	-1.01815	-1.12044
58623856	chr3:58623856:C:G	6.30841e-09	-1.79725e-10	-1.32848
58624446	chr3:58624446:G:A	5.55936e-09	-1.79725e-10	-1.45488
58624605	chr3:58624605:G:T	6.83939e-09	-1.24766	-4.43556e-10
58624629	chr3:58624629:C:T	8.38318e-09	0.365466	-1.4096
58624790	chr3:58624790:A:G	4.05439e-09	-1.794	0.0234387
58624840	chr3:58624840:A:G	7.55063e-09	-1.79725e-10	-1.14873
58625771	chr3:58625771:T:C	5.53462e-09	-1.79725e-10	-1.45934
58626010	chr3:58626010:C:G	7.87924e-09	-1.79725e-10	-1.10613
58626146	chr3:58626146:T:G	6.43338e-09	-1.79725e-10	-1.30886
58626194	chr3:58626194:TGCAG:T	2.77756e-09	-1.03115	-1.11763
58626459	chr3:58626459:C:T	1.60607e-09	-1.23499	-1.46158
58626677	chr3:58626677:G:T	3.03085e-09	-0.942758	-1.11876
58626697	chr3:58626697:T:C	6.41281e-09	-1.79725e-10	-1.31206
58626872	chr3:58626872:G:A	2.42601e-08	-1.79725e-10	0.0184742
58627348	chr3:58627348:C:A	6.03386e-09	-1.79725e-10	-1.37297
58627366	chr3:58627366:G:A	5.77779e-09	-1.79725e-10	-1.41634
58627367	chr3:58627367:C:T	7.56736e-09	-1.79725e-10	-1.14652
58627459	chr3:58627459:C:T	8.49726e-09	-1.79725e-10	-1.03062
58627602	chr3:58627602:C:T	5.22581e-09	-0.446283	-1.07047
58628244	chr3:58628244:C:T	9.72191e-09	-0.895977	-4.43556e-10
58628289	chr3:58628289:C:T	2.08922e-09	-1.28571	-1.14786
58628468	chr3:58628468:G:A	3.77936e-09	-0.890606	-0.9502
58628571	chr3:58628571:C:T	9.46473e-09	-0.922788	-4.43556e-10
58628628	chr3:58628628:T:G	1.17743e-09	-1.59911	-1.40791
58628666	chr3:58628666:A:G	7.7195e-09	0.0939102	-1.22052
58628676	chr3:58628676:T:C	1.44014e-08	-1.76601	1.26297
58628693	chr3:58628693:G:A	6.22375e-09	-0.0231071	-1.31888
58628733	chr3:58628733:A:G	6.46896e-09	-1.79725e-10	-1.30334
58628736	chr3:58628736:A:G	8.7259e-09	-1.79725e-10	-1.00406
58628769	chr3:58628769:C:T	6.05756e-09	-1.36905	-4.43556e-10
58628816	chr3:58628816:T:A	2.73232e-09	-1.04611	-1.1191
58629291	chr3:58629291:A:G	9.09256e-09	-1.79725e-10	-0.962903
58629323	chr3:58629323:T:C	2.82496e-09	-1.00225	-1.12962
58629445	chr3:58629445:G:A	6.39786e-09	-1.79725e-10	-1.3144
58630000	chr3:58630000:T:TG	8.89061e-09	-1.79725e-10	-0.985364
58630095	chr3:58630095:T:C	7.70499e-09	-1.79725e-10	-1.12849
58630098	chr3:58630098:A:T	2.29139e-09	-1.10189	-1.23931
58630443	chr3:58630443:T:C	6.96175e-09	-0.945479	-0.284449
58630451	chr3:58630451:C:T	1.80747e-09	-1.78896	-0.789471
58630551	chr3:58630551:C:T	8.09473e-09	0.332174	-1.41132
58630565	chr3:58630565:C:G	6.79852e-09	-1.25366	-4.43556e-10
58630764	chr3:58630764:C:T	8.88685e-09	-1.79725e-10	-0.985787
58630900	chr3:58630900:T:C	1.58898e-09	-1.665	-1.04227
58631338	chr3:58631338:A:G	1.46307e-09	-1.36501	-1.42481
58631396	chr3:58631396:C:T	6.47753e-09	-1.79725e-10	-1.30202
58631434	chr3:58631434:T:A	8.63252e-09	-1.79725e-10	-1.01482
58631747	chr3:58631747:T:G	6.34612e-09	-1.79725e-10	-1.32252
58631784	chr3:58631784:C:T	9.12119e-09	-1.79725e-10	-0.95976
58631785	chr3:58631785:A:G	9.51993e-09	0.546844	-1.46382
58631817	chr3:58631817:C:T	3.42157e-09	-0.900124	-1.04014
58631827	chr3:58631827:C:A	1.56617e-09	-1.2952	-1.42652
58631857	chr3:58631857:G:A	4.72476e-08	-1.79725e-10	0.685043
58631900	chr3:58631900:A:G	1.57707e-08	-1.79725e-10	-0.412208
58631963	chr3:58631963:C:T	1.54021e-09	-1.30097	-1.43748
58631999	chr3:58631999:C:T	7.36076e-09	0.201192	-1.37539
58632102	chr3:58632102:T:C	5.78813e-09	-1.79725e-10	-1.41455
58632392	chr3:58632392:G:A	1.5458e-09	-1.32604	-1.40878
58632448	chr3:58632448:A:G	6.09102e-09	-1.79725e-10	-1.36354
58632549	chr3:58632549:G:A	5.50609e-09	-1.79725e-10	-1.4645
58632653	chr3:58632653:G:C	6.59542e-09	-1.79725e-10	-1.28398
58632734	chr3:58632734:C:T	1.45529e-09	-1.36516	-1.42999
58632877	chr3:58632877:C:T	8.46492e-09	-1.79725e-10	-1.03443
58632932	chr3:58632932:G:A	7.11786e-09	-1.20775	-4.43556e-10
58633037	chr3:58633037:A:G	1.54817e-09	-1.34213	-1.39116
58633045	chr3:58633045:T:C	8.81269e-09	-1.79725e-10	-0.994167
58633305	chr3:58633305:T:C	3.99337e-09	-1.78572	-4.43556e-10
58633327	chr3:58633327:C:T	1.77086e-09	-1.75614	-0.842753
58633536	chr3:58633536:G:A	5.17922e-09	-0.184612	-1.34109
58633695	chr3:58633695:A:T	5.53902e-09	-1.79725e-10	-1.45854
58633795	chr3:58633795:C:T	2.33999e-09	-1.42234	-0.897872
58633807	chr3:58633807:T:C	5.53484e-09	-1.79725e-10	-1.4593
58633918	chr3:58633918:G:A	4.32444e-09	-1.70608	-4.43556e-10
58634624	chr3:58634624:T:C	8.23219e-09	-1.79725e-10	-1.06231
58634842	chr3:58634842:G:C	5.60257e-09	-1.79725e-10	-1.44713
58634940	chr3:58634940:G:T	6.17607e-09	-1.34968	-4.43556e-10
58635049	chr3:58635049:C:G	4.61001e-09	-1.64213	-4.43556e-10
58635162	chr3:58635162:G:A	7.48044e-09	-1.79725e-10	-1.15807
58635175	chr3:58635175:T:A	1.40001e-09	-1.55461	-1.27927
58635209	chr3:58635209:A:G	6.47179e-09	-1.79725e-10	-1.30291
58635532	chr3:58635532:G:A	5.69499e-09	-1.79725e-10	-1.43077
58635628	chr3:58635628:C:T	1.35007e-09	-1.57347	-1.29674
58636208	chr3:58636208:C:T	5.5266e-09	-1.79725e-10	-1.46079
58636778	chr3:58636778:T:C	1.05302e-09	-1.65457	-1.46413
58637155	chr3:58637155:G:A	7.79304e-09	-1.79725e-10	-1.11713
58637531	chr3:58637531:C:T	1.41541e-09	-1.36212	-1.46082
58637616	chr3:58637616:C:T	6.9294e-09	-1.79725e-10	-1.23459
58637617	chr3:58637617:G:A	1.91838e-09	-1.24569	-1.27319
58637746	chr3:58637746:G:C	2.80109e-09	-1.41913	-0.721218
58637909	chr3:58637909:A:G	6.1768e-09	-1.79725e-10	-1.34956
58638176	chr3:58638176:C:G	2.06367e-09	-1.04706	-1.39881
58638260	chr3:58638260:T:C	7.44441e-09	-1.79725e-10	-1.1629
58638913	chr3:58638913:C:T	9.6511e-09	-1.79725e-10	-0.903287
58639023	chr3:58639023:G:A	1.74382e-09	-1.79675	-0.817532
58639043	chr3:58639043:A:G	7.14769e-09	0.255639	-1.45921
58639128	chr3:58639128:T:C	6.24714e-09	-1.79725e-10	-1.33824
58639447	chr3:58639447:G:C	1.19722e-09	-1.76424	-1.22612
58639504	chr3:58639504:C:T	3.20353e-09	-1.01015	-0.995956
58639577	chr3:58639577:CCGCATGTGGGCACTTCAGTGGG:C	3.99256e-09	-1.78593	-4.43556e-10
58639598	chr3:58639598:G:T	2.89397e-09	-0.892496	-1.21523
58639607	chr3:58639607:A:G	1.01739e-09	-1.77787	-1.37525
58640086	chr3:58640086:G:A	4.55358e-09	-1.65445	-4.43556e-10
58640148	chr3:58640148:C:A	1.67619e-09	-1.43113	-1.2227
58640248	chr3:58640248:C:G	5.90412e-09	0.0563411	-1.45105
58640515	chr3:58640515:T:C	1.15898e-08	0.502922	-1.22315
58640615	chr3:58640615:C:T	2.44748e-09	-1.53976	-0.735544
58641091	chr3:58641091:C:T	6.11144e-09	-1.79725e-10	-1.3602
58641167	chr3:58641167:G:A	5.2862e-09	-1.60219	0.0969348
58641321	chr3:58641321:C:T	2.82218e-08	-1.79725e-10	0.169737
58641544	chr3:58641544:G:A	6.54562e-09	-1.79725e-10	-1.29156
58641729	chr3:58641729:A:G	7.76335e-09	-1.79725e-10	-1.12095
58642185	chr3:58642185:A:T	1.41081e-08	0.460874	-0.984483
58642276	chr3:58642276:C:T	2.62043e-08	-1.79725e-10	0.095562
58642339	chr3:58642339:T:C	2.93858e-09	-1.38048	-0.711955
58642484	chr3:58642484:C:A	3.51122e-08	-1.79725e-10	0.38819
58642627	chr3:58642627:G:A	1.40484e-08	0.526717	-1.05457
58642778	chr3:58642778:T:G	1.81765e-08	0.434416	-0.704648
58642952	chr3:58642952:T:C	3.06761e-08	-1.79725e-10	0.253124
58642972	chr3:58642972:T:C	9.14474e-09	0.154104	-1.11128
58643017	chr3:58643017:A:T	6.19581e-08	-1.79725e-10	0.956098
58643027	chr3:58643027:G:T	6.70031e-09	0.137457	-1.40566
58643178	chr3:58643178:C:T	1.00347e-08	-1.79725e-10	-0.86431
58643203	chr3:58643203:A:T	1.6976e-08	-1.79725e-10	-0.338562
58643803	chr3:58643803:A:G	7.62417e-09	-1.79725e-10	-1.13904
58643960	chr3:58643960:G:C	1.77518e-09	-1.38907	-1.20739
58644332	chr3:58644332:C:T	8.68795e-09	0.054563	-1.06299
58644339	chr3:58644339:G:A	1.6976e-08	-1.79725e-10	-0.338562
58644340	chr3:58644340:C:G	1.69338e-08	-1.79725e-10	-0.34105
58644498	chr3:58644498:T:C	1.07329e-09	-1.78907	-1.31056
58645264	chr3:58645264:A:G	3.35642e-09	-0.540349	-1.41914
58645278	chr3:58645278:T:G	1.18083e-08	-1.79725e-10	-0.701555
58645692	chr3:58645692:GAGGGCCAGGGCT:G	4.48764e-09	-1.66903	-4.43556e-10
58645811	chr3:58645811:A:G	3.9973e-09	-1.78474	-4.43556e-10
58646179	chr3:58646179:A:T	1.11303e-08	0.591935	-1.35262
58646557	chr3:58646557:C:T	7.05681e-09	-1.79725e-10	-1.21637
58646788	chr3:58646788:G:A	1.14707e-08	-1.79725e-10	-0.730561
58646828	chr3:58646828:T:C	1.15134e-08	-1.79725e-10	-0.726846
58646924	chr3:58646924:C:T	3.17755e-09	-1.32105	-0.6932
58647014	chr3:58647014:T:C	3.46782e-09	-0.498492	-1.42834
58647244	chr3:58647244:C:T	1.13719e-08	-1.79725e-10	-0.739211
58647534	chr3:58647534:T:A	2.93251e-09	-1.22271	-0.871792
58648222	chr3:58648222:G:A	3.24971e-09	-1.31181	-0.679985
58648236	chr3:58648236:A:G	2.99384e-09	-1.25573	-0.818075
58648777	chr3:58648777:G:T	2.50372e-09	-0.851957	-1.40062
58648824	chr3:58648824:G:T	5.30463e-09	-0.336419	-1.16536
58649470	chr3:58649470:G:A	4.49649e-09	-1.22811	-0.43895
58649582	chr3:58649582:T:C	8.33991e-09	-1.79725e-10	-1.04931
58649661	chr3:58649661:C:G	5.80699e-09	-1.79725e-10	-1.4113
58649669	chr3:58649669:TAC:T	1.03626e-08	-1.79725e-10	-0.832157
58649677	chr3:58649677:C:T	9.00802e-09	-1.79725e-10	-0.972245
58649773	chr3:58649773:A:AC	2.31419e-09	-0.891094	-1.4402
58650400	chr3:58650400:A:G	5.71794e-09	-1.79725e-10	-1.42675
58650467	chr3:58650467:C:T	1.21779e-08	-1.79725e-10	-0.67074
58650836	chr3:58650836:A:G	2.06168e-09	-0.987202	-1.45964
58651126	chr3:58651126:T:C	5.18959e-09	-1.21686	-0.306845
58651177	chr3:58651177:T:G	1.67006e-08	-0.354917	-4.43556e-10
58651300	chr3:58651300:G:A	1.65154e-08	-1.79725e-10	-0.366068
58651633	chr3:58651633:C:G	2.65713e-08	-1.79725e-10	0.109472
58651870	chr3:58651870:A:G	1.98309e-08	-1.79725e-10	-0.18312
58652585	chr3:58652585:A:C	6.52441e-09	-1.79725e-10	-1.29481
58652686	chr3:58652686:ACATTCACC:A	5.60351e-09	-1.79725e-10	-1.44697
58653462	chr3:58653462:G:A	6.77161e-09	-1.79725e-10	-1.25762
58654135	chr3:58654135:T:A	3.0571e-09	-0.911247	-1.14165
58654334	chr3:58654334:A:T	3.58953e-09	-0.436555	-1.45578
58654538	chr3:58654538:G:A	1.29412e-08	-1.79725e-10	-0.609944
58654770	chr3:58654770:G:A	4.27318e-09	-1.718	-4.43556e-10
58654821	chr3:58654821:T:C	2.0663e-09	-0.984475	-1.46013
58654855	chr3:58654855:C:G	5.6839e-09	-1.79725e-10	-1.43272
58654915	chr3:58654915:C:A	6.38935e-09	-1.79725e-10	-1.31573
58655020	chr3:58655020:C:T	2.62359e-09	-0.824879	-1.38094
58655060	chr3:58655060:AC:A	6.5629e-09	-1.79725e-10	-1.28893
58655109	chr3:58655109:A:G	7.00194e-09	-1.79725e-10	-1.22417
58655189	chr3:58655189:G:A	7.33184e-09	-1.79725e-10	-1.17813
58655220	chr3:58655220:T:A	7.43925e-09	-1.79725e-10	-1.16359
58655397	chr3:58655397:C:T	5.57214e-09	-1.79725e-10	-1.45258
58655457	chr3:58655457:C:T	5.94139e-09	-1.79725e-10	-1.38842
58655625	chr3:58655625:C:T	1.8074e-09	-1.79518	-0.783292
58656001	chr3:58656001:T:C	5.66664e-09	-1.79725e-10	-1.43576
58656040	chr3:58656040:T:C	2.25736e-08	-1.79725e-10	-0.0535767
58656073	chr3:58656073:CT:C	1.17306e-09	-1.72803	-1.28271
58656121	chr3:58656121:G:A	1.29064e-09	-1.79601	-1.11921
58656165	chr3:58656165:G:A	1.45494e-09	-1.67821	-1.11718
58656181	chr3:58656181:A:G	1.43089e-09	-1.69179	-1.12028
58656521	chr3:58656521:AC:A	9.29322e-10	-1.78145	-1.46221
58656725	chr3:58656725:A:G	9.27624e-10	-1.78101	-1.46448
58657094	chr3:58657094:C:T	6.19557e-09	-1.79725e-10	-1.34652
58657193	chr3:58657193:C:T	5.90991e-09	-1.79725e-10	-1.39373
58657443	chr3:58657443:G:A	9.20652e-10	-1.7886	-1.46443
58657726	chr3:58657726:C:G	8.58666e-09	-0.317057	-0.703094
58658475	chr3:58658475:G:A	5.99098e-09	-1.79725e-10	-1.3801
58658486	chr3:58658486:C:G	1.02662e-08	0.00694664	-0.84845
58658497	chr3:58658497:C:A	2.44193e-09	-0.813118	-1.46445
58658596	chr3:58658596:C:A	5.71538e-09	-1.79725e-10	-1.4272
58658604	chr3:58658604:C:T	6.00709e-09	-1.79725e-10	-1.37742
58658635	chr3:58658635:C:G	9.32437e-10	-1.77581	-1.4645
58658638	chr3:58658638:G:A	8.99035e-09	-0.974207	-4.43556e-10
58658896	chr3:58658896:C:T	1.04697e-09	-1.75001	-1.37445
58658999	chr3:58658999:G:A	1.01779e-09	-1.79812	-1.3546
58659063	chr3:58659063:G:A	5.51859e-09	-1.79725e-10	-1.46224
58659229	chr3:58659229:G:C	1.01875e-09	-1.7841	-1.36768
58659654	chr3:58659654:G:A	5.6146e-09	-1.79725e-10	-1.44499
58659990	chr3:58659990:C:T	5.9343e-09	-1.79725e-10	-1.38961
58660482	chr3:58660482:G:A	1.18442e-09	-1.60833	-1.39278
58660721	chr3:58660721:G:A	1.91993e-09	-1.09981	-1.41826
58660757	chr3:58660757:A:G	5.61532e-09	-1.79725e-10	-1.44486
58661191	chr3:58661191:G:C	9.64431e-10	-1.79495	-1.41162
58661237	chr3:58661237:G:A	1.25495e-09	-1.78415	-1.15911
58661584	chr3:58661584:G:A	1.43402e-09	-1.78409	-1.02579
58661669	chr3:58661669:T:C	3.33862e-08	-1.79725e-10	0.337783
58662149	chr3:58662149:T:C	1.3329e-09	-1.79067	-1.09233
58662304	chr3:58662304:T:C	9.86599e-10	-1.79787	-1.38598
58662362	chr3:58662362:A:G	9.88929e-10	-1.7981	-1.38339
58662828	chr3:58662828:C:A	2.48034e-08	1.1271	-1.08647
58662849	chr3:58662849:G:A	5.58696e-09	-1.79725e-10	-1.44993
58662991	chr3:58662991:C:T	1.00447e-09	-1.73946	-1.42644
58663048	chr3:58663048:G:A	1.00192e-09	-1.79815	-1.37029
58663233	chr3:58663233:G:A	9.88939e-10	-1.79706	-1.38442
58663369	chr3:58663369:A:C	4.02481e-08	-1.79725e-10	0.524703
58663378	chr3:58663378:C:T	1.03439e-09	-1.79758	-1.33896
58663390	chr3:58663390:G:T	9.91658e-10	-1.79731	-1.38143
58663441	chr3:58663441:T:C	2.12973e-08	-1.79725e-10	-0.111779
58663485	chr3:58663485:G:C	1.00568e-09	-1.79803	-1.36667
58663582	chr3:58663582:C:G	9.47003e-10	-1.79549	-1.42933
58663608	chr3:58663608:G:C	1.13109e-09	-1.75755	-1.28963
58663648	chr3:58663648:G:A	6.01658e-09	-1.79725e-10	-1.37584
58663837	chr3:58663837:G:A	1.13879e-08	0.0495497	-0.787358
58663847	chr3:58663847:A:T	1.08659e-09	-1.74342	-1.3439
58664002	chr3:58664002:T:G	1.68801e-08	0.997271	-1.34149
58664076	chr3:58664076:G:A	9.97357e-10	-1.7972	-1.3758
58664087	chr3:58664087:T:C	9.98961e-10	-1.79765	-1.37375
58664195	chr3:58664195:T:C	1.03495e-09	-1.79654	-1.33946
58664229	chr3:58664229:T:C	1.02698e-09	-1.79789	-1.34585
58664251	chr3:58664251:T:G	9.99741e-10	-1.79814	-1.37248
58664255	chr3:58664255:C:T	5.92982e-09	-1.79725e-10	-1.39037
58664304	chr3:58664304:G:A	6.00494e-09	-1.79725e-10	-1.37778
58664509	chr3:58664509:C:T	1.18213e-09	-1.78262	-1.22042
58664658	chr3:58664658:C:T	2.12973e-08	-1.79725e-10	-0.111779
58665459	chr3:58665459:T:C	1.06498e-09	-1.7899	-1.31751
58665554	chr3:58665554:T:G	6.53189e-09	-1.79725e-10	-1.29366
58665748	chr3:58665748:G:A	1.10886e-08	-1.79725e-10	-0.76444
58666126	chr3:58666126:C:T	1.02489e-09	-1.7961	-1.34967
58666489	chr3:58666489:A:G	1.0409e-08	0.270273	-1.09796
58666835	chr3:58666835:A:T	2.4498e-09	-0.872934	-1.40142
58667016	chr3:58667016:A:G	1.01818e-09	-1.68856	-1.46378
58667132	chr3:58667132:A:C	5.84886e-09	-1.79725e-10	-1.40411
58667197	chr3:58667197:C:T	3.06711e-08	-1.79725e-10	0.252963
58667259	chr3:58667259:C:T	1.53212e-08	-1.79725e-10	-0.441121
58667307	chr3:58667307:T:C	5.80584e-09	-1.79725e-10	-1.4115
58667515	chr3:58667515:T:C	5.61852e-09	-1.79725e-10	-1.44429
58667575	chr3:58667575:G:T	1.00358e-09	-1.70433	-1.46246
58667643	chr3:58667643:C:T	6.70957e-09	-1.79725e-10	-1.26682
58667733	chr3:58667733:C:T	3.00955e-08	0.300124	-0.0661073
58667923	chr3:58667923:C:T	5.57531e-09	-1.79725e-10	-1.45201
58667969	chr3:58667969:G:C	1.40302e-08	0.692194	-1.22134
58668172	chr3:58668172:C:G	7.47041e-09	-1.79725e-10	-1.15941
58668177	chr3:58668177:C:G	1.06681e-07	1.29274	0.206736
58668197	chr3:58668197:G:T	1.58824e-08	0.898967	-1.30412
58668340	chr3:58668340:A:G	1.01878e-09	-1.71825	-1.4335
58668368	chr3:58668368:T:C	3.64298e-08	0.865632	-0.440606
58668510	chr3:58668510:C:T	3.90411e-08	0.947192	-0.452937
58668528	chr3:58668528:C:T	1.2229e-08	0.639273	-1.30582
58668724	chr3:58668724:T:C	1.04767e-09	-1.71362	-1.41017
58668756	chr3:58668756:G:A	2.29652e-08	-1.79725e-10	-0.0363783
58668847	chr3:58668847:A:G	5.79189e-08	1.21553	-0.326844
58669165	chr3:58669165:C:T	1.08666e-09	-1.67841	-1.40884
58669186	chr3:58669186:A:AGACCTTAATTCCCCTTTGC	1.65654e-08	-1.79725e-10	-0.363043
58669311	chr3:58669311:G:A	1.90311e-08	0.670619	-0.894904
58669549	chr3:58669549:G:A	2.05135e-08	-1.79725e-10	-0.149277
58669609	chr3:58669609:A:G	2.72673e-08	-1.79725e-10	0.135327
58669670	chr3:58669670:C:T	1.02186e-09	-1.69463	-1.4541
58669868	chr3:58669868:G:A	5.50878e-09	-1.79725e-10	-1.46402
58669886	chr3:58669886:C:T	2.01338e-08	0.802458	-0.97042
58669954	chr3:58669954:C:T	8.11904e-09	-1.79725e-10	-1.07615
58670272	chr3:58670272:T:A	1.60467e-08	1.03186	-1.42671
58670443	chr3:58670443:T:G	8.3735e-09	-1.79725e-10	-1.04529
58670738	chr3:58670738:G:A	1.13047e-09	-1.67979	-1.36794
58670824	chr3:58670824:G:A	1.76354e-08	0.507555	-0.808004
58670891	chr3:58670891:G:A	2.3613e-08	0.38712	-0.395684
58671004	chr3:58671004:A:G	1.11591e-09	-1.77536	-1.28532
58671106	chr3:58671106:A:G	5.58463e-09	-1.79725e-10	-1.45034
58671368	chr3:58671368:A:G	5.50653e-09	-1.79725e-10	-1.46442
58671438	chr3:58671438:CT:C	5.51094e-09	-1.79725e-10	-1.46362
58671551	chr3:58671551:G:A	5.76685e-09	-1.79725e-10	-1.41823
58671951	chr3:58671951:T:C	4.218e-09	-1.08013	-0.650865
58672328	chr3:58672328:G:C	2.74774e-09	-1.423	-0.736578
58672727	chr3:58672727:G:A	1.00227e-08	-0.521488	-0.344023
58672863	chr3:58672863:G:A	4.54915e-08	-1.79725e-10	0.647166
58672945	chr3:58672945:C:T	5.55596e-09	-1.79725e-10	-1.45549
58673023	chr3:58673023:G:A	2.00572e-08	-1.79725e-10	-0.171774
58673026	chr3:58673026:G:A	5.74642e-09	-1.79725e-10	-1.42178
58673229	chr3:58673229:C:T	1.08164e-08	-0.379689	-0.409603
58673246	chr3:58673246:C:T	1.03226e-09	-1.74001	-1.3986
58673262	chr3:58673262:G:A	5.51586e-09	-1.79725e-10	-1.46273
58673285	chr3:58673285:C:T	1.11165e-08	-1.79725e-10	-0.761934
58673920	chr3:58673920:G:A	5.55514e-09	-1.79725e-10	-1.45564
58674127	chr3:58674127:C:T	5.5155e-09	-1.22963	-0.233172
58674737	chr3:58674737:C:T	9.80902e-10	-1.74963	-1.44001
58674853	chr3:58674853:C:T	8.56778e-09	-1.79725e-10	-1.02235
58675270	chr3:58675270:GA:G	1.62063e-08	-1.79725e-10	-0.384961
58675307	chr3:58675307:C:T	4.30308e-09	-1.71103	-4.43556e-10
58675388	chr3:58675388:G:A	9.36433e-09	-0.933452	-4.43556e-10
58675471	chr3:58675471:T:C	5.52604e-09	-1.79725e-10	-1.46089
58675751	chr3:58675751:C:T	1.07913e-09	-1.72647	-1.36774
58675797	chr3:58675797:C:T	1.10125e-09	-1.72234	-1.35158
58675847	chr3:58675847:G:A	4.94362e-09	-1.17814	-0.394122
58676273	chr3:58676273:G:C	2.43165e-08	-1.79725e-10	0.0207939
58676420	chr3:58676420:C:T	1.77065e-09	-1.53174	-1.06728
58676439	chr3:58676439:C:T	2.75157e-09	-1.45623	-0.701958
58676722	chr3:58676722:T:C	1.62165e-08	-1.79725e-10	-0.38433
58677092	chr3:58677092:C:G	8.1026e-09	-1.79725e-10	-1.07817
58677404	chr3:58677404:TG:T	8.86022e-09	-1.71531	0.726519
58677737	chr3:58677737:A:G	8.1475e-09	-1.79725e-10	-1.07265
58677791	chr3:58677791:G:A	7.89436e-08	-1.79725e-10	1.19837
58678084	chr3:58678084:G:A	1.0742e-09	-1.73708	-1.3617
58678136	chr3:58678136:G:C	1.00503e-09	-1.74748	-1.41786
58678628	chr3:58678628:G:A	9.79996e-10	-1.74323	-1.44734
58678816	chr3:58678816:C:T	5.52421e-09	-1.79725e-10	-1.46122
58678957	chr3:58678957:C:T	3.49595e-09	-1.3995	-0.519254
58679556	chr3:58679556:A:G	5.43804e-09	-1.76224	0.285296
58679598	chr3:58679598:G:A	1.07509e-09	-1.73326	-1.3647
58680267	chr3:58680267:C:T	2.82323e-08	0.170107	-4.43556e-10
58680407	chr3:58680407:G:A	5.5067e-09	-1.79725e-10	-1.46439
58680646	chr3:58680646:G:T	1.36454e-09	-1.44808	-1.41147
58680834	chr3:58680834:C:T	5.50699e-09	-1.79725e-10	-1.46434
58681277	chr3:58681277:T:C	9.32025e-09	-1.79725e-10	-0.93817
58681335	chr3:58681335:C:T	2.9346e-08	0.287936	-0.0791407
58681394	chr3:58681394:T:C	5.50606e-09	-1.79725e-10	-1.46451
58681577	chr3:58681577:G:A	5.55289e-09	-1.79725e-10	-1.45604
58681653	chr3:58681653:C:T	1.17396e-09	-1.74253	-1.26744
58682133	chr3:58682133:C:T	5.55289e-09	-1.79725e-10	-1.45604
58682602	chr3:58682602:C:T	5.69333e-09	-1.79725e-10	-1.43107
58683136	chr3:58683136:A:G	5.69401e-09	-1.79725e-10	-1.43094
58683252	chr3:58683252:A:G	2.86941e-09	-1.55019	-0.566061
58683425	chr3:58683425:G:A	1.03796e-09	-1.72695	-1.40615
58684276	chr3:58684276:T:C	5.64832e-09	-1.79725e-10	-1.439
58684652	chr3:58684652:T:C	5.51371e-09	-1.79725e-10	-1.46312
58685194	chr3:58685194:G:A	1.12041e-09	-1.65014	-1.40653
58685607	chr3:58685607:C:T	1.10083e-08	-1.79725e-10	-0.771706
58685776	chr3:58685776:C:T	5.50608e-09	-1.79725e-10	-1.46451
58685885	chr3:58685885:C:T	6.38909e-09	-1.79725e-10	-1.31577
58685928	chr3:58685928:T:C	6.05733e-09	-1.79725e-10	-1.36909
58686319	chr3:58686319:A:G	5.50634e-09	-1.79725e-10	-1.46446
58686353	chr3:58686353:CA:C	5.55289e-09	-1.79725e-10	-1.45604
58686783	chr3:58686783:G:A	1.92237e-09	-1.143	-1.3738
58686910	chr3:58686910:G:A	1.01863e-09	-1.70029	-1.45161
58686930	chr3:58686930:A:C	9.93853e-09	-1.79725e-10	-0.87394
58687405	chr3:58687405:G:T	5.88436e-09	-1.79725e-10	-1.39806
58688116	chr3:58688116:CT:C	6.72325e-09	-1.79725e-10	-1.26479
58688539	chr3:58688539:G:A	1.14015e-08	-1.79725e-10	-0.736611
58688877	chr3:58688877:A:C	6.11957e-09	-1.79725e-10	-1.35887
58689082	chr3:58689082:T:C	5.72724e-09	-1.79725e-10	-1.42513
58689118	chr3:58689118:G:A	5.50608e-09	-1.79725e-10	-1.46451
58689344	chr3:58689344:T:A	2.45653e-09	-1.77217	-0.49944
58689374	chr3:58689374:G:A	2.02875e-08	-1.79725e-10	-0.160355
58689504	chr3:58689504:C:A	1.96402e-08	-1.4476	1.25482
58689799	chr3:58689799:T:C	1.14005e-09	-1.74242	-1.29687
58689824	chr3:58689824:A:T	2.96978e-09	-1.48547	-0.596398
58690090	chr3:58690090:C:T	5.53872e-09	-1.79725e-10	-1.4586
58690144	chr3:58690144:CA:C	1.40474e-08	-0.527922	-4.43556e-10
58690721	chr3:58690721:C:T	5.84274e-09	-1.79725e-10	-1.40516
58691176	chr3:58691176:T:A	5.59722e-09	-1.79725e-10	-1.44809
58691192	chr3:58691192:A:G	8.9279e-09	-1.79725e-10	-0.981178
58691236	chr3:58691236:A:G	1.45934e-09	-1.5058	-1.28657
58691343	chr3:58691343:C:A	9.78259e-09	-1.79725e-10	-0.889756
58691441	chr3:58691441:C:T	9.94666e-10	-1.72503	-1.45067
58691668	chr3:58691668:T:A	8.31193e-09	-1.79725e-10	-1.05267
58691708	chr3:58691708:A:G	5.69185e-09	-1.79725e-10	-1.43132
58692160	chr3:58692160:A:C	8.30419e-09	-1.79725e-10	-1.0536
58692473	chr3:58692473:G:A	9.0084e-09	-1.79725e-10	-0.972203
58692553	chr3:58692553:T:C	1.21836e-09	-1.52728	-1.44558
58692876	chr3:58692876:A:C	5.51497e-09	-1.79725e-10	-1.46289
58693023	chr3:58693023:C:T	1.06883e-09	-1.63936	-1.46444
58693084	chr3:58693084:A:G	5.5768e-09	-1.79725e-10	-1.45175
58693176	chr3:58693176:T:C	5.74578e-09	-1.79725e-10	-1.42189
58693194	chr3:58693194:G:C	9.07145e-09	-1.79725e-10	-0.965227
58693269	chr3:58693269:CT:C	1.04679e-09	-1.71553	-1.4091
58693626	chr3:58693626:G:A	9.25314e-09	-1.79725e-10	-0.945397
58694353	chr3:58694353:G:A	5.50608e-09	-1.79725e-10	-1.46451
58694801	chr3:58694801:A:G	8.44335e-09	-1.79725e-10	-1.03698
58694958	chr3:58694958:C:A	1.60955e-08	-1.79725e-10	-0.391817
58695291	chr3:58695291:G:A	5.61909e-08	-1.79725e-10	0.858396
58695732	chr3:58695732:G:A	1.27151e-08	-1.79725e-10	-0.627567
58696134	chr3:58696134:C:T	5.63129e-09	-1.79725e-10	-1.44202
58696254	chr3:58696254:A:G	8.07117e-09	-1.79725e-10	-1.08206
58696365	chr3:58696365:G:C	6.98179e-09	-1.79725e-10	-1.22705
58696595	chr3:58696595:A:G	6.12768e-09	-1.79725e-10	-1.35754
58696806	chr3:58696806:T:C	6.43588e-09	-1.79725e-10	-1.30847
58696824	chr3:58696824:G:A	5.51152e-09	-1.79725e-10	-1.46352
58697557	chr3:58697557:T:G	8.3059e-09	-1.79725e-10	-1.05339
58697995	chr3:58697995:G:A	6.45698e-09	-1.3052	-4.43556e-10
58698469	chr3:58698469:C:A	7.20756e-09	-1.79725e-10	-1.19523
58698854	chr3:58698854:C:T	8.8944e-09	-1.79725e-10	-0.984938
58699285	chr3:58699285:C:A	5.55617e-09	-1.79725e-10	-1.45545
58700098	chr3:58700098:C:T	6.30835e-09	-1.79725e-10	-1.32849
58700232	chr3:58700232:G:A	1.45057e-09	-1.4557	-1.3427
58700492	chr3:58700492:G:A	8.52915e-09	-1.79725e-10	-1.02687
58700719	chr3:58700719:T:A	4.13351e-09	-0.323676	-1.42756
58700872	chr3:58700872:C:T	1.43748e-09	-1.34563	-1.46184
58701383	chr3:58701383:T:C	7.14785e-09	-1.79725e-10	-1.20355
58701473	chr3:58701473:T:C	6.19375e-09	-0.417673	-0.929146
58701994	chr3:58701994:G:A	7.41509e-09	-0.482171	-0.684673
58702218	chr3:58702218:G:A	2.10715e-09	-1.74677	-0.678251
58702448	chr3:58702448:A:C	9.95724e-10	-1.75598	-1.41867
58702545	chr3:58702545:A:G	6.69342e-09	-1.79725e-10	-1.26924
58703347	chr3:58703347:A:T	6.98307e-09	-1.79725e-10	-1.22687
58703548	chr3:58703548:T:C	7.17071e-09	-1.79725e-10	-1.20035
58703596	chr3:58703596:G:A	5.52886e-09	-1.46038	-4.43556e-10
58703753	chr3:58703753:G:T	7.14526e-09	-1.79725e-10	-1.20391
58703907	chr3:58703907:A:C	3.8728e-09	-0.356669	-1.45971
58704239	chr3:58704239:C:T	9.67243e-10	-1.78401	-1.41965
58704457	chr3:58704457:A:G	2.01319e-08	-1.79725e-10	-0.168052
58705341	chr3:58705341:A:C	7.6001e-09	-1.79725e-10	-1.1422
58705347	chr3:58705347:C:T	6.57472e-08	-1.79725e-10	1.01546
58705348	chr3:58705348:A:G	2.51404e-09	-0.923219	-1.32525
58705518	chr3:58705518:T:A	6.66683e-08	-1.79725e-10	1.02937
58705881	chr3:58705881:A:G	7.51799e-09	-1.79725e-10	-1.15306
58706010	chr3:58706010:C:T	3.2309e-09	-0.555458	-1.44214
58706065	chr3:58706065:G:A	7.86847e-09	-1.79725e-10	-1.1075
58706081	chr3:58706081:T:A	1.01904e-09	-1.78362	-1.36788
58706199	chr3:58706199:G:A	7.82213e-09	-1.79725e-10	-1.1134
58706225	chr3:58706225:C:A	1.69825e-09	-1.57137	-1.06938
58706476	chr3:58706476:C:T	7.34575e-09	-1.79725e-10	-1.17624
58706501	chr3:58706501:G:T	1.01464e-08	-0.67666	-0.176583
58706791	chr3:58706791:T:C	7.6001e-09	-1.79725e-10	-1.1422
58706861	chr3:58706861:A:T	3.94614e-09	-1.79762	-4.43556e-10
58707212	chr3:58707212:T:C	2.0148e-09	-1.06488	-1.40496
58707341	chr3:58707341:C:G	6.38276e-09	-1.79725e-10	-1.31676
58707377	chr3:58707377:C:T	5.73056e-09	-1.79725e-10	-1.42455
58707577	chr3:58707577:C:T	7.48167e-09	-1.79725e-10	-1.1579
58707595	chr3:58707595:G:A	7.55892e-09	-1.79725e-10	-1.14763
58707601	chr3:58707601:C:T	1.86726e-09	-1.42771	-1.11817
58707653	chr3:58707653:G:A	5.53373e-09	-1.79725e-10	-1.4595
58707729	chr3:58707729:GCTTA:G	1.277e-09	-1.7213	-1.20454
58708330	chr3:58708330:G:A	7.67954e-09	-1.79725e-10	-1.1318
58708381	chr3:58708381:C:G	5.51603e-08	-1.79725e-10	0.839883
58708811	chr3:58708811:C:G	6.62717e-09	-1.27918	-4.43556e-10
58708962	chr3:58708962:T:A	1.0681e-08	-1.79725e-10	-0.801891
58708995	chr3:58708995:C:T	2.34723e-09	-1.72841	-0.588716
58709431	chr3:58709431:T:C	1.06815e-08	-1.79725e-10	-0.801849
58709683	chr3:58709683:T:C	1.02933e-08	-1.79725e-10	-0.838864
58710009	chr3:58710009:CCATGATTGA:C	1.78505e-08	-1.79725e-10	-0.288329
58710670	chr3:58710670:T:C	6.91378e-09	-1.79725e-10	-1.23684
58710692	chr3:58710692:A:G	1.12048e-08	-1.79725e-10	-0.754017
58710888	chr3:58710888:A:G	1.0567e-08	-1.79725e-10	-0.812621
58711279	chr3:58711279:T:C	1.04285e-08	-1.79725e-10	-0.825821
58711296	chr3:58711296:T:C	1.01929e-09	-1.7042	-1.44705
58711427	chr3:58711427:C:T	5.63878e-09	-1.79725e-10	-1.44069
58711515	chr3:58711515:G:A	5.15197e-09	-1.53098	-4.43556e-10
58711810	chr3:58711810:T:C	5.57731e-09	-1.79725e-10	-1.45165
58712155	chr3:58712155:T:C	1.05067e-08	-1.79725e-10	-0.818347
58712273	chr3:58712273:C:T	1.08822e-08	-1.79725e-10	-0.78323
58712505	chr3:58712505:C:T	1.08808e-08	-1.79725e-10	-0.783356
58712544	chr3:58712544:G:T	1.08822e-08	-1.79725e-10	-0.78323
58712835	chr3:58712835:C:T	6.72162e-09	-1.79725e-10	-1.26503
58713009	chr3:58713009:C:T	1.10246e-08	-1.79725e-10	-0.770229
58713178	chr3:58713178:T:C	1.0492e-08	-1.79725e-10	-0.819746
58713616	chr3:58713616:C:T	1.01536e-09	-1.75294	-1.40218
58713788	chr3:58713788:A:G	1.45431e-09	-1.3568	-1.43903
58714019	chr3:58714019:G:T	5.43193e-09	-1.47807	-4.43556e-10
58714508	chr3:58714508:C:T	1.83111e-09	-1.38836	-1.17708
58714769	chr3:58714769:T:C	1.228e-09	-1.51988	-1.4451
58714948	chr3:58714948:C:T	1.16661e-09	-1.74312	-1.27314
58714963	chr3:58714963:G:A	1.11597e-08	-1.79725e-10	-0.758054
58715075	chr3:58715075:T:C	7.02535e-09	-0.287826	-0.933008
58715360	chr3:58715360:C:G	5.54289e-09	-1.79725e-10	-1.45784
58715993	chr3:58715993:G:A	5.73686e-09	-1.42345	-4.43556e-10
58716322	chr3:58716322:C:T	4.89713e-09	-1.58171	-4.43556e-10
58716353	chr3:58716353:C:T	1.30847e-08	-1.79725e-10	-0.598914
58716468	chr3:58716468:TCAGA:T	6.1299e-09	-1.79725e-10	-1.35718
58717187	chr3:58717187:C:T	1.76857e-09	-1.77151	-0.82868
58717228	chr3:58717228:T:C	1.66495e-08	-1.79725e-10	-0.35798
58717505	chr3:58717505:A:G	1.5406e-08	-1.79725e-10	-0.435603
58717942	chr3:58717942:A:G	5.5539e-09	-1.79725e-10	-1.45586
58718067	chr3:58718067:G:A	5.75915e-09	-1.79725e-10	-1.41957
58718427	chr3:58718427:A:G	6.11085e-09	-1.79725e-10	-1.36029
58718932	chr3:58718932:G:C	9.1627e-09	-1.79725e-10	-0.955219
58719159	chr3:58719159:C:T	1.27348e-09	-1.66493	-1.26368
58719431	chr3:58719431:A:T	1.29668e-08	-1.79725e-10	-0.607968
58719547	chr3:58719547:A:G	7.63798e-09	-1.79725e-10	-1.13723
58720147	chr3:58720147:T:C	2.62605e-09	-0.809614	-1.39526
58720300	chr3:58720300:T:C	5.51164e-09	-1.79725e-10	-1.4635
58720351	chr3:58720351:C:T	5.63298e-09	-1.79725e-10	-1.44172
58721205	chr3:58721205:G:A	2.95191e-08	0.214679	-4.43556e-10
58721239	chr3:58721239:T:C	4.89453e-09	-0.734749	-0.847491
58721390	chr3:58721390:A:T	3.44483e-09	-1.79628	-0.13721
58721563	chr3:58721563:C:T	2.19886e-08	-1.79725e-10	-0.0798365
58721834	chr3:58721834:C:G	1.60781e-08	-1.79725e-10	-0.392901
58722341	chr3:58722341:T:C	1.44126e-08	-1.79725e-10	-0.502259
58722377	chr3:58722377:T:C	5.51236e-09	-1.79725e-10	-1.46337
58722401	chr3:58722401:C:T	1.44924e-08	-1.79725e-10	-0.496734
58722483	chr3:58722483:C:G	9.43763e-10	-1.78198	-1.44626
58722679	chr3:58722679:G:C	5.51096e-09	-1.79725e-10	-1.46362
58722697	chr3:58722697:G:A	5.75007e-09	-1.79725e-10	-1.42115
58722849	chr3:58722849:G:T	5.51077e-09	-1.79725e-10	-1.46366
58723670	chr3:58723670:C:T	1.43291e-09	-1.73077	-1.07988
58723765	chr3:58723765:T:C	9.71282e-09	-0.421405	-0.475508
58723908	chr3:58723908:T:C	7.50928e-09	-1.79725e-10	-1.15422
58723918	chr3:58723918:T:C	2.92701e-08	-1.79725e-10	0.206207
58724157	chr3:58724157:T:C	7.83736e-09	-1.79725e-10	-1.11146
58724289	chr3:58724289:A:G	1.60653e-09	-1.76004	-0.936248
58725207	chr3:58725207:TC:T	4.41403e-09	-1.68557	-4.43556e-10
58725535	chr3:58725535:G:A	5.51096e-09	-1.79725e-10	-1.46362
58725636	chr3:58725636:G:A	1.08321e-08	-1.79725e-10	-0.787846
58725954	chr3:58725954:C:T	2.04784e-08	-1.79725e-10	-0.150991
58725966	chr3:58725966:C:G	7.65879e-09	-1.79725e-10	-1.13451
58726413	chr3:58726413:A:G	1.10579e-08	-1.79725e-10	-0.767213
58726450	chr3:58726450:A:G	2.11185e-08	-1.79725e-10	-0.12021
58727068	chr3:58727068:A:G	1.44318e-08	-1.79725e-10	-0.500924
58727380	chr3:58727380:G:C	9.47201e-09	-1.79725e-10	-0.922018
58727937	chr3:58727937:A:G	2.9659e-08	-1.79725e-10	0.219405
58728231	chr3:58728231:A:C	1.09101e-08	-1.79725e-10	-0.78067
58728308	chr3:58728308:A:T	1.29735e-09	-1.79314	-1.1169
58728656	chr3:58728656:T:C	1.05198e-08	-1.79725e-10	-0.817097
58728716	chr3:58728716:T:C	1.16151e-09	-1.79693	-1.22371
58729068	chr3:58729068:A:G	8.89502e-09	0.26619	-1.25106
58729222	chr3:58729222:G:T	1.01065e-09	-1.79617	-1.3636
58729456	chr3:58729456:C:T	5.21229e-09	-1.51934	-4.43556e-10
58729664	chr3:58729664:T:C	1.03206e-09	-1.79315	-1.34566
58730353	chr3:58730353:G:C	1.51073e-08	-1.79725e-10	-0.455185
58730566	chr3:58730566:G:A	5.67261e-09	-1.79725e-10	-1.43471
58730736	chr3:58730736:C:T	1.67537e-08	-1.79725e-10	-0.351743
58730771	chr3:58730771:C:T	1.40658e-08	-0.526617	-4.43556e-10
58730786	chr3:58730786:G:T	6.50713e-09	-1.79725e-10	-1.29746
58730936	chr3:58730936:C:T	5.57455e-09	-1.79725e-10	-1.45215
58731459	chr3:58731459:G:A	9.94828e-10	-1.79594	-1.3796
58731964	chr3:58731964:C:A	3.08114e-09	-0.668181	-1.37688
58732014	chr3:58732014:G:A	4.31117e-09	-1.70915	-4.43556e-10
58732070	chr3:58732070:T:A	1.33767e-08	-1.79725e-10	-0.576845
58733423	chr3:58733423:C:T	1.44941e-09	-1.78635	-1.01286
58733493	chr3:58733493:T:C	5.80482e-09	-1.79725e-10	-1.41167
58733553	chr3:58733553:C:T	1.02568e-09	-1.79694	-1.34807
58733688	chr3:58733688:A:G	9.8231e-10	-1.76967	-1.41854
58733978	chr3:58733978:C:G	1.59962e-08	-1.79725e-10	-0.398006
58734099	chr3:58734099:TTAA:T	1.54466e-08	-1.79725e-10	-0.432969
58734495	chr3:58734495:G:A	1.32913e-09	-1.78936	-1.09648
58734639	chr3:58734639:T:C	1.72849e-09	-1.79494	-0.82817
58734772	chr3:58734772:C:CT	1.24043e-08	-1.79725e-10	-0.652318
58734939	chr3:58734939:T:C	8.24142e-09	-1.79725e-10	-1.06119
58735302	chr3:58735302:C:T	1.01129e-09	-1.79471	-1.36442
58735548	chr3:58735548:C:A	9.60779e-09	-1.79725e-10	-0.907785
58735584	chr3:58735584:C:T	4.26308e-09	-1.72037	-4.43556e-10
58735626	chr3:58735626:C:T	1.52227e-08	-1.79725e-10	-0.447571
58735963	chr3:58735963:C:T	1.95785e-08	-1.79725e-10	-0.195925
58735984	chr3:58735984:A:C	1.23232e-08	-1.79725e-10	-0.658874
58736108	chr3:58736108:G:C	1.39986e-08	-1.79725e-10	-0.531404
58736629	chr3:58736629:C:T	8.97777e-09	-1.79725e-10	-0.975609
58737594	chr3:58737594:A:T	1.53596e-08	-1.79725e-10	-0.438616
58738116	chr3:58738116:T:A	1.43683e-09	-1.79679	-1.01114
58738169	chr3:58738169:T:C	5.5234e-09	-1.79725e-10	-1.46137
58738494	chr3:58738494:C:T	1.55924e-09	-1.79224	-0.933918
58738762	chr3:58738762:ATTC:A	1.66989e-08	-1.79725e-10	-0.355014
58738880	chr3:58738880:A:T	5.69604e-09	-1.79725e-10	-1.43059
58738955	chr3:58738955:A:G	1.48404e-09	-1.79118	-0.984414
58739418	chr3:58739418:T:C	3.97229e-09	-1.79102	-4.43556e-10
58739956	chr3:58739956:G:A	1.49397e-08	-1.79725e-10	-0.466335
58740719	chr3:58740719:A:G	5.84592e-09	-1.79725e-10	-1.40462
58740956	chr3:58740956:C:T	1.55098e-08	-1.79725e-10	-0.428888
58741313	chr3:58741313:G:A	1.4849e-09	-1.79734	-0.977668
58741597	chr3:58741597:C:T	1.26752e-09	-1.78915	-1.14414
58742217	chr3:58742217:C:A	1.6157e-09	-1.7978	-0.89279
58742746	chr3:58742746:T:G	9.72097e-10	-1.78283	-1.41583
58742780	chr3:58742780:A:G	3.999e-09	-1.78431	-4.43556e-10
58743446	chr3:58743446:G:C	1.49861e-08	-1.79725e-10	-0.463235
58743692	chr3:58743692:T:C	2.92069e-08	-1.79725e-10	0.204047
58744005	chr3:58744005:G:A	1.42278e-08	-1.79725e-10	-0.515164
58744121	chr3:58744121:A:C	5.83688e-09	-1.79725e-10	-1.40616
58744764	chr3:58744764:T:C	1.303e-08	-1.79725e-10	-0.603105
58744837	chr3:58744837:G:C	1.43802e-08	-1.79725e-10	-0.504508
58744972	chr3:58744972:T:C	4.22851e-09	-1.72851	-4.43556e-10
58745209	chr3:58745209:A:G	9.92937e-09	-1.79725e-10	-0.874863
58745310	chr3:58745310:T:G	2.46418e-08	-1.79725e-10	0.0340858
58745525	chr3:58745525:C:A	7.48756e-09	-1.15712	-4.43556e-10
58745558	chr3:58745558:G:T	4.55427e-09	-1.65429	-4.43556e-10
58746008	chr3:58746008:G:T	7.64298e-09	-1.79725e-10	-1.13657
58746105	chr3:58746105:T:C	7.73623e-09	-1.79725e-10	-1.12445
58747058	chr3:58747058:T:TA	5.76965e-09	-1.79725e-10	-1.41775
58747178	chr3:58747178:A:G	2.77701e-08	-1.79725e-10	0.1536
58747242	chr3:58747242:C:T	5.98317e-09	-1.79725e-10	-1.38141
58747657	chr3:58747657:G:A	1.00655e-09	-1.77011	-1.39372
58747711	chr3:58747711:TGAC:T	6.88499e-09	-0.0756838	-1.16533
58748097	chr3:58748097:T:C	2.75974e-08	-1.79725e-10	0.147361
58748311	chr3:58748311:C:T	1.03643e-08	-0.831989	-4.43556e-10
58748623	chr3:58748623:A:T	9.4375e-10	-1.78753	-1.44072
58748921	chr3:58748921:G:T	4.12662e-09	-1.7529	-4.43556e-10
58749668	chr3:58749668:C:T	1.43966e-08	-1.79725e-10	-0.503368
58749821	chr3:58749821:A:C	1.37871e-09	-1.79707	-1.05215
58749853	chr3:58749853:A:G	1.30597e-09	-1.78982	-1.11359
58750205	chr3:58750205:G:A	1.10391e-08	-1.79725e-10	-0.76892
58750276	chr3:58750276:A:T	1.00645e-09	-1.77549	-1.38845
58750314	chr3:58750314:T:C	1.13647e-08	0.437923	-1.17777
58750454	chr3:58750454:G:A	2.07907e-08	-1.79725e-10	-0.135852
58750462	chr3:58750462:G:A	1.10211e-09	-1.79552	-1.27761
58750476	chr3:58750476:T:C	4.01925e-09	-1.77926	-4.43556e-10
58751083	chr3:58751083:TC:T	1.28962e-09	-1.78921	-1.12681
58751431	chr3:58751431:T:G	1.0354e-09	-1.79673	-1.33884
58752006	chr3:58752006:C:A	1.35639e-08	-1.79725e-10	-0.56295
58752458	chr3:58752458:C:T	1.34211e-08	-1.79725e-10	-0.573531
58752515	chr3:58752515:C:T	9.73317e-10	-1.77097	-1.42644
58752578	chr3:58752578:A:G	6.06505e-09	-1.79725e-10	-1.36782
58753707	chr3:58753707:TTCTC:T	1.405e-08	-1.79725e-10	-0.527738
58754177	chr3:58754177:C:T	1.04115e-09	-1.79772	-1.33232
58754200	chr3:58754200:T:C	1.53089e-08	-1.79725e-10	-0.441928
58754686	chr3:58754686:C:A	1.43534e-08	-1.79725e-10	-0.506373
58754735	chr3:58754735:G:T	6.36366e-09	-1.79725e-10	-1.31976
58755325	chr3:58755325:A:AT	1.09074e-09	-1.77275	-1.31075
58755377	chr3:58755377:C:A	1.13306e-09	-1.76718	-1.27826
58755646	chr3:58755646:C:G	1.04521e-09	-1.79227	-1.33387
58755694	chr3:58755694:T:C	1.53722e-08	-1.79725e-10	-0.437802
58756027	chr3:58756027:A:G	6.09998e-09	-1.79725e-10	-1.36207
58756247	chr3:58756247:C:T	9.93964e-09	-1.79725e-10	-0.873829
58756297	chr3:58756297:C:T	8.03926e-09	-1.08602	-4.43556e-10
58756575	chr3:58756575:C:A	9.10201e-09	-1.79725e-10	-0.961865
58757310	chr3:58757310:T:C	6.30645e-09	-1.79725e-10	-1.32879
58757461	chr3:58757461:T:C	1.03787e-09	-1.79747	-1.33572
58757481	chr3:58757481:CTTTG:C	1.04944e-09	-1.79733	-1.32477
58757574	chr3:58757574:T:C	6.52358e-09	-1.79725e-10	-1.29494
58757619	chr3:58757619:G:A	1.06334e-09	-1.79644	-1.31251
58757702	chr3:58757702:T:C	7.84227e-09	-1.79725e-10	-1.11083
58757724	chr3:58757724:C:T	7.67867e-09	-1.79725e-10	-1.13191
58758202	chr3:58758202:A:G	6.51716e-09	-1.79725e-10	-1.29592
58758779	chr3:58758779:C:T	1.34744e-09	-1.79194	-1.08021
58758800	chr3:58758800:A:T	1.03673e-09	-1.79766	-1.33663
58759050	chr3:58759050:C:T	1.61151e-08	-1.79725e-10	-0.390602
58759370	chr3:58759370:C:T	1.01948e-08	-1.79725e-10	-0.848485
58759616	chr3:58759616:A:G	5.65582e-08	-1.79725e-10	0.864911
58760552	chr3:58760552:C:A	4.81062e-09	-1.59953	-4.43556e-10
58760670	chr3:58760670:A:T	1.24159e-08	-1.79725e-10	-0.651379
58760679	chr3:58760679:A:G	1.23613e-08	-1.79725e-10	-0.655786
58760710	chr3:58760710:G:T	1.06973e-09	-1.79249	-1.31046
58760768	chr3:58760768:A:C	1.50694e-09	-1.7945	-0.965773
58760805	chr3:58760805:G:C	1.56449e-08	-1.79725e-10	-0.420212
58761212	chr3:58761212:A:C	6.31457e-09	-1.79725e-10	-1.3275
58761213	chr3:58761213:G:T	6.30629e-09	-1.79725e-10	-1.32881
58761219	chr3:58761219:C:T	1.24017e-09	-1.79204	-1.16307
58761276	chr3:58761276:G:A	1.05554e-09	-1.7963	-1.32001
58761762	chr3:58761762:A:C	1.34685e-09	-1.79228	-1.0803
58762013	chr3:58762013:G:A	1.10391e-08	-1.79725e-10	-0.76892
58762145	chr3:58762145:T:C	1.06588e-07	-1.79725e-10	1.49861
58762284	chr3:58762284:T:C	1.34144e-08	-1.79725e-10	-0.574028
58762364	chr3:58762364:G:A	1.42209e-08	-1.79725e-10	-0.515646
58762423	chr3:58762423:G:A	1.55258e-08	-1.79725e-10	-0.427855
58762449	chr3:58762449:T:A	1.35684e-09	-1.78736	-1.07784
58762605	chr3:58762605:G:A	1.05244e-09	-1.79313	-1.32612
58762646	chr3:58762646:A:G	1.34144e-08	-1.79725e-10	-0.574028
58762728	chr3:58762728:A:G	1.50327e-08	-1.79725e-10	-0.460132
58762736	chr3:58762736:G:A	1.56049e-08	-1.79725e-10	-0.422772
58762837	chr3:58762837:A:C	1.30173e-09	-1.77876	-1.12791
58762896	chr3:58762896:C:T	1.60762e-08	-1.79725e-10	-0.393022
58763051	chr3:58763051:G:A	1.44417e-08	-1.79725e-10	-0.500237
58763305	chr3:58763305:C:T	1.00765e-09	-1.77617	-1.38656
58763555	chr3:58763555:G:A	5.75002e-09	-1.79725e-10	-1.42116
58764332	chr3:58764332:A:G	6.04994e-09	-1.79725e-10	-1.37031
58764518	chr3:58764518:C:T	1.68548e-08	-1.79725e-10	-0.345727
58764523	chr3:58764523:G:A	4.17833e-08	-1.79725e-10	0.562137
58764568	chr3:58764568:G:A	1.55138e-08	-1.79725e-10	-0.428632
58764764	chr3:58764764:T:G	1.08187e-09	-1.79802	-1.29365
58764783	chr3:58764783:G:A	5.58369e-09	-1.79725e-10	-1.45051
58765140	chr3:58765140:T:C	1.56126e-08	-1.79725e-10	-0.42228
58765155	chr3:58765155:C:T	1.71141e-08	-1.79725e-10	-0.330459
58766080	chr3:58766080:G:C	2.03667e-08	-1.79725e-10	-0.156458
58766200	chr3:58766200:AG:A	1.69442e-08	-1.79725e-10	-0.340436
58766294	chr3:58766294:CTA:C	1.55411e-08	-1.79725e-10	-0.426873
58766710	chr3:58766710:A:G	1.229e-08	-1.79725e-10	-0.661577
58766873	chr3:58766873:T:C	1.38786e-09	-1.79001	-1.05259
58766879	chr3:58766879:T:G	1.02541e-09	-1.79409	-1.35118
58766892	chr3:58766892:A:G	1.38109e-09	-1.79261	-1.05488
58767138	chr3:58767138:G:C	1.97114e-09	-1.79785	-0.693901
58767632	chr3:58767632:G:A	1.38663e-09	-1.78663	-1.05686
58767698	chr3:58767698:A:G	1.01502e-09	-1.79696	-1.35849
58768167	chr3:58768167:C:T	2.10824e-08	-1.79725e-10	-0.121922
58768234	chr3:58768234:T:C	9.75142e-10	-1.76872	-1.42681
58768239	chr3:58768239:G:A	1.74723e-08	-1.79725e-10	-0.309745
58768360	chr3:58768360:G:A	3.96516e-09	-1.79281	-4.43556e-10
58768436	chr3:58768436:C:T	2.53645e-09	-1.11641	-1.12319
58768437	chr3:58768437:G:A	1.74447e-08	-1.79725e-10	-0.311324
58768512	chr3:58768512:C:G	1.52029e-08	-1.79725e-10	-0.448872
58769598	chr3:58769598:A:G	6.78032e-09	-1.79725e-10	-1.25634
58769740	chr3:58769740:A:G	6.93181e-09	-1.79725e-10	-1.23424
58770028	chr3:58770028:T:A	1.4947e-08	-1.79725e-10	-0.465851
58770720	chr3:58770720:A:G	1.30677e-09	-1.7858	-1.117
58770724	chr3:58770724:C:T	1.74123e-08	-1.79725e-10	-0.313185
58770893	chr3:58770893:T:C	1.52409e-08	-1.79725e-10	-0.446379
58770952	chr3:58770952:G:A	1.02798e-09	-1.79821	-1.34455
58771011	chr3:58771011:A:C	1.05257e-09	-1.7536	-1.36553
58771155	chr3:58771155:G:A	1.91141e-08	-1.79725e-10	-0.219936
58771180	chr3:58771180:C:T	5.73372e-09	-1.79725e-10	-1.42399
58771512	chr3:58771512:G:A	1.04091e-09	-1.79619	-1.33408
58771784	chr3:58771784:A:C	5.54036e-09	-1.79725e-10	-1.4583
58771808	chr3:58771808:C:T	5.56252e-09	-1.79725e-10	-1.45431
58771841	chr3:58771841:C:T	6.86062e-09	-1.24456	-4.43556e-10
58772274	chr3:58772274:T:A	1.01351e-09	-1.79709	-1.35985
58772733	chr3:58772733:T:C	1.34003e-09	-1.78974	-1.08793
58772764	chr3:58772764:T:C	1.47799e-09	-1.77249	-1.00719
58773194	chr3:58773194:T:C	1.33171e-09	-1.79155	-1.09235
58773298	chr3:58773298:C:A	9.74828e-09	-1.79725e-10	-0.893269
58773448	chr3:58773448:T:TG	1.27887e-08	-1.79725e-10	-0.6218
58773468	chr3:58773468:A:G	1.34746e-08	-1.79725e-10	-0.569555
58773778	chr3:58773778:A:G	6.21639e-09	-1.79725e-10	-1.34317
58773985	chr3:58773985:C:G	1.17358e-08	-1.79725e-10	-0.707713
58774643	chr3:58774643:A:T	1.57624e-08	-1.79725e-10	-0.412732
58774656	chr3:58774656:T:C	1.60924e-08	-1.79725e-10	-0.39201
58774822	chr3:58774822:A:C	5.21531e-09	-1.51876	-4.43556e-10
58774906	chr3:58774906:T:C	6.25712e-09	-1.79725e-10	-1.33664
58775466	chr3:58775466:A:T	1.26242e-09	-1.78643	-1.15091
58775707	chr3:58775707:C:T	1.06959e-09	-1.79095	-1.31214
58775809	chr3:58775809:G:C	1.45619e-08	-1.79725e-10	-0.491954
58776069	chr3:58776069:G:A	9.81854e-10	-1.75482	-1.43385
58776081	chr3:58776081:A:T	9.55603e-10	-1.77677	-1.43901
58776107	chr3:58776107:G:A	1.02598e-08	-1.79725e-10	-0.842129
58777067	chr3:58777067:AT:A	1.25813e-08	-1.79725e-10	-0.638152
58777137	chr3:58777137:T:C	9.71371e-10	-1.7582	-1.44121
58777167	chr3:58777167:C:T	1.55731e-08	-1.79725e-10	-0.424815
58777184	chr3:58777184:T:G	1.96996e-09	-1.77773	-0.714618
58777289	chr3:58777289:T:C	5.51184e-09	-1.79725e-10	-1.46346
58777560	chr3:58777560:G:T	9.71081e-10	-1.7684	-1.4313
58777644	chr3:58777644:T:TA	5.89345e-09	-1.79725e-10	-1.39652
58777764	chr3:58777764:G:A	1.07918e-09	-1.7939	-1.30026
58777988	chr3:58777988:G:A	1.64711e-08	-1.79725e-10	-0.368751
58778811	chr3:58778811:A:G	2.26364e-08	-1.79725e-10	-0.0508018
58778953	chr3:58778953:A:C	1.07187e-09	-1.78883	-1.31213
58779604	chr3:58779604:G:C	1.55731e-08	-1.79725e-10	-0.424815
58779805	chr3:58779805:A:T	3.23216e-08	-1.79725e-10	0.305377
58779995	chr3:58779995:A:G	1.27816e-08	-1.79725e-10	-0.622356
58780398	chr3:58780398:C:T	1.55541e-08	-1.79725e-10	-0.426036
58780515	chr3:58780515:A:C	1.68448e-08	-1.79725e-10	-0.346319
58782798	chr3:58782798:T:C	1.26317e-09	-1.79461	-1.14212
58782917	chr3:58782917:T:C	6.39236e-09	-1.79725e-10	-1.31526
58783303	chr3:58783303:C:T	1.87452e-08	-1.79725e-10	-0.239421
58783404	chr3:58783404:C:G	1.58912e-08	-1.79725e-10	-0.404596
58783564	chr3:58783564:G:C	9.74543e-10	-1.78661	-1.40954
58783671	chr3:58783671:C:T	2.16717e-08	-1.79725e-10	-0.0943546
58783680	chr3:58783680:G:T	5.537e-09	-1.79725e-10	-1.45891
58783937	chr3:58783937:T:C	1.25588e-08	-1.79725e-10	-0.639939
58783938	chr3:58783938:G:A	1.25526e-08	-1.79725e-10	-0.640433
58784200	chr3:58784200:T:C	6.15009e-09	-1.79725e-10	-1.35389
58784258	chr3:58784258:T:C	1.06591e-08	-1.79725e-10	-0.803944
58784633	chr3:58784633:C:T	1.21856e-08	-0.670104	-4.43556e-10
58784794	chr3:58784794:G:A	6.71005e-09	-1.79725e-10	-1.26675
58784946	chr3:58784946:A:G	1.83068e-08	-0.263085	-4.43556e-10
58784993	chr3:58784993:G:A	5.95737e-09	-1.79725e-10	-1.38573
58785138	chr3:58785138:G:A	1.53729e-08	-1.79725e-10	-0.437751
58785267	chr3:58785267:C:T	4.42308e-09	-1.68352	-4.43556e-10
58785565	chr3:58785565:C:T	5.32891e-09	-0.0350388	-1.46217
58785740	chr3:58785740:C:T	1.02598e-08	-1.79725e-10	-0.842129
58785821	chr3:58785821:C:G	1.49236e-08	-1.79725e-10	-0.467419
58785879	chr3:58785879:T:TA	3.11285e-08	-1.79725e-10	0.267763
58786690	chr3:58786690:T:C	1.44996e-08	-1.79725e-10	-0.496236
58787505	chr3:58787505:A:T	1.2458e-08	-1.79725e-10	-0.647997
58787533	chr3:58787533:A:C	1.65854e-08	-1.79725e-10	-0.361838
58787638	chr3:58787638:C:T	1.06499e-09	-1.79775	-1.30964
58787689	chr3:58787689:C:T	9.31972e-10	-1.77633	-1.46448
58788363	chr3:58788363:A:G	1.56532e-08	-1.79725e-10	-0.419686
58788470	chr3:58788470:T:A	1.43132e-08	-1.79725e-10	-0.509179
58788633	chr3:58788633:C:G	4.01405e-09	-1.78056	-4.43556e-10
58788820	chr3:58788820:A:G	1.55731e-08	-1.79725e-10	-0.424815
58789019	chr3:58789019:C:T	5.60887e-09	-1.79725e-10	-1.44601
58789057	chr3:58789057:A:G	1.55731e-08	-1.79725e-10	-0.424815
58789172	chr3:58789172:G:A	2.26145e-08	-1.79725e-10	-0.0517693
58789318	chr3:58789318:T:TTTA	1.58035e-08	-1.79725e-10	-0.410128
58789340	chr3:58789340:ATTTAATTTAGTGC:A	6.82379e-09	-1.79725e-10	-1.24995
58789725	chr3:58789725:G:GAT	1.55848e-08	-1.79725e-10	-0.424062
58789946	chr3:58789946:T:C	8.88068e-09	-1.79725e-10	-0.986482
58790150	chr3:58790150:G:A	1.30121e-08	-1.79725e-10	-0.604476
58790294	chr3:58790294:G:A	1.09379e-07	-1.79725e-10	1.52446
58790322	chr3:58790322:CAG:C	3.4987e-08	-1.79725e-10	0.384617
58790407	chr3:58790407:G:A	4.2754e-09	-0.263	-1.45448
58790800	chr3:58790800:T:C	1.19675e-09	-1.78344	-1.20731
58790933	chr3:58790933:T:C	1.62241e-08	-1.79725e-10	-0.38386
58791018	chr3:58791018:T:G	6.49808e-09	-1.79725e-10	-1.29885
58791279	chr3:58791279:T:C	1.33121e-09	-1.78635	-1.09792
58791483	chr3:58791483:T:C	1.00658e-09	-1.79275	-1.37105
58792275	chr3:58792275:G:A	2.02364e-08	-1.79725e-10	-0.162876
58792288	chr3:58792288:C:T	3.99235e-09	-1.78598	-4.43556e-10
58792476	chr3:58792476:T:G	1.00678e-09	-1.79474	-1.36886
58792846	chr3:58792846:A:T	5.83126e-09	-1.79725e-10	-1.40713
58792863	chr3:58792863:G:C	5.91038e-08	-1.79725e-10	0.908936
58793143	chr3:58793143:G:A	1.67467e-08	-1.79725e-10	-0.35216
58793195	chr3:58793195:C:G	1.46191e-09	-1.44756	-1.34306
58793424	chr3:58793424:T:C	5.67098e-09	-1.79725e-10	-1.435
58793499	chr3:58793499:G:A	1.19645e-09	-1.52727	-1.46373
58793614	chr3:58793614:A:G	1.44838e-08	-1.79725e-10	-0.497328
58793754	chr3:58793754:T:C	9.70571e-10	-1.77756	-1.42267
58793769	chr3:58793769:T:C	1.6815e-08	-1.79725e-10	-0.34809
58794145	chr3:58794145:T:C	6.48793e-09	-1.30042	-4.43556e-10
58794378	chr3:58794378:A:T	1.13328e-08	-1.79725e-10	-0.74266
58794537	chr3:58794537:A:G	7.93428e-09	-1.79725e-10	-1.09917
58794982	chr3:58794982:G:A	1.4066e-08	-1.79725e-10	-0.526602
58795072	chr3:58795072:TC:T	1.70222e-08	-1.79725e-10	-0.335839
58795145	chr3:58795145:A:G	1.49539e-08	-1.79725e-10	-0.465385
58795363	chr3:58795363:TG:T	3.78855e-08	-1.79725e-10	0.464208
58795485	chr3:58795485:C:T	9.94147e-10	-1.7632	-1.41303
58795558	chr3:58795558:G:A	1.70222e-08	-1.79725e-10	-0.335839
58795829	chr3:58795829:T:C	1.7165e-08	-1.79725e-10	-0.327489
58796839	chr3:58796839:A:C	9.80246e-10	-1.78857	-1.40174
58796877	chr3:58796877:C:T	9.58862e-10	-1.79468	-1.41769
58796899	chr3:58796899:T:C	5.67251e-09	-1.79725e-10	-1.43473
58797506	chr3:58797506:G:A	1.69457e-08	-1.79725e-10	-0.340345
58797750	chr3:58797750:ACT:A	1.03514e-09	-1.78108	-1.35475
58798120	chr3:58798120:A:T	9.51399e-10	-1.79236	-1.42782
58798222	chr3:58798222:G:C	1.43295e-08	-1.79725e-10	-0.508043
58798668	chr3:58798668:C:T	1.7372e-08	-1.79725e-10	-0.315502
58798864	chr3:58798864:G:GT	6.32997e-09	-1.32506	-4.43556e-10
58798882	chr3:58798882:A:T	1.68407e-08	-1.79725e-10	-0.34656
58799470	chr3:58799470:C:T	1.89924e-08	-1.79725e-10	-0.226321
58799882	chr3:58799882:C:T	7.3738e-09	-1.79814	0.625716
58799916	chr3:58799916:T:C	1.02035e-09	-1.78895	-1.36127
58800415	chr3:58800415:C:T	6.63092e-09	-1.79725e-10	-1.27862
58800517	chr3:58800517:G:A	6.77852e-09	-1.79725e-10	-1.2566
58800553	chr3:58800553:C:T	5.85289e-09	-1.79725e-10	-1.40342
58800641	chr3:58800641:T:C	6.76847e-09	-1.79125	0.533162
58800808	chr3:58800808:A:G	1.23585e-08	-1.79725e-10	-0.656014
58801482	chr3:58801482:AACTT:A	5.50611e-09	-1.79725e-10	-1.4645
58802032	chr3:58802032:T:G	7.09146e-09	-1.79725e-10	-1.21147
58802302	chr3:58802302:C:T	9.57501e-10	-1.75469	-1.4591
58802586	chr3:58802586:T:C	9.64927e-10	-1.75097	-1.45509
58803001	chr3:58803001:T:C	6.71092e-09	-1.79725e-10	-1.26662
58803038	chr3:58803038:T:C	5.95598e-09	-1.79725e-10	-1.38596
58803137	chr3:58803137:A:T	5.51754e-09	-1.79725e-10	-1.46243
58803975	chr3:58803975:A:T	1.01512e-09	-1.79797	-1.35738
58804009	chr3:58804009:G:T	9.88608e-10	-1.72191	-1.45991
58804036	chr3:58804036:T:C	8.85162e-09	-1.79725e-10	-0.989759
58804759	chr3:58804759:T:C	4.65541e-09	-1.63233	-4.43556e-10
58805662	chr3:58805662:A:G	6.01832e-09	-1.79725e-10	-1.37555
58805670	chr3:58805670:A:G	9.68177e-10	-1.74601	-1.45669
58806154	chr3:58806154:C:T	1.64794e-08	-1.79725e-10	-0.368249
58806763	chr3:58806763:A:G	9.68225e-10	-1.74646	-1.45619
58806798	chr3:58806798:G:A	2.11477e-08	-1.79725e-10	-0.118827
58806824	chr3:58806824:G:A	5.97205e-09	-1.79725e-10	-1.38327
58807680	chr3:58807680:G:A	1.05508e-09	-1.79457	-1.32218
58807809	chr3:58807809:A:C	1.80977e-08	-1.79725e-10	-0.274573
58807918	chr3:58807918:T:C	7.87459e-09	-1.79725e-10	-1.10672
58808000	chr3:58808000:G:A	1.06998e-08	-1.79725e-10	-0.800137
58808885	chr3:58808885:G:A	1.52579e-09	-1.74154	-1.00631
58809117	chr3:58809117:G:C	1.73121e-08	-0.318952	-4.43556e-10
58809122	chr3:58809122:T:G	4.21226e-08	-1.79725e-10	0.570225
58809716	chr3:58809716:G:A	9.46936e-10	-1.76538	-1.4595
58809999	chr3:58809999:C:T	1.04347e-09	-1.79811	-1.3297
58810073	chr3:58810073:T:C	9.56084e-10	-1.75782	-1.45744
58810309	chr3:58810309:A:G	1.01722e-08	-1.79725e-10	-0.850706
58810723	chr3:58810723:A:G	5.69864e-09	-1.79725e-10	-1.43013
58811039	chr3:58811039:T:C	3.32191e-08	1.51101	-1.17825
58811186	chr3:58811186:C:G	1.68998e-08	-1.79725e-10	-0.34306
58811218	chr3:58811218:C:T	9.81917e-10	-1.72553	-1.46308
58811524	chr3:58811524:T:C	9.85963e-10	-1.72249	-1.46201
58811624	chr3:58811624:C:T	5.6017e-09	-1.79725e-10	-1.44729
58811636	chr3:58811636:T:C	9.97346e-10	-1.71044	-1.46258
58811759	chr3:58811759:T:C	5.52114e-09	-1.79725e-10	-1.46178
58811766	chr3:58811766:A:G	7.97493e-09	-1.09406	-4.43556e-10
58811959	chr3:58811959:T:C	5.81662e-09	-1.79725e-10	-1.40964
58812098	chr3:58812098:CT:C	5.99073e-09	-1.79725e-10	-1.38015
58812117	chr3:58812117:C:G	5.52067e-09	-1.79725e-10	-1.46186
58813021	chr3:58813021:T:C	1.24706e-09	-1.79819	-1.15138
58813067	chr3:58813067:C:T	3.26433e-08	-1.79725e-10	0.315281
58813088	chr3:58813088:A:G	2.75521e-08	-1.79725e-10	0.145717
58813332	chr3:58813332:T:A	1.14623e-08	-1.79725e-10	-0.731298
58813384	chr3:58813384:T:C	5.67231e-09	-1.79725e-10	-1.43476
58813398	chr3:58813398:C:A	4.10407e-09	-1.75838	-4.43556e-10
58813441	chr3:58813441:A:C	1.00331e-09	-1.79797	-1.36909
58813499	chr3:58813499:T:G	6.63654e-09	-1.79725e-10	-1.27777
58813620	chr3:58813620:C:G	1.07969e-08	-1.79725e-10	-0.791105
58814158	chr3:58814158:G:A	1.02537e-09	-1.79792	-1.34739
58814412	chr3:58814412:C:A	3.93982e-08	-1.79725e-10	0.503361
58814773	chr3:58814773:G:T	7.34331e-09	-1.79725e-10	-1.17657
58814912	chr3:58814912:C:T	1.11237e-09	-1.76311	-1.30075
58815453	chr3:58815453:G:A	5.86622e-09	-1.79725e-10	-1.40115
58815841	chr3:58815841:A:C	2.93517e-08	-1.79725e-10	0.208989
58815874	chr3:58815874:G:A	3.76001e-08	-1.79725e-10	0.456648
58815999	chr3:58815999:C:G	5.50607e-09	-1.79725e-10	-1.46451
58816042	chr3:58816042:T:C	4.43022e-09	-1.68191	-4.43556e-10
58816057	chr3:58816057:A:C	1.35422e-09	-1.79353	-1.0736
58816223	chr3:58816223:G:A	8.01109e-09	-1.79725e-10	-1.08953
58816275	chr3:58816275:C:A	1.77123e-08	-1.79725e-10	-0.296102
58816466	chr3:58816466:T:C	2.51141e-09	-1.68943	-0.560089
58816560	chr3:58816560:C:T	1.0145e-09	-1.79821	-1.35775
58816563	chr3:58816563:G:A	5.60159e-09	-1.79725e-10	-1.44731
58816654	chr3:58816654:T:C	9.55461e-10	-1.76482	-1.4511
58816692	chr3:58816692:A:G	5.0844e-09	-1.54418	-4.43556e-10
58816746	chr3:58816746:T:G	2.32635e-08	-1.79725e-10	-0.0234763
58817173	chr3:58817173:A:C	5.54084e-09	-1.79725e-10	-1.45821
58817188	chr3:58817188:G:GA	1.33643e-08	-1.79725e-10	-0.577772
58817257	chr3:58817257:T:C	3.94942e-09	-1.79679	-4.43556e-10
58818164	chr3:58818164:C:T	5.51522e-09	-1.79725e-10	-1.46285
58819431	chr3:58819431:T:C	7.88882e-09	-1.10491	-4.43556e-10
58819673	chr3:58819673:C:A	5.53461e-09	-1.79725e-10	-1.45934
58820111	chr3:58820111:C:G	1.58715e-09	-1.3752	-1.33321
58820126	chr3:58820126:A:AT	8.46634e-09	-1.79725e-10	-1.03426
58820339	chr3:58820339:G:C	1.97251e-09	-1.02785	-1.46321
58820408	chr3:58820408:C:T	4.23992e-09	-1.78166	0.0558429
58821139	chr3:58821139:C:T	6.34488e-09	-1.79725e-10	-1.32271
58821313	chr3:58821313:G:A	5.62696e-09	-1.79725e-10	-1.44279
58822472	chr3:58822472:G:T	5.65926e-09	-1.79725e-10	-1.43707
58823479	chr3:58823479:T:TA	6.4501e-09	-1.79725e-10	-1.30626
58823888	chr3:58823888:T:A	2.74431e-09	-0.901091	-1.25974
58824427	chr3:58824427:G:A	1.03119e-09	-1.78163	-1.35801
58824757	chr3:58824757:T:C	6.74627e-09	-1.79725e-10	-1.26137
58825331	chr3:58825331:A:G	5.6092e-09	-1.44595	-4.43556e-10
58826116	chr3:58826116:C:T	1.59885e-08	-1.79725e-10	-0.39849
58826495	chr3:58826495:C:T	5.55365e-09	-1.79725e-10	-1.4559
58828003	chr3:58828003:A:T	2.64359e-08	1.47714	-1.37278
58828599	chr3:58828599:G:A	6.6817e-08	-1.79725e-10	1.0316
58829090	chr3:58829090:GGGA:G	5.88119e-09	-1.79725e-10	-1.3986
58829369	chr3:58829369:A:G	5.57067e-09	-1.79725e-10	-1.45284
58829843	chr3:58829843:C:T	9.96941e-10	-1.79392	-1.3795
58830565	chr3:58830565:A:G	1.05361e-09	-1.79779	-1.32035
58830633	chr3:58830633:T:C	1.00748e-09	-1.78666	-1.37625
58830793	chr3:58830793:C:T	5.58868e-09	-1.79725e-10	-1.44962
58831483	chr3:58831483:G:A	2.87612e-09	-1.6492	-0.464723
58831876	chr3:58831876:C:T	5.67251e-09	-1.79725e-10	-1.43473
58831924	chr3:58831924:T:C	5.5165e-09	-1.79725e-10	-1.46262
```
