## Supplementary material for "Characterization of shared and ancestry-specific signals driving complex traits using multi-ancestry fine-mapping": susiex_nc3.cs80.snp

```
BP	SNP	PIP(CS1)	LogBF(CS1,Pop1)	LogBF(CS1,Pop2)
57827073	chr3:57827073:A:G	6.13911e-09	-1.79725e-10	-1.46084
57827834	chr3:57827834:GAGA:G	6.70478e-09	-1.79725e-10	-1.3727
57828535	chr3:57828535:A:G	6.70478e-09	-1.79725e-10	-1.3727
57828906	chr3:57828906:G:A	6.14983e-09	-1.79725e-10	-1.4591
57828997	chr3:57828997:G:A	1.16783e-08	-1.79725e-10	-0.81779
57829443	chr3:57829443:C:T	4.48448e-09	-1.7749	-4.43556e-10
57829760	chr3:57829760:A:G	1.6296e-08	-1.79725e-10	-0.484601
57829875	chr3:57829875:T:G	1.13024e-09	-1.68963	-1.46346
57829876	chr3:57829876:C:T	6.61264e-09	-1.79725e-10	-1.38654
57830203	chr3:57830203:C:A	5.42208e-09	-1.58504	-4.43556e-10
57830379	chr3:57830379:A:G	1.74367e-09	-1.25675	-1.46278
57830425	chr3:57830425:C:T	1.72181e-09	-1.60554	-1.1266
57830648	chr3:57830648:A:G	6.87788e-09	-1.79725e-10	-1.34721
57830689	chr3:57830689:T:C	4.54581e-09	-0.48692	-1.2744
57830917	chr3:57830917:T:C	9.17594e-09	-1.79725e-10	-1.05894
57831226	chr3:57831226:A:G	6.14293e-09	-1.79725e-10	-1.46022
57831278	chr3:57831278:TTC:T	6.11699e-09	-1.79725e-10	-1.46445
57831768	chr3:57831768:A:G	2.24561e-09	-1.00582	-1.46073
57831855	chr3:57831855:G:A	1.62914e-08	-1.79725e-10	-0.484883
57832914	chr3:57832914:A:G	1.62224e-09	-1.54489	-1.24683
57833115	chr3:57833115:C:T	6.13216e-09	-1.79725e-10	-1.46198
57833391	chr3:57833391:A:G	2.23747e-09	-1.51585	-0.954329
57835279	chr3:57835279:C:T	8.71596e-09	-1.79725e-10	-1.11037
57835285	chr3:57835285:TG:T	6.40267e-09	-1.79725e-10	-1.41881
57836695	chr3:57836695:A:G	6.29366e-09	-1.79725e-10	-1.43598
57837005	chr3:57837005:T:C	6.15417e-09	-1.79725e-10	-1.45839
57837116	chr3:57837116:A:G	4.53925e-08	-1.79725e-10	0.539825
57837223	chr3:57837223:T:G	1.70839e-09	-1.49726	-1.24271
57837888	chr3:57837888:C:T	1.18438e-08	-1.79725e-10	-0.803715
57837984	chr3:57837984:C:G	6.11689e-09	-1.79725e-10	-1.46447
57838157	chr3:57838157:C:CT	6.16066e-09	-1.79725e-10	-1.45734
57838612	chr3:57838612:A:C	6.39371e-09	-1.79725e-10	-1.42021
57838991	chr3:57838991:C:G	6.13103e-09	-1.79725e-10	-1.46216
57840180	chr3:57840180:C:T	6.57983e-09	-1.79725e-10	-1.39151
57840245	chr3:57840245:T:G	4.69959e-09	-0.485667	-1.24238
57841127	chr3:57841127:G:A	1.64601e-09	-1.68065	-1.09652
57841157	chr3:57841157:A:G	4.58508e-09	-0.474655	-1.27806
57841538	chr3:57841538:A:G	6.17859e-09	-1.45443	-4.43556e-10
57842277	chr3:57842277:G:T	1.53707e-09	-1.7639	-1.08174
57842278	chr3:57842278:T:G	1.54228e-09	-1.7655	-1.07676
57843075	chr3:57843075:T:A	1.67501e-09	-1.73475	-1.02496
57843202	chr3:57843202:TAGTA:T	6.52916e-09	-1.79725e-10	-1.39924
57843639	chr3:57843639:T:C	2.12287e-09	-1.42908	-1.09368
57843900	chr3:57843900:C:T	5.10609e-09	-1.64509	-4.43556e-10
57844082	chr3:57844082:AC:A	1.91707e-09	-1.48641	-1.13832
57844350	chr3:57844350:G:A	6.11889e-09	-1.79725e-10	-1.46414
57845484	chr3:57845484:A:G	1.03155e-09	-1.78017	-1.46429
57845526	chr3:57845526:C:T	8.31528e-09	-1.79725e-10	-1.15743
57845613	chr3:57845613:G:A	1.50448e-09	-1.62911	-1.23796
57845705	chr3:57845705:C:T	4.63424e-09	-1.74205	-4.43556e-10
57847096	chr3:57847096:C:T	3.41836e-07	-1.79725e-10	2.55881
57847574	chr3:57847574:A:G	1.48613e-09	-1.51667	-1.36268
57848213	chr3:57848213:T:G	6.14139e-09	-1.79725e-10	-1.46047
57848272	chr3:57848272:A:C	1.21453e-09	-1.68856	-1.39261
57848604	chr3:57848604:C:T	1.97038e-09	-1.51335	-1.08394
57849180	chr3:57849180:C:T	6.17051e-09	-1.79725e-10	-1.45574
57849688	chr3:57849688:A:G	6.49231e-09	-1.79725e-10	-1.4049
57850018	chr3:57850018:T:A	3.02075e-09	-0.713136	-1.45688
57850092	chr3:57850092:C:T	1.17005e-08	-1.79725e-10	-0.815887
57851221	chr3:57851221:T:C	1.85267e-09	-1.52626	-1.13263
57851565	chr3:57851565:C:T	4.44109e-09	-1.78462	-4.43556e-10
57851639	chr3:57851639:A:T	2.03842e-09	-1.50809	-1.05525
57851760	chr3:57851760:C:T	1.01956e-08	-1.79725e-10	-0.953566
57852162	chr3:57852162:T:C	6.52029e-09	-1.79725e-10	-1.4006
57852235	chr3:57852235:A:G	6.23221e-09	-1.79725e-10	-1.44579
57852748	chr3:57852748:A:G	2.03079e-09	-1.52127	-1.04583
57852894	chr3:57852894:A:G	6.28386e-09	-1.79725e-10	-1.43754
57853873	chr3:57853873:G:A	9.98214e-09	-1.79725e-10	-0.974724
57854269	chr3:57854269:A:G	2.01351e-09	-1.38457	-1.19107
57854384	chr3:57854384:G:C	6.15418e-09	-1.79725e-10	-1.45839
57854646	chr3:57854646:G:C	6.11873e-09	-1.79725e-10	-1.46417
57854773	chr3:57854773:T:C	6.23052e-09	-1.44606	-4.43556e-10
57855144	chr3:57855144:G:A	5.56082e-09	-0.557007	-1.00277
57855596	chr3:57855596:G:T	6.11802e-09	-1.79725e-10	-1.46428
57856131	chr3:57856131:G:A	1.53661e-09	-1.7903	-1.05564
57856234	chr3:57856234:A:G	5.92645e-09	-1.4961	-4.43556e-10
57856664	chr3:57856664:TG:T	2.38214e-08	1.20938	-1.31431
57856973	chr3:57856973:T:C	6.11752e-09	-1.79725e-10	-1.46436
57857387	chr3:57857387:A:G	6.15973e-09	-1.79725e-10	-1.45749
57857987	chr3:57857987:T:C	6.73635e-09	-1.79725e-10	-1.368
57857990	chr3:57857990:C:T	5.71255e-08	-1.79725e-10	0.769729
57858030	chr3:57858030:T:C	1.1157e-08	-1.79725e-10	-0.863455
57858444	chr3:57858444:T:A	4.63407e-09	-1.74209	-4.43556e-10
57858854	chr3:57858854:A:G	1.81892e-09	-1.78659	-0.890688
57859654	chr3:57859654:C:T	1.47649e-08	-0.583267	-4.43556e-10
57859786	chr3:57859786:C:T	6.67991e-09	-1.79725e-10	-1.37642
57860426	chr3:57860426:A:G	6.67835e-09	-1.79725e-10	-1.37665
57861123	chr3:57861123:GT:G	4.83785e-09	-0.414991	-1.28406
57861213	chr3:57861213:C:T	5.18501e-09	-1.62975	-4.43556e-10
57861586	chr3:57861586:G:A	6.58861e-09	-1.79725e-10	-1.39018
57861723	chr3:57861723:C:T	7.47983e-09	-1.79725e-10	-1.26331
57861796	chr3:57861796:T:C	2.03823e-09	-1.51765	-1.04579
57863569	chr3:57863569:A:G	1.67257e-09	-1.42277	-1.33839
57863582	chr3:57863582:T:C	4.2841e-09	-0.509094	-1.31152
57864321	chr3:57864321:C:T	8.7355e-09	-1.79725e-10	-1.10813
57864944	chr3:57864944:A:G	6.11711e-09	-1.79725e-10	-1.46443
57865328	chr3:57865328:A:G	4.41435e-09	-1.79066	-4.43556e-10
57865641	chr3:57865641:A:C	6.11664e-09	-1.79725e-10	-1.46451
57865799	chr3:57865799:C:T	6.11805e-09	-1.79725e-10	-1.46428
57866163	chr3:57866163:G:C	2.08289e-09	-1.57345	-0.968317
57866513	chr3:57866513:T:G	8.65831e-09	-1.79725e-10	-1.117
57866700	chr3:57866700:T:C	7.93991e-09	-1.79725e-10	-1.20362
57867438	chr3:57867438:G:C	2.28658e-09	-1.01655	-1.43192
57868302	chr3:57868302:T:C	1.50627e-08	-1.79725e-10	-0.5633
57868429	chr3:57868429:T:A	6.214e-09	-1.79725e-10	-1.44872
57868706	chr3:57868706:A:C	4.90183e-09	-1.68591	-4.43556e-10
57869138	chr3:57869138:G:A	6.54256e-09	-1.79725e-10	-1.39719
57870670	chr3:57870670:C:T	1.79641e-09	-1.69715	-0.992585
57870697	chr3:57870697:C:T	6.22574e-09	-0.687789	-0.759041
57870749	chr3:57870749:C:G	6.1173e-09	-1.79725e-10	-1.4644
57870879	chr3:57870879:A:G	1.16626e-08	-1.79725e-10	-0.819134
57870959	chr3:57870959:C:G	6.52205e-09	-1.79725e-10	-1.40033
57871189	chr3:57871189:C:T	6.13477e-09	-1.79725e-10	-1.46155
57871712	chr3:57871712:A:G	7.47553e-09	-1.26389	-4.43556e-10
57872337	chr3:57872337:G:C	6.45326e-09	-1.79725e-10	-1.41094
57873096	chr3:57873096:A:T	1.5973e-09	-1.48209	-1.32511
57873374	chr3:57873374:A:G	6.58591e-09	-1.79725e-10	-1.39059
57873401	chr3:57873401:T:G	1.07141e-09	-1.74332	-1.46322
57873498	chr3:57873498:G:A	5.75026e-09	-0.301274	-1.225
57873713	chr3:57873713:C:T	1.07347e-08	-1.79725e-10	-0.902038
57873891	chr3:57873891:C:T	2.34224e-09	-1.62316	-0.801255
57873937	chr3:57873937:A:G	6.60226e-09	-1.79725e-10	-1.38811
57874446	chr3:57874446:T:C	5.34045e-09	-0.364945	-1.23527
57874592	chr3:57874592:G:T	8.31848e-09	-1.79725e-10	-1.15704
57874625	chr3:57874625:C:T	1.33715e-09	-1.79265	-1.19233
57874755	chr3:57874755:A:T	8.87257e-09	-1.79725e-10	-1.09256
57875328	chr3:57875328:C:G	6.69388e-09	-1.79725e-10	-1.37433
57875555	chr3:57875555:C:T	5.39597e-08	-1.79725e-10	0.712715
57875959	chr3:57875959:T:G	1.17258e-09	-1.75272	-1.3636
57876243	chr3:57876243:A:G	4.4082e-09	-1.79206	-4.43556e-10
57876696	chr3:57876696:A:G	7.93255e-09	-1.79725e-10	-1.20455
57877013	chr3:57877013:G:A	2.09837e-09	-1.60519	-0.929172
57877640	chr3:57877640:G:A	6.11978e-09	-1.79725e-10	-1.464
57877905	chr3:57877905:A:G	6.82799e-09	-1.79725e-10	-1.35449
57878922	chr3:57878922:G:A	1.91722e-09	-1.58435	-1.04029
57879463	chr3:57879463:A:G	1.61062e-09	-1.44245	-1.35645
57879970	chr3:57879970:A:G	1.09563e-08	-1.79725e-10	-0.88161
57880568	chr3:57880568:G:A	5.23054e-09	-1.62101	-4.43556e-10
57880625	chr3:57880625:C:T	6.1299e-09	-1.79725e-10	-1.46234
57880775	chr3:57880775:C:T	2.48229e-09	-1.61732	-0.749022
57881289	chr3:57881289:TATC:T	6.61323e-09	-1.79725e-10	-1.38645
57881521	chr3:57881521:G:A	8.18303e-09	-1.17346	-4.43556e-10
57881609	chr3:57881609:C:T	7.30355e-09	-1.79725e-10	-1.28716
57882991	chr3:57882991:A:T	6.12292e-09	-1.79725e-10	-1.46348
57884753	chr3:57884753:G:A	1.1677e-08	-1.79725e-10	-0.817897
57884844	chr3:57884844:A:G	1.47964e-09	-1.51679	-1.36693
57885175	chr3:57885175:C:T	9.67283e-09	-1.79725e-10	-1.0062
57886205	chr3:57886205:G:A	7.99016e-09	-1.79725e-10	-1.19731
57886288	chr3:57886288:G:A	2.44608e-09	-1.04864	-1.33239
57886794	chr3:57886794:A:G	1.00387e-08	-1.79725e-10	-0.969073
57887495	chr3:57887495:A:G	3.42565e-08	-1.79725e-10	0.258355
57887759	chr3:57887759:C:A	6.21647e-09	-1.79725e-10	-1.44832
57888125	chr3:57888125:G:A	6.14059e-09	-1.79725e-10	-1.4606
57888426	chr3:57888426:G:A	8.29646e-09	-1.79725e-10	-1.15969
57888434	chr3:57888434:T:C	6.13003e-09	-1.79725e-10	-1.46232
57888902	chr3:57888902:T:G	1.16144e-08	-1.79725e-10	-0.823274
57889010	chr3:57889010:G:A	5.18036e-09	-1.63065	-4.43556e-10
57889658	chr3:57889658:A:G	5.92915e-09	-1.49564	-4.43556e-10
57889860	chr3:57889860:A:C	6.67085e-09	-1.79725e-10	-1.37777
57890204	chr3:57890204:T:C	1.63755e-08	-1.79725e-10	-0.479735
57890927	chr3:57890927:A:T	1.16672e-08	-1.79725e-10	-0.818743
57890976	chr3:57890976:G:A	4.46688e-09	-0.489672	-1.28916
57891260	chr3:57891260:T:C	1.45027e-09	-1.79522	-1.10855
57891551	chr3:57891551:A:G	6.74146e-09	-1.79725e-10	-1.36725
57892053	chr3:57892053:A:G	4.93528e-09	-1.67911	-4.43556e-10
57892231	chr3:57892231:T:C	2.19283e-09	-1.61973	-0.870598
57892237	chr3:57892237:A:G	8.31982e-09	-1.79725e-10	-1.15688
57892905	chr3:57892905:C:T	3.08216e-07	-1.79725e-10	2.45528
57892932	chr3:57892932:T:C	1.81959e-09	-1.6639	-1.01301
57893331	chr3:57893331:C:T	6.14947e-09	-1.79725e-10	-1.45916
57893448	chr3:57893448:A:G	7.19528e-09	-1.79725e-10	-1.3021
57894193	chr3:57894193:T:C	1.86516e-09	-1.61066	-1.04151
57894281	chr3:57894281:T:G	6.57545e-09	-1.79725e-10	-1.39218
57895333	chr3:57895333:C:T	6.12956e-09	-1.79725e-10	-1.4624
57895393	chr3:57895393:T:C	4.40231e-09	-1.79339	-4.43556e-10
57896115	chr3:57896115:TA:T	1.16506e-08	-1.79725e-10	-0.820161
57896874	chr3:57896874:C:T	1.99151e-09	-1.16488	-1.42175
57897242	chr3:57897242:T:G	6.11686e-09	-1.79725e-10	-1.46447
57897539	chr3:57897539:G:A	1.88257e-09	-1.64204	-1.00084
57897589	chr3:57897589:G:A	6.11747e-09	-1.79725e-10	-1.46437
57897704	chr3:57897704:A:T	9.46099e-09	-1.79725e-10	-1.02835
57898556	chr3:57898556:T:C	6.44958e-09	-1.79725e-10	-1.41151
57898959	chr3:57898959:T:C	1.79204e-09	-1.38267	-1.3095
57899336	chr3:57899336:C:T	1.94655e-09	-1.59737	-1.01209
57899359	chr3:57899359:A:G	2.12971e-09	-1.77388	-0.745659
57899626	chr3:57899626:C:A	7.19666e-08	-1.79725e-10	1.00068
57899978	chr3:57899978:T:TTTATG	1.56378e-09	-1.49603	-1.33239
57900540	chr3:57900540:A:C	5.84014e-09	-0.481798	-1.02897
57901089	chr3:57901089:AG:A	1.16697e-08	-1.79725e-10	-0.818524
57901745	chr3:57901745:A:C	2.43662e-08	1.23134	-1.31367
57901749	chr3:57901749:C:T	6.22056e-09	-1.79725e-10	-1.44766
57901957	chr3:57901957:C:T	6.65508e-09	-1.79725e-10	-1.38014
57902069	chr3:57902069:T:C	1.81414e-09	-1.38723	-1.29268
57902598	chr3:57902598:A:G	4.74139e-09	-0.457162	-1.26203
57902652	chr3:57902652:T:C	9.32235e-09	-1.79725e-10	-1.04311
57903385	chr3:57903385:G:C	6.62179e-09	-1.79725e-10	-1.38516
57903407	chr3:57903407:A:G	7.61297e-09	-1.79725e-10	-1.24567
57903757	chr3:57903757:CA:C	6.5569e-09	-1.79725e-10	-1.395
57904130	chr3:57904130:G:A	6.1189e-09	-1.79725e-10	-1.46414
57904375	chr3:57904375:C:T	6.11672e-09	-1.79725e-10	-1.4645
57904389	chr3:57904389:G:A	6.11673e-09	-1.79725e-10	-1.46449
57904637	chr3:57904637:G:A	4.71341e-08	-1.79725e-10	0.577476
57904677	chr3:57904677:G:A	1.49617e-08	-1.79725e-10	-0.570029
57904699	chr3:57904699:C:T	1.5377e-09	-1.50087	-1.34437
57905036	chr3:57905036:A:G	7.60491e-09	-1.79725e-10	-1.24673
57905261	chr3:57905261:A:G	7.606e-09	-1.79725e-10	-1.24658
57905330	chr3:57905330:G:A	1.66353e-08	-1.79725e-10	-0.463996
57905462	chr3:57905462:A:G	7.94927e-09	-1.79725e-10	-1.20244
57905551	chr3:57905551:T:G	1.68042e-09	-1.43235	-1.32413
57905657	chr3:57905657:A:G	6.46979e-09	-1.79725e-10	-1.40838
57906420	chr3:57906420:A:G	9.45049e-09	-1.02945	-4.43556e-10
57906515	chr3:57906515:A:G	6.55199e-09	-1.79725e-10	-1.39575
57906531	chr3:57906531:G:A	7.9108e-09	-1.79725e-10	-1.20729
57906607	chr3:57906607:G:A	2.12507e-09	-1.29982	-1.2219
57906903	chr3:57906903:A:G	1.68904e-08	-1.79725e-10	-0.448778
57907322	chr3:57907322:C:T	1.10665e-08	-1.79725e-10	-0.871598
57907323	chr3:57907323:A:G	1.04731e-09	-1.76824	-1.46106
57907565	chr3:57907565:C:G	1.81054e-09	-1.22203	-1.45987
57908200	chr3:57908200:A:G	1.21409e-08	-1.79725e-10	-0.778939
57908496	chr3:57908496:T:C	1.54135e-09	-1.49215	-1.35072
57909238	chr3:57909238:C:T	7.34119e-09	-1.79725e-10	-1.28202
57910252	chr3:57910252:T:C	7.60593e-09	-1.79725e-10	-1.24659
57910381	chr3:57910381:A:G	7.60569e-09	-1.79725e-10	-1.24662
57911812	chr3:57911812:G:A	2.006e-09	-1.51779	-1.06159
57911995	chr3:57911995:A:C	1.09915e-08	-1.79725e-10	-0.878399
57912158	chr3:57912158:A:G	3.50388e-09	-0.671481	-1.35017
57912649	chr3:57912649:T:A	1.20872e-08	-0.783378	-4.43556e-10
57912771	chr3:57912771:G:A	6.79337e-09	-1.79725e-10	-1.35957
57912890	chr3:57912890:C:T	1.05192e-08	-1.79725e-10	-0.922321
57913601	chr3:57913601:G:A	6.11666e-09	-1.79725e-10	-1.46451
57913639	chr3:57913639:C:T	1.76464e-09	-1.79775	-0.909825
57914770	chr3:57914770:C:T	1.57522e-08	-1.79725e-10	-0.518543
57914811	chr3:57914811:A:G	4.68672e-09	-1.73079	-4.43556e-10
57915753	chr3:57915753:T:C	6.5533e-09	-1.79725e-10	-1.39555
57916025	chr3:57916025:G:A	7.4847e-09	-1.79725e-10	-1.26266
57916705	chr3:57916705:G:A	6.50651e-09	-1.79725e-10	-1.40272
57917195	chr3:57917195:T:C	1.15863e-08	-1.79725e-10	-0.825701
57917309	chr3:57917309:A:T	7.66232e-09	-1.23921	-4.43556e-10
57917390	chr3:57917390:C:T	8.15445e-09	-1.79725e-10	-1.17696
57917418	chr3:57917418:G:A	6.5056e-09	-1.79725e-10	-1.40286
57917686	chr3:57917686:G:A	1.07788e-09	-1.76949	-1.43104
57917845	chr3:57917845:C:T	6.20467e-09	-1.79725e-10	-1.45022
57918322	chr3:57918322:G:A	6.21916e-09	-1.79725e-10	-1.44789
57918726	chr3:57918726:G:A	6.12055e-09	-1.79725e-10	-1.46387
57919567	chr3:57919567:A:G	6.6696e-09	-1.79725e-10	-1.37796
57919744	chr3:57919744:A:G	1.84701e-09	-1.31397	-1.34798
57919980	chr3:57919980:C:A	1.4644e-09	-1.51848	-1.3756
57920808	chr3:57920808:A:G	4.76891e-09	-1.08851	-0.624899
57921281	chr3:57921281:A:T	1.9857e-09	-1.20276	-1.38679
57921656	chr3:57921656:T:C	1.12141e-09	-1.73038	-1.43056
57922416	chr3:57922416:A:G	6.12032e-09	-1.79725e-10	-1.46391
57923367	chr3:57923367:A:G	6.78449e-09	-1.79725e-10	-1.36088
57923749	chr3:57923749:A:T	5.06526e-09	-0.684922	-0.968193
57924028	chr3:57924028:G:A	1.4519e-08	-0.600066	-4.43556e-10
57924035	chr3:57924035:ATGGTT:A	6.11747e-09	-1.79725e-10	-1.46437
57924473	chr3:57924473:G:A	3.32769e-09	-0.714906	-1.35834
57924674	chr3:57924674:T:C	4.3951e-09	-1.79503	-4.43556e-10
57925344	chr3:57925344:T:G	4.53823e-09	-1.76298	-4.43556e-10
57926523	chr3:57926523:C:T	7.93518e-09	-1.79725e-10	-1.20422
57926821	chr3:57926821:G:A	6.54007e-09	-1.79725e-10	-1.39757
57926945	chr3:57926945:A:G	7.93315e-09	-1.79725e-10	-1.20447
57927100	chr3:57927100:T:G	7.25508e-09	-1.79725e-10	-1.29382
57927138	chr3:57927138:C:CA	2.46132e-09	-1.10211	-1.27271
57927200	chr3:57927200:C:G	6.68179e-09	-1.79725e-10	-1.37614
57927987	chr3:57927987:A:G	1.6185e-09	-1.50636	-1.28766
57928008	chr3:57928008:T:C	7.94824e-09	-1.79725e-10	-1.20257
57928083	chr3:57928083:G:A	8.35293e-09	-1.79725e-10	-1.15291
57928451	chr3:57928451:T:C	1.58056e-09	-1.49219	-1.32556
57928868	chr3:57928868:G:A	1.16665e-08	-1.79725e-10	-0.818804
57929627	chr3:57929627:A:C	6.20945e-09	-1.79725e-10	-1.44945
57929628	chr3:57929628:T:C	6.34686e-09	-1.79725e-10	-1.42756
57929635	chr3:57929635:A:G	6.37423e-09	-1.79725e-10	-1.42326
57929702	chr3:57929702:C:T	6.12388e-09	-1.79725e-10	-1.46333
57929940	chr3:57929940:A:G	1.16672e-08	-1.79725e-10	-0.818743
57930271	chr3:57930271:C:G	1.84119e-08	-1.79725e-10	-0.362524
57930388	chr3:57930388:A:G	6.12049e-09	-1.79725e-10	-1.46388
57930838	chr3:57930838:A:G	6.19877e-09	-1.79725e-10	-1.45117
57930873	chr3:57930873:A:G	5.12522e-09	-0.651844	-0.989505
57931375	chr3:57931375:A:G	1.16698e-08	-1.79725e-10	-0.818517
57931500	chr3:57931500:C:T	8.97173e-09	-1.79725e-10	-1.08144
57932114	chr3:57932114:T:G	6.11941e-09	-1.79725e-10	-1.46406
57932157	chr3:57932157:A:G	6.43367e-09	-1.79725e-10	-1.41398
57932214	chr3:57932214:A:G	1.66093e-09	-1.72668	-1.04147
57932651	chr3:57932651:C:T	5.61644e-09	-0.55663	-0.993193
57932820	chr3:57932820:T:C	1.14308e-08	-1.79725e-10	-0.839215
57932836	chr3:57932836:T:C	1.59849e-09	-1.70018	-1.10628
57933110	chr3:57933110:T:C	4.66829e-09	-0.462522	-1.27221
57933146	chr3:57933146:G:A	6.17461e-09	-1.79725e-10	-1.45508
57933316	chr3:57933316:G:A	5.23156e-09	-0.355506	-1.26531
57933383	chr3:57933383:A:G	6.64414e-09	-1.79725e-10	-1.38179
57933481	chr3:57933481:GAGAA:G	1.79495e-08	-1.79725e-10	-0.387961
57933502	chr3:57933502:C:A	2.42185e-08	-0.0884055	-4.43556e-10
57933652	chr3:57933652:C:T	6.20181e-09	-1.79725e-10	-1.45068
57933826	chr3:57933826:G:A	8.80516e-09	-1.79725e-10	-1.10018
57933964	chr3:57933964:T:C	6.19092e-09	-1.79725e-10	-1.45244
57934137	chr3:57934137:G:C	2.23216e-09	-1.15404	-1.31852
57934401	chr3:57934401:C:T	3.35552e-09	-0.718476	-1.34644
57934409	chr3:57934409:A:T	1.16672e-08	-1.79725e-10	-0.818743
57934810	chr3:57934810:A:G	1.16611e-08	-1.79725e-10	-0.819259
57935042	chr3:57935042:G:C	8.14856e-09	-1.79725e-10	-1.17768
57935068	chr3:57935068:T:C	1.394e-09	-1.54798	-1.39537
57935071	chr3:57935071:G:A	7.93324e-09	-1.79725e-10	-1.20446
57935182	chr3:57935182:G:A	1.39079e-09	-1.54589	-1.39976
57935360	chr3:57935360:A:G	3.66328e-09	-1.65268	-0.324479
57935385	chr3:57935385:C:T	4.31045e-09	-0.535828	-1.27865
57935655	chr3:57935655:C:T	6.12213e-09	-1.79725e-10	-1.46361
57936300	chr3:57936300:G:A	1.81693e-08	-0.375786	-4.43556e-10
57936315	chr3:57936315:C:A	6.24949e-09	-1.79725e-10	-1.44302
57936846	chr3:57936846:G:A	6.23073e-09	-1.79725e-10	-1.44603
57937620	chr3:57937620:T:C	6.13139e-09	-1.79725e-10	-1.4621
57937776	chr3:57937776:G:A	4.87712e-09	-1.69097	-4.43556e-10
57938094	chr3:57938094:G:A	7.65819e-09	-1.79725e-10	-1.23975
57938148	chr3:57938148:C:T	1.26001e-08	-1.79725e-10	-0.741814
57938806	chr3:57938806:GTTC:G	6.34217e-09	-1.79725e-10	-1.4283
57938962	chr3:57938962:A:G	6.63276e-09	-1.79725e-10	-1.3835
57939232	chr3:57939232:A:G	7.56814e-09	-1.79725e-10	-1.25157
57939362	chr3:57939362:A:C	8.29133e-09	-1.79725e-10	-1.16031
57939504	chr3:57939504:C:T	8.29225e-09	-1.79725e-10	-1.1602
57940267	chr3:57940267:C:A	6.16832e-09	-1.79725e-10	-1.45609
57940293	chr3:57940293:T:C	8.91584e-09	-1.79725e-10	-1.08769
57940459	chr3:57940459:A:T	8.39226e-09	-1.79725e-10	-1.14821
57940494	chr3:57940494:C:T	8.42339e-09	-1.79725e-10	-1.14451
57940662	chr3:57940662:G:A	8.37856e-09	-1.79725e-10	-1.14985
57940880	chr3:57940880:G:A	7.0764e-09	-1.79725e-10	-1.31876
57940966	chr3:57940966:C:T	8.59132e-09	-1.79725e-10	-1.12477
57940982	chr3:57940982:C:T	4.80288e-09	-0.421705	-1.2846
57941607	chr3:57941607:A:G	6.4127e-09	-1.79725e-10	-1.41724
57941784	chr3:57941784:T:C	6.11902e-09	-1.79725e-10	-1.46412
57941857	chr3:57941857:G:A	8.42339e-09	-1.79725e-10	-1.14451
57942437	chr3:57942437:C:T	8.42339e-09	-1.79725e-10	-1.14451
57942650	chr3:57942650:TG:T	2.62366e-09	-1.78739	-0.523556
57943045	chr3:57943045:T:C	1.38938e-09	-1.52789	-1.41877
57943190	chr3:57943190:G:A	3.64129e-08	-1.79725e-10	0.319402
57943762	chr3:57943762:G:A	6.12503e-09	-1.79725e-10	-1.46314
57944697	chr3:57944697:G:A	7.25821e-09	-1.79725e-10	-1.29339
57944730	chr3:57944730:C:T	6.4158e-09	-1.79725e-10	-1.41676
57945270	chr3:57945270:C:T	6.11814e-09	-1.79725e-10	-1.46426
57945811	chr3:57945811:G:A	9.32634e-09	-1.04268	-4.43556e-10
57946057	chr3:57946057:C:T	1.25663e-09	-1.63937	-1.40771
57946204	chr3:57946204:G:A	5.28145e-09	-0.325834	-1.28549
57946363	chr3:57946363:A:G	1.07979e-09	-1.79779	-1.40096
57946454	chr3:57946454:A:G	9.24181e-09	-1.79725e-10	-1.05178
57946515	chr3:57946515:A:G	1.1973e-08	-1.79725e-10	-0.792866
57946615	chr3:57946615:G:T	4.8879e-07	-1.79725e-10	2.91641
57946792	chr3:57946792:C:T	6.82547e-09	-1.79725e-10	-1.35486
57947083	chr3:57947083:C:A	6.25935e-09	-1.79725e-10	-1.44145
57947120	chr3:57947120:C:G	9.86938e-09	-1.79725e-10	-0.986085
57947175	chr3:57947175:A:G	6.79665e-09	-1.35909	-4.43556e-10
57947231	chr3:57947231:A:G	1.13851e-09	-1.69222	-1.45358
57947654	chr3:57947654:C:T	6.148e-09	-1.79725e-10	-1.45939
57948631	chr3:57948631:G:A	6.52304e-09	-1.79725e-10	-1.40018
57948647	chr3:57948647:C:T	1.52968e-09	-1.46266	-1.3878
57948794	chr3:57948794:A:C	8.02218e-09	-1.79725e-10	-1.19331
57948829	chr3:57948829:T:C	6.33023e-09	-1.79725e-10	-1.43019
57948899	chr3:57948899:T:A	3.13379e-09	-1.196	-0.93728
57948925	chr3:57948925:C:T	2.03409e-09	-1.24148	-1.324
57949507	chr3:57949507:C:T	6.39221e-09	-1.79725e-10	-1.42044
57949674	chr3:57949674:T:G	5.68331e-09	-1.53799	-4.43556e-10
57949893	chr3:57949893:C:T	6.89782e-09	-1.79725e-10	-1.34432
57950228	chr3:57950228:A:G	6.61309e-09	-1.79725e-10	-1.38647
57950402	chr3:57950402:T:A	4.26182e-09	-1.05282	-0.773006
57950730	chr3:57950730:T:C	6.41905e-09	-1.79725e-10	-1.41625
57950757	chr3:57950757:T:A	6.45705e-09	-1.79725e-10	-1.41035
57951042	chr3:57951042:A:G	6.80356e-09	-1.79725e-10	-1.35808
57951082	chr3:57951082:C:T	1.48537e-09	-1.41956	-1.46029
57951256	chr3:57951256:C:T	2.01144e-09	-1.18482	-1.39185
57951521	chr3:57951521:G:A	8.66945e-09	-1.79725e-10	-1.11572
57951542	chr3:57951542:G:A	6.61038e-09	-1.79725e-10	-1.38688
57951572	chr3:57951572:T:C	7.93743e-09	-1.79725e-10	-1.20393
57952046	chr3:57952046:A:G	8.78185e-09	-1.79725e-10	-1.10283
57952258	chr3:57952258:G:A	6.39931e-09	-1.79725e-10	-1.41933
57952265	chr3:57952265:C:T	2.03053e-09	-1.20625	-1.36097
57952790	chr3:57952790:C:T	7.10196e-09	-1.79725e-10	-1.31515
57953095	chr3:57953095:G:A	1.78541e-09	-1.35514	-1.34073
57953332	chr3:57953332:T:A	6.19911e-09	-1.79725e-10	-1.45112
57953663	chr3:57953663:T:TG	6.71378e-09	-1.79725e-10	-1.37136
57953847	chr3:57953847:T:C	1.88476e-09	-1.17721	-1.46451
57953881	chr3:57953881:AG:A	7.43842e-09	-1.79725e-10	-1.26886
57954037	chr3:57954037:G:A	6.15388e-09	-1.79725e-10	-1.45844
57954133	chr3:57954133:C:T	6.76948e-09	-1.79725e-10	-1.3631
57954630	chr3:57954630:A:G	7.42385e-09	-1.79725e-10	-1.27082
57955342	chr3:57955342:C:G	7.46228e-09	-1.79725e-10	-1.26566
57955348	chr3:57955348:T:C	6.23773e-09	-1.79725e-10	-1.44491
57955530	chr3:57955530:A:G	6.37796e-09	-1.79725e-10	-1.42267
57955649	chr3:57955649:C:A	6.12125e-09	-1.79725e-10	-1.46375
57955858	chr3:57955858:A:G	6.51868e-09	-1.79725e-10	-1.40085
57955920	chr3:57955920:G:A	6.3944e-09	-1.79725e-10	-1.4201
57956021	chr3:57956021:A:G	6.76219e-09	-1.79725e-10	-1.36418
57956240	chr3:57956240:G:A	9.40257e-09	-1.79725e-10	-1.03454
57956268	chr3:57956268:C:T	6.80199e-09	-1.79725e-10	-1.35831
57956972	chr3:57956972:G:C	7.1608e-09	-1.3069	-4.43556e-10
57957138	chr3:57957138:C:T	6.48498e-09	-1.79725e-10	-1.40603
57957278	chr3:57957278:G:C	6.94556e-09	-1.79725e-10	-1.33742
57957597	chr3:57957597:G:A	6.81575e-09	-1.79725e-10	-1.35629
57957767	chr3:57957767:A:T	7.22388e-09	-1.79725e-10	-1.29813
57957785	chr3:57957785:G:A	6.37863e-09	-1.79725e-10	-1.42257
57957895	chr3:57957895:A:G	6.42958e-09	-1.79725e-10	-1.41461
57958091	chr3:57958091:T:A	1.61151e-09	-1.3589	-1.43944
57958131	chr3:57958131:T:G	7.66658e-09	-1.79725e-10	-1.23865
57958175	chr3:57958175:A:G	1.46713e-08	-1.79725e-10	-0.589626
57958279	chr3:57958279:C:T	1.08774e-09	-1.73211	-1.45931
57958471	chr3:57958471:C:A	6.40313e-09	-1.79725e-10	-1.41873
57958705	chr3:57958705:A:G	2.07189e-09	-1.08524	-1.46182
57959054	chr3:57959054:A:G	3.62348e-09	-1.07777	-0.910315
57959170	chr3:57959170:C:T	8.20127e-09	-1.79725e-10	-1.17123
57959516	chr3:57959516:A:G	1.85907e-09	-1.20748	-1.44796
57959799	chr3:57959799:G:A	1.97061e-09	-1.35214	-1.24504
57959876	chr3:57959876:A:G	1.88831e-09	-1.18302	-1.45682
57959885	chr3:57959885:G:A	6.15018e-09	-1.79725e-10	-1.45904
57959894	chr3:57959894:C:T	8.42233e-09	-1.14463	-4.43556e-10
57960041	chr3:57960041:T:C	2.06877e-09	-1.1016	-1.44697
57960065	chr3:57960065:A:C	9.10428e-09	-1.06678	-4.43556e-10
57960127	chr3:57960127:C:T	7.13817e-09	-1.79725e-10	-1.31007
57960369	chr3:57960369:A:G	1.77963e-09	-1.29909	-1.40003
57960488	chr3:57960488:C:T	1.67607e-09	-1.43627	-1.3228
57960702	chr3:57960702:G:A	6.72437e-09	-1.79725e-10	-1.36978
57961441	chr3:57961441:G:A	1.68902e-09	-1.40922	-1.34216
57961589	chr3:57961589:T:C	1.37337e-09	-1.64739	-1.31087
57962290	chr3:57962290:G:A	6.58066e-09	-1.79725e-10	-1.39139
57962408	chr3:57962408:C:T	6.19586e-09	-1.79725e-10	-1.45164
57962455	chr3:57962455:T:C	6.5232e-09	-1.79725e-10	-1.40016
57962999	chr3:57962999:C:T	1.54296e-09	-1.57025	-1.27157
57963036	chr3:57963036:G:A	1.33124e-09	-1.62291	-1.36649
57963061	chr3:57963061:G:A	1.74008e-09	-1.70885	-1.01274
57963215	chr3:57963215:G:A	1.35325e-09	-1.61133	-1.36169
57963408	chr3:57963408:T:C	1.99663e-08	-1.79725e-10	-0.281475
57963932	chr3:57963932:A:C	6.12775e-09	-1.79725e-10	-1.46269
57964236	chr3:57964236:T:C	9.59345e-09	-1.79725e-10	-1.01444
57964424	chr3:57964424:T:G	1.31535e-09	-1.53704	-1.46438
57964466	chr3:57964466:TTCTGCTC:T	6.14154e-09	-1.79725e-10	-1.46045
57964495	chr3:57964495:G:A	1.5957e-09	-1.72855	-1.07966
57964674	chr3:57964674:G:A	1.82203e-09	-1.68956	-0.986012
57964776	chr3:57964776:C:T	4.93901e-09	-1.67836	-4.43556e-10
57964825	chr3:57964825:T:C	1.35093e-09	-1.7151	-1.25963
57964947	chr3:57964947:A:AC	6.72003e-09	-1.79725e-10	-1.37043
57965269	chr3:57965269:A:G	2.47687e-09	-1.70592	-0.662604
57965580	chr3:57965580:C:G	7.70116e-09	-1.23415	-4.43556e-10
57965932	chr3:57965932:C:T	1.10924e-09	-1.75624	-1.4156
57966798	chr3:57966798:C:T	6.13991e-09	-1.79725e-10	-1.46071
57967107	chr3:57967107:C:T	1.78845e-09	-1.74435	-0.949818
57967487	chr3:57967487:T:C	7.16716e-09	-1.79725e-10	-1.30601
57968055	chr3:57968055:C:A	1.75994e-09	-1.51155	-1.19869
57968233	chr3:57968233:G:A	1.75852e-09	-1.26323	-1.44781
57968315	chr3:57968315:T:G	6.12791e-09	-1.79725e-10	-1.46267
57968700	chr3:57968700:G:T	6.79497e-09	-1.79725e-10	-1.35934
57969223	chr3:57969223:A:G	6.36388e-09	-1.79725e-10	-1.42488
57969261	chr3:57969261:C:T	6.12273e-09	-1.79725e-10	-1.46351
57969298	chr3:57969298:T:G	6.38199e-09	-1.79725e-10	-1.42204
57969808	chr3:57969808:G:C	6.30593e-09	-1.79725e-10	-1.43403
57970337	chr3:57970337:G:A	6.37278e-09	-1.79725e-10	-1.42349
57970449	chr3:57970449:T:C	1.31917e-09	-1.53512	-1.4634
57971011	chr3:57971011:G:A	1.2199e-08	-0.774166	-4.43556e-10
57971252	chr3:57971252:T:C	1.30121e-09	-1.58182	-1.43041
57971313	chr3:57971313:T:C	1.21963e-09	-1.61251	-1.46447
57971373	chr3:57971373:A:G	6.80913e-09	-1.79725e-10	-1.35726
57971411	chr3:57971411:C:G	6.23805e-09	-1.79725e-10	-1.44485
57971441	chr3:57971441:G:C	1.73089e-08	-1.79725e-10	-0.424298
57971563	chr3:57971563:C:T	8.77598e-09	-1.79725e-10	-1.1035
57971667	chr3:57971667:C:T	8.70181e-09	-1.11199	-4.43556e-10
57971718	chr3:57971718:T:A	5.08707e-09	-1.64882	-4.43556e-10
57971854	chr3:57971854:A:G	6.19312e-09	-1.79725e-10	-1.45208
57971928	chr3:57971928:C:T	7.79998e-09	-1.79725e-10	-1.2214
57972035	chr3:57972035:G:A	1.65559e-09	-1.35006	-1.42131
57972235	chr3:57972235:G:A	4.65232e-08	-0.495349	1.05978
57972538	chr3:57972538:T:C	1.78289e-09	-1.47742	-1.21987
57972643	chr3:57972643:G:A	1.10048e-09	-1.78911	-1.39067
57972653	chr3:57972653:A:G	6.49163e-09	-1.40501	-4.43556e-10
57972722	chr3:57972722:C:T	1.80118e-09	-1.27066	-1.41642
57972749	chr3:57972749:T:C	9.95084e-09	0.4313	-1.40916
57972750	chr3:57972750:G:A	6.86513e-09	-1.79725e-10	-1.34907
57972957	chr3:57972957:C:CT	1.073e-08	-0.964041	0.0615669
57973091	chr3:57973091:C:G	6.42066e-09	-1.79725e-10	-1.416
57973098	chr3:57973098:G:C	2.8718e-08	-0.735869	0.817871
57973167	chr3:57973167:G:A	1.1765e-09	-1.79382	-1.31916
57973442	chr3:57973442:C:T	2.8705e-08	-0.823497	0.905048
57973970	chr3:57973970:T:C	1.46121e-08	-0.76013	0.166455
57974283	chr3:57974283:C:CCCACCTGGG	1.06745e-08	-0.788722	-0.118942
57974371	chr3:57974371:G:GT	9.71845e-09	-0.891932	-0.109564
57974461	chr3:57974461:C:A	4.55353e-09	-1.75962	-4.43556e-10
57974512	chr3:57974512:G:A	6.81342e-09	-1.79725e-10	-1.35663
57974725	chr3:57974725:G:A	1.02678e-08	-1.79725e-10	-0.946505
57975066	chr3:57975066:T:C	6.34713e-09	-1.79725e-10	-1.42752
57975160	chr3:57975160:T:C	1.16946e-08	-0.785889	-0.0305055
57975265	chr3:57975265:G:A	1.54408e-08	-1.79725e-10	-0.538505
57975363	chr3:57975363:C:T	1.58315e-08	-1.79725e-10	-0.513522
57975814	chr3:57975814:G:T	8.4125e-09	-1.79725e-10	-1.1458
57976029	chr3:57976029:T:C	9.78558e-09	-1.79725e-10	-0.994612
57976737	chr3:57976737:G:A	1.23178e-09	-1.79799	-1.26908
57977054	chr3:57977054:C:G	8.61904e-09	-0.755058	-0.366491
57977202	chr3:57977202:C:T	6.47061e-09	-1.79725e-10	-1.40825
57977308	chr3:57977308:A:G	1.17499e-08	-1.79725e-10	-0.811679
57977317	chr3:57977317:AT:A	9.88972e-09	-1.79725e-10	-0.984026
57977344	chr3:57977344:C:T	8.83088e-09	-1.79725e-10	-1.09727
57977845	chr3:57977845:A:G	1.13606e-09	-1.77844	-1.36951
57977894	chr3:57977894:G:A	6.59523e-09	-1.79725e-10	-1.38917
57977923	chr3:57977923:C:CT	8.30597e-09	-1.79725e-10	-1.15855
57978336	chr3:57978336:AC:A	6.13313e-09	-1.79725e-10	-1.46182
57978479	chr3:57978479:C:T	8.92864e-09	-1.79725e-10	-1.08626
57978626	chr3:57978626:A:G	4.55284e-09	-1.75977	-4.43556e-10
57978634	chr3:57978634:A:G	7.06515e-09	-1.79725e-10	-1.32035
57978970	chr3:57978970:A:G	7.44633e-09	-1.79725e-10	-1.2678
57979174	chr3:57979174:A:C	6.12249e-09	-1.79725e-10	-1.46355
57979973	chr3:57979973:G:A	1.24883e-09	-1.59183	-1.46149
57980022	chr3:57980022:G:A	8.40098e-09	0.11587	-1.26304
57980148	chr3:57980148:C:T	1.27391e-08	0.0363268	-0.767175
57980243	chr3:57980243:G:A	1.36982e-09	-1.49803	-1.46282
57980947	chr3:57980947:A:G	6.36197e-09	-1.79725e-10	-1.42518
57981130	chr3:57981130:T:G	1.41459e-09	-1.47602	-1.45266
57982145	chr3:57982145:A:G	1.1756e-09	-1.67728	-1.43647
57982176	chr3:57982176:A:G	1.02754e-09	-1.7973	-1.45105
57982362	chr3:57982362:A:G	6.15085e-09	-1.79725e-10	-1.45893
57982456	chr3:57982456:A:G	1.03948e-09	-1.7884	-1.4484
57982499	chr3:57982499:T:C	1.02647e-09	-1.79649	-1.4529
57982996	chr3:57982996:TTTC:T	1.55689e-08	-0.530244	-4.43556e-10
57983359	chr3:57983359:A:G	6.58475e-09	-1.79725e-10	-1.39077
57983554	chr3:57983554:C:G	6.39781e-09	-1.79725e-10	-1.41957
57983638	chr3:57983638:G:C	1.16802e-09	-1.65602	-1.46419
57983951	chr3:57983951:C:T	6.36822e-09	-1.79725e-10	-1.4242
57984134	chr3:57984134:C:T	6.14929e-09	-1.79725e-10	-1.45918
57984541	chr3:57984541:T:C	6.11838e-09	-1.79725e-10	-1.46422
57985192	chr3:57985192:C:T	1.38802e-09	-1.66302	-1.28462
57985704	chr3:57985704:ACC:A	1.38726e-08	-0.645609	-4.43556e-10
57985796	chr3:57985796:C:T	1.02256e-08	-1.79725e-10	-0.950625
57986387	chr3:57986387:GA:G	6.22609e-09	-1.79725e-10	-1.44677
57986680	chr3:57986680:G:A	1.4797e-09	-1.42855	-1.45513
57987038	chr3:57987038:T:C	4.65678e-09	-1.7372	-4.43556e-10
57987953	chr3:57987953:T:A	2.43133e-09	-1.00182	-1.38527
57988193	chr3:57988193:G:A	2.62049e-09	-0.965264	-1.3469
57988267	chr3:57988267:C:T	2.37978e-09	-1.75057	-0.657943
57988383	chr3:57988383:G:A	2.25482e-09	-1.72229	-0.74016
57988663	chr3:57988663:A:C	6.16942e-08	-1.79725e-10	0.846668
57988812	chr3:57988812:AT:A	1.78789e-09	-1.27686	-1.41762
57988981	chr3:57988981:TCATC:T	3.4561e-09	-0.787174	-1.24821
57989095	chr3:57989095:C:T	2.61892e-09	-0.988989	-1.32377
57989343	chr3:57989343:G:A	8.12044e-09	-1.79725e-10	-1.18114
57989432	chr3:57989432:C:T	3.89868e-09	-1.73641	-0.178476
57989593	chr3:57989593:C:T	1.9296e-09	-1.16821	-1.45
57990124	chr3:57990124:T:A	1.04138e-08	-0.714648	-0.217742
57990341	chr3:57990341:C:T	1.35665e-08	-1.79725e-10	-0.667921
57991163	chr3:57991163:G:A	6.8351e-09	-1.79725e-10	-1.35345
57991705	chr3:57991705:C:T	3.09638e-09	-0.756604	-1.38868
57991819	chr3:57991819:T:TA	2.53446e-09	-0.916677	-1.42886
57991886	chr3:57991886:C:T	4.24932e-08	0.473823	-4.43556e-10
57992108	chr3:57992108:T:C	6.3229e-09	-1.79725e-10	-1.43134
57992220	chr3:57992220:T:A	2.71946e-08	-1.79725e-10	0.027497
57992556	chr3:57992556:A:G	2.66115e-09	-1.24179	-1.05498
57992829	chr3:57992829:A:G	5.73116e-09	-1.68714	0.157535
57993054	chr3:57993054:G:C	6.78468e-09	-1.79725e-10	-1.36086
57993069	chr3:57993069:C:T	9.52935e-09	-1.79725e-10	-1.02115
57993347	chr3:57993347:A:C	3.46169e-08	-1.79725e-10	0.268819
57993777	chr3:57993777:G:A	3.90971e-09	-1.58022	-0.331841
57994017	chr3:57994017:C:A	6.12356e-09	-1.79725e-10	-1.46338
57994040	chr3:57994040:G:T	1.25399e-09	-1.79776	-1.25143
57994632	chr3:57994632:A:C	1.40902e-09	-1.69909	-1.23353
57994928	chr3:57994928:G:T	1.58787e-09	-1.51087	-1.30226
57995796	chr3:57995796:G:C	1.42099e-09	-1.79743	-1.12673
57996202	chr3:57996202:C:T	6.7454e-09	-1.79725e-10	-1.36666
57997117	chr3:57997117:A:G	1.0246e-09	-1.79295	-1.45826
57997833	chr3:57997833:T:C	1.58278e-09	-1.79806	-1.01828
57998227	chr3:57998227:G:A	1.02084e-09	-1.79577	-1.45913
57998309	chr3:57998309:G:A	2.19684e-09	-1.79752	-0.690981
57998385	chr3:57998385:CA:C	9.3533e-09	-1.79725e-10	-1.03979
57998431	chr3:57998431:G:A	7.45113e-09	-1.79725e-10	-1.26716
57998677	chr3:57998677:A:G	7.04902e-09	-1.79725e-10	-1.32263
57998826	chr3:57998826:G:A	6.11694e-09	-1.79725e-10	-1.46446
58000265	chr3:58000265:C:T	1.42226e-08	-1.79725e-10	-0.620687
58000552	chr3:58000552:G:A	6.11735e-09	-1.79725e-10	-1.46439
58000621	chr3:58000621:T:C	1.02221e-09	-1.79805	-1.4555
58000685	chr3:58000685:C:T	1.1127e-09	-1.71075	-1.45799
58000761	chr3:58000761:C:T	6.86817e-09	-1.79725e-10	-1.34862
58001047	chr3:58001047:G:C	6.38717e-09	-1.79725e-10	-1.42123
58001217	chr3:58001217:T:A	1.45797e-08	-1.79725e-10	-0.595892
58001231	chr3:58001231:T:G	4.37997e-09	-0.358871	-1.43961
58001518	chr3:58001518:T:A	9.81836e-09	-1.79725e-10	-0.991267
58001593	chr3:58001593:C:T	2.47279e-08	-1.79725e-10	-0.0675911
58002191	chr3:58002191:G:A	2.52724e-08	-1.79725e-10	-0.0458104
58002233	chr3:58002233:TG:T	7.77704e-09	-1.79725e-10	-1.22435
58002361	chr3:58002361:G:T	1.73173e-09	-1.28783	-1.43857
58002706	chr3:58002706:T:C	6.19879e-09	-1.45117	-4.43556e-10
58002941	chr3:58002941:C:A	9.91377e-09	-1.79725e-10	-0.981597
58002981	chr3:58002981:G:T	1.69431e-09	-1.30723	-1.44101
58003079	chr3:58003079:C:T	1.0247e-08	-1.79725e-10	-0.948534
58003420	chr3:58003420:T:C	1.23544e-08	-1.79725e-10	-0.761508
58003442	chr3:58003442:C:T	1.26167e-09	-1.67629	-1.3668
58004466	chr3:58004466:G:A	6.12758e-09	-1.79725e-10	-1.46272
58004521	chr3:58004521:G:C	1.78077e-09	-1.79766	-0.900814
58004736	chr3:58004736:T:C	4.40647e-09	-1.79245	-4.43556e-10
58004750	chr3:58004750:T:A	9.2981e-09	-1.79725e-10	-1.04571
58005077	chr3:58005077:A:G	1.65649e-09	-1.33644	-1.43438
58005126	chr3:58005126:G:A	1.65469e-09	-1.34305	-1.42886
58005193	chr3:58005193:T:G	1.2583e-09	-1.67662	-1.36914
58005268	chr3:58005268:G:T	1.10745e-09	-1.74908	-1.42438
58005750	chr3:58005750:C:T	1.27362e-08	-1.79725e-10	-0.731072
58005849	chr3:58005849:C:T	9.18811e-09	-1.05761	-4.43556e-10
58005916	chr3:58005916:A:G	6.45011e-09	-1.79725e-10	-1.41143
58006042	chr3:58006042:C:T	6.52364e-09	-1.79725e-10	-1.40009
58006084	chr3:58006084:G:A	6.31432e-09	-1.79725e-10	-1.4327
58006277	chr3:58006277:G:C	1.04634e-09	-1.79737	-1.43286
58006533	chr3:58006533:G:A	1.47781e-08	-1.79725e-10	-0.582376
58006785	chr3:58006785:G:A	1.05201e-09	-1.78153	-1.44329
58007094	chr3:58007094:C:T	1.14017e-09	-1.77511	-1.36923
58007176	chr3:58007176:A:C	7.90929e-09	-1.79725e-10	-1.20748
58007416	chr3:58007416:C:T	6.12126e-09	-1.79725e-10	-1.46375
58007474	chr3:58007474:C:T	4.68284e-09	-1.73162	-4.43556e-10
58007522	chr3:58007522:T:C	1.55349e-09	-1.79722	-1.03779
58008026	chr3:58008026:C:T	1.44814e-08	-1.79725e-10	-0.602656
58008096	chr3:58008096:T:C	6.12748e-09	-1.79725e-10	-1.46274
58008150	chr3:58008150:G:A	1.15449e-08	-1.79725e-10	-0.829281
58008194	chr3:58008194:C:T	1.16782e-08	-1.79725e-10	-0.817801
58008534	chr3:58008534:C:T	6.77117e-09	-1.79725e-10	-1.36285
58008813	chr3:58008813:G:A	6.49946e-09	-1.79725e-10	-1.4038
58008992	chr3:58008992:T:A	1.03972e-09	-1.78371	-1.45286
58009974	chr3:58009974:G:T	6.12647e-09	-1.79725e-10	-1.4629
58009979	chr3:58009979:C:T	6.131e-09	-1.63913	0.176965
58010633	chr3:58010633:A:G	1.26654e-08	-1.79725e-10	-0.736648
58010951	chr3:58010951:T:C	1.4285e-08	-1.79725e-10	-0.616309
58011203	chr3:58011203:C:T	6.12324e-09	-1.79725e-10	-1.46343
58011337	chr3:58011337:C:T	9.73562e-09	-1.79725e-10	-0.99973
58011875	chr3:58011875:C:T	1.68087e-08	-1.79725e-10	-0.453626
58011899	chr3:58011899:G:A	1.00943e-08	-1.79725e-10	-0.963549
58012159	chr3:58012159:C:T	6.42806e-09	-1.79725e-10	-1.41485
58012340	chr3:58012340:T:C	9.7438e-09	-1.79725e-10	-0.99889
58012388	chr3:58012388:T:C	1.52718e-08	-1.79725e-10	-0.549511
58012389	chr3:58012389:G:T	1.53139e-08	-1.79725e-10	-0.546759
58013030	chr3:58013030:G:A	6.33617e-09	-1.79725e-10	-1.42925
58013259	chr3:58013259:C:T	2.37011e-09	-1.34988	-1.06271
58013381	chr3:58013381:G:A	6.41368e-09	-1.79725e-10	-1.41709
58013461	chr3:58013461:A:C	6.53537e-09	-1.79725e-10	-1.39829
58013508	chr3:58013508:G:A	6.77117e-09	-1.79725e-10	-1.36285
58013751	chr3:58013751:G:A	6.45221e-09	-1.79725e-10	-1.4111
58014048	chr3:58014048:T:C	5.13014e-09	-1.64039	-4.43556e-10
58014091	chr3:58014091:TTTATGGTACATAGTAAGTGCTC:T	7.01328e-09	-1.79725e-10	-1.32772
58014263	chr3:58014263:G:T	8.01986e-09	-1.79725e-10	-1.1936
58014310	chr3:58014310:C:T	6.45746e-09	-1.79725e-10	-1.41029
58014937	chr3:58014937:C:T	2.03892e-09	-1.15922	-1.40388
58015704	chr3:58015704:G:A	1.12051e-08	-1.79725e-10	-0.859156
58015846	chr3:58015846:T:A	6.66828e-09	-1.79725e-10	-1.37816
58016178	chr3:58016178:GC:G	8.2782e-09	-1.79725e-10	-1.1619
58016379	chr3:58016379:C:A	2.77513e-09	-1.37055	-0.884271
58016435	chr3:58016435:A:G	6.20863e-09	-1.79725e-10	-1.44958
58016457	chr3:58016457:GC:G	6.03383e-09	-1.64216	0.164016
58016700	chr3:58016700:T:C	6.20686e-09	-1.79725e-10	-1.44987
58016710	chr3:58016710:A:G	6.37527e-09	-1.79725e-10	-1.4231
58016904	chr3:58016904:A:G	6.12851e-09	-1.79725e-10	-1.46257
58017060	chr3:58017060:T:C	6.12796e-09	-1.79725e-10	-1.46266
58017158	chr3:58017158:C:T	1.01554e-09	-1.79668	-1.46342
58017315	chr3:58017315:A:G	6.31312e-09	-1.79725e-10	-1.43289
58019395	chr3:58019395:C:T	6.31977e-09	-1.79725e-10	-1.43184
58019676	chr3:58019676:AT:A	2.02089e-09	-1.11373	-1.45825
58020686	chr3:58020686:A:G	1.02169e-09	-1.79185	-1.46221
58020873	chr3:58020873:G:A	1.89445e-08	-1.79725e-10	-0.334007
58021062	chr3:58021062:C:A	6.92064e-09	-1.79725e-10	-1.34101
58021145	chr3:58021145:G:T	6.25372e-09	-1.79725e-10	-1.44235
58021332	chr3:58021332:T:G	6.75175e-09	-1.79725e-10	-1.36572
58021372	chr3:58021372:T:C	1.04094e-08	-1.79725e-10	-0.932811
58021779	chr3:58021779:TTTTG:T	1.69894e-09	-1.79416	-0.951354
58022366	chr3:58022366:T:C	1.34992e-09	-1.6071	-1.36837
58022472	chr3:58022472:A:G	1.35864e-08	-1.79725e-10	-0.666449
58022876	chr3:58022876:G:A	7.44825e-09	-1.79725e-10	-1.26754
58022899	chr3:58022899:C:T	2.40334e-09	-1.30913	-1.08953
58023163	chr3:58023163:G:A	6.93859e-09	-1.79725e-10	-1.33842
58023291	chr3:58023291:T:C	1.52953e-09	-1.79076	-1.0598
58023645	chr3:58023645:A:T	2.52027e-09	-1.25941	-1.09175
58023982	chr3:58023982:A:G	6.41766e-09	-1.79725e-10	-1.41647
58024573	chr3:58024573:C:T	1.02912e-09	-1.79455	-1.45227
58024971	chr3:58024971:A:T	8.12368e-09	-1.79725e-10	-1.18074
58025105	chr3:58025105:TC:T	6.48957e-09	-1.79725e-10	-1.40533
58025602	chr3:58025602:C:T	7.53002e-09	-1.79725e-10	-1.25662
58025692	chr3:58025692:G:A	4.59399e-09	-1.09078	-0.659997
58025696	chr3:58025696:C:T	7.90366e-09	-1.79725e-10	-1.2082
58025846	chr3:58025846:A:C	6.30118e-09	-1.79725e-10	-1.43478
58025875	chr3:58025875:G:A	1.10433e-09	-1.72249	-1.45379
58026379	chr3:58026379:T:C	1.20175e-09	-1.63873	-1.45301
58026619	chr3:58026619:C:T	6.38481e-09	-1.79725e-10	-1.4216
58026620	chr3:58026620:A:G	6.44872e-09	-1.79725e-10	-1.41164
58026621	chr3:58026621:G:A	7.77609e-09	-1.79725e-10	-1.22447
58026924	chr3:58026924:C:T	1.2114e-08	-1.79725e-10	-0.781163
58026942	chr3:58026942:C:T	1.435e-08	-1.79725e-10	-0.611768
58026962	chr3:58026962:T:G	8.10286e-09	-1.79725e-10	-1.18331
58027846	chr3:58027846:C:T	1.05697e-09	-1.76047	-1.45964
58027897	chr3:58027897:A:G	6.2336e-09	-1.79725e-10	-1.44557
58028083	chr3:58028083:C:T	6.99795e-09	-1.79725e-10	-1.3299
58028533	chr3:58028533:A:G	1.15299e-09	-1.6928	-1.44036
58028769	chr3:58028769:A:G	6.18813e-09	-1.79725e-10	-1.45289
58029029	chr3:58029029:C:G	6.11662e-09	-1.79725e-10	-1.46451
58029091	chr3:58029091:ATT:A	4.50381e-09	-1.78963	0.0190294
58029130	chr3:58029130:A:G	4.78815e-09	-1.70938	-4.43556e-10
58029259	chr3:58029259:T:C	2.40204e-09	-1.00602	-1.39319
58029571	chr3:58029571:C:T	6.2833e-09	-1.79725e-10	-1.43763
58029573	chr3:58029573:C:T	2.09879e-09	-1.21827	-1.31589
58029804	chr3:58029804:C:T	1.44772e-08	-1.79725e-10	-0.602945
58029805	chr3:58029805:G:A	1.09457e-09	-1.72884	-1.45631
58029870	chr3:58029870:GT:G	1.05806e-09	-1.76197	-1.45712
58029890	chr3:58029890:C:T	1.79312e-08	-1.79725e-10	-0.388981
58030466	chr3:58030466:T:C	6.17193e-09	-1.79725e-10	-1.45551
58030523	chr3:58030523:G:A	7.09268e-09	-1.79725e-10	-1.31646
58030587	chr3:58030587:G:A	4.2432e-09	-0.98921	-0.840993
58030635	chr3:58030635:A:G	1.40438e-08	-1.79725e-10	-0.633344
58030734	chr3:58030734:C:T	4.98596e-09	-1.66889	-4.43556e-10
58030863	chr3:58030863:AAC:A	6.24107e-09	-1.79725e-10	-1.44437
58030989	chr3:58030989:G:C	6.23007e-09	-1.79725e-10	-1.44613
58031284	chr3:58031284:C:T	1.01903e-08	-1.79725e-10	-0.954087
58031409	chr3:58031409:A:AT	1.54314e-08	-1.79725e-10	-0.539119
58031426	chr3:58031426:C:T	1.20428e-09	-1.62656	-1.46308
58031453	chr3:58031453:A:G	5.60719e-09	-1.55147	-4.43556e-10
58031841	chr3:58031841:C:T	1.00592e-08	-1.79725e-10	-0.967033
58031843	chr3:58031843:T:C	6.27426e-09	-1.79725e-10	-1.43907
58032380	chr3:58032380:G:C	1.19694e-09	-1.63663	-1.45912
58032906	chr3:58032906:T:C	1.20517e-09	-1.62556	-1.46334
58033152	chr3:58033152:C:T	1.18563e-09	-1.64358	-1.46167
58033163	chr3:58033163:A:T	8.58384e-09	-1.12564	-4.43556e-10
58033221	chr3:58033221:C:T	1.11503e-08	-1.79725e-10	-0.864054
58033229	chr3:58033229:C:T	1.2525e-09	-1.58598	-1.4644
58033342	chr3:58033342:G:C	9.68814e-09	-1.79725e-10	-1.00462
58033397	chr3:58033397:TG:T	4.7331e-09	-1.72094	-4.43556e-10
58033552	chr3:58033552:T:C	6.14109e-09	-1.79725e-10	-1.46052
58033720	chr3:58033720:T:C	1.18535e-09	-1.6417	-1.46378
58033826	chr3:58033826:A:G	6.3332e-09	-1.79725e-10	-1.42972
58033853	chr3:58033853:G:A	6.72625e-09	-1.79725e-10	-1.3695
58033910	chr3:58033910:G:A	6.78104e-09	-1.79216	0.430765
58034150	chr3:58034150:C:T	6.77171e-09	-1.79725e-10	-1.36277
58034153	chr3:58034153:G:A	3.54847e-08	0.293581	-4.43556e-10
58034160	chr3:58034160:C:T	1.16207e-09	-1.66682	-1.45849
58034226	chr3:58034226:A:G	6.19002e-09	-1.79725e-10	-1.45258
58034568	chr3:58034568:A:C	6.24869e-09	-1.79725e-10	-1.44315
58035046	chr3:58035046:G:A	8.70976e-09	-1.79725e-10	-1.11108
58035099	chr3:58035099:T:A	1.15509e-09	-1.66791	-1.46343
58036448	chr3:58036448:G:A	8.43224e-09	-1.79725e-10	-1.14346
58036494	chr3:58036494:CA:C	6.5943e-09	-1.79725e-10	-1.38932
58036563	chr3:58036563:C:T	6.11764e-09	-1.79725e-10	-1.46435
58036900	chr3:58036900:A:G	6.77141e-09	-1.79725e-10	-1.36281
58037034	chr3:58037034:T:C	1.01565e-08	-1.79725e-10	-0.957409
58037370	chr3:58037370:C:T	6.55782e-09	-1.79725e-10	-1.39486
58037416	chr3:58037416:A:T	6.22359e-09	-1.79725e-10	-1.44717
58037452	chr3:58037452:C:T	1.36821e-08	-1.79725e-10	-0.659433
58037476	chr3:58037476:C:T	1.83637e-08	-1.79725e-10	-0.365147
58038021	chr3:58038021:G:T	6.72727e-09	-1.79725e-10	-1.36935
58038100	chr3:58038100:G:T	6.2096e-09	-1.79725e-10	-1.44942
58038308	chr3:58038308:C:T	6.94819e-09	-1.79725e-10	-1.33704
58038780	chr3:58038780:C:T	6.44192e-09	-1.79725e-10	-1.41269
58038971	chr3:58038971:A:T	6.84375e-09	-1.79725e-10	-1.35219
58039040	chr3:58039040:A:T	6.27546e-09	-1.79725e-10	-1.43887
58039058	chr3:58039058:C:T	9.64638e-09	-1.00894	-4.43556e-10
58039071	chr3:58039071:C:T	6.38816e-09	-1.79725e-10	-1.42108
58039198	chr3:58039198:A:C	6.45743e-09	-1.79725e-10	-1.41029
58039373	chr3:58039373:G:A	6.75797e-09	-1.79725e-10	-1.3648
58039724	chr3:58039724:T:G	3.63975e-08	1.01119	-0.692214
58039786	chr3:58039786:G:A	6.60312e-09	-1.79725e-10	-1.38798
58039870	chr3:58039870:T:C	6.56626e-09	-1.79725e-10	-1.39358
58040176	chr3:58040176:C:T	1.09501e-09	-1.73484	-1.44992
58040412	chr3:58040412:G:A	6.3716e-09	-1.79725e-10	-1.42367
58040556	chr3:58040556:C:A	6.81079e-09	-1.79725e-10	-1.35701
58040646	chr3:58040646:T:C	2.22326e-08	-1.79725e-10	-0.173962
58041205	chr3:58041205:A:T	2.46781e-08	-1.79725e-10	-0.0696072
58041470	chr3:58041470:A:G	1.53737e-08	-1.79725e-10	-0.542866
58041472	chr3:58041472:G:A	1.53456e-08	-1.79725e-10	-0.544693
58041581	chr3:58041581:C:A	1.82178e-08	-1.79725e-10	-0.373125
58041809	chr3:58041809:C:T	6.83129e-09	-1.79725e-10	-1.35401
58041825	chr3:58041825:C:T	6.39558e-09	-1.79725e-10	-1.41991
58041873	chr3:58041873:G:C	6.90786e-09	-1.79725e-10	-1.34286
58042398	chr3:58042398:G:A	9.8285e-09	0.439244	-1.42948
58042440	chr3:58042440:C:T	7.50864e-09	-1.79725e-10	-1.25947
58043146	chr3:58043146:T:G	3.11188e-09	-1.77903	-0.361264
58043189	chr3:58043189:C:T	1.56252e-08	-1.79725e-10	-0.52664
58043289	chr3:58043289:C:T	4.34338e-09	-1.7938	-0.0130672
58043537	chr3:58043537:G:T	1.00063e-08	-1.79725e-10	-0.972308
58043715	chr3:58043715:G:A	7.3685e-09	-1.79725e-10	-1.27831
58043778	chr3:58043778:A:G	7.29321e-09	-1.79725e-10	-1.28858
58043883	chr3:58043883:C:T	7.16384e-09	-1.79725e-10	-1.30648
58044257	chr3:58044257:C:T	3.39633e-08	1.05733	-0.807575
58044337	chr3:58044337:C:T	7.42284e-09	-1.79725e-10	-1.27096
58044638	chr3:58044638:T:A	7.30952e-09	-1.79725e-10	-1.28634
58045397	chr3:58045397:A:G	2.74558e-09	-1.28722	-0.978304
58045473	chr3:58045473:TG:T	1.03129e-08	-1.79725e-10	-0.942123
58045873	chr3:58045873:G:A	6.18691e-09	-1.79725e-10	-1.45309
58046340	chr3:58046340:A:T	6.32748e-09	-1.79725e-10	-1.43062
58046368	chr3:58046368:C:T	6.24967e-09	-1.79725e-10	-1.44299
58046553	chr3:58046553:G:A	1.53195e-09	-1.69524	-1.15374
58047412	chr3:58047412:T:C	2.55977e-08	-1.79725e-10	-0.0330203
58047665	chr3:58047665:C:T	1.04631e-08	-1.79725e-10	-0.92767
58048099	chr3:58048099:G:A	2.36359e-08	-1.79725e-10	-0.112756
58048107	chr3:58048107:A:T	7.50496e-09	-1.79804	0.538082
58048605	chr3:58048605:C:T	1.20608e-08	-1.79725e-10	-0.785565
58048863	chr3:58048863:G:T	6.44454e-09	-1.79725e-10	-1.41229
58049038	chr3:58049038:T:C	1.1358e-08	-1.79725e-10	-0.845602
58049820	chr3:58049820:G:A	7.86005e-09	-1.79725e-10	-1.21373
58049827	chr3:58049827:T:A	4.79803e-08	0.791674	-0.196405
58050266	chr3:58050266:T:G	1.04694e-08	-1.79725e-10	-0.927061
58050621	chr3:58050621:G:A	8.04659e-09	-1.79725e-10	-1.19027
58050688	chr3:58050688:C:G	1.01733e-08	-1.79725e-10	-0.955752
58050699	chr3:58050699:A:G	9.6086e-09	-1.79725e-10	-1.01286
58050924	chr3:58050924:T:C	2.19973e-09	-1.28436	-1.20282
58051065	chr3:58051065:C:T	2.22766e-09	-1.25587	-1.2187
58051084	chr3:58051084:A:G	2.2137e-09	-1.26313	-1.21773
58051208	chr3:58051208:T:C	2.18421e-09	-1.29264	-1.20162
58051760	chr3:58051760:A:G	1.04383e-08	-1.79725e-10	-0.930037
58051776	chr3:58051776:G:A	4.51256e-09	-1.76866	-4.43556e-10
58051850	chr3:58051850:G:C	6.13449e-09	-1.79725e-10	-1.46159
58051851	chr3:58051851:T:C	1.03111e-08	-1.79725e-10	-0.942297
58052145	chr3:58052145:A:C	1.0508e-08	-1.79725e-10	-0.923385
58052163	chr3:58052163:T:C	1.03455e-08	-1.79725e-10	-0.93897
58052212	chr3:58052212:C:G	9.8691e-09	-1.79725e-10	-0.986113
58052472	chr3:58052472:G:T	1.03826e-08	-1.79725e-10	-0.93539
58052540	chr3:58052540:A:G	1.07097e-08	-1.79725e-10	-0.904371
58052616	chr3:58052616:G:A	3.01906e-09	-1.23326	-0.937312
58052819	chr3:58052819:C:A	1.59242e-08	0.742988	-1.25067
58052878	chr3:58052878:C:T	8.13849e-09	0.20822	-1.38714
58052944	chr3:58052944:G:T	4.49976e-09	-1.7715	-4.43556e-10
58053690	chr3:58053690:C:T	6.78831e-09	-1.79725e-10	-1.36032
58053731	chr3:58053731:G:C	6.53622e-09	-1.79725e-10	-1.39816
58053855	chr3:58053855:G:A	1.18288e-07	-1.79725e-10	1.4976
58053986	chr3:58053986:G:A	1.8618e-09	-1.726	-0.927977
58054078	chr3:58054078:A:C	6.66417e-07	-1.79725e-10	3.22639
58054170	chr3:58054170:A:G	6.71134e-09	-1.79725e-10	-1.37172
58054299	chr3:58054299:T:C	6.65785e-09	-1.79725e-10	-1.37972
58054906	chr3:58054906:T:C	7.05468e-09	-1.79725e-10	-1.32183
58054907	chr3:58054907:G:A	7.90593e-09	-1.79725e-10	-1.20791
58055109	chr3:58055109:A:G	7.9011e-09	-1.79725e-10	-1.20852
58055173	chr3:58055173:C:T	7.54959e-09	-1.79725e-10	-1.25403
58055630	chr3:58055630:A:T	6.93514e-09	-1.79725e-10	-1.33892
58055904	chr3:58055904:G:C	6.98423e-09	-1.79725e-10	-1.33187
58055910	chr3:58055910:C:G	7.83865e-09	-1.79725e-10	-1.21646
58055967	chr3:58055967:A:G	8.31171e-09	-1.79725e-10	-1.15786
58055979	chr3:58055979:A:G	6.92506e-09	-1.79725e-10	-1.34037
58056089	chr3:58056089:ATTTATTTATTTATTTATTTTTTT:A	7.51531e-09	-1.79725e-10	-1.25858
58056173	chr3:58056173:C:T	1.87901e-09	-1.70022	-0.944552
58056246	chr3:58056246:C:T	6.69572e-09	-1.79725e-10	-1.37405
58056314	chr3:58056314:G:A	7.05698e-09	-1.79725e-10	-1.3215
58056347	chr3:58056347:T:C	6.89179e-09	-1.79725e-10	-1.34519
58056357	chr3:58056357:TC:T	6.1993e-09	-1.79725e-10	-1.45108
58056715	chr3:58056715:C:T	7.15669e-09	-1.79725e-10	-1.30747
58057243	chr3:58057243:C:T	6.90705e-09	-1.79725e-10	-1.34298
58057345	chr3:58057345:A:G	6.93555e-09	-1.79725e-10	-1.33886
58057421	chr3:58057421:T:C	6.90043e-09	-1.79725e-10	-1.34394
58057447	chr3:58057447:T:A	6.95934e-09	-1.79725e-10	-1.33544
58057462	chr3:58057462:A:G	6.94671e-09	-1.79725e-10	-1.33725
58057522	chr3:58057522:G:GCTTAGATAGAGTGA	6.93932e-09	-1.79725e-10	-1.33832
58057876	chr3:58057876:C:T	6.24417e-09	-1.79725e-10	-1.44387
58057909	chr3:58057909:G:C	6.9571e-09	-1.79725e-10	-1.33576
58057940	chr3:58057940:G:A	7.07119e-09	-1.79725e-10	-1.31949
58058019	chr3:58058019:C:T	1.95515e-07	-1.79725e-10	2.00012
58058040	chr3:58058040:T:C	6.87899e-09	-1.79725e-10	-1.34705
58058206	chr3:58058206:A:C	1.37041e-08	-1.79725e-10	-0.657829
58058293	chr3:58058293:T:G	6.93049e-09	-1.79725e-10	-1.33959
58058445	chr3:58058445:T:TGCCATTAGAA	6.93539e-09	-1.79725e-10	-1.33888
58058486	chr3:58058486:G:A	6.24567e-09	-1.44363	-4.43556e-10
58058961	chr3:58058961:T:C	6.89701e-09	-1.79725e-10	-1.34443
58059247	chr3:58059247:C:G	6.73357e-09	-1.79725e-10	-1.36842
58059552	chr3:58059552:G:A	7.4424e-09	-1.79725e-10	-1.26833
58059560	chr3:58059560:C:T	1.05648e-09	-1.77682	-1.44376
58059562	chr3:58059562:T:C	7.12855e-09	-1.79725e-10	-1.31141
58059589	chr3:58059589:T:C	1.30927e-08	-1.79725e-10	-0.703463
58059590	chr3:58059590:G:A	2.17025e-08	-1.79725e-10	-0.198093
58059634	chr3:58059634:G:A	6.33699e-09	-1.79725e-10	-1.42912
58059811	chr3:58059811:C:T	6.57348e-09	-1.79725e-10	-1.39248
58059854	chr3:58059854:T:C	7.03962e-09	-1.79725e-10	-1.32397
58060355	chr3:58060355:T:C	4.89301e-09	-1.68771	-4.43556e-10
58060888	chr3:58060888:G:A	4.91944e-08	-1.79725e-10	0.620257
58060938	chr3:58060938:G:A	1.109e-08	-1.79725e-10	-0.86948
58061516	chr3:58061516:C:T	6.20472e-09	-1.79725e-10	-1.45021
58061590	chr3:58061590:G:C	6.11777e-09	-1.79725e-10	-1.46432
58061591	chr3:58061591:G:A	1.19657e-08	-1.79725e-10	-0.793476
58061821	chr3:58061821:G:A	8.32162e-09	-1.79725e-10	-1.15667
58062546	chr3:58062546:G:A	1.34638e-08	-1.79725e-10	-0.675519
58063449	chr3:58063449:G:A	2.18341e-08	-1.79725e-10	-0.19205
58063664	chr3:58063664:A:C	6.26684e-09	-1.79725e-10	-1.44025
58063912	chr3:58063912:G:A	1.18798e-09	-1.63883	-1.46444
58064036	chr3:58064036:C:T	1.16855e-08	-1.79725e-10	-0.817174
58064164	chr3:58064164:A:G	1.2021e-09	-1.75872	-1.33273
58064251	chr3:58064251:C:T	1.20983e-09	-1.62085	-1.4642
58064538	chr3:58064538:C:T	1.16518e-09	-1.67298	-1.44966
58064893	chr3:58064893:G:A	1.19993e-09	-1.7477	-1.34556
58064995	chr3:58064995:G:A	6.12199e-09	-1.79725e-10	-1.46363
58065130	chr3:58065130:T:C	1.00871e-08	-1.79725e-10	-0.964263
58065221	chr3:58065221:A:G	1.16231e-09	-1.73248	-1.39263
58065308	chr3:58065308:G:C	1.13578e-08	-1.79725e-10	-0.845617
58065568	chr3:58065568:A:G	1.38945e-08	-1.79725e-10	-0.644032
58066280	chr3:58066280:C:T	6.31832e-09	-1.79725e-10	-1.43207
58066324	chr3:58066324:A:G	6.66859e-08	0.924473	-4.43556e-10
58066390	chr3:58066390:T:G	1.23816e-08	-1.79725e-10	-0.759308
58066907	chr3:58066907:G:A	2.86295e-09	-1.65624	-0.567435
58067305	chr3:58067305:G:A	1.59106e-09	-1.74697	-1.06415
58067554	chr3:58067554:A:T	1.19187e-08	-1.79725e-10	-0.797411
58067682	chr3:58067682:C:T	1.68947e-09	-1.50369	-1.24742
58067698	chr3:58067698:G:A	1.65007e-09	-1.41018	-1.36453
58067721	chr3:58067721:T:C	2.40444e-09	-1.59668	-0.801526
58068426	chr3:58068426:A:C	2.5342e-08	-1.79725e-10	-0.0430576
58069032	chr3:58069032:A:G	2.29713e-08	-1.79725e-10	-0.141274
58069109	chr3:58069109:T:C	2.3651e-08	-1.79725e-10	-0.112116
58069155	chr3:58069155:G:A	2.86118e-08	-1.79725e-10	0.0782979
58069478	chr3:58069478:A:T	2.02741e-08	-1.79725e-10	-0.266176
58069535	chr3:58069535:C:T	9.00239e-09	-1.79725e-10	-1.07803
58069536	chr3:58069536:C:T	1.02637e-09	-1.79797	-1.45153
58069610	chr3:58069610:C:T	6.1728e-09	-1.79725e-10	-1.45537
58069685	chr3:58069685:C:T	1.116e-09	-1.75093	-1.41484
58069737	chr3:58069737:G:A	2.3982e-09	-1.53833	-0.862476
58070339	chr3:58070339:C:T	2.70261e-09	-1.55032	-0.73098
58070437	chr3:58070437:A:G	4.55863e-09	-1.7585	-4.43556e-10
58070465	chr3:58070465:T:C	1.09935e-08	-1.79725e-10	-0.878221
58070729	chr3:58070729:G:A	6.12902e-09	-1.79725e-10	-1.46249
58070779	chr3:58070779:C:T	8.04388e-09	-1.68808	0.497468
58070863	chr3:58070863:G:A	7.81319e-09	-1.79725e-10	-1.21971
58070891	chr3:58070891:C:T	1.44451e-08	-1.79725e-10	-0.605169
58070928	chr3:58070928:G:A	4.22793e-08	-1.79725e-10	0.468775
58070970	chr3:58070970:CAG:C	1.90652e-08	-1.79725e-10	-0.327659
58071478	chr3:58071478:C:T	6.35876e-09	-1.79725e-10	-1.42569
58071607	chr3:58071607:G:C	6.27472e-09	-1.79725e-10	-1.43899
58071775	chr3:58071775:CCT:C	7.15696e-09	-1.79725e-10	-1.30744
58071855	chr3:58071855:G:A	7.64992e-09	-1.79725e-10	-1.24083
58071907	chr3:58071907:C:T	6.41916e-09	-1.79725e-10	-1.41623
58072003	chr3:58072003:AG:A	1.99067e-09	-1.63096	-0.956091
58074068	chr3:58074068:A:G	8.87978e-09	-1.79725e-10	-1.09174
58074421	chr3:58074421:A:G	5.99438e-08	-1.79725e-10	0.817886
58074534	chr3:58074534:C:T	1.45247e-09	-1.5015	-1.40076
58074626	chr3:58074626:C:T	4.10057e-08	-1.79725e-10	0.438191
58074657	chr3:58074657:C:T	7.19597e-09	-1.79725e-10	-1.302
58075256	chr3:58075256:T:C	1.31967e-09	-1.56394	-1.43421
58075332	chr3:58075332:C:T	5.43384e-09	-1.58288	-4.43556e-10
58075389	chr3:58075389:T:C	5.73887e-08	-1.79725e-10	0.774325
58075535	chr3:58075535:T:G	2.1577e-09	-1.63127	-0.87521
58076024	chr3:58076024:A:G	1.32333e-09	-1.57585	-1.41952
58076165	chr3:58076165:G:T	1.48844e-09	-1.5675	-1.31029
58076465	chr3:58076465:C:G	1.49011e-09	-1.58277	-1.2939
58076655	chr3:58076655:T:C	2.01144e-09	-1.64897	-0.927694
58076698	chr3:58076698:A:G	5.15271e-09	-1.636	-4.43556e-10
58076783	chr3:58076783:G:A	1.06704e-09	-1.76331	-1.44733
58076987	chr3:58076987:A:T	7.38386e-09	-1.79725e-10	-1.27622
58077576	chr3:58077576:G:C	1.43946e-09	-1.5407	-1.37056
58077582	chr3:58077582:G:C	1.4851e-09	-1.51386	-1.36619
58077678	chr3:58077678:G:A	1.39975e-09	-1.51872	-1.42051
58077747	chr3:58077747:AC:A	6.9329e-09	-1.79725e-10	-1.33924
58077906	chr3:58077906:G:T	1.45817e-09	-1.49744	-1.4009
58078092	chr3:58078092:G:A	1.53061e-09	-1.495	-1.35486
58078234	chr3:58078234:C:T	1.03213e-08	-1.79725e-10	-0.941311
58079844	chr3:58079844:T:C	6.31771e-09	-1.79725e-10	-1.43217
58079924	chr3:58079924:G:T	7.12825e-09	-1.79725e-10	-1.31146
58079988	chr3:58079988:C:T	6.15426e-09	-1.79725e-10	-1.45838
58080131	chr3:58080131:A:C	6.12555e-09	-1.79725e-10	-1.46305
58080814	chr3:58080814:A:G	6.29828e-09	-1.79725e-10	-1.43524
58080827	chr3:58080827:T:C	2.81768e-08	-1.79725e-10	0.0629771
58081028	chr3:58081028:A:G	1.49906e-07	-1.79725e-10	1.73449
58081075	chr3:58081075:A:G	6.26918e-09	-1.79725e-10	-1.43988
58081188	chr3:58081188:G:A	6.59032e-09	-1.79725e-10	-1.38992
58081658	chr3:58081658:G:A	6.41738e-09	-1.79725e-10	-1.41651
58081709	chr3:58081709:C:T	6.92439e-09	-1.79725e-10	-1.34047
58081802	chr3:58081802:A:G	2.03293e-08	-1.79725e-10	-0.263456
58082008	chr3:58082008:AT:A	6.11721e-09	-1.46442	-4.43556e-10
58082068	chr3:58082068:C:T	4.01745e-08	-1.79725e-10	0.417712
58082243	chr3:58082243:G:T	7.49908e-09	-1.79725e-10	-1.26074
58082273	chr3:58082273:A:G	1.51157e-07	2.82496	-1.08216
58082541	chr3:58082541:C:T	1.17566e-09	-1.71032	-1.40337
58082769	chr3:58082769:C:T	5.63027e-09	-1.72685	0.179482
58082787	chr3:58082787:C:T	7.74383e-09	-1.79725e-10	-1.22863
58083288	chr3:58083288:G:A	1.97848e-08	-1.79725e-10	-0.290609
58083510	chr3:58083510:G:GCATC	2.95184e-08	-1.79725e-10	0.109494
58083516	chr3:58083516:A:G	1.74757e-08	-1.79725e-10	-0.414709
58083586	chr3:58083586:C:T	8.03873e-09	-1.79725e-10	-1.19125
58083702	chr3:58083702:A:G	1.15261e-09	-1.68073	-1.45277
58083970	chr3:58083970:G:A	9.58315e-09	-1.03899	0.0234703
58084147	chr3:58084147:G:A	8.23514e-09	-1.79725e-10	-1.16711
58084532	chr3:58084532:C:T	2.0006e-08	-1.79725e-10	-0.279489
58084620	chr3:58084620:A:G	3.69081e-09	-1.74981	-0.219869
58084773	chr3:58084773:T:C	8.40143e-09	-1.79725e-10	-1.14712
58084973	chr3:58084973:T:C	8.97836e-09	-1.79725e-10	-1.0807
58085247	chr3:58085247:G:A	9.42823e-09	-1.79725e-10	-1.03181
58085444	chr3:58085444:G:A	7.79224e-09	-1.79725e-10	-1.22239
58085679	chr3:58085679:G:A	7.55795e-09	-1.79725e-10	-1.25292
58085815	chr3:58085815:C:T	1.78259e-08	-1.79725e-10	-0.394869
58086086	chr3:58086086:T:G	6.51687e-09	-1.79725e-10	-1.40113
58086255	chr3:58086255:C:T	8.55769e-09	-1.79725e-10	-1.12869
58086462	chr3:58086462:CT:C	8.43844e-09	-1.79725e-10	-1.14272
58086724	chr3:58086724:G:A	1.01989e-08	-1.79725e-10	-0.953243
58086744	chr3:58086744:T:G	1.96066e-07	2.89549	-0.892564
58087252	chr3:58087252:G:A	8.38587e-09	-1.79725e-10	-1.14897
58087454	chr3:58087454:T:G	7.4498e-09	-1.79725e-10	-1.26733
58087741	chr3:58087741:C:T	8.39891e-09	-1.79725e-10	-1.14742
58087744	chr3:58087744:C:T	7.40875e-09	-1.79725e-10	-1.27286
58087747	chr3:58087747:G:C	9.10883e-08	1.9832	-0.746896
58087890	chr3:58087890:A:AC	6.76578e-09	-1.36364	-4.43556e-10
58088031	chr3:58088031:G:A	2.95971e-09	-1.30566	-0.884772
58088193	chr3:58088193:A:G	7.78201e-09	-1.79725e-10	-1.22371
58088505	chr3:58088505:AG:A	4.38733e-09	-1.7968	-4.43556e-10
58088710	chr3:58088710:G:A	6.26728e-09	-1.79725e-10	-1.44018
58089118	chr3:58089118:AG:A	6.3037e-09	-1.79725e-10	-1.43439
58089119	chr3:58089119:G:A	1.33844e-09	-1.78725	-1.19677
58089435	chr3:58089435:A:T	8.11512e-09	-1.79725e-10	-1.18179
58089667	chr3:58089667:T:C	2.32456e-08	-1.79725e-10	-0.129407
58090838	chr3:58090838:G:A	1.15582e-08	-1.79725e-10	-0.828128
58091126	chr3:58091126:A:G	6.4109e-09	-1.79725e-10	-1.41752
58091276	chr3:58091276:A:G	6.56285e-09	-1.79725e-10	-1.3941
58092327	chr3:58092327:G:A	7.79459e-09	-1.79725e-10	-1.22209
58092505	chr3:58092505:G:A	1.33076e-08	-1.79725e-10	-0.687185
58092834	chr3:58092834:G:A	6.3444e-09	-1.42795	-4.43556e-10
58092916	chr3:58092916:A:T	4.65288e-08	-1.79725e-10	0.56455
58092990	chr3:58092990:G:A	4.86894e-09	-0.873815	-0.818831
58093222	chr3:58093222:C:T	6.79779e-09	-1.79725e-10	-1.35892
58093272	chr3:58093272:A:G	2.07428e-08	-1.79725e-10	-0.243323
58093462	chr3:58093462:G:T	5.17673e-08	-1.79725e-10	0.671238
58094044	chr3:58094044:C:T	1.87849e-08	-1.79725e-10	-0.342467
58094438	chr3:58094438:AG:A	8.43762e-09	-1.79725e-10	-1.14282
58094673	chr3:58094673:C:T	2.79768e-08	1.47476	-1.4189
58094840	chr3:58094840:C:T	2.16723e-08	-1.79725e-10	-0.199487
58095060	chr3:58095060:A:G	7.27853e-09	-1.79725e-10	-1.29059
58095280	chr3:58095280:G:C	2.25697e-08	1.26396	-1.42287
58095536	chr3:58095536:G:T	4.4391e-08	-1.79725e-10	0.517514
58095546	chr3:58095546:G:A	7.03301e-09	-1.79725e-10	-1.32491
58095614	chr3:58095614:C:G	7.06768e-09	-1.79725e-10	-1.31999
58095630	chr3:58095630:T:A	7.12944e-09	-1.79725e-10	-1.31129
58095679	chr3:58095679:A:T	3.58013e-08	-1.79725e-10	0.302462
58095763	chr3:58095763:C:T	7.1103e-09	-1.79725e-10	-1.31398
58096161	chr3:58096161:T:C	1.32022e-08	-1.79725e-10	-0.69514
58096582	chr3:58096582:C:G	2.55823e-08	-1.79725e-10	-0.0336211
58096982	chr3:58096982:G:A	7.3648e-09	-1.79725e-10	-1.27881
58097261	chr3:58097261:G:A	7.37263e-09	-1.79725e-10	-1.27775
58098344	chr3:58098344:T:C	1.02667e-08	-1.79725e-10	-0.946618
58098523	chr3:58098523:G:A	6.17888e-09	-1.79725e-10	-1.45438
58099068	chr3:58099068:A:G	7.58043e-09	-1.79725e-10	-1.24995
58099168	chr3:58099168:A:C	1.98075e-08	-1.79725e-10	-0.289461
58101271	chr3:58101271:T:C	5.11062e-09	-1.79082	0.146618
58101492	chr3:58101492:G:A	8.36646e-09	-1.79725e-10	-1.15129
58101504	chr3:58101504:C:T	8.1828e-09	-1.79725e-10	-1.17349
58101505	chr3:58101505:G:A	4.39666e-08	1.7342	-1.22629
58102471	chr3:58102471:C:G	8.2468e-09	-1.79725e-10	-1.1657
58102697	chr3:58102697:T:C	7.69132e-09	-1.79725e-10	-1.23543
58103110	chr3:58103110:C:T	4.31468e-08	1.79353	-1.30444
58103212	chr3:58103212:A:G	7.52564e-08	-1.78876	2.83414
58103328	chr3:58103328:A:G	8.41221e-09	-1.79725e-10	-1.14584
58103764	chr3:58103764:A:C	8.20223e-09	-1.79725e-10	-1.17112
58103789	chr3:58103789:A:G	1.25369e-09	-1.61399	-1.43544
58103867	chr3:58103867:GT:G	4.44954e-09	-0.959706	-0.823015
58104124	chr3:58104124:G:A	3.41517e-09	-1.77085	-0.276446
58104150	chr3:58104150:A:G	1.01406e-09	-1.79778	-1.46378
58104909	chr3:58104909:A:G	7.27446e-09	-1.79725e-10	-1.29115
58105008	chr3:58105008:A:G	2.46514e-08	-0.0706864	-4.43556e-10
58105076	chr3:58105076:G:A	2.9239e-09	-1.3089	-0.893698
58105371	chr3:58105371:C:T	9.73784e-09	-1.79725e-10	-0.999503
58105400	chr3:58105400:G:C	7.6324e-09	-1.79725e-10	-1.24312
58106038	chr3:58106038:A:G	1.44167e-09	-1.59275	-1.31697
58106134	chr3:58106134:G:C	3.97104e-09	-1.79589	-0.100605
58106619	chr3:58106619:A:G	3.52127e-09	-1.78812	-0.228581
58106801	chr3:58106801:C:T	1.14912e-09	-1.78521	-1.35132
58106851	chr3:58106851:C:T	7.82157e-09	-1.79725e-10	-1.21864
58107190	chr3:58107190:T:C	1.65235e-09	-1.5146	-1.25872
58107191	chr3:58107191:G:A	7.17815e-09	-1.79725e-10	-1.30448
58107561	chr3:58107561:G:A	8.23223e-09	-1.79725e-10	-1.16746
58107845	chr3:58107845:A:C	1.39366e-09	-1.61136	-1.33222
58107878	chr3:58107878:G:A	8.90435e-09	-1.79725e-10	-1.08898
58108122	chr3:58108122:A:C	3.80125e-09	-0.491999	-1.44819
58108215	chr3:58108215:C:T	1.4777e-08	-1.79725e-10	-0.582452
58108792	chr3:58108792:G:A	1.31113e-09	-1.69053	-1.3141
58108823	chr3:58108823:G:A	1.33554e-08	-1.79725e-10	-0.6836
58108844	chr3:58108844:TG:T	1.19143e-09	-1.69457	-1.40579
58108917	chr3:58108917:CA:C	5.58024e-09	-1.55629	-4.43556e-10
58109125	chr3:58109125:C:T	6.60787e-09	-1.79725e-10	-1.38726
58109535	chr3:58109535:A:G	6.96505e-09	-1.79725e-10	-1.33462
58109772	chr3:58109772:T:C	8.28712e-09	-1.79725e-10	-1.16082
58109773	chr3:58109773:G:T	1.11544e-08	-1.79725e-10	-0.86369
58110068	chr3:58110068:C:T	6.12877e-09	-1.79725e-10	-1.46253
58110662	chr3:58110662:T:G	7.99079e-09	-1.79725e-10	-1.19723
58110797	chr3:58110797:T:C	2.02146e-08	-0.945182	0.676067
58111225	chr3:58111225:AAG:A	6.43265e-09	-1.79725e-10	-1.41413
58111448	chr3:58111448:C:T	6.83673e-09	-1.79725e-10	-1.35321
58111669	chr3:58111669:T:C	2.15315e-09	-1.04574	-1.46285
58112521	chr3:58112521:T:C	2.75217e-08	0.0394546	-4.43556e-10
58112717	chr3:58112717:T:C	7.28831e-09	-1.79725e-10	-1.28925
58113035	chr3:58113035:G:A	4.42442e-09	-1.78838	-4.43556e-10
58113238	chr3:58113238:G:A	6.47097e-09	-1.79725e-10	-1.40819
58113387	chr3:58113387:G:A	1.51689e-09	-1.41427	-1.44459
58113450	chr3:58113450:T:G	7.34541e-09	-1.79725e-10	-1.28145
58113455	chr3:58113455:A:C	5.31631e-08	-1.79725e-10	0.697843
58113948	chr3:58113948:A:G	8.01353e-09	-1.79725e-10	-1.19439
58114053	chr3:58114053:T:C	6.71207e-09	-1.79725e-10	-1.37161
58114689	chr3:58114689:A:G	5.40168e-09	-1.7665	0.177689
58115042	chr3:58115042:C:T	6.18383e-09	-1.79725e-10	-1.45358
58115125	chr3:58115125:A:G	1.09888e-08	-1.79725e-10	-0.878647
58115290	chr3:58115290:A:G	1.54386e-07	-1.79725e-10	1.76394
58115384	chr3:58115384:T:C	6.49912e-09	-1.79725e-10	-1.40385
58115438	chr3:58115438:A:G	6.1944e-09	-1.79725e-10	-1.45188
58115534	chr3:58115534:G:T	3.5482e-09	-1.09159	-0.917493
58115734	chr3:58115734:G:A	6.94568e-09	-1.79725e-10	-1.3374
58115744	chr3:58115744:G:A	2.35087e-09	-1.632	-0.788733
58115782	chr3:58115782:ACCCACAAC:A	1.31399e-08	-1.79725e-10	-0.699865
58115828	chr3:58115828:T:G	1.93852e-09	-1.59894	-1.01465
58116435	chr3:58116435:G:A	3.4367e-09	-1.11441	-0.926599
58116933	chr3:58116933:C:T	4.11759e-08	-1.34437	1.7867
58117096	chr3:58117096:C:G	7.30304e-09	-1.79725e-10	-1.28723
58117364	chr3:58117364:G:C	6.14539e-09	-1.79725e-10	-1.45982
58117531	chr3:58117531:G:C	7.02348e-09	-1.79725e-10	-1.32626
58117917	chr3:58117917:T:C	4.36142e-08	-1.34071	1.84057
58117951	chr3:58117951:C:T	3.70874e-09	-1.07707	-0.887759
58118237	chr3:58118237:G:A	4.28664e-08	-1.33392	1.81649
58119150	chr3:58119150:G:A	7.13935e-08	-1.31543	2.30812
58119439	chr3:58119439:A:G	4.9812e-08	-1.79725e-10	0.632735
58119462	chr3:58119462:T:C	1.89243e-08	-1.79725e-10	-0.335077
58119692	chr3:58119692:C:A	4.916e-09	-1.05148	-0.631543
58120049	chr3:58120049:C:T	1.8548e-09	-1.66397	-0.993775
58120268	chr3:58120268:C:A	1.31568e-08	-1.79725e-10	-0.698586
58120375	chr3:58120375:G:A	6.11703e-09	-1.79725e-10	-1.46445
58121169	chr3:58121169:C:T	6.99752e-09	-1.79725e-10	-1.32997
58121455	chr3:58121455:C:T	7.23621e-09	-1.79725e-10	-1.29642
58121467	chr3:58121467:C:T	2.26552e-08	-1.79725e-10	-0.155132
58121817	chr3:58121817:C:T	5.43691e-08	-1.79725e-10	0.720273
58121935	chr3:58121935:C:T	6.16121e-09	-1.79725e-10	-1.45725
58121941	chr3:58121941:G:A	3.45087e-09	-1.74092	-0.295972
58122272	chr3:58122272:A:C	2.08295e-09	-1.70101	-0.840728
58122788	chr3:58122788:T:C	2.38012e-08	-1.79725e-10	-0.105784
58122816	chr3:58122816:G:T	1.26431e-08	-0.738407	-4.43556e-10
58122824	chr3:58122824:T:C	2.32525e-08	-1.79725e-10	-0.12911
58122863	chr3:58122863:G:A	2.26552e-08	-1.79725e-10	-0.155132
58123206	chr3:58123206:G:A	7.20438e-09	-1.79725e-10	-1.30083
58123806	chr3:58123806:C:T	2.04244e-08	-1.79725e-10	-0.258792
58124021	chr3:58124021:T:A	6.28105e-09	-1.79725e-10	-1.43799
58124045	chr3:58124045:A:G	6.21462e-09	-1.79725e-10	-1.44862
58124124	chr3:58124124:C:T	1.39894e-08	-0.637224	-4.43556e-10
58124140	chr3:58124140:C:T	5.30907e-08	-1.79725e-10	0.69648
58124378	chr3:58124378:G:A	5.05384e-09	-1.65537	-4.43556e-10
58124464	chr3:58124464:C:T	5.35946e-08	-1.79725e-10	0.705926
58124533	chr3:58124533:C:G	8.74841e-09	-0.68023	-0.42642
58124621	chr3:58124621:G:A	8.06523e-09	-1.79725e-10	-1.18796
58124676	chr3:58124676:G:T	2.14766e-08	-1.79725e-10	-0.208557
58124677	chr3:58124677:C:T	2.14862e-08	-1.79725e-10	-0.208112
58125384	chr3:58125384:C:T	2.195e-09	-1.1987	-1.29064
58125401	chr3:58125401:G:A	4.75475e-08	-1.79725e-10	0.586209
58126034	chr3:58126034:G:A	1.32027e-08	-1.79725e-10	-0.695101
58126107	chr3:58126107:C:T	7.76066e-09	-1.79725e-10	-1.22645
58126143	chr3:58126143:G:A	2.10387e-08	-1.79725e-10	-0.229159
58126302	chr3:58126302:C:T	4.43702e-09	-1.78554	-4.43556e-10
58126335	chr3:58126335:G:A	6.24285e-09	-1.79725e-10	-1.44409
58126524	chr3:58126524:A:G	1.35433e-08	-1.79725e-10	-0.669628
58126829	chr3:58126829:G:C	7.00404e-09	-1.79725e-10	-1.32903
58127085	chr3:58127085:G:A	2.46222e-08	-1.79725e-10	-0.0718725
58127094	chr3:58127094:A:G	1.3581e-07	-1.79725e-10	1.63574
58127291	chr3:58127291:G:A	6.24739e-09	-1.79725e-10	-1.44336
58127911	chr3:58127911:T:C	7.93695e-09	-1.79725e-10	-1.20399
58128270	chr3:58128270:C:G	7.82616e-09	-1.79725e-10	-1.21805
58128928	chr3:58128928:G:A	7.55061e-09	-1.79725e-10	-1.25389
58129090	chr3:58129090:G:A	8.06804e-09	-1.79725e-10	-1.18761
58129157	chr3:58129157:C:T	1.62759e-08	-1.79725e-10	-0.485838
58129411	chr3:58129411:G:C	1.72521e-08	-1.79725e-10	-0.427588
58129487	chr3:58129487:A:G	7.97519e-09	-1.79725e-10	-1.19919
58129607	chr3:58129607:G:A	8.34706e-09	-1.79725e-10	-1.15361
58129823	chr3:58129823:T:A	6.36908e-09	-1.79725e-10	-1.42407
58129886	chr3:58129886:T:C	1.40768e-08	-1.79725e-10	-0.630991
58129893	chr3:58129893:G:C	7.82978e-09	-1.79725e-10	-1.21759
58130302	chr3:58130302:T:C	4.54327e-09	-1.76187	-4.43556e-10
58130368	chr3:58130368:G:C	2.11698e-08	-0.259562	0.0366179
58130420	chr3:58130420:C:T	9.93952e-09	-1.79725e-10	-0.979003
58130589	chr3:58130589:A:G	1.59679e-08	-1.79725e-10	-0.504939
58130642	chr3:58130642:T:C	2.38024e-08	-1.79725e-10	-0.105736
58130693	chr3:58130693:G:T	6.11696e-09	-1.79725e-10	-1.46446
58131107	chr3:58131107:C:A	6.2179e-09	-1.79725e-10	-1.44809
58131228	chr3:58131228:C:G	3.82102e-08	-1.79725e-10	0.36758
58131250	chr3:58131250:G:A	6.21052e-09	-1.79725e-10	-1.44928
58131519	chr3:58131519:A:G	2.72325e-08	-1.79725e-10	0.0288876
58131648	chr3:58131648:T:G	8.82194e-09	-1.79725e-10	-1.09828
58131734	chr3:58131734:G:A	4.97899e-08	-1.79725e-10	0.632291
58131769	chr3:58131769:T:G	1.82848e-08	-1.79725e-10	-0.369452
58131797	chr3:58131797:G:A	5.0484e-08	-1.79725e-10	0.646134
58131997	chr3:58131997:G:A	8.95123e-09	-1.08373	-4.43556e-10
58132097	chr3:58132097:C:T	8.34683e-09	-1.79725e-10	-1.15364
58132105	chr3:58132105:T:C	4.95731e-08	-1.79725e-10	0.627926
58132163	chr3:58132163:C:T	7.28479e-09	-1.79725e-10	-1.28973
58132204	chr3:58132204:C:T	2.3997e-08	-1.79725e-10	-0.0975939
58132212	chr3:58132212:G:A	6.89734e-09	-1.79725e-10	-1.34439
58132425	chr3:58132425:G:A	2.22516e-08	-1.79725e-10	-0.173109
58132516	chr3:58132516:T:TAA	4.97899e-08	-1.79725e-10	0.632291
58132973	chr3:58132973:A:G	1.78556e-08	-1.79725e-10	-0.393206
58133053	chr3:58133053:C:T	1.67564e-08	-1.79725e-10	-0.456739
58133135	chr3:58133135:C:G	6.25938e-09	-1.44144	-4.43556e-10
58133231	chr3:58133231:G:T	1.7982e-08	-0.866916	0.480765
58133239	chr3:58133239:C:T	5.02825e-08	-1.79725e-10	0.642135
58134139	chr3:58134139:G:A	4.53779e-09	-1.76308	-4.43556e-10
58134155	chr3:58134155:G:C	2.31379e-09	-1.5189	-0.917741
58134926	chr3:58134926:G:T	8.25868e-09	-1.79725e-10	-1.16426
58135347	chr3:58135347:C:T	1.45022e-08	-1.79725e-10	-0.601221
58135595	chr3:58135595:T:C	1.20049e-08	-1.79725e-10	-0.790205
58135899	chr3:58135899:T:A	1.7145e-09	-1.58319	-1.15321
58136255	chr3:58136255:C:T	9.58512e-09	-0.799476	-0.215834
58136310	chr3:58136310:G:A	8.74019e-09	-1.79725e-10	-1.10759
58136433	chr3:58136433:T:C	1.7838e-09	-1.60102	-1.09575
58136941	chr3:58136941:G:A	6.59279e-09	-1.79725e-10	-1.38954
58137131	chr3:58137131:TAAG:T	6.42153e-09	-1.79725e-10	-1.41587
58137181	chr3:58137181:G:A	7.41152e-09	-1.79725e-10	-1.27249
58137279	chr3:58137279:A:G	9.66374e-09	-1.79725e-10	-1.00714
58137522	chr3:58137522:C:A	4.60202e-08	-0.72348	1.27704
58138252	chr3:58138252:TC:T	6.87802e-09	-1.79725e-10	-1.34719
58138872	chr3:58138872:C:T	9.3583e-09	-1.79725e-10	-1.03926
58139195	chr3:58139195:C:T	6.54056e-09	-1.79725e-10	-1.3975
58139425	chr3:58139425:A:C	1.01711e-08	-1.79725e-10	-0.955973
58139456	chr3:58139456:G:A	6.18092e-09	-1.00338	-0.450676
58139619	chr3:58139619:A:G	8.82331e-09	-1.79725e-10	-1.09812
58139726	chr3:58139726:G:T	9.46353e-09	-1.79725e-10	-1.02808
58140244	chr3:58140244:G:T	1.79239e-07	-0.815385	2.72858
58140370	chr3:58140370:C:T	2.27191e-08	-1.79725e-10	-0.152315
58140496	chr3:58140496:A:C	4.60212e-09	-1.12845	-0.620551
58142090	chr3:58142090:G:A	6.87625e-09	-1.79725e-10	-1.34745
58142100	chr3:58142100:C:T	1.29539e-07	-0.867619	2.45608
58143723	chr3:58143723:A:G	6.72175e-09	-0.973031	-0.397142
58144441	chr3:58144441:A:G	1.30015e-09	-1.78155	-1.23149
58144549	chr3:58144549:G:C	4.50607e-09	-1.00877	-0.761331
58144680	chr3:58144680:A:G	6.73062e-09	-1.79725e-10	-1.36886
58144763	chr3:58144763:A:G	1.92531e-08	-1.79725e-10	-0.317849
58144869	chr3:58144869:C:A	1.28526e-08	-1.79725e-10	-0.721975
58144872	chr3:58144872:T:C	3.54725e-09	-0.586277	-1.42307
58145475	chr3:58145475:A:G	6.43647e-09	-1.79725e-10	-1.41354
58145685	chr3:58145685:C:T	9.25715e-08	1.25246	-4.43556e-10
58145788	chr3:58145788:C:T	1.23918e-09	-1.597	-1.46407
58146252	chr3:58146252:C:T	1.15323e-08	-0.970954	0.140582
58146541	chr3:58146541:G:A	4.38942e-09	-1.79632	-4.43556e-10
58146911	chr3:58146911:G:A	1.63429e-08	-1.79725e-10	-0.481731
58147081	chr3:58147081:G:A	2.82898e-09	-1.60487	-0.630734
58147082	chr3:58147082:C:T	2.85933e-09	-1.5942	-0.630734
58147088	chr3:58147088:G:A	6.48684e-09	-1.79725e-10	-1.40575
58147721	chr3:58147721:C:T	4.14769e-09	-1.1007	-0.752269
58148072	chr3:58148072:G:C	2.81573e-09	-0.77587	-1.46443
58148778	chr3:58148778:A:G	4.84362e-09	-1.69786	-4.43556e-10
58149098	chr3:58149098:C:T	4.73488e-09	-1.72056	-4.43556e-10
58149228	chr3:58149228:C:T	3.59265e-09	-0.551274	-1.44536
58149526	chr3:58149526:C:T	6.31482e-09	-1.79725e-10	-1.43262
58149611	chr3:58149611:C:T	7.87038e-09	-1.79725e-10	-1.21242
58150324	chr3:58150324:C:T	7.26272e-09	-1.79725e-10	-1.29277
58150702	chr3:58150702:T:C	1.928e-09	-1.6739	-0.945138
58151085	chr3:58151085:T:C	6.97929e-09	-1.79725e-10	-1.33257
58151212	chr3:58151212:C:T	1.09249e-08	-1.79725e-10	-0.884477
58151684	chr3:58151684:A:G	6.16526e-09	-1.79725e-10	-1.45659
58151996	chr3:58151996:A:G	1.6737e-09	-1.6129	-1.14758
58152550	chr3:58152550:GA:G	2.53654e-09	-0.917169	-1.42755
58152801	chr3:58152801:G:A	3.14813e-09	-1.56069	-0.568023
58152982	chr3:58152982:C:T	7.47335e-09	-1.79725e-10	-1.26418
58153061	chr3:58153061:C:T	6.79022e-09	-1.79725e-10	-1.36004
58153263	chr3:58153263:G:A	7.65923e-09	-1.79725e-10	-1.23961
58153445	chr3:58153445:G:A	6.18227e-09	-1.79725e-10	-1.45384
58153675	chr3:58153675:G:A	7.56499e-09	-1.79725e-10	-1.25199
58154012	chr3:58154012:G:A	4.79652e-09	-1.70763	-4.43556e-10
58154079	chr3:58154079:T:C	6.25915e-08	-1.79725e-10	0.861108
58154309	chr3:58154309:G:A	2.489e-09	-0.934193	-1.42945
58154398	chr3:58154398:A:G	7.70187e-09	-1.79725e-10	-1.23406
58154694	chr3:58154694:A:G	8.52929e-09	-1.79725e-10	-1.13202
58155041	chr3:58155041:G:A	2.59936e-09	-0.902406	-1.41785
58155315	chr3:58155315:G:A	2.49281e-09	-0.953811	-1.4083
58155353	chr3:58155353:G:A	2.35067e-09	-1.00749	-1.41333
58155369	chr3:58155369:A:G	6.87662e-09	-1.79725e-10	-1.3474
58155540	chr3:58155540:C:T	2.67596e-09	-1.0806	-1.21061
58155564	chr3:58155564:TA:T	2.30969e-09	-1.02696	-1.41145
58155584	chr3:58155584:T:C	6.97649e-09	-1.79725e-10	-1.33298
58155716	chr3:58155716:G:C	8.0661e-09	-1.79725e-10	-1.18785
58156146	chr3:58156146:CTT:C	7.43418e-09	-1.79725e-10	-1.26943
58156845	chr3:58156845:C:T	3.49796e-09	-0.892717	-1.13063
58156994	chr3:58156994:G:T	6.21848e-09	-1.79725e-10	-1.448
58157713	chr3:58157713:G:T	5.05498e-09	-0.66444	-0.990708
58158003	chr3:58158003:G:A	9.66354e-09	-1.0531	0.0459418
58158613	chr3:58158613:T:C	6.30696e-09	-1.79725e-10	-1.43387
58159064	chr3:58159064:A:G	6.11997e-09	-1.79725e-10	-1.46396
58159536	chr3:58159536:G:A	1.51037e-09	-1.47583	-1.38734
58159621	chr3:58159621:T:C	4.38395e-09	-1.79757	-4.43556e-10
58160175	chr3:58160175:C:T	6.47954e-09	-1.79725e-10	-1.40687
58160293	chr3:58160293:C:T	3.20809e-09	-0.902702	-1.20714
58160376	chr3:58160376:C:T	7.47822e-09	-1.79725e-10	-1.26353
58160597	chr3:58160597:G:T	6.3759e-09	-1.79725e-10	-1.423
58160984	chr3:58160984:A:G	1.55824e-09	-1.60212	-1.22985
58161078	chr3:58161078:G:A	1.56392e-09	-1.5878	-1.24053
58161216	chr3:58161216:T:C	7.10707e-09	-1.79725e-10	-1.31443
58161703	chr3:58161703:C:T	2.62299e-09	-1.14546	-1.16575
58162006	chr3:58162006:T:C	3.9428e-09	-1.00258	-0.901056
58162161	chr3:58162161:G:A	4.64899e-09	-0.912733	-0.826138
58162331	chr3:58162331:A:G	6.25119e-09	-1.79725e-10	-1.44275
58162336	chr3:58162336:G:A	1.43785e-08	-0.655833	0.0460431
58162569	chr3:58162569:C:T	6.22703e-09	-1.79725e-10	-1.44662
58162679	chr3:58162679:A:G	6.35645e-09	-1.79725e-10	-1.42605
58163231	chr3:58163231:G:A	1.28274e-08	-1.79725e-10	-0.723941
58163690	chr3:58163690:G:A	3.50167e-09	-0.769975	-1.25231
58163710	chr3:58163710:G:A	2.32369e-09	-0.984547	-1.44782
58163862	chr3:58163862:G:A	6.51118e-09	-1.79725e-10	-1.402
58164457	chr3:58164457:C:T	8.72579e-09	-0.942862	-0.166377
58164706	chr3:58164706:C:T	6.49977e-09	-1.79725e-10	-1.40375
58164850	chr3:58164850:C:T	6.16489e-09	-1.79725e-10	-1.45665
58165779	chr3:58165779:G:A	2.00857e-09	-1.12628	-1.45182
58165815	chr3:58165815:T:G	6.47371e-09	-1.79725e-10	-1.40777
58165834	chr3:58165834:C:T	2.24581e-09	-1.0186	-1.44785
58166220	chr3:58166220:C:G	6.14028e-09	-1.79725e-10	-1.46065
58166338	chr3:58166338:A:C	1.09973e-09	-1.72562	-1.45484
58166381	chr3:58166381:A:G	1.8051e-09	-1.73209	-0.952816
58166828	chr3:58166828:A:AT	6.23632e-09	-1.79725e-10	-1.44513
58166848	chr3:58166848:G:A	5.49455e-09	-0.550611	-1.02115
58167018	chr3:58167018:A:C	6.12031e-09	-1.79725e-10	-1.46391
58167072	chr3:58167072:A:G	2.13734e-09	-1.71613	-0.799828
58168072	chr3:58168072:C:T	5.90663e-09	-0.490804	-1.00864
58168157	chr3:58168157:A:C	6.1517e-09	-1.79725e-10	-1.45879
58168241	chr3:58168241:G:A	6.23957e-09	-1.79725e-10	-1.44461
58168450	chr3:58168450:G:A	1.48187e-08	-0.661325	0.0816915
58168600	chr3:58168600:C:T	6.6538e-09	-1.79725e-10	-1.38033
58168828	chr3:58168828:G:A	8.14106e-09	-1.79725e-10	-1.1786
58168944	chr3:58168944:T:C	1.20529e-09	-1.79261	-1.29619
58169132	chr3:58169132:G:C	5.47434e-09	-0.576491	-0.998959
58169237	chr3:58169237:A:G	6.29325e-09	-1.43604	-4.43556e-10
58169414	chr3:58169414:T:C	7.20229e-09	-1.30112	-4.43556e-10
58169483	chr3:58169483:C:T	6.79694e-09	-1.79725e-10	-1.35905
58169503	chr3:58169503:C:G	2.02355e-08	1.19583	-1.46392
58170057	chr3:58170057:G:A	7.26377e-09	-1.79725e-10	-1.29262
58170300	chr3:58170300:T:C	4.00515e-08	-1.79725e-10	0.414644
58170483	chr3:58170483:T:C	1.22293e-08	-1.79725e-10	-0.771683
58170962	chr3:58170962:C:T	4.42115e-08	-1.79725e-10	0.513462
58171343	chr3:58171343:C:T	7.25494e-09	-1.79725e-10	-1.29384
58171419	chr3:58171419:T:C	2.79365e-08	-1.79725e-10	0.054411
58171792	chr3:58171792:G:C	1.17067e-09	-1.76693	-1.35101
58171884	chr3:58171884:T:C	1.06305e-08	-1.79725e-10	-0.911798
58171979	chr3:58171979:G:A	2.41364e-08	-1.79725e-10	-0.0918009
58172123	chr3:58172123:G:A	4.4285e-09	-1.78746	-4.43556e-10
58172132	chr3:58172132:G:A	4.38133e-08	-1.79725e-10	0.504416
58172607	chr3:58172607:C:T	2.59897e-08	-1.79725e-10	-0.0178212
58172980	chr3:58172980:G:A	1.24655e-09	-1.75839	-1.29676
58173240	chr3:58173240:A:G	6.8684e-09	-1.79725e-10	-1.34859
58173352	chr3:58173352:G:A	6.91859e-09	-1.79725e-10	-1.34131
58173506	chr3:58173506:G:A	6.27538e-09	-1.79725e-10	-1.43889
58173996	chr3:58173996:C:T	2.86255e-08	-1.79725e-10	0.0787749
58174166	chr3:58174166:G:A	2.82889e-09	-1.028	-1.20764
58174984	chr3:58174984:A:G	4.44805e-09	-1.78306	-4.43556e-10
58175145	chr3:58175145:A:C	6.54975e-09	-1.79725e-10	-1.3961
58175194	chr3:58175194:T:C	2.69866e-09	-0.818437	-1.46433
58175255	chr3:58175255:T:G	1.4943e-08	-1.79725e-10	-0.571279
58175260	chr3:58175260:G:A	1.23841e-09	-1.7807	-1.28099
58176644	chr3:58176644:G:A	3.40681e-09	-0.71623	-1.33351
58176665	chr3:58176665:C:T	1.01432e-08	-1.79725e-10	-0.958719
58176699	chr3:58176699:C:T	1.0375e-09	-1.79723	-1.44148
58177495	chr3:58177495:T:C	1.22542e-09	-1.60801	-1.46423
58177508	chr3:58177508:G:A	4.76601e-09	-1.71401	-4.43556e-10
58177707	chr3:58177707:G:A	8.4258e-09	-1.79725e-10	-1.14422
58177965	chr3:58177965:A:G	1.03112e-09	-1.78342	-1.46145
58178174	chr3:58178174:A:C	1.31172e-09	-1.55664	-1.44754
58178187	chr3:58178187:A:G	1.37979e-09	-1.5786	-1.37499
58178315	chr3:58178315:T:C	1.05702e-09	-1.78921	-1.43085
58178321	chr3:58178321:C:G	1.05063e-09	-1.7882	-1.43794
58178666	chr3:58178666:T:A	2.34278e-08	-0.121598	-4.43556e-10
58178782	chr3:58178782:C:T	7.46883e-09	-1.79725e-10	-1.26478
58178809	chr3:58178809:C:T	1.65307e-09	-1.73616	-1.03673
58178875	chr3:58178875:C:T	2.11782e-07	-1.79725e-10	2.08004
58179577	chr3:58179577:G:A	7.22049e-09	-1.79725e-10	-1.2986
58179893	chr3:58179893:G:A	1.16975e-08	-1.79725e-10	-0.816146
58180107	chr3:58180107:A:G	1.28943e-08	-1.79725e-10	-0.718732
58180672	chr3:58180672:C:T	1.44117e-08	-0.607479	-4.43556e-10
58180743	chr3:58180743:A:G	1.58846e-09	-1.3575	-1.45525
58180978	chr3:58180978:G:A	3.12542e-09	-1.0187	-1.11725
58181960	chr3:58181960:G:A	1.67534e-09	-1.77017	-0.989335
58181998	chr3:58181998:G:A	2.83446e-08	-1.79725e-10	0.0689166
58182302	chr3:58182302:TG:T	7.85507e-09	-1.79725e-10	-1.21436
58182400	chr3:58182400:A:G	8.94161e-09	-1.79725e-10	-1.08481
58182564	chr3:58182564:AT:A	1.04506e-09	-1.77402	-1.45742
58182573	chr3:58182573:T:G	1.0451e-09	-1.77712	-1.45429
58182679	chr3:58182679:G:A	1.83823e-09	-1.23214	-1.43458
58182720	chr3:58182720:C:G	1.14061e-08	-1.79725e-10	-0.841376
58182746	chr3:58182746:T:C	1.31088e-09	-1.73852	-1.26631
58182892	chr3:58182892:T:A	7.0593e-09	-1.79725e-10	-1.32118
58182901	chr3:58182901:G:A	2.26701e-09	-1.08306	-1.374
58182958	chr3:58182958:G:A	6.45204e-09	-1.79725e-10	-1.41113
58182990	chr3:58182990:C:T	7.37744e-08	-1.79725e-10	1.02549
58183199	chr3:58183199:T:C	1.91425e-09	-1.16548	-1.46071
58183200	chr3:58183200:T:C	1.86297e-09	-1.19374	-1.45961
58183264	chr3:58183264:A:G	4.75097e-09	-0.714563	-1.00261
58183381	chr3:58183381:A:G	5.80086e-09	-0.535025	-0.98249
58183687	chr3:58183687:G:A	2.21799e-08	-1.79725e-10	-0.176337
58183692	chr3:58183692:G:T	6.39913e-09	-1.79725e-10	-1.41936
58183701	chr3:58183701:T:C	7.93429e-09	-1.79725e-10	-1.20433
58183706	chr3:58183706:AGGTAG:A	8.04094e-09	-1.79725e-10	-1.19098
58183745	chr3:58183745:G:A	1.16608e-09	-1.70128	-1.42059
58183817	chr3:58183817:A:T	1.16977e-09	-1.69888	-1.41984
58183876	chr3:58183876:C:T	3.05334e-08	0.1433	-4.43556e-10
58184093	chr3:58184093:C:T	7.52238e-09	-1.79725e-10	-1.25764
58184167	chr3:58184167:C:T	3.87059e-09	-0.664214	-1.2579
58184181	chr3:58184181:C:T	6.64243e-09	-1.79725e-10	-1.38204
58184215	chr3:58184215:C:T	6.41408e-09	-1.79725e-10	-1.41703
58184231	chr3:58184231:A:G	4.54453e-09	-1.7616	-4.43556e-10
58184269	chr3:58184269:A:G	2.79148e-09	-1.10855	-1.14039
58184454	chr3:58184454:T:C	3.66907e-08	-1.79725e-10	0.327001
58184573	chr3:58184573:C:T	2.94186e-09	-1.05209	-1.14439
58185780	chr3:58185780:G:A	1.28213e-07	0.657948	0.920222
58186322	chr3:58186322:G:C	8.16458e-09	-1.79725e-10	-1.17572
58186739	chr3:58186739:C:T	1.16627e-09	-1.69285	-1.42886
58186814	chr3:58186814:T:A	3.2706e-09	-1.06554	-1.025
58186838	chr3:58186838:A:G	1.5256e-09	-1.72332	-1.12981
58186922	chr3:58186922:C:A	6.62675e-09	-1.79725e-10	-1.38441
58187265	chr3:58187265:G:A	1.46218e-09	-1.59585	-1.29974
58187352	chr3:58187352:T:C	8.08878e-09	-1.79725e-10	-1.18504
58187429	chr3:58187429:C:T	1.26611e-09	-1.67699	-1.36259
58187822	chr3:58187822:A:C	1.40819e-09	-1.65203	-1.28119
58187908	chr3:58187908:C:T	4.89016e-08	0.614288	-4.43556e-10
58188288	chr3:58188288:A:G	9.04583e-08	-1.79725e-10	1.22937
58188371	chr3:58188371:C:A	1.40289e-07	-1.79725e-10	1.66818
58188689	chr3:58188689:A:G	2.26057e-07	-1.79725e-10	2.14526
58188715	chr3:58188715:C:T	6.58451e-09	-1.79725e-10	-1.3908
58188759	chr3:58188759:C:T	7.8795e-09	-1.79725e-10	-1.21126
58188944	chr3:58188944:G:C	5.7363e-09	-1.52871	-4.43556e-10
58189287	chr3:58189287:C:T	6.64893e-09	-1.79725e-10	-1.38107
58189633	chr3:58189633:C:T	1.11253e-09	-1.79702	-1.37187
58189793	chr3:58189793:A:G	6.84531e-09	-1.79725e-10	-1.35196
58190292	chr3:58190292:C:T	7.32997e-09	-1.79725e-10	-1.28355
58190390	chr3:58190390:C:A	6.64451e-09	-1.79725e-10	-1.38173
58191052	chr3:58191052:T:A	7.14195e-09	-0.0162827	-1.29325
58191116	chr3:58191116:C:T	3.333e-09	-0.734491	-1.33716
58191442	chr3:58191442:C:G	2.93837e-08	0.104919	-4.43556e-10
58191514	chr3:58191514:C:T	1.68441e-08	-1.79725e-10	-0.451521
58191566	chr3:58191566:G:A	6.27767e-09	-1.79725e-10	-1.43852
58191659	chr3:58191659:T:C	1.48932e-09	-1.54015	-1.33705
58191748	chr3:58191748:C:A	4.66066e-09	-0.433667	-1.3027
58191786	chr3:58191786:A:G	8.10866e-09	-1.18259	-4.43556e-10
58191816	chr3:58191816:C:T	1.37935e-08	-1.79725e-10	-0.651321
58191904	chr3:58191904:G:T	6.1259e-09	-1.79725e-10	-1.463
58191921	chr3:58191921:C:T	2.82993e-08	-1.79725e-10	0.0673137
58192116	chr3:58192116:A:T	1.92884e-09	-1.51312	-1.10549
58193139	chr3:58193139:C:T	1.39116e-09	-1.63279	-1.3126
58193183	chr3:58193183:C:A	6.87294e-09	-1.79725e-10	-1.34793
58193270	chr3:58193270:A:G	1.34092e-08	-1.79725e-10	-0.679581
58193301	chr3:58193301:T:C	1.34915e-09	-1.67582	-1.30023
58193531	chr3:58193531:G:A	7.63454e-09	-1.79725e-10	-1.24284
58193591	chr3:58193591:C:T	3.02785e-09	-0.836047	-1.33162
58193744	chr3:58193744:C:T	2.21708e-09	-1.32189	-1.15744
58194567	chr3:58194567:A:C	9.90298e-09	-0.4644	-0.518287
58194571	chr3:58194571:C:G	7.34326e-09	-1.79725e-10	-1.28174
58194609	chr3:58194609:C:T	1.24711e-08	-1.79725e-10	-0.752107
58194634	chr3:58194634:TTC:T	1.12666e-08	-1.79725e-10	-0.853677
58194878	chr3:58194878:G:A	6.96033e-09	-1.79725e-10	-1.33529
58195157	chr3:58195157:A:G	6.39633e-09	-1.79725e-10	-1.4198
58195595	chr3:58195595:C:A	1.13557e-08	-0.845798	-4.43556e-10
58195773	chr3:58195773:A:G	2.05517e-09	-1.14415	-1.41101
58196319	chr3:58196319:C:T	1.35261e-09	-1.63602	-1.33747
58196886	chr3:58196886:G:A	7.7293e-09	-1.79725e-10	-1.2305
58197351	chr3:58197351:C:T	3.56792e-09	-0.62757	-1.37597
58197540	chr3:58197540:C:T	7.29042e-09	-1.79725e-10	-1.28896
58197909	chr3:58197909:G:A	1.41596e-09	-1.46487	-1.46284
58198339	chr3:58198339:A:G	1.43364e-08	-1.79725e-10	-0.612723
58198510	chr3:58198510:A:C	4.85995e-09	-1.69449	-4.43556e-10
58199199	chr3:58199199:T:G	1.15393e-09	-1.67574	-1.45661
58199250	chr3:58199250:A:T	1.92525e-08	-1.79725e-10	-0.317883
58199260	chr3:58199260:G:C	4.13893e-08	-1.79725e-10	0.447501
58199562	chr3:58199562:C:T	3.42873e-08	1.08014	-0.820883
58199588	chr3:58199588:C:T	1.91189e-08	-1.79725e-10	-0.324844
58199674	chr3:58199674:A:G	2.61538e-09	-1.08377	-1.23034
58199868	chr3:58199868:T:C	1.00926e-08	-0.713439	-0.250277
58200247	chr3:58200247:G:T	3.60268e-09	-0.530524	-1.46332
58200399	chr3:58200399:A:G	4.99256e-08	-1.79725e-10	0.635011
58200458	chr3:58200458:A:T	2.26753e-08	-1.79725e-10	-0.154244
58200896	chr3:58200896:A:G	1.81391e-08	-1.79725e-10	-0.377452
58201476	chr3:58201476:G:A	8.42071e-09	-1.79725e-10	-1.14483
58201914	chr3:58201914:T:A	5.90435e-09	-1.49983	-4.43556e-10
58202176	chr3:58202176:G:A	2.56096e-09	-1.07613	-1.25901
58202248	chr3:58202248:T:C	4.86921e-08	1.91514	-1.30515
58202456	chr3:58202456:C:G	1.76575e-08	-1.79725e-10	-0.404363
58202536	chr3:58202536:G:A	6.90782e-08	1.99093	-1.03121
58203019	chr3:58203019:C:T	7.36375e-09	-1.79725e-10	-1.27895
58203521	chr3:58203521:G:C	1.38458e-08	0.480141	-1.12768
58203647	chr3:58203647:A:T	6.77415e-09	-1.36241	-4.43556e-10
58203953	chr3:58203953:G:A	1.5203e-08	0.657519	-1.21155
58204431	chr3:58204431:G:A	4.6159e-09	-0.384899	-1.36112
58204715	chr3:58204715:G:A	6.75171e-09	-1.79725e-10	-1.36573
58204727	chr3:58204727:C:T	2.06544e-08	-1.79725e-10	-0.247594
58205547	chr3:58205547:C:G	8.63486e-09	-1.11971	-4.43556e-10
58205647	chr3:58205647:C:T	1.32711e-08	-1.79725e-10	-0.689935
58205706	chr3:58205706:G:A	1.47243e-07	2.6094	-0.892838
58205744	chr3:58205744:C:T	1.80957e-08	-1.79725e-10	-0.37985
58205885	chr3:58205885:G:A	6.67166e-09	-0.0362929	-1.34136
58206068	chr3:58206068:A:T	5.01695e-09	-0.316862	-1.34584
58206069	chr3:58206069:T:C	4.93418e-09	-0.334531	-1.3448
58206190	chr3:58206190:C:T	2.02699e-08	-1.79725e-10	-0.266386
58206375	chr3:58206375:C:T	7.30666e-09	-1.79725e-10	-1.28674
58206497	chr3:58206497:C:G	7.42799e-09	-1.79725e-10	-1.27027
58206624	chr3:58206624:G:A	7.15244e-09	-1.79725e-10	-1.30807
58206663	chr3:58206663:C:A	3.03948e-09	-0.913955	-1.24988
58206819	chr3:58206819:G:A	6.14006e-09	-1.79725e-10	-1.46069
58206858	chr3:58206858:A:G	1.05337e-09	-1.79778	-1.42575
58208324	chr3:58208324:C:A	1.29598e-07	2.49671	-0.907793
58208492	chr3:58208492:G:A	8.95814e-09	-0.0651732	-1.01779
58208860	chr3:58208860:TAA:T	2.55105e-09	-0.921069	-1.41795
58209257	chr3:58209257:G:A	8.83276e-09	-1.79725e-10	-1.09705
58209312	chr3:58209312:T:C	4.23008e-07	3.7769	-1.00504
58209504	chr3:58209504:A:C	1.13926e-07	2.46308	-1.00306
58209519	chr3:58209519:C:G	6.74882e-09	-1.79725e-10	-1.36615
58209647	chr3:58209647:A:G	6.71599e-08	2.23144	-1.29989
58209739	chr3:58209739:G:A	1.19412e-07	2.4951	-0.988043
58209893	chr3:58209893:T:C	1.91848e-09	-1.16066	-1.46333
58209984	chr3:58209984:G:A	7.65862e-09	-0.0807213	-1.15897
58210070	chr3:58210070:GAGA:G	7.72781e-09	-1.79725e-10	-1.2307
58210159	chr3:58210159:G:C	1.04112e-08	-0.932637	-4.43556e-10
58210856	chr3:58210856:G:A	2.59631e-08	-0.0188466	-4.43556e-10
58210912	chr3:58210912:C:T	1.62289e-07	2.52564	-0.711783
58210913	chr3:58210913:G:A	2.25025e-07	-1.79725e-10	2.14069
58211116	chr3:58211116:A:T	1.59207e-09	-1.36799	-1.44249
58211146	chr3:58211146:A:G	1.58285e-09	-1.37409	-1.44221
58211235	chr3:58211235:T:C	1.54944e-09	-1.52398	-1.31365
58211646	chr3:58211646:G:A	2.79904e-08	1.09576	-1.03942
58211858	chr3:58211858:A:G	8.82469e-09	-1.79725e-10	-1.09797
58211893	chr3:58211893:G:A	3.63409e-08	1.77831	-1.46089
58211974	chr3:58211974:G:T	6.59693e-09	-1.79725e-10	-1.38892
58212393	chr3:58212393:C:G	6.12827e-09	-1.79725e-10	-1.46261
58212584	chr3:58212584:G:A	2.76581e-08	0.0443981	-4.43556e-10
58212629	chr3:58212629:T:C	8.29808e-09	-1.79725e-10	-1.1595
58212745	chr3:58212745:GTTTAC:G	2.78413e-09	-0.84338	-1.40821
58212877	chr3:58212877:C:A	2.69825e-09	-0.856492	-1.42643
58212988	chr3:58212988:T:C	1.37504e-07	2.00815	-0.360012
58213399	chr3:58213399:A:G	6.14696e-09	-1.79725e-10	-1.45956
58213484	chr3:58213484:C:T	1.30706e-07	1.95544	-0.358011
58213621	chr3:58213621:C:G	1.29588e-07	1.97318	-0.38434
58213758	chr3:58213758:T:C	2.38314e-08	-1.79725e-10	-0.104516
58213797	chr3:58213797:T:G	1.18779e-07	1.90204	-0.400303
58213903	chr3:58213903:A:T	1.30061e-07	1.98294	-0.390455
58213942	chr3:58213942:T:G	6.63853e-08	2.04997	-1.13002
58214336	chr3:58214336:G:A	8.1427e-09	-1.1784	-4.43556e-10
58214627	chr3:58214627:A:G	1.63001e-09	-1.42917	-1.35777
58215019	chr3:58215019:T:G	9.47331e-09	0.304869	-1.33191
58216218	chr3:58216218:C:T	1.67031e-08	0.241306	-0.701233
58216263	chr3:58216263:C:T	2.72415e-08	0.483268	-0.454048
58217306	chr3:58217306:C:T	2.06414e-08	-1.79725e-10	-0.248225
58217632	chr3:58217632:A:C	2.16312e-08	0.341905	-0.543292
58217787	chr3:58217787:A:G	1.71805e-09	-1.67821	-1.05612
58217804	chr3:58217804:CT:C	1.04339e-08	-1.79725e-10	-0.930466
58217946	chr3:58217946:A:G	1.65399e-09	-1.70203	-1.0703
58218027	chr3:58218027:G:T	2.8543e-08	-1.79725e-10	0.075889
58218397	chr3:58218397:G:A	1.21224e-08	-1.79725e-10	-0.780465
58218526	chr3:58218526:T:C	1.787e-09	-1.6926	-1.00238
58218647	chr3:58218647:T:G	1.84267e-09	-1.68507	-0.979235
58218781	chr3:58218781:C:G	6.6004e-09	-1.79725e-10	-1.38839
58219502	chr3:58219502:T:C	8.51704e-09	-1.79725e-10	-1.13345
58219531	chr3:58219531:T:C	1.348e-08	-1.79725e-10	-0.674315
58219538	chr3:58219538:T:C	2.68135e-09	-0.838046	-1.45115
58219552	chr3:58219552:C:A	1.83427e-08	-1.79725e-10	-0.366289
58219736	chr3:58219736:C:T	5.58662e-08	0.747438	-4.43556e-10
58220240	chr3:58220240:A:G	2.2006e-08	-1.79725e-10	-0.184205
58220571	chr3:58220571:A:T	1.6126e-08	0.119509	-0.6146
58220703	chr3:58220703:G:A	5.0141e-08	0.639317	-4.43556e-10
58220908	chr3:58220908:A:T	2.37993e-08	-1.79725e-10	-0.105864
58221020	chr3:58221020:T:A	1.31804e-08	-1.79725e-10	-0.696789
58221490	chr3:58221490:C:T	6.64257e-09	-1.79725e-10	-1.38202
58221906	chr3:58221906:T:C	1.70555e-08	-1.79725e-10	-0.439046
58222012	chr3:58222012:A:G	1.65207e-07	-1.79725e-10	1.83168
58222222	chr3:58222222:C:T	1.59767e-08	0.928046	-1.43244
58222820	chr3:58222820:CT:C	5.98376e-09	-0.100788	-1.38568
58223086	chr3:58223086:C:T	3.3979e-08	-1.79725e-10	0.25022
58223494	chr3:58223494:A:G	7.704e-09	-1.79725e-10	-1.23378
58223588	chr3:58223588:C:T	4.21702e-08	-1.79725e-10	0.466193
58223844	chr3:58223844:G:A	1.82458e-09	-1.3021	-1.37207
58223855	chr3:58223855:T:C	2.85067e-09	-0.879697	-1.34827
58224146	chr3:58224146:G:A	1.39979e-08	-0.636612	-4.43556e-10
58224187	chr3:58224187:G:A	6.14836e-09	-1.79725e-10	-1.45934
58224320	chr3:58224320:C:T	1.24941e-08	-0.750263	-4.43556e-10
58224321	chr3:58224321:G:A	1.03815e-08	0.522804	-1.4583
58224382	chr3:58224382:A:G	3.45047e-08	0.074923	0.19065
58224973	chr3:58224973:C:A	1.17903e-08	-1.79725e-10	-0.808241
58225048	chr3:58225048:G:T	4.3979e-09	-0.329888	-1.46451
58225238	chr3:58225238:G:A	1.20125e-07	2.30794	-0.794926
58225356	chr3:58225356:T:C	1.08553e-08	0.543318	-1.43419
58226486	chr3:58226486:T:C	6.15808e-09	-1.79725e-10	-1.45776
58226582	chr3:58226582:C:T	7.3772e-09	-1.79725e-10	-1.27713
58226688	chr3:58226688:T:C	6.18201e-09	-1.79725e-10	-1.45388
58226795	chr3:58226795:T:C	6.13458e-09	-1.79725e-10	-1.46158
58227280	chr3:58227280:T:C	6.18436e-09	-1.79725e-10	-1.4535
58227343	chr3:58227343:C:CT	6.24736e-09	-1.79725e-10	-1.44336
58227626	chr3:58227626:C:T	6.18194e-09	-1.79725e-10	-1.45389
58227880	chr3:58227880:C:G	6.15262e-09	-1.79725e-10	-1.45864
58228350	chr3:58228350:G:T	6.72906e-09	-1.79725e-10	-1.36909
58228367	chr3:58228367:T:C	6.5011e-09	-1.79725e-10	-1.40355
58228398	chr3:58228398:A:T	6.52303e-09	-1.79725e-10	-1.40018
58228422	chr3:58228422:A:T	9.49427e-09	-1.79725e-10	-1.02483
58228607	chr3:58228607:G:A	1.78172e-08	-1.79725e-10	-0.395356
58228700	chr3:58228700:A:T	6.20095e-09	-1.79725e-10	-1.45082
58228720	chr3:58228720:G:A	6.17108e-09	-1.79725e-10	-1.45565
58229429	chr3:58229429:A:T	1.81253e-09	-1.70754	-0.973258
58229834	chr3:58229834:C:A	2.57909e-08	-0.0255016	-4.43556e-10
58230258	chr3:58230258:G:A	1.18448e-08	-1.79725e-10	-0.80363
58230564	chr3:58230564:AG:A	1.75903e-08	-1.79725e-10	-0.408176
58230674	chr3:58230674:T:C	1.76943e-09	-1.71534	-0.989528
58230938	chr3:58230938:A:G	3.26103e-09	-0.665437	-1.42804
58231310	chr3:58231310:G:A	1.65142e-09	-1.71478	-1.05911
58231862	chr3:58231862:G:A	2.29462e-09	-1.23333	-1.21163
58231944	chr3:58231944:T:C	1.52104e-08	0.893825	-1.44737
58232329	chr3:58232329:A:C	1.64224e-09	-1.73487	-1.04459
58232625	chr3:58232625:G:A	5.00879e-09	-0.26131	-1.40302
58232706	chr3:58232706:G:A	5.62873e-09	-1.54764	-4.43556e-10
58232869	chr3:58232869:A:G	1.65797e-09	-1.73052	-1.0394
58233648	chr3:58233648:T:C	7.89363e-09	-0.116507	-1.09296
58233690	chr3:58233690:A:G	2.06406e-09	-1.49073	-1.06012
58234294	chr3:58234294:G:A	1.24726e-08	-0.751984	-4.43556e-10
58234674	chr3:58234674:G:A	1.63637e-09	-1.64248	-1.14056
58234683	chr3:58234683:A:G	1.99693e-08	-1.79725e-10	-0.281327
58234792	chr3:58234792:G:A	1.20355e-07	2.97756	-1.46264
58234937	chr3:58234937:G:A	1.64137e-09	-1.64535	-1.13464
58235285	chr3:58235285:G:A	6.33978e-09	-1.79725e-10	-1.42868
58235499	chr3:58235499:T:G	2.35177e-09	-1.28086	-1.1395
58235644	chr3:58235644:T:C	1.13428e-08	-1.79725e-10	-0.846936
58236095	chr3:58236095:C:T	5.60792e-08	1.98626	-1.23502
58236572	chr3:58236572:T:C	2.92242e-07	3.84164	-1.43958
58236705	chr3:58236705:A:G	3.89666e-09	-0.711616	-1.20379
58236932	chr3:58236932:T:C	7.51533e-09	-1.25858	-4.43556e-10
58237077	chr3:58237077:T:G	2.22857e-09	-1.32561	-1.14856
58237565	chr3:58237565:T:C	1.62139e-09	-1.54512	-1.24712
58237663	chr3:58237663:G:C	6.12688e-09	-1.79725e-10	-1.46284
58237788	chr3:58237788:A:G	1.5683e-09	-1.68261	-1.14292
58238413	chr3:58238413:C:G	3.81178e-09	-0.968321	-0.969103
58239609	chr3:58239609:G:T	1.79068e-09	-1.61868	-1.07425
58239677	chr3:58239677:A:G	3.20587e-08	0.192047	-4.43556e-10
58239763	chr3:58239763:G:T	1.34039e-08	-1.79725e-10	-0.679974
58240247	chr3:58240247:T:A	2.32188e-07	3.63155	-1.45953
58240571	chr3:58240571:T:A	1.23225e-08	-1.79725e-10	-0.764094
58240754	chr3:58240754:G:A	1.80012e-09	-1.62343	-1.06423
58240888	chr3:58240888:G:A	2.0009e-08	-0.279342	-4.43556e-10
58240972	chr3:58240972:T:C	1.79176e-09	-1.62529	-1.06703
58241019	chr3:58241019:C:T	2.31107e-09	-1.0893	-1.34851
58241026	chr3:58241026:G:A	3.66946e-09	-0.811063	-1.16441
58241404	chr3:58241404:G:A	1.50114e-08	-1.79725e-10	-0.56671
58241993	chr3:58241993:T:C	4.69218e-08	0.572961	-4.43556e-10
58241996	chr3:58241996:A:G	3.72215e-09	-1.08913	-0.872093
58242207	chr3:58242207:T:C	4.20426e-07	3.59356	-0.827811
58242221	chr3:58242221:A:G	1.47758e-08	-1.18343	0.600901
58242316	chr3:58242316:G:C	6.8397e-09	-1.79725e-10	-1.35278
58242355	chr3:58242355:A:C	3.96422e-06	4.15673	0.852811
58242391	chr3:58242391:C:T	5.81077e-06	4.31889	1.07306
58242392	chr3:58242392:C:T	6.11666e-09	-1.79725e-10	-1.4645
58242444	chr3:58242444:G:T	1.59546e-06	3.05415	1.04525
58242712	chr3:58242712:T:A	2.37026e-09	-1.26667	-1.14585
58242799	chr3:58242799:G:A	6.98948e-09	-1.79725e-10	-1.33112
58243130	chr3:58243130:G:A	2.2775e-09	-1.29928	-1.15316
58243823	chr3:58243823:C:G	2.72138e-09	-1.18051	-1.09388
58243902	chr3:58243902:C:T	1.35306e-08	-1.79725e-10	-0.67057
58243926	chr3:58243926:A:G	2.50917e-09	-1.26117	-1.0944
58244137	chr3:58244137:A:G	7.54006e-09	-1.25529	-4.43556e-10
58244522	chr3:58244522:T:C	6.49531e-09	-1.79725e-10	-1.40444
58244625	chr3:58244625:G:A	3.63954e-08	0.852531	-0.533609
58244709	chr3:58244709:C:T	5.96893e-07	3.74211	-0.62589
58245019	chr3:58245019:G:T	2.01513e-06	4.88156	-0.548646
58245082	chr3:58245082:G:A	4.23131e-08	0.95539	-0.485815
58245196	chr3:58245196:G:A	4.4136e-09	-1.79083	-4.43556e-10
58245385	chr3:58245385:C:T	5.11159e-07	3.53643	-0.57527
58245699	chr3:58245699:G:C	5.69502e-07	3.64616	-0.57692
58245914	chr3:58245914:CAGG:C	6.43783e-09	-1.79725e-10	-1.41333
58246021	chr3:58246021:C:T	1.33276e-08	-0.685684	-4.43556e-10
58246340	chr3:58246340:A:G	1.06075e-08	-1.79725e-10	-0.913963
58246390	chr3:58246390:C:G	7.33765e-07	4.33823	-1.01556
58246394	chr3:58246394:G:A	3.64769e-08	1.31704	-0.995887
58246419	chr3:58246419:G:A	2.36479e-09	-1.23163	-1.1832
58246465	chr3:58246465:A:G	7.72539e-07	4.39133	-1.01716
58246596	chr3:58246596:G:A	1.10076e-08	-1.79725e-10	-0.876939
58246793	chr3:58246793:C:T	6.68577e-09	-1.79725e-10	-1.37554
58246803	chr3:58246803:C:T	2.43192e-09	-1.28222	-1.10462
58246932	chr3:58246932:G:A	0.000147373	8.51975	0.105444
58247002	chr3:58247002:A:G	2.25679e-09	-1.25904	-1.20254
58247214	chr3:58247214:G:A	5.87588e-07	3.58819	-0.487683
58247446	chr3:58247446:G:A	7.91851e-09	-1.79725e-10	-1.20632
58247876	chr3:58247876:T:C	7.55254e-07	4.36655	-1.01502
58248143	chr3:58248143:TTAA:T	6.4077e-09	-1.79725e-10	-1.41802
58248305	chr3:58248305:A:G	7.5731e-09	-1.79725e-10	-1.25092
58248380	chr3:58248380:C:A	1.05853e-08	-1.79725e-10	-0.916058
58248468	chr3:58248468:C:T	7.13291e-07	3.75313	-0.458758
58248559	chr3:58248559:A:G	7.63916e-09	-1.79725e-10	-1.24223
58248752	chr3:58248752:G:A	8.37417e-07	3.93059	-0.475787
58248809	chr3:58248809:T:C	5.19847e-08	1.20381	-0.528384
58249470	chr3:58249470:C:G	2.27636e-06	4.90874	-0.453928
58249600	chr3:58249600:T:C	2.48135e-09	-1.26162	-1.10509
58249781	chr3:58249781:C:T	6.66453e-09	-1.79725e-10	-1.37872
58250000	chr3:58250000:T:C	0.00041959	9.44524	0.226273
58250201	chr3:58250201:G:T	1.1024e-06	4.11969	-0.389968
58251057	chr3:58251057:C:T	9.88147e-09	-1.79725e-10	-0.984861
58251276	chr3:58251276:C:A	5.87714e-09	-0.0529592	-1.45149
58251562	chr3:58251562:T:C	2.46679e-07	2.9798	-0.747229
58251774	chr3:58251774:G:A	6.46128e-08	1.40101	-0.508122
58252158	chr3:58252158:A:T	2.12462e-09	-1.24618	-1.27575
58253150	chr3:58253150:C:T	6.08316e-08	1.12186	-0.289272
58253274	chr3:58253274:A:G	7.27875e-08	1.37507	-0.363051
58253375	chr3:58253375:C:T	6.26324e-09	0.00187363	-1.4427
58253653	chr3:58253653:C:T	6.06707e-09	-0.0313312	-1.44132
58253812	chr3:58253812:C:T	4.57818e-08	1.59323	-1.04486
58254490	chr3:58254490:C:T	6.21711e-09	-0.0145073	-1.43371
58254547	chr3:58254547:A:G	9.13385e-09	-1.79725e-10	-1.06353
58254759	chr3:58254759:A:G	6.52588e-09	0.0225983	-1.42234
58254859	chr3:58254859:C:T	2.05079e-08	-1.79725e-10	-0.254712
58255096	chr3:58255096:G:C	7.34528e-09	-1.79725e-10	-1.28146
58255224	chr3:58255224:T:A	2.40658e-09	-0.99346	-1.40386
58255332	chr3:58255332:A:C	6.37784e-09	-0.00130971	-1.42138
58255504	chr3:58255504:G:A	8.69315e-07	3.90093	-0.408747
58255579	chr3:58255579:T:C	1.98343e-09	-1.36754	-1.22316
58255712	chr3:58255712:T:C	1.10089e-06	4.31155	-0.583201
58256539	chr3:58256539:G:A	6.36322e-09	-1.79725e-10	-1.42499
58257029	chr3:58257029:A:G	6.20406e-09	-1.79725e-10	-1.45032
58257283	chr3:58257283:C:T	9.79179e-07	4.52405	-0.912858
58257343	chr3:58257343:G:T	7.42858e-09	-1.79725e-10	-1.27019
58257432	chr3:58257432:G:A	1.65937e-07	2.42037	-0.584289
58257562	chr3:58257562:C:T	1.07539e-06	4.06459	-0.359675
58257725	chr3:58257725:A:G	1.26437e-07	2.30775	-0.743528
58257867	chr3:58257867:C:A	9.77128e-07	4.01878	-0.409687
58258171	chr3:58258171:G:A	6.24374e-09	-0.01729	-1.42665
58258530	chr3:58258530:C:G	1.20728e-08	-0.784568	-4.43556e-10
58258641	chr3:58258641:C:CT	2.31019e-09	-1.00633	-1.43186
58259021	chr3:58259021:C:T	6.19493e-08	1.28074	-0.429949
58259073	chr3:58259073:C:T	6.36681e-08	1.30096	-0.422801
58259077	chr3:58259077:G:A	5.76374e-09	-1.52394	-4.43556e-10
58259428	chr3:58259428:C:T	6.3064e-08	2.17112	-1.30249
58259896	chr3:58259896:T:C	5.63293e-07	3.67777	-0.619492
58259928	chr3:58259928:C:T	2.17058e-09	-1.32324	-1.17729
58260068	chr3:58260068:T:G	6.66093e-09	-1.79725e-10	-1.37926
58260363	chr3:58260363:T:G	4.10709e-09	-0.403454	-1.45935
58260739	chr3:58260739:G:A	1.1176e-08	-1.79725e-10	-0.861754
58260765	chr3:58260765:C:T	1.06552e-08	-1.79725e-10	-0.909474
58261052	chr3:58261052:C:T	8.74935e-09	-1.79725e-10	-1.10654
58261064	chr3:58261064:G:A	6.84664e-09	-1.79725e-10	-1.35176
58261169	chr3:58261169:T:A	6.11832e-09	-1.79725e-10	-1.46423
58261418	chr3:58261418:C:G	7.8239e-09	-1.79725e-10	-1.21834
58261644	chr3:58261644:G:A	8.63741e-07	3.81014	-0.324389
58261798	chr3:58261798:C:G	8.06161e-09	-1.79725e-10	-1.18841
58261873	chr3:58261873:G:T	2.46695e-09	-0.967234	-1.4053
58262420	chr3:58262420:G:C	5.33614e-07	3.33893	-0.334784
58262493	chr3:58262493:A:G	2.37115e-09	-0.990225	-1.42192
58262638	chr3:58262638:T:C	9.07001e-09	-1.79725e-10	-1.07055
58262807	chr3:58262807:C:T	2.72139e-08	1.4913	-1.4631
58263080	chr3:58263080:C:T	2.37588e-09	-0.997151	-1.413
58263191	chr3:58263191:G:A	2.65845e-07	2.57297	-0.265575
58263314	chr3:58263314:C:T	1.58265e-07	1.78875	-4.43556e-10
58263347	chr3:58263347:G:A	2.02437e-08	-0.26768	-4.43556e-10
58263647	chr3:58263647:A:T	3.44779e-09	-0.579256	-1.45853
58263648	chr3:58263648:C:T	3.47675e-09	-0.570227	-1.4592
58263888	chr3:58263888:A:C	6.29308e-08	1.97477	-1.10826
58264280	chr3:58264280:A:G	7.66924e-09	-1.79725e-10	-1.2383
58264407	chr3:58264407:A:G	3.5448e-08	0.292544	-4.43556e-10
58264424	chr3:58264424:C:T	1.92519e-08	-1.79725e-10	-0.317912
58264555	chr3:58264555:G:C	5.32149e-09	-1.60377	-4.43556e-10
58264847	chr3:58264847:A:G	2.41525e-09	-0.978001	-1.41572
58265017	chr3:58265017:C:T	1.27457e-08	-1.79725e-10	-0.730324
58265126	chr3:58265126:C:A	2.41555e-09	-0.98082	-1.41278
58265410	chr3:58265410:C:T	7.14933e-09	-1.79725e-10	-1.3085
58265675	chr3:58265675:A:G	3.36734e-09	-0.607697	-1.4537
58266031	chr3:58266031:G:A	3.4819e-09	-0.573349	-1.4546
58266227	chr3:58266227:T:C	7.15356e-09	-1.79725e-10	-1.30791
58266240	chr3:58266240:G:A	6.26472e-09	-1.79725e-10	-1.44059
58266269	chr3:58266269:C:T	3.3649e-09	-0.607814	-1.45431
58266270	chr3:58266270:G:A	9.088e-09	-1.06857	-4.43556e-10
58266369	chr3:58266369:G:A	2.35752e-09	-0.991112	-1.4268
58266383	chr3:58266383:G:A	7.67069e-09	-1.79725e-10	-1.23811
58266399	chr3:58266399:G:A	2.75166e-09	-0.85225	-1.41107
58266477	chr3:58266477:C:T	6.26603e-09	-1.79725e-10	-1.44038
58266710	chr3:58266710:A:T	8.48214e-09	-1.79725e-10	-1.13756
58266917	chr3:58266917:A:G	3.19449e-09	-0.66291	-1.45118
58267008	chr3:58267008:T:C	6.44577e-09	-1.79725e-10	-1.4121
58267436	chr3:58267436:A:C	5.27444e-09	-1.61265	-4.43556e-10
58267914	chr3:58267914:T:C	8.49822e-09	-1.13567	-4.43556e-10
58267940	chr3:58267940:G:A	6.31513e-09	-1.79725e-10	-1.43257
58268158	chr3:58268158:C:T	4.46626e-08	1.80721	-1.2836
58269591	chr3:58269591:A:T	2.23073e-09	-1.06063	-1.41256
58269658	chr3:58269658:C:T	2.17502e-09	-1.05133	-1.44716
58269816	chr3:58269816:C:T	2.30331e-09	-1.01998	-1.42119
58269945	chr3:58269945:TTAAA:T	6.12067e-09	-1.79725e-10	-1.46385
58270012	chr3:58270012:G:A	2.09844e-07	2.61733	-0.546489
58270536	chr3:58270536:TG:T	1.22582e-08	-1.79725e-10	-0.769329
58270698	chr3:58270698:A:C	7.92825e-08	1.95332	-0.855825
58271373	chr3:58271373:A:G	2.14709e-09	-1.09008	-1.42133
58271662	chr3:58271662:G:C	6.15708e-09	-1.79725e-10	-1.45792
58273785	chr3:58273785:A:G	1.08924e-08	-1.79725e-10	-0.887453
58274272	chr3:58274272:A:G	6.20676e-07	4.42277	-1.26748
58274422	chr3:58274422:T:G	8.98584e-08	2.68614	-1.46342
58274433	chr3:58274433:C:T	9.12033e-06	6.79937	-0.95663
58274820	chr3:58274820:C:T	6.80854e-09	-1.79725e-10	-1.35734
58275752	chr3:58275752:C:T	6.18416e-09	-1.79725e-10	-1.45353
58275992	chr3:58275992:C:T	6.26391e-09	-1.79725e-10	-1.44072
58276014	chr3:58276014:A:G	8.45948e-09	-0.0368226	-1.10341
58276477	chr3:58276477:T:C	2.12777e-06	5.43562	-1.04831
58276530	chr3:58276530:G:A	1.08911e-06	4.92289	-1.2053
58277319	chr3:58277319:G:A	1.01198e-08	-0.961033	-4.43556e-10
58277370	chr3:58277370:T:C	2.88014e-07	3.42086	-1.03338
58277424	chr3:58277424:T:G	5.10361e-09	-0.190145	-1.45543
58277560	chr3:58277560:G:A	6.64871e-09	-1.79725e-10	-1.3811
58277624	chr3:58277624:T:G	2.29428e-06	5.3812	-0.918545
58277937	chr3:58277937:G:A	1.67977e-08	-1.79725e-10	-0.454281
58278120	chr3:58278120:A:G	3.07893e-07	3.48531	-1.03107
58278167	chr3:58278167:A:G	6.98218e-09	-0.251767	-1.08039
58278512	chr3:58278512:C:T	1.2562e-06	5.01648	-1.15616
58278530	chr3:58278530:G:A	1.79108e-08	-1.79725e-10	-0.390119
58278931	chr3:58278931:T:C	6.60996e-09	-1.79725e-10	-1.38694
58279007	chr3:58279007:T:A	6.50261e-09	-1.79725e-10	-1.40332
58279086	chr3:58279086:G:A	3.84633e-06	5.91024	-0.930886
58279321	chr3:58279321:C:G	6.26604e-09	-1.79725e-10	-1.44038
58279368	chr3:58279368:C:G	9.64775e-09	-1.79725e-10	-1.0088
58279671	chr3:58279671:T:C	3.06433e-07	3.45724	-1.00777
58279690	chr3:58279690:A:G	6.59236e-09	-1.79725e-10	-1.38961
58280219	chr3:58280219:G:A	8.72797e-09	-1.79725e-10	-1.10899
58280223	chr3:58280223:C:T	9.71554e-07	4.81407	-1.2107
58280352	chr3:58280352:C:T	7.92195e-09	-1.79725e-10	-1.20588
58280418	chr3:58280418:G:A	6.25347e-09	-1.79725e-10	-1.44238
58280639	chr3:58280639:G:A	2.01777e-08	-1.79725e-10	-0.270946
58280872	chr3:58280872:G:A	6.68776e-09	-1.79725e-10	-1.37524
58281004	chr3:58281004:C:T	2.07199e-07	3.01042	-0.952262
58281025	chr3:58281025:T:C	6.98966e-09	-1.79725e-10	-1.33109
58281360	chr3:58281360:C:T	6.89337e-09	-1.79725e-10	-1.34496
58281560	chr3:58281560:C:T	1.42727e-06	4.9802	-0.992206
58281664	chr3:58281664:C:T	6.67423e-09	-1.79725e-10	-1.37727
58281676	chr3:58281676:T:C	9.69599e-09	0.0740025	-1.07781
58281700	chr3:58281700:G:A	7.9556e-09	-1.79725e-10	-1.20165
58281915	chr3:58281915:A:T	2.10794e-07	3.05369	-0.978329
58282084	chr3:58282084:C:A	5.40371e-08	0.71415	-4.43556e-10
58282106	chr3:58282106:G:A	2.6611e-07	3.07968	-0.771288
58282119	chr3:58282119:T:C	2.04201e-07	3.03257	-0.98898
58282197	chr3:58282197:C:T	1.97643e-07	3.04546	-1.03452
58282617	chr3:58282617:A:T	1.0829e-06	4.81865	-1.10678
58282804	chr3:58282804:A:G	7.04944e-09	-1.79725e-10	-1.32257
58282904	chr3:58282904:C:T	6.12738e-09	-1.79725e-10	-1.46276
58283023	chr3:58283023:C:A	1.49936e-06	5.0464	-1.00912
58283337	chr3:58283337:G:C	4.38923e-09	-1.79637	-4.43556e-10
58283724	chr3:58283724:A:G	1.78508e-06	5.2334	-1.0217
58283784	chr3:58283784:C:A	5.36735e-09	-0.136971	-1.45822
58283807	chr3:58283807:A:T	3.32444e-09	-0.643755	-1.43047
58283812	chr3:58283812:C:T	1.37062e-06	5.11479	-1.16729
58283985	chr3:58283985:T:G	5.11158e-09	-0.182145	-1.46187
58284010	chr3:58284010:C:G	5.91865e-06	6.34501	-0.934672
58284405	chr3:58284405:G:A	6.15065e-09	-1.79725e-10	-1.45896
58284626	chr3:58284626:T:C	6.76898e-09	-1.79725e-10	-1.36317
58284956	chr3:58284956:C:CCAGG	6.35125e-09	-1.79725e-10	-1.42687
58285236	chr3:58285236:T:C	8.84485e-09	-0.0138205	-1.08187
58285559	chr3:58285559:G:A	7.02796e-09	-1.79725e-10	-1.32563
58285650	chr3:58285650:G:A	3.08162e-09	-0.712391	-1.43768
58285805	chr3:58285805:G:T	6.54772e-09	-1.79725e-10	-1.3964
58285926	chr3:58285926:C:T	6.62111e-09	-1.38526	-4.43556e-10
58285952	chr3:58285952:C:T	6.11685e-09	-1.79725e-10	-1.46448
58286102	chr3:58286102:C:G	8.00312e-09	-1.79725e-10	-1.19569
58286115	chr3:58286115:G:A	8.08416e-09	-1.79725e-10	-1.18562
58286121	chr3:58286121:G:A	7.68786e-09	-0.0682983	-1.16758
58286123	chr3:58286123:C:G	1.29799e-08	-0.712121	-4.43556e-10
58286139	chr3:58286139:C:A	6.29568e-09	-0.0322486	-1.40341
58286444	chr3:58286444:A:C	9.6538e-09	0.0465722	-1.05474
58286551	chr3:58286551:C:T	5.4508e-09	-1.57976	-4.43556e-10
58286912	chr3:58286912:T:C	8.96081e-09	-0.0498395	-1.03282
58287077	chr3:58287077:G:A	6.11707e-09	-1.79725e-10	-1.46444
58287232	chr3:58287232:C:T	7.35371e-09	-1.79725e-10	-1.28032
58287715	chr3:58287715:G:C	6.45178e-09	-1.79725e-10	-1.41117
58287900	chr3:58287900:A:G	6.92402e-09	-1.79725e-10	-1.34053
58288088	chr3:58288088:G:A	8.27994e-09	-0.143956	-1.01773
58288131	chr3:58288131:G:C	1.31693e-08	-0.69763	-4.43556e-10
58288613	chr3:58288613:C:CACTA	8.57781e-09	-0.104564	-1.02178
58288752	chr3:58288752:C:T	6.59888e-09	-1.79725e-10	-1.38862
58289322	chr3:58289322:G:A	8.79115e-09	-0.150101	-0.951674
58289458	chr3:58289458:G:A	7.23818e-09	-0.133581	-1.16257
58289842	chr3:58289842:A:G	6.13042e-09	-1.79725e-10	-1.46226
58289844	chr3:58289844:GGCGGCTGGCCGGGTAGGGGGCTGACCCCCCCACCTCCCTCCCGGACGGGGTGGCTGGCCGGGCAGAGGGGCTCCTCACTTCCCAGTAGGGGCGGCCGGGCAGAGGCGCCCCTCACCTCCCGGACGA:G	2.05901e-08	-1.79725e-10	-0.250711
58290979	chr3:58290979:C:T	5.12259e-09	-0.194421	-1.44744
58291216	chr3:58291216:A:G	8.29502e-06	6.35507	-0.607182
58291600	chr3:58291600:G:A	3.00248e-07	3.26072	-0.831632
58291774	chr3:58291774:A:C	9.3442e-09	-0.0726772	-0.968088
58291781	chr3:58291781:C:T	8.04819e-09	-1.79725e-10	-1.19008
58291819	chr3:58291819:G:A	9.68116e-09	-0.0401794	-0.96516
58291931	chr3:58291931:C:T	5.33486e-09	-0.16104	-1.44022
58291937	chr3:58291937:G:A	6.63018e-09	-1.79725e-10	-1.38389
58291967	chr3:58291967:CA:C	9.0934e-09	-1.79725e-10	-1.06797
58292020	chr3:58292020:C:A	6.82663e-09	-1.79725e-10	-1.35469
58292023	chr3:58292023:C:T	6.27021e-09	-1.79725e-10	-1.43971
58292517	chr3:58292517:A:G	9.4074e-09	-0.047831	-0.986194
58292720	chr3:58292720:C:A	5.32851e-07	3.84553	-0.842806
58292863	chr3:58292863:T:C	5.33894e-07	3.83107	-0.826392
58292873	chr3:58292873:G:A	6.27155e-09	-1.79725e-10	-1.4395
58293174	chr3:58293174:C:T	5.61405e-09	-0.0879672	-1.46228
58293402	chr3:58293402:A:G	3.41209e-09	-1.2404	-0.807798
58293478	chr3:58293478:C:T	3.39227e-09	-0.712614	-1.34141
58293945	chr3:58293945:C:T	5.7244e-07	3.8011	-0.726715
58294044	chr3:58294044:G:C	8.94863e-09	-0.111705	-0.972316
58294260	chr3:58294260:C:T	4.39448e-09	-0.500742	-1.29443
58294334	chr3:58294334:T:C	9.58575e-09	-0.0290499	-0.986194
58294414	chr3:58294414:G:GA	6.1477e-09	-1.79725e-10	-1.45944
58294679	chr3:58294679:A:G	9.34846e-06	6.21508	-0.347633
58294776	chr3:58294776:A:G	6.26155e-09	-1.79725e-10	-1.44109
58294963	chr3:58294963:A:G	0.0262101	14.1202	-0.314052
58295127	chr3:58295127:C:T	6.23601e-09	-1.79725e-10	-1.44518
58295151	chr3:58295151:C:T	6.13954e-09	-1.79725e-10	-1.46077
58295215	chr3:58295215:A:G	4.97234e-07	3.78758	-0.85404
58295497	chr3:58295497:A:G	3.44709e-06	5.74657	-0.876809
58295605	chr3:58295605:A:C	6.27212e-09	-1.79725e-10	-1.43941
58295713	chr3:58295713:A:T	7.50852e-09	-1.79725e-10	-1.25948
58295949	chr3:58295949:A:G	3.43978e-06	5.72832	-0.860679
58296067	chr3:58296067:T:C	4.12776e-09	-0.557028	-1.30076
58296141	chr3:58296141:T:G	3.65409e-06	5.82429	-0.896213
58296510	chr3:58296510:C:T	6.64339e-09	-1.79725e-10	-1.3819
58296661	chr3:58296661:T:C	6.9995e-06	6.02091	-0.442836
58296773	chr3:58296773:T:C	4.66225e-06	5.93986	-0.76813
58296849	chr3:58296849:T:C	0.0186966	14.0184	-0.550062
58296946	chr3:58296946:A:C	3.9392e-06	5.77008	-0.766865
58297113	chr3:58297113:A:G	4.15944e-06	5.81051	-0.752895
58297170	chr3:58297170:G:C	3.07389e-06	5.5121	-0.756926
58297203	chr3:58297203:A:G	4.32367e-06	5.83079	-0.734448
58297314	chr3:58297314:C:T	3.24879e-06	5.55256	-0.742046
58297512	chr3:58297512:G:A	6.73598e-09	-1.79725e-10	-1.36806
58297627	chr3:58297627:A:G	4.17971e-06	5.7413	-0.678825
58297954	chr3:58297954:G:T	7.35196e-09	-1.79725e-10	-1.28056
58297995	chr3:58297995:C:T	2.6708e-06	5.78719	-1.17258
58298037	chr3:58298037:C:G	7.08822e-09	-1.79725e-10	-1.31709
58298161	chr3:58298161:A:C	1.00226e-08	-1.79725e-10	-0.970683
58298462	chr3:58298462:G:A	3.29152e-06	6.00195	-1.17836
58298711	chr3:58298711:G:T	5.59687e-09	-0.0888445	-1.46447
58298805	chr3:58298805:T:A	6.11831e-09	-1.79725e-10	-1.46424
58299072	chr3:58299072:G:A	4.04008e-06	6.09196	-1.06346
58299099	chr3:58299099:C:T	6.11674e-09	-1.79725e-10	-1.46449
58299375	chr3:58299375:T:A	2.63302e-08	-0.00480544	-4.43556e-10
58300062	chr3:58300062:C:T	0.0113408	13.6467	-0.678309
58300081	chr3:58300081:G:A	0.0113321	13.6698	-0.70216
58300271	chr3:58300271:AAAAC:A	1.17298e-05	6.40753	-0.313161
58300320	chr3:58300320:C:T	4.42789e-06	6.16451	-1.04435
58300581	chr3:58300581:C:T	7.0694e-09	-1.79725e-10	-1.31975
58300605	chr3:58300605:T:C	1.28573e-05	6.18614	-4.43556e-10
58301143	chr3:58301143:T:C	0.0129271	13.8248	-0.725536
58301202	chr3:58301202:G:A	3.13169e-07	3.60515	-1.13392
58301343	chr3:58301343:T:A	1.51455e-05	6.54118	-0.191245
58301569	chr3:58301569:T:C	6.3129e-09	-1.79725e-10	-1.43293
58301806	chr3:58301806:C:T	4.01859e-06	6.06909	-1.04593
58301945	chr3:58301945:T:C	6.12912e-09	-1.79725e-10	-1.46247
58302635	chr3:58302635:A:G	0.00958074	13.4786	-0.678901
58302863	chr3:58302863:A:G	6.32548e-09	-1.79725e-10	-1.43094
58302966	chr3:58302966:G:A	6.34828e-09	-1.79725e-10	-1.42734
58303188	chr3:58303188:A:G	6.35485e-09	-1.79725e-10	-1.4263
58303337	chr3:58303337:G:A	6.1223e-09	-1.79725e-10	-1.46358
58303489	chr3:58303489:AAAAC:A	4.58236e-06	6.11927	-0.964824
58303502	chr3:58303502:TTTTTTGTTTTTTG:T	6.24915e-09	-1.79725e-10	-1.44308
58303637	chr3:58303637:G:A	1.19537e-05	6.55061	-0.437341
58303818	chr3:58303818:AAGTTT:A	4.651e-06	6.15255	-0.98323
58304219	chr3:58304219:T:G	4.58409e-06	6.15977	-1.00494
58304220	chr3:58304220:T:C	4.84738e-06	6.20639	-0.995712
58304246	chr3:58304246:G:A	4.8317e-06	6.20059	-0.993162
58304402	chr3:58304402:T:G	3.37886e-06	5.85974	-1.00997
58304416	chr3:58304416:G:A	1.45776e-07	2.8687	-1.16215
58304631	chr3:58304631:T:C	1.59549e-05	7.01482	-0.612816
58304902	chr3:58304902:T:C	9.01246e-06	6.34691	-0.516073
58305106	chr3:58305106:A:G	1.22257e-05	6.59013	-0.454355
58305116	chr3:58305116:T:C	8.18975e-06	6.38503	-0.649908
58305165	chr3:58305165:G:A	3.61698e-07	3.82925	-1.21396
58305280	chr3:58305280:T:A	7.36639e-06	6.21982	-0.590657
58305320	chr3:58305320:A:G	0.036084	14.432	-0.306167
58305326	chr3:58305326:T:C	6.52075e-09	-1.79725e-10	-1.40053
58305380	chr3:58305380:T:C	0.017598	13.7902	-0.382426
58305477	chr3:58305477:A:G	9.00635e-06	6.3699	-0.53974
58305505	chr3:58305505:C:A	8.16403e-09	-1.79725e-10	-1.17578
58305651	chr3:58305651:A:G	1.28326e-05	6.45401	-0.269786
58305853	chr3:58305853:C:A	9.25168e-06	6.50973	-0.652694
58305894	chr3:58305894:T:C	7.51763e-06	6.25133	-0.601841
58305895	chr3:58305895:A:T	6.51692e-09	-1.79725e-10	-1.40112
58306210	chr3:58306210:C:G	6.5587e-09	-1.79725e-10	-1.39473
58306283	chr3:58306283:G:A	1.19418e-08	-1.79725e-10	-0.79548
58306760	chr3:58306760:C:T	7.47076e-09	-1.79725e-10	-1.26453
58306798	chr3:58306798:T:G	4.91535e-07	4.16371	-1.2417
58306852	chr3:58306852:G:A	1.49061e-08	0.555397	-1.12915
58306926	chr3:58306926:G:A	6.17214e-09	-1.79725e-10	-1.45548
58307091	chr3:58307091:C:A	6.11676e-09	-1.79725e-10	-1.46449
58307113	chr3:58307113:C:T	6.16904e-09	-1.79725e-10	-1.45598
58307374	chr3:58307374:A:G	3.72214e-07	3.85168	-1.20774
58307439	chr3:58307439:C:T	7.72486e-09	-1.79725e-10	-1.23108
58307569	chr3:58307569:T:TA	6.26196e-09	-1.79725e-10	-1.44103
58307670	chr3:58307670:G:A	6.25835e-09	-1.79725e-10	-1.4416
58308067	chr3:58308067:TAAA:T	4.01818e-07	3.93244	-1.21196
58308140	chr3:58308140:G:A	4.03522e-07	3.94241	-1.2177
58308493	chr3:58308493:A:G	1.16921e-08	-1.79725e-10	-0.816613
58308779	chr3:58308779:TAAAC:T	4.96382e-07	4.15486	-1.22304
58308909	chr3:58308909:G:A	6.35318e-09	-1.79725e-10	-1.42657
58308965	chr3:58308965:T:C	4.73446e-09	-1.72065	-4.43556e-10
58309188	chr3:58309188:C:A	6.15755e-09	-1.79725e-10	-1.45784
58309243	chr3:58309243:T:C	8.62374e-06	6.6127	-0.825944
58309674	chr3:58309674:G:A	0.0220286	13.9049	-0.272525
58310481	chr3:58310481:A:T	2.76316e-06	5.67726	-1.02865
58310976	chr3:58310976:A:T	1.40958e-08	-0.629646	-4.43556e-10
58311117	chr3:58311117:A:G	7.29518e-09	-1.79725e-10	-1.28831
58311147	chr3:58311147:T:C	6.15299e-09	-1.79725e-10	-1.45858
58311391	chr3:58311391:G:A	1.0561e-08	-1.79725e-10	-0.918351
58311490	chr3:58311490:C:G	6.27635e-09	-1.79725e-10	-1.43873
58311620	chr3:58311620:A:G	6.16811e-09	-1.79725e-10	-1.45613
58311663	chr3:58311663:C:T	0.0344001	14.3032	-0.225172
58311765	chr3:58311765:C:T	6.27035e-09	-1.79725e-10	-1.43969
58311766	chr3:58311766:A:G	7.03487e-08	0.977942	-4.43556e-10
58312147	chr3:58312147:C:T	1.0997e-05	6.5042	-0.474342
58312167	chr3:58312167:T:C	1.13192e-08	-1.79725e-10	-0.849018
58312228	chr3:58312228:G:T	6.04836e-09	-1.47573	-4.43556e-10
58312258	chr3:58312258:T:C	1.04007e-08	-1.79725e-10	-0.933651
58312419	chr3:58312419:C:T	6.52796e-09	-1.79725e-10	-1.39943
58312632	chr3:58312632:T:G	8.59327e-09	-1.79725e-10	-1.12454
58312686	chr3:58312686:C:T	5.36323e-07	4.16501	-1.1558
58313238	chr3:58313238:G:A	6.32955e-07	3.95753	-0.782653
58313715	chr3:58313715:G:C	1.46101e-07	3.05809	-1.34932
58313743	chr3:58313743:T:C	6.28079e-09	-1.79725e-10	-1.43803
58313859	chr3:58313859:G:A	6.33794e-09	-1.79725e-10	-1.42897
58313984	chr3:58313984:T:C	6.26666e-09	-1.79725e-10	-1.44028
58314178	chr3:58314178:C:T	6.27282e-09	-1.79725e-10	-1.4393
58314389	chr3:58314389:G:A	5.34748e-07	4.02352	-1.01725
58314459	chr3:58314459:T:C	6.24283e-09	-1.79725e-10	-1.44409
58314555	chr3:58314555:A:G	6.31596e-07	4.38751	-1.21479
58314818	chr3:58314818:A:G	5.49299e-07	4.25428	-1.22116
58314917	chr3:58314917:C:T	5.48532e-07	4.26269	-1.23097
58315315	chr3:58315315:A:G	8.63731e-09	-1.79725e-10	-1.11943
58315609	chr3:58315609:C:T	1.5815e-08	0.660808	-1.17537
58315655	chr3:58315655:C:A	6.25583e-09	-1.79725e-10	-1.44201
58315733	chr3:58315733:A:G	6.31709e-07	4.5462	-1.3733
58316038	chr3:58316038:A:T	6.25975e-09	-1.79725e-10	-1.44138
58316039	chr3:58316039:A:T	6.36387e-09	-1.79725e-10	-1.42489
58316174	chr3:58316174:G:A	0.044356	14.5633	-0.231073
58316313	chr3:58316313:A:G	1.65886e-08	0.700067	-1.16687
58316677	chr3:58316677:A:T	0.0468214	14.5807	-0.194361
58316894	chr3:58316894:A:G	8.44742e-09	-1.79725e-10	-1.14166
58317208	chr3:58317208:C:T	2.86047e-09	-0.769668	-1.45487
58317342	chr3:58317342:C:T	1.17883e-05	6.57515	-0.475808
58317401	chr3:58317401:G:A	6.2882e-09	-1.79725e-10	-1.43685
58317411	chr3:58317411:A:G	1.12822e-08	-1.79725e-10	-0.852291
58317417	chr3:58317417:T:C	6.86598e-09	-1.79725e-10	-1.34894
58317909	chr3:58317909:A:C	6.39321e-09	-1.79725e-10	-1.42029
58318385	chr3:58318385:C:T	8.57283e-06	6.63762	-0.856785
58318881	chr3:58318881:C:G	1.09699e-05	6.50366	-0.476276
58318946	chr3:58318946:TCA:T	9.55193e-09	-1.79725e-10	-1.01878
58318965	chr3:58318965:C:T	7.22663e-09	0.140744	-1.43849
58319270	chr3:58319270:G:A	6.17322e-09	-1.79725e-10	-1.4553
58319352	chr3:58319352:T:C	0.0527938	14.6779	-0.171537
58319472	chr3:58319472:G:A	5.95858e-07	4.34954	-1.23505
58320269	chr3:58320269:T:C	1.17562e-08	-1.79725e-10	-0.811144
58320304	chr3:58320304:TA:T	6.68405e-05	7.83454	-4.43556e-10
58320489	chr3:58320489:A:G	0.039137	14.4135	-0.20646
58320515	chr3:58320515:C:T	6.23263e-09	-1.79725e-10	-1.44572
58320594	chr3:58320594:T:C	0.0435827	14.5178	-0.203178
58320659	chr3:58320659:A:G	6.54304e-09	-1.79725e-10	-1.39712
58320749	chr3:58320749:C:T	8.84413e-09	-1.79725e-10	-1.09577
58320852	chr3:58320852:T:C	0.0731118	14.9032	-0.0712611
58320988	chr3:58320988:G:A	6.3689e-09	-1.79725e-10	-1.42409
58321917	chr3:58321917:A:G	0.0452592	14.5671	-0.214724
58321933	chr3:58321933:G:A	6.27686e-09	-1.79725e-10	-1.43865
58321966	chr3:58321966:G:A	1.95788e-07	2.41857	-0.417065
58322065	chr3:58322065:T:TTTG	0.0491053	14.6722	-0.238249
58322102	chr3:58322102:G:T	1.0431e-05	6.4513	-0.47428
58322129	chr3:58322129:T:G	6.23978e-09	-1.79725e-10	-1.44458
58322403	chr3:58322403:A:G	6.28015e-09	-1.79725e-10	-1.43813
58322487	chr3:58322487:G:A	0.035525	14.344	-0.233748
58322599	chr3:58322599:A:G	6.23996e-09	-1.79725e-10	-1.44455
58322700	chr3:58322700:G:A	6.23992e-09	-1.79725e-10	-1.44455
58322792	chr3:58322792:G:A	0.0439077	14.5663	-0.244269
58322927	chr3:58322927:T:G	1.08016e-08	-1.79725e-10	-0.895829
58322995	chr3:58322995:G:A	6.27299e-09	-1.79725e-10	-1.43927
58323224	chr3:58323224:T:A	6.64626e-08	0.921118	-4.43556e-10
58323233	chr3:58323233:T:C	0.0444361	14.2577	0.0763425
58323267	chr3:58323267:C:T	6.17248e-09	-1.79725e-10	-1.45542
58323372	chr3:58323372:C:T	8.53054e-09	-1.79725e-10	-1.13187
58323709	chr3:58323709:A:T	6.06542e-07	4.13614	-1.00389
58323757	chr3:58323757:TG:T	8.36255e-09	-1.79725e-10	-1.15176
58323875	chr3:58323875:C:T	8.82195e-06	6.61573	-0.806255
58323987	chr3:58323987:AT:A	4.55419e-09	-1.75947	-4.43556e-10
58324296	chr3:58324296:T:G	6.18457e-09	-1.79725e-10	-1.45346
58324523	chr3:58324523:T:C	0.0506754	14.7391	-0.273661
58324907	chr3:58324907:T:A	1.74576e-09	-1.61993	-1.0984
58324909	chr3:58324909:T:A	7.8494e-09	-1.79725e-10	-1.21508
58325022	chr3:58325022:A:G	6.27927e-09	-1.79725e-10	-1.43827
58325111	chr3:58325111:A:C	4.79005e-07	4.09957	-1.20338
58325135	chr3:58325135:G:C	2.82551e-08	-1.79725e-10	0.0657511
58325175	chr3:58325175:G:A	8.4619e-09	-1.79725e-10	-1.13995
58325316	chr3:58325316:T:G	9.48235e-07	4.38789	-0.808804
58325555	chr3:58325555:A:G	1.02949e-05	6.40373	-0.439847
58325849	chr3:58325849:TA:T	4.86681e-07	4.1518	-1.23971
58326154	chr3:58326154:A:C	7.1208e-08	0.990084	-4.43556e-10
58326171	chr3:58326171:C:T	4.31008e-07	4.01298	-1.22238
58326329	chr3:58326329:T:G	8.33987e-09	-1.79725e-10	-1.15447
58326386	chr3:58326386:CA:C	6.25862e-09	-1.79725e-10	-1.44156
58326570	chr3:58326570:A:G	0.0278102	14.5699	-0.704468
58327368	chr3:58327368:G:A	6.99464e-09	-1.79725e-10	-1.33038
58327385	chr3:58327385:G:A	4.66167e-07	4.11313	-1.2441
58327667	chr3:58327667:T:C	5.28447e-07	4.03658	-1.04216
58327708	chr3:58327708:AG:A	6.24345e-09	-1.79725e-10	-1.44399
58327745	chr3:58327745:G:A	1.25082e-08	-1.79725e-10	-0.749135
58327979	chr3:58327979:G:A	4.78754e-07	4.14884	-1.25317
58328086	chr3:58328086:T:C	3.97778e-07	3.80941	-1.09903
58328088	chr3:58328088:T:C	6.36454e-09	-1.79725e-10	-1.42478
58328204	chr3:58328204:C:T	6.30926e-09	-1.79725e-10	-1.4335
58328400	chr3:58328400:C:T	6.31519e-09	-1.79725e-10	-1.43256
58328536	chr3:58328536:C:T	6.15956e-09	-1.45752	-4.43556e-10
58328618	chr3:58328618:G:A	2.09543e-09	-1.28556	-1.2502
58328788	chr3:58328788:G:A	4.18139e-07	4.0168	-1.25651
58328833	chr3:58328833:C:T	3.69663e-07	3.96939	-1.33231
58329029	chr3:58329029:G:A	8.38481e-06	6.38591	-0.627258
58329348	chr3:58329348:T:C	0.0827847	14.904	0.0522646
58330022	chr3:58330022:G:A	4.07143e-07	3.99067	-1.25702
58330251	chr3:58330251:C:T	6.27149e-09	-1.79725e-10	-1.43951
58330404	chr3:58330404:C:T	6.15727e-09	-1.79725e-10	-1.45789
58330848	chr3:58330848:C:T	6.14531e-09	-1.79725e-10	-1.45983
58330930	chr3:58330930:A:G	0.0537611	14.8105	-0.285961
58331352	chr3:58331352:G:A	8.06907e-09	-1.79725e-10	-1.18748
58331626	chr3:58331626:A:G	5.32464e-07	4.34183	-1.33984
58331628	chr3:58331628:G:A	8.73609e-09	-1.79725e-10	-1.10806
58331965	chr3:58331965:A:G	0.0572941	15.2613	-0.673138
58332039	chr3:58332039:T:A	8.32862e-09	-1.79725e-10	-1.15582
58332497	chr3:58332497:A:G	5.37641e-07	4.35727	-1.3456
58332721	chr3:58332721:A:G	4.70664e-07	4.22629	-1.34767
58332748	chr3:58332748:G:A	4.003e-07	4.04805	-1.33136
58332750	chr3:58332750:G:A	2.20498e-09	-1.02749	-1.45731
58332772	chr3:58332772:C:T	6.16175e-07	4.49096	-1.34295
58332796	chr3:58332796:G:T	5.94876e-07	4.44883	-1.336
58333024	chr3:58333024:G:A	1.18114e-08	-1.79725e-10	-0.806454
58333425	chr3:58333425:C:T	5.01785e-07	4.25206	-1.30941
58333432	chr3:58333432:G:A	3.83076e-07	3.98416	-1.31144
58333765	chr3:58333765:A:G	6.23828e-09	-1.79725e-10	-1.44482
58334014	chr3:58334014:G:A	1.77172e-09	-1.30651	-1.39706
58334231	chr3:58334231:G:A	1.33107e-08	0.488217	-1.17517
58334325	chr3:58334325:C:T	6.33835e-09	-1.79725e-10	-1.4289
58334356	chr3:58334356:G:A	6.33215e-09	-1.79725e-10	-1.42988
58334457	chr3:58334457:C:G	6.16262e-09	-1.79725e-10	-1.45702
58334780	chr3:58334780:A:G	4.35222e-07	4.26375	-1.46342
58334864	chr3:58334864:A:G	6.36575e-09	-1.79725e-10	-1.42459
58334924	chr3:58334924:TA:T	6.28119e-09	-1.79725e-10	-1.43796
58335257	chr3:58335257:G:A	2.86971e-08	1.54308	-1.46181
58335679	chr3:58335679:G:A	6.35174e-09	-1.79725e-10	-1.42679
58335732	chr3:58335732:A:G	6.26995e-09	-1.79725e-10	-1.43975
58335786	chr3:58335786:T:A	6.19793e-09	-1.79725e-10	-1.45131
58335980	chr3:58335980:C:T	1.77584e-08	0.871164	-1.26983
58336174	chr3:58336174:G:A	6.45327e-09	-1.79725e-10	-1.41093
58336227	chr3:58336227:C:T	3.72084e-07	4.10312	-1.45952
58336315	chr3:58336315:G:T	6.30466e-09	-1.79725e-10	-1.43423
58336329	chr3:58336329:G:T	4.41561e-09	-1.79038	-4.43556e-10
58336621	chr3:58336621:A:G	6.34143e-09	-1.79725e-10	-1.42842
58336672	chr3:58336672:T:C	6.2974e-09	-1.79725e-10	-1.43539
58336736	chr3:58336736:C:T	5.63677e-08	0.756375	-4.43556e-10
58336943	chr3:58336943:G:A	7.34018e-07	4.21272	-0.889705
58336984	chr3:58336984:A:G	6.28621e-09	-1.79725e-10	-1.43716
58337077	chr3:58337077:A:G	6.30647e-09	-1.79725e-10	-1.43395
58337078	chr3:58337078:G:A	9.09045e-09	-1.79725e-10	-1.0683
58337200	chr3:58337200:A:G	6.32137e-09	-1.79725e-10	-1.43158
58337248	chr3:58337248:A:T	6.34205e-09	-1.79725e-10	-1.42832
58337408	chr3:58337408:G:T	2.00389e-09	-1.30519	-1.27524
58337447	chr3:58337447:A:G	3.71385e-07	4.10386	-1.46214
58337517	chr3:58337517:C:T	2.68708e-07	3.78109	-1.46298
58337588	chr3:58337588:G:A	3.61814e-07	3.95893	-1.34332
58337650	chr3:58337650:A:G	2.86363e-07	3.84108	-1.45934
58337674	chr3:58337674:T:A	6.35543e-09	-1.79725e-10	-1.42621
58337814	chr3:58337814:C:T	2.93237e-07	3.31433	-0.908868
58337851	chr3:58337851:G:A	6.17105e-09	-1.79725e-10	-1.45565
58338066	chr3:58338066:G:C	2.97664e-07	3.88471	-1.46427
58338078	chr3:58338078:G:A	6.25056e-09	-1.79725e-10	-1.44285
58338215	chr3:58338215:G:C	4.47167e-07	4.26288	-1.43547
58338556	chr3:58338556:A:G	5.45946e-07	4.47016	-1.44316
58338564	chr3:58338564:A:G	2.16183e-08	-1.79725e-10	-0.201983
58338828	chr3:58338828:G:A	6.2138e-09	-1.79725e-10	-1.44875
58338963	chr3:58338963:G:A	2.50925e-07	3.71317	-1.46354
58339119	chr3:58339119:A:C	6.37529e-09	-1.79725e-10	-1.42309
58339418	chr3:58339418:C:T	6.32835e-09	-1.79725e-10	-1.43048
58339503	chr3:58339503:A:T	4.88744e-09	-0.706753	-0.9821
58339526	chr3:58339526:A:G	6.32589e-09	-1.79725e-10	-1.43087
58339611	chr3:58339611:A:T	6.29829e-09	-1.79725e-10	-1.43524
58339620	chr3:58339620:A:G	4.86027e-07	4.34607	-1.43533
58339836	chr3:58339836:T:C	4.27985e-07	4.24735	-1.46378
58340007	chr3:58340007:G:A	3.87614e-07	4.14607	-1.46159
58340065	chr3:58340065:G:A	4.10533e-09	-1.42244	-0.440796
58340129	chr3:58340129:T:C	6.16469e-09	-1.79725e-10	-1.45668
58340178	chr3:58340178:T:C	7.31282e-09	-1.79725e-10	-1.28589
58340464	chr3:58340464:C:A	4.20591e-09	-1.35944	-0.479591
58340493	chr3:58340493:G:A	3.44242e-06	5.50934	-0.640932
58340524	chr3:58340524:T:A	4.09468e-07	4.20221	-1.46287
58340526	chr3:58340526:T:A	4.01153e-08	0.674946	-0.258711
58340624	chr3:58340624:C:G	6.30044e-09	-1.79725e-10	-1.4349
58341189	chr3:58341189:A:G	3.82066e-09	-1.41808	-0.517014
58341205	chr3:58341205:T:C	6.31942e-09	-1.79725e-10	-1.43189
58341430	chr3:58341430:T:C	6.32759e-09	-1.79725e-10	-1.4306
58341601	chr3:58341601:C:T	6.38218e-09	-1.79725e-10	-1.42201
58341773	chr3:58341773:G:A	6.53625e-09	-1.79725e-10	-1.39816
58341813	chr3:58341813:T:C	7.50511e-09	-0.197564	-1.06237
58341984	chr3:58341984:G:A	6.34225e-09	-1.79725e-10	-1.42829
58341992	chr3:58341992:A:G	6.19606e-09	-1.79725e-10	-1.45161
58342123	chr3:58342123:A:G	6.31433e-09	-1.79725e-10	-1.4327
58342172	chr3:58342172:A:T	3.64479e-09	-0.781477	-1.20075
58342238	chr3:58342238:T:C	4.21642e-09	-1.16757	-0.66897
58342345	chr3:58342345:C:T	4.57875e-07	4.2832	-1.43213
58342414	chr3:58342414:A:G	6.31341e-09	-1.79725e-10	-1.43285
58342527	chr3:58342527:C:T	4.24656e-08	0.473174	-4.43556e-10
58342582	chr3:58342582:C:G	1.86656e-08	-1.79725e-10	-0.348839
58343037	chr3:58343037:A:G	6.33297e-09	-1.79725e-10	-1.42975
58343208	chr3:58343208:G:C	6.30089e-09	-1.79725e-10	-1.43483
58343238	chr3:58343238:T:C	6.33272e-09	-1.79725e-10	-1.42979
58343535	chr3:58343535:G:A	5.97663e-07	2.8581	0.259406
58343732	chr3:58343732:C:T	6.21255e-09	-1.79725e-10	-1.44895
58343843	chr3:58343843:A:G	6.21799e-09	-1.79725e-10	-1.44808
58343963	chr3:58343963:A:G	2.14142e-08	-1.79725e-10	-0.211466
58344015	chr3:58344015:G:A	2.10666e-08	1.14009	-1.36792
58344025	chr3:58344025:G:A	6.65132e-09	-1.79725e-10	-1.38071
58344260	chr3:58344260:G:A	6.8244e-09	-1.79725e-10	-1.35502
58344587	chr3:58344587:G:A	6.40529e-09	-1.79725e-10	-1.4184
58344776	chr3:58344776:C:T	3.08198e-06	5.23768	-0.479873
58344983	chr3:58344983:C:A	6.34308e-09	-1.79725e-10	-1.42816
58345459	chr3:58345459:G:A	1.60108e-08	0.51296	-1.01522
58345732	chr3:58345732:T:C	6.1289e-09	-1.79725e-10	-1.46251
58346011	chr3:58346011:A:G	5.97243e-09	-1.48837	-4.43556e-10
58346228	chr3:58346228:G:A	5.5942e-08	0.748793	-4.43556e-10
58346490	chr3:58346490:A:G	6.84667e-09	-0.0133272	-1.33843
58346908	chr3:58346908:G:A	8.36688e-09	-1.79725e-10	-1.15124
58347185	chr3:58347185:C:T	9.74595e-09	0.460995	-1.45966
58347502	chr3:58347502:T:C	8.37639e-09	-1.79725e-10	-1.15011
58347528	chr3:58347528:G:A	1.78396e-06	4.27385	-0.0627782
58347631	chr3:58347631:G:A	3.35607e-08	-1.79725e-10	0.237834
58347910	chr3:58347910:A:G	1.45418e-06	5.46866	-1.46199
58347924	chr3:58347924:G:GT	6.22748e-09	-1.79725e-10	-1.44655
58348186	chr3:58348186:G:T	6.20722e-09	-1.79725e-10	-1.44981
58348624	chr3:58348624:T:C	2.32603e-09	-1.50259	-0.928762
58348702	chr3:58348702:G:A	4.79178e-09	-1.70862	-4.43556e-10
58348811	chr3:58348811:G:T	4.6446e-09	-1.73982	-4.43556e-10
58349067	chr3:58349067:A:C	8.27133e-09	-1.79725e-10	-1.16273
58349118	chr3:58349118:C:T	1.32743e-08	-1.79725e-10	-0.689689
58349212	chr3:58349212:C:T	1.45382e-08	-1.79725e-10	-0.598739
58349379	chr3:58349379:G:A	2.86548e-09	-1.18511	-1.03767
58349458	chr3:58349458:C:T	8.97684e-09	-1.79725e-10	-1.08087
58349474	chr3:58349474:G:A	2.20874e-09	-1.53635	-0.946754
58349483	chr3:58349483:G:C	3.31873e-07	3.84345	-1.31422
58349575	chr3:58349575:T:C	1.27765e-08	-1.79725e-10	-0.727914
58349769	chr3:58349769:G:A	6.11718e-09	-1.79725e-10	-1.46442
58349787	chr3:58349787:C:T	4.67386e-09	-1.73354	-4.43556e-10
58349835	chr3:58349835:A:G	6.58629e-09	-1.79725e-10	-1.39053
58349846	chr3:58349846:C:T	6.21367e-09	-0.077775	-1.371
58350045	chr3:58350045:A:G	1.35004e-08	-1.79725e-10	-0.672801
58350175	chr3:58350175:C:T	3.13361e-08	-1.79725e-10	0.169249
58350615	chr3:58350615:C:T	7.13586e-09	-1.79725e-10	-1.31039
58350868	chr3:58350868:C:A	1.44163e-06	4.11773	-0.119716
58350908	chr3:58350908:C:T	4.40685e-07	4.09793	-1.28512
58351119	chr3:58351119:A:C	4.4327e-07	4.10469	-1.28603
58351275	chr3:58351275:C:T	1.26843e-08	-1.79725e-10	-0.735156
58351774	chr3:58351774:G:A	4.40287e-09	-1.79326	-4.43556e-10
58351964	chr3:58351964:T:C	9.78651e-09	-1.79725e-10	-0.994516
58352081	chr3:58352081:C:T	6.18253e-09	-1.79725e-10	-1.45379
58352106	chr3:58352106:A:G	1.06437e-06	3.87481	-0.180196
58352107	chr3:58352107:T:C	1.34632e-08	-1.79725e-10	-0.67556
58352445	chr3:58352445:T:C	3.56351e-08	-1.79725e-10	0.29781
58352447	chr3:58352447:G:A	1.95536e-08	-0.302362	-4.43556e-10
58352852	chr3:58352852:G:C	8.3982e-09	-1.79725e-10	-1.1475
58352985	chr3:58352985:A:G	5.45175e-09	-0.311074	-1.26851
58353082	chr3:58353082:C:T	6.91226e-06	5.83101	-0.265477
58353092	chr3:58353092:A:G	1.37745e-08	-1.79725e-10	-0.6527
58353128	chr3:58353128:C:T	1.67409e-08	-1.79725e-10	-0.457664
58353239	chr3:58353239:C:T	3.22191e-09	-1.36669	-0.738861
58353421	chr3:58353421:C:T	4.92608e-06	5.54684	-0.320061
58353560	chr3:58353560:G:A	5.7467e-07	3.89198	-0.813709
58354446	chr3:58354446:T:TA	8.70979e-09	-1.79725e-10	-1.11107
58354640	chr3:58354640:G:A	1.05487e-08	-1.79725e-10	-0.919522
58354748	chr3:58354748:C:T	2.18182e-09	-1.42332	-1.07204
58354821	chr3:58354821:A:G	8.32115e-09	-1.79725e-10	-1.15672
58354869	chr3:58354869:A:G	6.34895e-09	-1.79725e-10	-1.42723
58355649	chr3:58355649:A:G	1.29111e-08	-1.79725e-10	-0.717433
58355841	chr3:58355841:C:T	6.86831e-09	-0.0888644	-1.25974
58355865	chr3:58355865:C:T	6.14682e-09	-1.79725e-10	-1.45959
58355941	chr3:58355941:A:G	6.17906e-09	-1.79725e-10	-1.45436
58356061	chr3:58356061:T:C	6.15932e-09	-1.79725e-10	-1.45756
58356066	chr3:58356066:G:A	1.2933e-08	-1.79725e-10	-0.715737
58356167	chr3:58356167:C:G	1.32041e-08	-1.79725e-10	-0.694992
58356342	chr3:58356342:C:G	1.3147e-08	-1.79725e-10	-0.699326
58356778	chr3:58356778:A:G	7.94541e-09	-1.79725e-10	-1.20293
58357666	chr3:58357666:C:T	1.32289e-08	-1.79725e-10	-0.693115
58357840	chr3:58357840:C:T	6.58552e-09	-1.79725e-10	-1.39065
58358111	chr3:58358111:T:C	2.23943e-09	-1.52954	-0.939757
58358161	chr3:58358161:T:C	7.97412e-07	4.21807	-0.81222
58358267	chr3:58358267:C:T	1.30006e-08	-1.79725e-10	-0.710524
58358382	chr3:58358382:A:G	6.16789e-09	-1.79725e-10	-1.45617
58358578	chr3:58358578:C:G	2.09655e-08	-1.79725e-10	-0.232645
58359399	chr3:58359399:G:T	6.15804e-09	-1.79725e-10	-1.45776
58359401	chr3:58359401:G:A	2.4684e-09	-1.5125	-0.859451
58359480	chr3:58359480:G:A	7.25939e-07	4.13943	-0.827488
58359764	chr3:58359764:A:AG	5.42575e-07	4.29846	-1.27766
58359842	chr3:58359842:T:A	1.33511e-08	-1.79725e-10	-0.683926
58360392	chr3:58360392:T:C	6.60791e-09	-1.79725e-10	-1.38725
58360422	chr3:58360422:A:G	8.2182e-09	-1.79725e-10	-1.16917
58360557	chr3:58360557:T:C	1.30365e-08	-1.79725e-10	-0.707765
58360558	chr3:58360558:G:T	1.34622e-08	-1.79725e-10	-0.675638
58361009	chr3:58361009:C:T	6.06312e-07	4.41282	-1.28094
58361017	chr3:58361017:C:T	5.96248e-09	-0.180299	-1.30974
58361041	chr3:58361041:A:G	8.39031e-09	-1.79725e-10	-1.14844
58361166	chr3:58361166:C:T	6.346e-06	5.97075	-0.490696
58361213	chr3:58361213:T:C	6.32547e-06	6.06891	-0.592091
58361350	chr3:58361350:A:G	1.21758e-08	-1.79725e-10	-0.776073
58361433	chr3:58361433:A:G	3.72343e-09	-1.4041	-0.556772
58361512	chr3:58361512:A:G	7.05722e-09	-1.32147	-4.43556e-10
58362158	chr3:58362158:T:G	7.38231e-09	-1.79725e-10	-1.27643
58362326	chr3:58362326:G:A	6.36166e-09	-1.79725e-10	-1.42523
58362408	chr3:58362408:C:T	1.31843e-08	-1.79725e-10	-0.696492
58362430	chr3:58362430:T:C	6.14671e-09	-0.00655341	-1.45305
58362793	chr3:58362793:A:T	1.40326e-08	-1.79725e-10	-0.634138
58363294	chr3:58363294:A:G	2.32423e-09	-1.51924	-0.912897
58363295	chr3:58363295:C:T	8.1465e-09	0.0132949	-1.19123
58363404	chr3:58363404:C:T	6.94232e-09	-1.79725e-10	-1.33789
58363414	chr3:58363414:G:T	3.80786e-06	5.53496	-0.565661
58363422	chr3:58363422:G:A	7.13138e-09	-1.79725e-10	-1.31102
58364241	chr3:58364241:C:T	1.32379e-08	-1.79725e-10	-0.692437
58364446	chr3:58364446:T:C	4.12264e-08	0.443556	-4.43556e-10
58364834	chr3:58364834:G:A	8.25831e-09	-1.79725e-10	-1.1643
58364873	chr3:58364873:C:T	1.3186e-08	-1.79725e-10	-0.696364
58365043	chr3:58365043:C:T	5.67045e-06	5.83454	-0.467035
58365067	chr3:58365067:C:T	6.22912e-09	-1.79725e-10	-1.44629
58365508	chr3:58365508:T:C	6.21826e-09	-1.79725e-10	-1.44803
58366746	chr3:58366746:G:C	6.48867e-09	-1.79725e-10	-1.40546
58366795	chr3:58366795:C:G	7.12898e-09	-1.79725e-10	-1.31135
58366872	chr3:58366872:G:A	6.28542e-09	-0.109491	-1.3278
58366997	chr3:58366997:G:C	1.57801e-08	-1.79725e-10	-0.516769
58367331	chr3:58367331:G:A	2.05796e-09	-1.542	-1.01181
58367536	chr3:58367536:T:C	6.78373e-09	-0.0557712	-1.30522
58368004	chr3:58368004:T:C	6.34202e-09	-1.79725e-10	-1.42832
58368271	chr3:58368271:T:C	1.32267e-08	-1.79725e-10	-0.693286
58368524	chr3:58368524:A:G	3.02839e-09	-0.730594	-1.4369
58368545	chr3:58368545:C:T	2.32915e-09	-1.50966	-0.920357
58368558	chr3:58368558:G:A	6.60206e-09	-1.79725e-10	-1.38814
58368612	chr3:58368612:G:T	1.32041e-08	-1.79725e-10	-0.694992
58369503	chr3:58369503:C:T	3.54817e-09	-1.3577	-0.651391
58370072	chr3:58370072:TGTGGAATGATTGC:T	6.53107e-09	-1.79725e-10	-1.39895
58370389	chr3:58370389:C:A	4.62916e-09	-1.74315	-4.43556e-10
58370493	chr3:58370493:C:G	6.50935e-09	-1.40228	-4.43556e-10
58370550	chr3:58370550:A:C	1.39226e-08	-1.79725e-10	-0.64201
58370859	chr3:58370859:T:TGTG	4.09296e-07	4.17259	-1.43368
58370897	chr3:58370897:C:T	6.22792e-09	-1.79725e-10	-1.44648
58372058	chr3:58372058:G:A	8.75836e-09	0.0527625	-1.15828
58372383	chr3:58372383:C:T	6.19181e-09	-1.79725e-10	-1.45229
58372479	chr3:58372479:C:T	1.28027e-08	-1.79725e-10	-0.725863
58372506	chr3:58372506:T:C	9.86994e-09	-1.79725e-10	-0.986028
58372775	chr3:58372775:T:C	1.22723e-08	-0.0936505	-0.674525
58373231	chr3:58373231:A:G	3.51908e-06	6.03239	-1.14196
58373317	chr3:58373317:C:T	3.87936e-08	0.382733	-4.43556e-10
58373959	chr3:58373959:G:A	8.13832e-09	-1.79725e-10	-1.17894
58374124	chr3:58374124:G:A	3.55721e-06	4.27214	0.629075
58374175	chr3:58374175:T:C	6.16703e-09	-1.79725e-10	-1.4563
58374364	chr3:58374364:G:A	3.40562e-07	3.86857	-1.31349
58374600	chr3:58374600:G:A	3.90568e-06	4.35156	0.643111
58375019	chr3:58375019:G:A	6.28194e-09	-1.79725e-10	-1.43784
58375034	chr3:58375034:T:TA	4.03567e-06	4.36341	0.663996
58375073	chr3:58375073:A:G	3.73741e-06	4.33944	0.611188
58375347	chr3:58375347:A:G	6.21219e-09	-1.79725e-10	-1.44901
58375387	chr3:58375387:G:A	9.54729e-09	-1.79725e-10	-1.01926
58375477	chr3:58375477:T:C	1.62608e-08	-1.79725e-10	-0.486766
58375507	chr3:58375507:C:T	6.11662e-09	-1.79725e-10	-1.46451
58375582	chr3:58375582:C:A	6.25914e-09	-1.79725e-10	-1.44148
58375628	chr3:58375628:G:A	4.6061e-09	-1.74814	-4.43556e-10
58375790	chr3:58375790:G:A	3.93938e-06	4.33726	0.665999
58375803	chr3:58375803:A:C	3.75479e-06	4.34283	0.612439
58375876	chr3:58375876:T:C	3.90401e-06	4.33567	0.658571
58375948	chr3:58375948:TAAC:T	5.17772e-06	5.9782	-0.701603
58375989	chr3:58375989:A:G	4.09321e-06	4.35005	0.691517
58376095	chr3:58376095:G:C	1.89922e-08	-1.79725e-10	-0.331495
58376330	chr3:58376330:AC:A	1.81567e-08	-1.79725e-10	-0.37648
58376436	chr3:58376436:A:G	6.25227e-09	-1.79725e-10	-1.44258
58377129	chr3:58377129:G:C	6.24454e-09	-1.79725e-10	-1.44381
58377550	chr3:58377550:G:A	1.90546e-08	-1.79725e-10	-0.328212
58377644	chr3:58377644:T:C	3.49077e-06	4.29331	0.589046
58377705	chr3:58377705:G:A	3.67688e-06	4.28409	0.650209
58378175	chr3:58378175:T:TC	6.31178e-09	-1.79725e-10	-1.4331
58378815	chr3:58378815:C:T	5.48807e-07	4.30137	-1.26914
58379008	chr3:58379008:C:T	1.8307e-05	7.12353	-0.584012
58379419	chr3:58379419:T:A	6.65172e-06	4.77675	0.750365
58379454	chr3:58379454:CA:C	6.55871e-09	-1.79725e-10	-1.39473
58379544	chr3:58379544:T:C	5.96234e-06	4.54164	0.876054
58380185	chr3:58380185:T:A	1.5612e-05	6.1695	0.210768
58380248	chr3:58380248:AAAC:A	2.3228e-09	-1.33488	-1.09787
58380290	chr3:58380290:G:A	2.85818e-06	-0.966562	5.64898
58380401	chr3:58380401:G:C	7.01332e-06	4.78148	0.798566
58380693	chr3:58380693:C:T	5.88825e-06	4.68175	0.723442
58380788	chr3:58380788:CAAAG:C	6.2292e-09	-1.79725e-10	-1.44627
58380987	chr3:58380987:G:A	4.96366e-08	0.629207	-4.43556e-10
58381064	chr3:58381064:C:T	1.63477e-05	6.1338	0.292525
58381440	chr3:58381440:G:A	6.2227e-09	-1.79725e-10	-1.44732
58381717	chr3:58381717:A:G	6.1186e-09	-1.79725e-10	-1.46419
58381948	chr3:58381948:G:A	6.14275e-09	-1.79725e-10	-1.46025
58382044	chr3:58382044:G:A	4.92066e-07	4.20281	-1.27972
58382306	chr3:58382306:C:T	9.20134e-06	6.42656	-0.574976
58382722	chr3:58382722:T:C	6.34601e-06	4.71055	0.769513
58382948	chr3:58382948:A:G	6.11661e-09	-1.79725e-10	-1.46451
58383233	chr3:58383233:A:G	5.35425e-07	4.29687	-1.28933
58383240	chr3:58383240:C:T	1.5303e-08	-1.79725e-10	-0.54747
58383281	chr3:58383281:G:T	6.6312e-09	-1.79725e-10	-1.38374
58383593	chr3:58383593:T:A	6.11662e-09	-1.79725e-10	-1.46451
58383597	chr3:58383597:G:A	6.14956e-06	4.72803	0.720584
58384185	chr3:58384185:C:T	5.48901e-06	4.57534	0.759641
58384322	chr3:58384322:T:A	6.18806e-09	-1.79725e-10	-1.4529
58384450	chr3:58384450:G:T	2.00924e-08	0.858313	-1.13349
58384726	chr3:58384726:G:T	7.10956e-09	-1.79725e-10	-1.31408
58385065	chr3:58385065:T:C	6.30691e-09	-0.329725	-1.10415
58385398	chr3:58385398:C:G	6.11662e-09	-1.79725e-10	-1.46451
58385759	chr3:58385759:A:G	6.13236e-09	-1.79725e-10	-1.46194
58385828	chr3:58385828:T:A	6.14192e-09	-1.79725e-10	-1.46038
58385865	chr3:58385865:C:A	6.42816e-09	-1.79725e-10	-1.41483
58386018	chr3:58386018:T:C	5.03576e-06	4.54794	0.700858
58386597	chr3:58386597:C:T	4.26888e-07	4.03347	-1.25247
58386696	chr3:58386696:G:A	4.21787e-07	4.03352	-1.26454
58386735	chr3:58386735:T:C	2.9035e-05	6.85283	0.147905
58386781	chr3:58386781:C:T	6.01875e-06	4.57919	0.847921
58387017	chr3:58387017:G:A	4.35631e-09	-1.351	-0.452894
58387145	chr3:58387145:G:A	7.9203e-09	-1.79725e-10	-1.20609
58387158	chr3:58387158:T:C	2.46381e-08	1.01171	-1.08294
58387440	chr3:58387440:G:C	7.14589e-09	0.146231	-1.45522
58387524	chr3:58387524:A:G	5.11572e-06	4.53483	0.729725
58387680	chr3:58387680:C:G	6.33145e-09	-1.79725e-10	-1.42999
58387851	chr3:58387851:T:TGAGTCTGGGCC	7.96349e-09	-1.79725e-10	-1.20065
58387940	chr3:58387940:C:T	5.73189e-06	4.61112	0.767156
58387989	chr3:58387989:G:A	5.22617e-06	4.48145	0.804458
58388212	chr3:58388212:A:G	4.7806e-07	4.17943	-1.28522
58388288	chr3:58388288:C:T	5.87041e-06	4.59077	0.81139
58388302	chr3:58388302:A:G	5.47521e-06	4.55437	0.778096
58388408	chr3:58388408:G:T	8.85921e-09	-1.79725e-10	-1.09406
58388485	chr3:58388485:G:C	6.15063e-09	-1.45897	-4.43556e-10
58388664	chr3:58388664:CATCACAT:C	6.87796e-09	0.0423642	-1.38956
58388706	chr3:58388706:A:G	2.4079e-08	1.02989	-1.12408
58388806	chr3:58388806:A:T	5.71342e-06	4.56059	0.814459
58389166	chr3:58389166:T:C	4.89369e-06	4.42883	0.791353
58389533	chr3:58389533:T:C	6.11664e-09	-1.79725e-10	-1.46451
58389559	chr3:58389559:G:A	2.50948e-08	1.10197	-1.15484
58389848	chr3:58389848:A:G	3.93024e-07	3.94814	-1.24979
58389953	chr3:58389953:C:T	6.55307e-09	-1.79725e-10	-1.39559
58390292	chr3:58390292:T:A	8.78246e-09	-1.10277	-4.43556e-10
58390463	chr3:58390463:T:C	6.06939e-08	0.830322	-4.43556e-10
58390820	chr3:58390820:A:G	6.12155e-09	-1.79725e-10	-1.46371
58391211	chr3:58391211:G:A	1.33138e-08	-0.686719	-4.43556e-10
58391265	chr3:58391265:G:A	2.05861e-06	4.37831	-0.0240417
58391312	chr3:58391312:C:T	3.67721e-09	-1.2797	-0.69367
58391432	chr3:58391432:A:G	5.95366e-06	4.58647	0.829774
58391911	chr3:58391911:G:A	1.31994e-08	-0.695353	-4.43556e-10
58392161	chr3:58392161:G:A	8.71248e-07	3.21724	0.277163
58392198	chr3:58392198:GA:G	6.41659e-09	0.043332	-1.45997
58392352	chr3:58392352:G:A	6.19521e-06	4.54793	0.908076
58392355	chr3:58392355:G:T	3.4698e-09	-1.28109	-0.750339
58392479	chr3:58392479:C:T	4.82447e-06	4.38399	0.821943
58392527	chr3:58392527:A:G	6.119e-09	-1.79725e-10	-1.46412
58392848	chr3:58392848:G:C	9.99395e-09	-1.79725e-10	-0.973542
58393057	chr3:58393057:T:C	8.39e-06	4.79456	0.964714
58393093	chr3:58393093:A:G	3.46906e-09	-1.31058	-0.721055
58393097	chr3:58393097:C:A	5.85792e-06	4.53821	0.861823
58393272	chr3:58393272:C:T	2.32521e-09	-1.36436	-1.06735
58393416	chr3:58393416:A:G	5.99085e-06	4.56948	0.852984
58393570	chr3:58393570:C:A	6.53018e-06	4.65853	0.850141
58393833	chr3:58393833:T:C	7.10902e-06	4.63175	0.961847
58393859	chr3:58393859:T:A	6.73089e-06	4.61657	0.922374
58394257	chr3:58394257:G:C	1.97638e-05	6.44655	0.169538
58394371	chr3:58394371:C:A	6.6308e-06	4.68737	0.836594
58394738	chr3:58394738:A:T	0.00293395	10.9982	0.618095
58394842	chr3:58394842:A:C	6.51607e-06	4.6648	0.84171
58395334	chr3:58395334:T:C	6.12063e-09	-1.79725e-10	-1.46386
58395393	chr3:58395393:T:A	7.047e-09	0.134494	-1.45741
58395453	chr3:58395453:T:A	2.27338e-05	6.6127	0.143387
58395560	chr3:58395560:G:A	4.0794e-07	3.84861	-1.11301
58396431	chr3:58396431:C:T	6.31709e-06	4.57155	0.903944
58396558	chr3:58396558:G:A	6.11661e-09	-1.79725e-10	-1.46451
58396805	chr3:58396805:A:G	9.91576e-09	-1.79725e-10	-0.981396
58397119	chr3:58397119:C:T	6.68297e-06	4.623	0.908801
58397321	chr3:58397321:G:A	3.71219e-07	3.95455	-1.31327
58397447	chr3:58397447:A:T	1.51268e-06	4.28493	-0.238817
58397563	chr3:58397563:C:A	6.18967e-09	-1.79725e-10	-1.45264
58397742	chr3:58397742:G:C	9.67955e-09	-1.79725e-10	-1.00551
58397940	chr3:58397940:C:A	6.31302e-09	-1.79725e-10	-1.43291
58398061	chr3:58398061:C:T	7.14929e-09	0.152287	-1.4608
58398264	chr3:58398264:G:A	9.96516e-06	4.5763	1.35503
58399048	chr3:58399048:G:A	1.01404e-05	4.55811	1.39065
58399268	chr3:58399268:G:A	9.92508e-06	4.55605	1.37125
58399467	chr3:58399467:T:C	6.81077e-09	0.106525	-1.46354
58400233	chr3:58400233:C:T	1.14348e-05	4.57266	1.49623
58400779	chr3:58400779:G:A	8.17971e-09	-1.79725e-10	-1.17387
58400894	chr3:58400894:T:C	9.18248e-06	4.43917	1.41036
58401340	chr3:58401340:G:A	4.62977e-09	-1.74301	-4.43556e-10
58401483	chr3:58401483:G:A	2.23004e-09	-1.47675	-0.996755
58401753	chr3:58401753:T:C	1.15233e-05	4.62731	1.44929
58401799	chr3:58401799:C:T	2.13824e-09	-1.44776	-1.06778
58402001	chr3:58402001:T:G	6.12005e-09	-1.79725e-10	-1.46395
58402050	chr3:58402050:C:T	1.12847e-05	4.63369	1.42199
58402523	chr3:58402523:G:A	6.20487e-09	-1.79725e-10	-1.45019
58403110	chr3:58403110:A:G	3.65827e-09	-1.30776	-0.670774
58403270	chr3:58403270:G:T	6.61765e-09	-1.38578	-4.43556e-10
58403312	chr3:58403312:A:C	1.07546e-08	-1.79725e-10	-0.900186
58403393	chr3:58403393:A:T	2.48409e-06	4.51969	0.0224473
58403508	chr3:58403508:A:G	4.09848e-07	4.02529	-1.28503
58404345	chr3:58404345:G:A	6.68718e-09	-1.79725e-10	-1.37533
58404398	chr3:58404398:C:T	6.42337e-09	-1.79725e-10	-1.41558
58404521	chr3:58404521:A:G	1.15771e-05	4.56385	1.51742
58404763	chr3:58404763:A:C	1.10966e-05	4.58241	1.45646
58404975	chr3:58404975:C:G	6.69931e-09	0.0873196	-1.46084
58404998	chr3:58404998:A:C	2.27756e-09	-1.42838	-1.02404
58405117	chr3:58405117:C:T	1.1973e-05	4.60513	1.50976
58405448	chr3:58405448:A:G	6.07324e-09	-0.00805931	-1.46357
58405566	chr3:58405566:C:G	3.6294e-07	3.82418	-1.20546
58405838	chr3:58405838:C:T	1.26489e-05	4.60179	1.56801
58405860	chr3:58405860:T:C	2.76905e-05	6.80977	0.143549
58405951	chr3:58405951:G:A	4.06393e-05	7.1514	0.185566
58406213	chr3:58406213:C:T	9.39764e-09	-1.79725e-10	-1.03506
58406218	chr3:58406218:C:T	4.23448e-09	-1.12546	-0.706804
58406497	chr3:58406497:G:C	2.82521e-06	4.68501	-0.0141909
58406684	chr3:58406684:A:G	3.37711e-07	3.78304	-1.23637
58407090	chr3:58407090:C:T	2.81462e-05	6.87352	0.0961249
58407147	chr3:58407147:A:G	3.48095e-07	3.8089	-1.23195
58407426	chr3:58407426:T:G	1.82141e-05	7.15137	-0.616943
58407713	chr3:58407713:C:T	6.61222e-09	-1.79725e-10	-1.3866
58407745	chr3:58407745:C:T	8.81519e-09	-1.79725e-10	-1.09904
58407846	chr3:58407846:C:T	2.10451e-09	-1.44862	-1.08282
58408436	chr3:58408436:T:C	6.24549e-09	-1.79725e-10	-1.44366
58408569	chr3:58408569:C:T	5.4595e-08	1.94645	-1.22203
58408575	chr3:58408575:T:C	6.19618e-09	-1.79725e-10	-1.45159
58408618	chr3:58408618:G:A	2.71626e-05	6.6891	0.244974
58408623	chr3:58408623:C:T	6.62693e-09	-1.79725e-10	-1.38438
58408639	chr3:58408639:C:T	6.19842e-09	-1.79725e-10	-1.45123
58409020	chr3:58409020:C:T	1.07548e-08	-1.79725e-10	-0.900165
58409052	chr3:58409052:G:A	7.7421e-09	-1.79725e-10	-1.22885
58409123	chr3:58409123:C:T	1.14688e-05	4.57652	1.49535
58409510	chr3:58409510:T:TA	8.01764e-09	-1.79725e-10	-1.19388
58409629	chr3:58409629:T:C	4.99996e-08	1.85715	-1.22066
58410164	chr3:58410164:C:G	4.02834e-09	-0.547241	-1.33493
58410387	chr3:58410387:T:C	1.13836e-05	4.56368	1.50073
58410436	chr3:58410436:T:C	3.00119e-05	6.8649	0.168928
58410626	chr3:58410626:GA:G	1.12029e-08	-1.79725e-10	-0.859351
58410766	chr3:58410766:A:G	8.08361e-09	0.266668	-1.45235
58410852	chr3:58410852:C:T	2.17412e-09	-1.46249	-1.03641
58410885	chr3:58410885:A:G	2.18553e-09	-1.45748	-1.03618
58411040	chr3:58411040:A:G	6.11944e-09	-1.79725e-10	-1.46405
58411168	chr3:58411168:T:A	8.56164e-09	-1.12823	-4.43556e-10
58411169	chr3:58411169:C:T	8.43086e-09	-1.14362	-4.43556e-10
58411196	chr3:58411196:A:G	1.86255e-09	-1.28098	-1.3726
58411375	chr3:58411375:G:A	1.19317e-05	4.559	1.55243
58411460	chr3:58411460:G:A	1.16714e-05	4.6413	1.44807
58411672	chr3:58411672:A:G	2.82393e-05	6.89846	0.0744901
58412309	chr3:58412309:A:C	1.01731e-05	4.56706	1.38492
58412343	chr3:58412343:T:C	3.06731e-05	6.89184	0.163784
58412488	chr3:58412488:C:T	5.60269e-07	3.75097	-0.69807
58412562	chr3:58412562:C:A	3.44787e-09	-1.32617	-0.711599
58412720	chr3:58412720:C:T	1.20506e-05	4.6142	1.50715
58412739	chr3:58412739:C:T	8.29782e-09	0.296607	-1.45614
58413003	chr3:58413003:G:A	3.65859e-07	3.82722	-1.2005
58413086	chr3:58413086:A:G	7.26842e-09	0.169181	-1.46116
58413195	chr3:58413195:C:T	3.13308e-07	3.69742	-1.22575
58413556	chr3:58413556:T:C	3.37672e-07	3.78291	-1.23635
58413784	chr3:58413784:A:G	1.18213e-05	4.59516	1.50698
58413997	chr3:58413997:G:A	6.11944e-09	-1.79725e-10	-1.46405
58414616	chr3:58414616:GA:G	1.14588e-05	4.57527	1.49572
58414658	chr3:58414658:C:T	1.50031e-08	-0.567266	-4.43556e-10
58414687	chr3:58414687:T:C	1.17079e-05	4.62977	1.46273
58415535	chr3:58415535:G:A	3.20568e-07	3.73481	-1.24024
58415753	chr3:58415753:G:A	1.11591e-05	4.58324	1.46125
58415758	chr3:58415758:C:T	2.14696e-09	-1.45437	-1.0571
58415796	chr3:58415796:G:A	3.43263e-07	3.78504	-1.22207
58415799	chr3:58415799:A:G	7.86206e-09	-1.79725e-10	-1.21347
58415868	chr3:58415868:C:T	2.61712e-05	6.78724	0.10965
58416225	chr3:58416225:C:G	1.46444e-08	-1.79725e-10	-0.591461
58416289	chr3:58416289:A:T	6.11934e-09	-1.79725e-10	-1.46407
58416597	chr3:58416597:CAGG:C	6.91717e-09	0.120623	-1.46214
58417315	chr3:58417315:T:C	2.14035e-07	2.90725	-0.816637
58417409	chr3:58417409:A:G	2.80285e-06	4.44176	0.221111
58417725	chr3:58417725:G:A	6.85523e-09	0.113155	-1.46366
58417883	chr3:58417883:C:T	1.70473e-05	5.01313	1.45509
58418084	chr3:58418084:A:G	6.96184e-09	0.0244892	-1.35957
58418369	chr3:58418369:C:T	1.07038e-05	4.60295	1.39988
58418488	chr3:58418488:G:A	1.15455e-08	-1.79725e-10	-0.829229
58418628	chr3:58418628:G:A	1.02549e-05	4.45695	1.50304
58418759	chr3:58418759:C:G	6.74411e-09	0.0900742	-1.45693
58418792	chr3:58418792:G:T	6.11945e-09	-1.79725e-10	-1.46405
58418820	chr3:58418820:G:A	1.05645e-05	4.55569	1.43404
58419064	chr3:58419064:G:T	7.3791e-09	-1.79725e-10	-1.27687
58419449	chr3:58419449:C:T	1.02901e-05	4.49706	1.46635
58419473	chr3:58419473:G:A	3.35854e-07	3.76593	-1.22477
58419557	chr3:58419557:T:G	6.69484e-09	0.0168921	-1.39108
58419686	chr3:58419686:C:T	6.24758e-09	-1.79725e-10	-1.44333
58419704	chr3:58419704:A:G	1.09671e-05	4.50347	1.52367
58419846	chr3:58419846:C:G	9.61255e-06	4.51624	1.37907
58419909	chr3:58419909:TTAAG:T	1.08688e-05	4.71729	1.30084
58420220	chr3:58420220:A:G	1.0309e-05	4.62728	1.33796
58420277	chr3:58420277:G:T	8.932e-06	4.36993	1.45195
58420966	chr3:58420966:A:G	5.79676e-09	-0.0583412	-1.45988
58420967	chr3:58420967:G:C	3.57283e-07	3.81887	-1.21586
58420968	chr3:58420968:T:A	7.38504e-09	-1.79725e-10	-1.27607
58421356	chr3:58421356:C:T	1.01074e-05	4.75667	1.18883
58421370	chr3:58421370:CAGG:C	2.14717e-09	-1.48072	-1.03065
58421507	chr3:58421507:G:A	6.42517e-09	-1.79725e-10	-1.4153
58421957	chr3:58421957:G:A	6.12148e-09	-1.79725e-10	-1.46372
58421960	chr3:58421960:G:A	6.12151e-09	-1.79725e-10	-1.46371
58421991	chr3:58421991:G:T	9.55078e-09	-1.79725e-10	-1.0189
58422110	chr3:58422110:T:C	7.20502e-09	0.148337	-1.44908
58422250	chr3:58422250:C:A	6.32904e-09	-1.79725e-10	-1.43037
58422490	chr3:58422490:T:C	6.46475e-09	-1.40916	-4.43556e-10
58422520	chr3:58422520:A:G	1.92285e-05	6.50688	0.0817477
58422626	chr3:58422626:G:A	1.81371e-05	6.5397	-0.00950678
58422661	chr3:58422661:G:C	6.12805e-09	-1.79725e-10	-1.46265
58422683	chr3:58422683:T:G	6.11669e-09	-1.79725e-10	-1.4645
58422952	chr3:58422952:G:A	5.74594e-06	4.26034	1.12039
58423040	chr3:58423040:C:T	3.67017e-07	3.86088	-1.23099
58423065	chr3:58423065:T:G	3.61972e-07	3.83744	-1.2214
58423118	chr3:58423118:A:G	4.20137e-07	3.97879	-1.21373
58423183	chr3:58423183:C:T	8.13064e-09	0.277382	-1.45726
58423336	chr3:58423336:T:C	1.47009e-05	6.91632	-0.596177
58423355	chr3:58423355:A:G	1.76798e-05	6.41802	0.0866371
58423573	chr3:58423573:G:GTT	9.42706e-06	4.45864	1.41717
58423634	chr3:58423634:A:T	4.39974e-07	4.03211	-1.22092
58423941	chr3:58423941:C:T	7.39399e-07	3.96831	-0.637995
58423952	chr3:58423952:G:A	2.35452e-05	6.66077	0.130382
58423973	chr3:58423973:G:A	8.19988e-06	4.33213	1.40422
58424127	chr3:58424127:A:G	4.39604e-07	4.02405	-1.21369
58424200	chr3:58424200:G:C	3.76759e-09	-1.29843	-0.650656
58424437	chr3:58424437:T:C	6.13987e-09	-1.46072	-4.43556e-10
58424609	chr3:58424609:A:G	6.18238e-09	-1.79725e-10	-1.45382
58424704	chr3:58424704:A:G	2.44647e-08	-0.808827	0.730538
58424827	chr3:58424827:C:T	5.1124e-06	3.87998	1.38392
58425718	chr3:58425718:G:C	4.55975e-07	4.00168	-1.15476
58425801	chr3:58425801:T:A	6.6918e-09	-1.79725e-10	-1.37464
58425803	chr3:58425803:A:T	4.40792e-07	4.02053	-1.20747
58425867	chr3:58425867:C:T	4.25784e-08	0.475826	-4.43556e-10
58425975	chr3:58425975:G:T	6.12731e-09	-1.79725e-10	-1.46277
58426324	chr3:58426324:A:G	7.46547e-09	-1.26523	-4.43556e-10
58426475	chr3:58426475:A:G	4.43268e-09	-1.78652	-4.43556e-10
58426954	chr3:58426954:T:G	7.90669e-09	-1.79725e-10	-1.20781
58427429	chr3:58427429:C:T	1.08132e-08	-1.79725e-10	-0.89475
58427678	chr3:58427678:T:C	2.08716e-05	6.50093	0.169696
58427681	chr3:58427681:A:G	3.06179e-06	4.76902	-0.0177817
58428325	chr3:58428325:C:G	2.22008e-09	-1.46071	-1.01727
58428655	chr3:58428655:C:T	1.85177e-05	6.41989	0.131071
58428688	chr3:58428688:CCT:C	2.20106e-09	-1.46951	-1.01708
58429057	chr3:58429057:G:A	9.72918e-09	-1.00039	-4.43556e-10
58429145	chr3:58429145:G:A	6.50969e-09	0.0406632	-1.44289
58429181	chr3:58429181:C:G	1.97526e-05	6.4693	0.146216
58429304	chr3:58429304:A:G	2.6905e-07	3.45574	-1.13637
58429840	chr3:58429840:C:T	3.0461e-07	3.57235	-1.12884
58429863	chr3:58429863:C:A	6.29087e-09	0.0220356	-1.45846
58430309	chr3:58430309:A:G	1.03823e-08	-1.79725e-10	-0.93542
58430808	chr3:58430808:C:T	1.10365e-05	4.29167	1.74177
58430811	chr3:58430811:T:C	6.1863e-09	-1.79725e-10	-1.45318
58431175	chr3:58431175:G:A	1.03511e-08	-0.938433	-4.43556e-10
58431287	chr3:58431287:G:A	1.386e-05	6.44535	-0.184114
58431463	chr3:58431463:G:C	1.85149e-05	6.42408	0.126729
58431689	chr3:58431689:C:T	1.02529e-05	4.18899	1.7708
58431853	chr3:58431853:A:G	6.11849e-09	-1.79725e-10	-1.46421
58432202	chr3:58432202:T:C	6.29557e-09	0.0234001	-1.45908
58432586	chr3:58432586:A:G	6.12205e-09	-1.79725e-10	-1.46362
58433123	chr3:58433123:C:T	2.36339e-09	-1.45936	-0.956058
58433965	chr3:58433965:G:A	6.89935e-09	-1.79725e-10	-1.34409
58434039	chr3:58434039:G:C	6.16663e-09	-1.79725e-10	-1.45637
58434217	chr3:58434217:C:T	1.15331e-05	4.12356	1.95389
58434315	chr3:58434315:C:T	1.29257e-05	4.21427	1.97718
58434556	chr3:58434556:C:G	6.17474e-09	-1.79725e-10	-1.45506
58434696	chr3:58434696:G:A	3.46627e-09	-1.38038	-0.652065
58434815	chr3:58434815:T:C	1.03563e-05	3.98484	1.98499
58434886	chr3:58434886:A:G	7.201e-07	3.55985	-0.255982
58434931	chr3:58434931:G:C	6.2479e-09	-1.79725e-10	-1.44328
58435014	chr3:58435014:G:C	3.66997e-09	-1.34251	-0.63283
58435593	chr3:58435593:TC:T	1.1962e-08	-1.79725e-10	-0.793784
58436360	chr3:58436360:G:T	3.60489e-07	3.66034	-1.04839
58436401	chr3:58436401:C:T	5.65995e-09	-0.0791659	-1.46294
58436444	chr3:58436444:G:A	4.61906e-09	-1.74533	-4.43556e-10
58436756	chr3:58436756:C:G	1.03732e-05	4.15734	1.81412
58437243	chr3:58437243:T:C	7.78503e-09	-1.79725e-10	-1.22332
58437498	chr3:58437498:G:A	3.50461e-09	-1.39757	-0.623869
58437561	chr3:58437561:G:A	1.0415e-05	4.11984	1.85564
58437691	chr3:58437691:A:T	8.01818e-09	-1.79725e-10	-1.19381
58437713	chr3:58437713:A:G	7.25349e-09	-1.79725e-10	-1.29404
58437771	chr3:58437771:A:C	1.99633e-08	0.17408	-0.455707
58439172	chr3:58439172:A:C	1.03771e-05	4.14805	1.82379
58439349	chr3:58439349:G:A	9.73318e-06	4.094	1.81378
58439464	chr3:58439464:A:T	5.97231e-09	-0.0344491	-1.45394
58440010	chr3:58440010:C:T	9.58468e-06	5.90283	-0.0104291
58440280	chr3:58440280:T:C	8.32703e-06	5.84156	-0.0898172
58440779	chr3:58440779:T:C	2.56527e-09	-1.48549	-0.847969
58440781	chr3:58440781:T:C	6.65131e-09	-1.79725e-10	-1.38071
58441106	chr3:58441106:G:T	4.96307e-08	1.66722	-1.03813
58441644	chr3:58441644:A:G	1.39648e-08	-0.63898	-4.43556e-10
58441751	chr3:58441751:G:A	6.14592e-09	-1.79725e-10	-1.45973
58442214	chr3:58442214:C:G	6.12923e-09	-1.79725e-10	-1.46245
58442351	chr3:58442351:T:G	1.02801e-05	4.11267	1.84977
58442670	chr3:58442670:C:T	8.44282e-09	-0.225296	-0.916909
58442717	chr3:58442717:A:G	6.00725e-07	4.24899	-1.12638
58442759	chr3:58442759:C:A	1.75777e-08	-1.79725e-10	-0.40889
58443194	chr3:58443194:C:T	6.14347e-09	-1.79725e-10	-1.46013
58443333	chr3:58443333:G:A	1.22289e-05	4.2773	1.85874
58443408	chr3:58443408:G:A	1.1223e-05	4.2342	1.816
58443982	chr3:58443982:A:G	6.58442e-09	-1.79725e-10	-1.39082
58444181	chr3:58444181:G:A	8.42304e-06	3.98139	1.78181
58444480	chr3:58444480:C:T	4.55191e-06	5.39591	-0.248127
58444760	chr3:58444760:C:T	4.98584e-07	4.1374	-1.20115
58444910	chr3:58444910:C:T	6.84732e-09	-1.79725e-10	-1.35166
58445486	chr3:58445486:T:A	3.71054e-09	-1.37885	-0.585489
58445754	chr3:58445754:C:T	7.90659e-09	-1.79725e-10	-1.20783
58446132	chr3:58446132:C:T	4.38971e-09	-1.79626	-4.43556e-10
58446178	chr3:58446178:C:T	6.73285e-09	-1.79725e-10	-1.36852
58446222	chr3:58446222:G:T	1.42794e-08	-1.79725e-10	-0.616701
58446473	chr3:58446473:T:G	7.89925e-09	-1.79725e-10	-1.20875
58447329	chr3:58447329:T:C	4.68363e-08	0.571136	-4.43556e-10
58447722	chr3:58447722:A:G	5.87702e-08	0.798114	-4.43556e-10
58447778	chr3:58447778:T:A	4.01367e-07	3.97918	-1.25983
58447934	chr3:58447934:C:T	8.94315e-09	-1.79725e-10	-1.08463
58447943	chr3:58447943:G:A	1.31286e-05	4.13926	2.06776
58448437	chr3:58448437:A:G	1.82237e-06	5.44283	-1.21046
58448607	chr3:58448607:A:C	3.95365e-09	-1.33282	-0.568058
58448653	chr3:58448653:G:T	1.60189e-06	5.32805	-1.22463
58448866	chr3:58448866:A:G	3.83777e-06	5.22649	-0.249362
58449064	chr3:58449064:C:T	5.71363e-06	4.14068	1.23441
58449242	chr3:58449242:T:C	5.64501e-09	-0.0853606	-1.45939
58449347	chr3:58449347:G:C	6.12167e-09	-1.79725e-10	-1.46369
58450051	chr3:58450051:G:T	1.46451e-06	5.22976	-1.21601
58450095	chr3:58450095:C:T	2.08323e-06	5.24864	-0.882481
58450749	chr3:58450749:G:A	1.85636e-07	2.67115	-0.722885
58450761	chr3:58450761:C:T	3.57591e-06	5.16212	-0.255667
58450978	chr3:58450978:G:A	5.84366e-09	-0.0482534	-1.46191
58451222	chr3:58451222:C:A	5.73012e-09	-0.0832668	-1.44652
58451277	chr3:58451277:G:A	3.37087e-09	-1.41629	-0.644058
58451279	chr3:58451279:C:T	3.53581e-06	5.15524	-0.260066
58451401	chr3:58451401:GTTCA:G	6.118e-09	-1.79725e-10	-1.46429
58451618	chr3:58451618:C:T	5.62673e-09	-0.0952072	-1.45279
58452159	chr3:58452159:T:C	6.23467e-09	-1.79725e-10	-1.4454
58452408	chr3:58452408:T:C	2.19246e-06	5.60923	-1.19197
58452475	chr3:58452475:C:T	6.67745e-09	-1.79725e-10	-1.37679
58453173	chr3:58453173:C:T	3.62799e-06	5.17296	-0.252047
58453396	chr3:58453396:T:C	4.40661e-09	-1.79242	-4.43556e-10
58453583	chr3:58453583:T:G	1.76013e-08	-1.79725e-10	-0.407551
58454416	chr3:58454416:G:A	6.17483e-09	-1.79725e-10	-1.45504
58454471	chr3:58454471:TTGGTGAA:T	7.90634e-09	-1.79725e-10	-1.20786
58454509	chr3:58454509:T:C	1.21583e-09	-1.70171	-1.37839
58454541	chr3:58454541:A:T	1.07858e-08	-1.79725e-10	-0.897295
58454557	chr3:58454557:G:A	7.81369e-09	-1.79725e-10	-1.21964
58454983	chr3:58454983:C:T	6.91986e-09	-1.79725e-10	-1.34113
58455309	chr3:58455309:C:T	6.238e-09	-1.79725e-10	-1.44486
58455487	chr3:58455487:G:A	9.36261e-08	1.26379	-4.43556e-10
58455564	chr3:58455564:T:C	4.38806e-09	-1.79663	-4.43556e-10
58455838	chr3:58455838:C:T	6.67855e-09	-1.79725e-10	-1.37662
58455979	chr3:58455979:T:C	6.62044e-09	-1.79725e-10	-1.38536
58456231	chr3:58456231:T:G	1.36492e-08	-1.79725e-10	-0.661843
58456309	chr3:58456309:C:T	6.11854e-09	-1.79725e-10	-1.4642
58457065	chr3:58457065:C:T	8.49391e-06	3.61878	2.1528
58458989	chr3:58458989:C:A	1.21424e-08	-1.79725e-10	-0.778815
58459264	chr3:58459264:A:G	1.70933e-06	5.4859	-1.31756
58460264	chr3:58460264:C:T	7.98825e-07	4.02525	-0.617635
58460273	chr3:58460273:G:A	2.89219e-06	5.74206	-1.04781
58460283	chr3:58460283:A:T	2.1043e-08	0.447042	-0.675994
58460671	chr3:58460671:A:G	1.84439e-06	3.93917	0.305216
58460773	chr3:58460773:G:A	4.05141e-09	-1.28282	-0.59364
58461013	chr3:58461013:C:A	1.16368e-08	-1.79725e-10	-0.821346
58461138	chr3:58461138:A:G	6.95582e-09	-1.79725e-10	-1.33594
58461379	chr3:58461379:C:A	1.13831e-06	3.97621	-0.214428
58461572	chr3:58461572:C:T	1.07182e-05	3.99617	2.008
58462075	chr3:58462075:G:A	6.25029e-09	-1.79725e-10	-1.44289
58462616	chr3:58462616:T:G	6.12001e-09	-1.79725e-10	-1.46396
58463517	chr3:58463517:T:C	5.85661e-07	3.70634	-0.609116
58463521	chr3:58463521:TG:T	3.42054e-09	-1.32603	-0.719699
58463729	chr3:58463729:T:C	6.2183e-09	-1.44802	-4.43556e-10
58464382	chr3:58464382:A:G	6.11683e-09	-1.79725e-10	-1.46448
58464475	chr3:58464475:T:A	6.16209e-09	-1.79725e-10	-1.4571
58464512	chr3:58464512:C:A	1.42666e-08	-1.79725e-10	-0.617601
58465576	chr3:58465576:T:C	8.99856e-09	-1.79725e-10	-1.07846
58465907	chr3:58465907:G:A	4.02215e-09	-0.542449	-1.34126
58466381	chr3:58466381:A:G	3.9652e-09	-1.31478	-0.583187
58466810	chr3:58466810:G:C	3.97535e-09	-1.29292	-0.602494
58466889	chr3:58466889:G:T	4.99347e-09	-0.214632	-1.45276
58466912	chr3:58466912:C:T	3.37813e-06	5.15395	-0.304389
58467122	chr3:58467122:C:T	6.75689e-09	-1.79725e-10	-1.36496
58467140	chr3:58467140:C:G	3.65088e-06	5.22629	-0.299088
58467377	chr3:58467377:G:A	6.98533e-09	-1.79725e-10	-1.33171
58467793	chr3:58467793:A:G	6.22959e-09	-1.79725e-10	-1.44621
58467824	chr3:58467824:G:A	6.14069e-09	-1.79725e-10	-1.46058
58468030	chr3:58468030:C:T	1.49685e-08	-0.569571	-4.43556e-10
58468289	chr3:58468289:ACAG:A	1.66645e-06	3.82359	0.31934
58468339	chr3:58468339:T:C	3.50555e-08	0.281411	-4.43556e-10
58468614	chr3:58468614:C:T	7.32525e-09	-1.79725e-10	-1.28419
58468706	chr3:58468706:T:A	6.45922e-09	-1.79725e-10	-1.41001
58469341	chr3:58469341:G:A	7.68722e-07	3.83448	-0.465273
58469393	chr3:58469393:G:A	3.62668e-09	-1.31731	-0.669893
58469581	chr3:58469581:A:T	6.19144e-09	-1.79725e-10	-1.45235
58470270	chr3:58470270:C:T	4.46737e-09	-1.77872	-4.43556e-10
58470992	chr3:58470992:T:C	3.67456e-09	-0.533539	-1.44055
58471084	chr3:58471084:C:T	1.79716e-06	3.96104	0.257404
58471903	chr3:58471903:G:T	0.00387054	13.0761	-1.18268
58472009	chr3:58472009:T:C	4.17845e-09	-1.12686	-0.718719
58472109	chr3:58472109:C:T	6.12286e-09	-1.79725e-10	-1.46349
58472208	chr3:58472208:CTGTTGGTCT:C	1.24227e-06	5.26281	-1.41364
58472316	chr3:58472316:G:A	1.00917e-06	4.00243	-0.361064
58472462	chr3:58472462:T:C	9.32673e-09	-1.79725e-10	-1.04264
58473865	chr3:58473865:G:T	5.59686e-08	-1.79725e-10	0.749269
58474506	chr3:58474506:A:G	1.36941e-08	-1.79725e-10	-0.658554
58474637	chr3:58474637:C:T	3.18239e-07	3.37414	-0.886856
58474832	chr3:58474832:G:A	6.1541e-09	-1.79725e-10	-1.4584
58475364	chr3:58475364:A:T	6.12952e-09	-1.79725e-10	-1.46241
58475489	chr3:58475489:A:T	4.16058e-09	-0.42088	-1.42899
58475859	chr3:58475859:C:T	6.34913e-09	-1.79725e-10	-1.4272
58475938	chr3:58475938:T:C	8.2647e-07	4.87739	-1.43575
58476287	chr3:58476287:G:T	6.01992e-07	4.0557	-0.930978
58476343	chr3:58476343:C:T	3.29066e-07	3.36791	-0.847177
58476436	chr3:58476436:G:A	1.77696e-09	-1.78649	-0.914132
58476625	chr3:58476625:A:G	6.12663e-09	-1.79725e-10	-1.46288
58476969	chr3:58476969:G:A	1.52801e-08	-1.79725e-10	-0.548967
58477684	chr3:58477684:G:A	6.22028e-09	-0.130641	-1.31707
58477694	chr3:58477694:A:G	6.37228e-09	-1.79725e-10	-1.42356
58477773	chr3:58477773:G:A	6.12431e-09	-1.79725e-10	-1.46326
58477838	chr3:58477838:A:G	6.44006e-09	-1.79725e-10	-1.41298
58477962	chr3:58477962:TC:T	1.39671e-09	-1.66485	-1.27654
58478210	chr3:58478210:C:T	7.34569e-09	-1.79725e-10	-1.28141
58478317	chr3:58478317:A:G	6.17433e-09	-1.79725e-10	-1.45512
58478962	chr3:58478962:C:T	6.1187e-09	-1.79725e-10	-1.46417
58479456	chr3:58479456:A:G	1.66216e-09	-1.31685	-1.45056
58480325	chr3:58480325:C:T	1.11014e-08	-1.79725e-10	-0.868451
58481137	chr3:58481137:A:G	3.17182e-07	3.81648	-1.33253
58481186	chr3:58481186:G:T	4.41097e-09	-1.79143	-4.43556e-10
58481604	chr3:58481604:G:T	6.18018e-09	-1.79725e-10	-1.45417
58481860	chr3:58481860:G:A	1.8659e-09	-1.2605	-1.39128
58481929	chr3:58481929:C:T	1.18644e-09	-1.74118	-1.36339
58481947	chr3:58481947:TA:T	2.73582e-07	3.69317	-1.35709
58482509	chr3:58482509:T:G	1.57234e-09	-1.52756	-1.2954
58482701	chr3:58482701:A:C	2.23125e-09	-1.33556	-1.1374
58482764	chr3:58482764:C:T	6.14661e-09	-1.79725e-10	-1.45962
58483260	chr3:58483260:G:A	9.27977e-09	-1.79725e-10	-1.04768
58483299	chr3:58483299:G:C	2.89062e-07	3.61841	-1.22729
58483561	chr3:58483561:T:TC	3.83917e-07	2.6749	-4.43556e-10
58483912	chr3:58483912:T:C	6.31162e-09	-1.79725e-10	-1.43313
58484378	chr3:58484378:G:T	6.46633e-09	-1.79725e-10	-1.40891
58484624	chr3:58484624:C:T	2.22114e-08	0.966497	-1.14142
58484981	chr3:58484981:T:C	2.37272e-08	0.780194	-0.889095
58485045	chr3:58485045:C:A	6.14925e-09	-1.79725e-10	-1.45919
58485657	chr3:58485657:G:C	8.64249e-09	-1.79725e-10	-1.11883
58485747	chr3:58485747:CCTT:C	8.8631e-09	-1.79725e-10	-1.09362
58486371	chr3:58486371:G:A	6.21488e-09	-1.79725e-10	-1.44857
58486728	chr3:58486728:A:G	1.41993e-08	-1.79725e-10	-0.622332
58486896	chr3:58486896:A:AGCCTCCCTGGGAGGTCAGGGAAG	8.36695e-09	-1.15123	-4.43556e-10
58487256	chr3:58487256:C:T	6.39274e-09	-1.79725e-10	-1.42036
58487442	chr3:58487442:G:T	1.19908e-08	-1.79725e-10	-0.791381
58487894	chr3:58487894:A:G	1.15134e-08	-1.79725e-10	-0.832012
58488088	chr3:58488088:G:T	7.26277e-09	-1.79725e-10	-1.29276
58488172	chr3:58488172:ATTAT:A	1.40533e-08	0.533446	-1.16611
58488287	chr3:58488287:T:C	6.12494e-09	-1.79725e-10	-1.46315
58488363	chr3:58488363:A:G	6.14207e-09	-1.79725e-10	-1.46036
58488529	chr3:58488529:C:A	5.49425e-08	0.730766	-4.43556e-10
58488707	chr3:58488707:C:G	9.76072e-09	-1.79725e-10	-0.997156
58488860	chr3:58488860:G:A	6.13293e-09	-1.79725e-10	-1.46185
58488869	chr3:58488869:T:C	6.41626e-09	-1.79725e-10	-1.41669
58488877	chr3:58488877:G:A	6.52787e-09	-1.79725e-10	-1.39944
58489037	chr3:58489037:G:A	6.64121e-09	-1.79725e-10	-1.38223
58489269	chr3:58489269:A:T	3.85034e-07	3.60725	-0.929436
58489461	chr3:58489461:A:G	9.38478e-09	-1.79725e-10	-1.03643
58489497	chr3:58489497:C:T	7.29693e-09	-1.79725e-10	-1.28807
58490211	chr3:58490211:A:G	1.43692e-08	-1.79725e-10	-0.610433
58490343	chr3:58490343:G:A	7.69731e-09	-1.79725e-10	-1.23465
58490982	chr3:58490982:A:T	1.10162e-08	-1.79725e-10	-0.876153
58491061	chr3:58491061:C:G	1.59328e-09	-1.65638	-1.15335
58491105	chr3:58491105:C:A	1.34492e-09	-1.6647	-1.31449
58491553	chr3:58491553:T:C	2.88605e-09	-1.59142	-0.62421
58491636	chr3:58491636:C:G	7.87156e-09	-1.79725e-10	-1.21226
58492065	chr3:58492065:C:T	6.12531e-09	-1.79725e-10	-1.46309
58492231	chr3:58492231:C:T	3.50182e-08	0.280345	-4.43556e-10
58492421	chr3:58492421:C:T	6.14162e-09	-1.79725e-10	-1.46043
58492726	chr3:58492726:T:G	7.83808e-09	-1.79725e-10	-1.21653
58493243	chr3:58493243:C:T	7.70957e-07	4.02094	-0.648829
58493505	chr3:58493505:G:A	1.20661e-08	-1.79725e-10	-0.785124
58493627	chr3:58493627:A:G	1.12052e-07	2.60882	-1.16538
58494175	chr3:58494175:AAG:A	1.44183e-08	-0.607023	-4.43556e-10
58495468	chr3:58495468:C:T	4.70441e-09	-1.08286	-0.644167
58495476	chr3:58495476:A:G	4.83953e-09	-1.07422	-0.624489
58495770	chr3:58495770:T:G	6.24467e-09	-1.79725e-10	-1.44379
58496164	chr3:58496164:A:G	1.04572e-09	-1.77047	-1.46035
58496598	chr3:58496598:C:T	2.63097e-09	-0.882594	-1.42558
58496671	chr3:58496671:T:C	8.49837e-09	-1.79725e-10	-1.13565
58497903	chr3:58497903:T:C	2.65464e-09	-1.79311	-0.506099
58497924	chr3:58497924:T:C	1.91593e-09	-1.44336	-1.18196
58497934	chr3:58497934:A:C	1.92344e-09	-1.46189	-1.15952
58497987	chr3:58497987:T:C	1.04443e-08	-0.929462	-4.43556e-10
58498794	chr3:58498794:T:C	2.00443e-09	-1.43457	-1.14559
58499115	chr3:58499115:G:A	4.48207e-07	3.85177	-1.02204
58500160	chr3:58500160:G:A	5.14287e-09	-1.63791	-4.43556e-10
58500807	chr3:58500807:C:T	1.16609e-08	-1.79725e-10	-0.819283
58502996	chr3:58502996:T:A	1.13393e-08	-1.79725e-10	-0.847243
58504383	chr3:58504383:C:T	6.11671e-09	-1.79725e-10	-1.4645
58504768	chr3:58504768:C:T	7.29766e-09	-1.79725e-10	-1.28797
58504938	chr3:58504938:C:T	1.57439e-09	-1.68887	-1.13278
58505160	chr3:58505160:A:G	4.56709e-09	-1.75665	-4.43556e-10
58506153	chr3:58506153:T:C	1.81566e-09	-1.39515	-1.28392
58506227	chr3:58506227:C:T	7.95164e-08	2.30139	-1.20094
58506566	chr3:58506566:A:G	1.74641e-09	-1.46037	-1.25759
58506678	chr3:58506678:T:TC	5.03486e-09	-1.65914	-4.43556e-10
58506679	chr3:58506679:G:C	1.78179e-09	-1.44318	-1.25472
58506769	chr3:58506769:A:G	1.8459e-09	-1.41742	-1.24514
58506770	chr3:58506770:T:C	1.8478e-09	-1.40466	-1.25686
58507894	chr3:58507894:A:G	1.09175e-08	-1.79725e-10	-0.885158
58508580	chr3:58508580:G:A	2.02089e-09	-1.29423	-1.27775
58508819	chr3:58508819:G:C	9.80234e-09	-0.346108	-0.646792
58508830	chr3:58508830:A:G	7.54278e-09	-1.79725e-10	-1.25493
58509451	chr3:58509451:T:C	6.23855e-09	-1.79725e-10	-1.44477
58509556	chr3:58509556:G:A	6.51398e-09	-1.79725e-10	-1.40157
58510012	chr3:58510012:A:T	1.31932e-08	-1.39648	0.70066
58510121	chr3:58510121:A:G	1.6856e-08	-1.79725e-10	-0.450814
58510254	chr3:58510254:G:A	9.38313e-09	0.386713	-1.42332
58510853	chr3:58510853:AAAC:A	2.14015e-09	-1.06464	-1.45
58511323	chr3:58511323:TG:T	8.8946e-09	-0.477117	-0.61296
58511371	chr3:58511371:C:T	1.77947e-08	-0.396618	-4.43556e-10
58511785	chr3:58511785:G:A	6.16347e-09	-1.79725e-10	-1.45688
58511977	chr3:58511977:CT:C	6.21257e-09	-1.79725e-10	-1.44895
58512052	chr3:58512052:C:T	9.53094e-09	-0.455157	-0.565822
58512517	chr3:58512517:G:A	7.10243e-09	-1.79725e-10	-1.31509
58512613	chr3:58512613:C:T	1.49621e-08	0.0683242	-0.638326
58512614	chr3:58512614:G:A	9.91845e-09	-0.981125	-4.43556e-10
58513093	chr3:58513093:C:T	7.21195e-09	-1.79725e-10	-1.29978
58515341	chr3:58515341:C:T	1.48518e-08	-1.79725e-10	-0.577402
58515373	chr3:58515373:A:G	1.68864e-08	-1.79725e-10	-0.449014
58516004	chr3:58516004:AT:A	6.1235e-09	-1.79725e-10	-1.46339
58516348	chr3:58516348:G:A	2.49814e-09	-0.922556	-1.43742
58516378	chr3:58516378:G:A	2.41302e-07	2.73131	-0.520777
58516565	chr3:58516565:C:T	2.47804e-09	-0.930365	-1.43769
58516908	chr3:58516908:T:C	7.15454e-09	-1.79725e-10	-1.30777
58516967	chr3:58516967:T:A	8.85537e-09	-1.79725e-10	-1.0945
58516981	chr3:58516981:C:A	2.02963e-08	-1.09294	0.827861
58517048	chr3:58517048:T:C	8.84294e-09	-1.79725e-10	-1.0959
58518021	chr3:58518021:G:A	5.91953e-09	-1.45758	-0.0396863
58518257	chr3:58518257:G:T	5.50311e-09	-1.57021	-4.43556e-10
58518908	chr3:58518908:G:A	6.29e-09	-1.79725e-10	-1.43656
58520342	chr3:58520342:A:G	1.80902e-09	-1.62652	-1.05622
58520440	chr3:58520440:G:A	8.26139e-09	-1.79725e-10	-1.16393
58520480	chr3:58520480:C:T	2.30106e-08	-0.139569	-4.43556e-10
58520501	chr3:58520501:C:T	1.29518e-08	-1.79725e-10	-0.71429
58520664	chr3:58520664:G:T	1.69829e-09	-1.64581	-1.10008
58520795	chr3:58520795:G:A	1.93612e-09	-1.62298	-0.991852
58520836	chr3:58520836:T:A	6.15802e-09	-1.79725e-10	-1.45777
58521072	chr3:58521072:G:T	7.16629e-09	-1.30613	-4.43556e-10
58521123	chr3:58521123:C:T	4.61514e-08	1.92671	-1.37031
58521856	chr3:58521856:C:T	6.54594e-09	-1.79725e-10	-1.39668
58521910	chr3:58521910:T:C	1.0255e-09	-1.78605	-1.4643
58522040	chr3:58522040:G:A	6.58357e-09	-1.79725e-10	-1.39094
58522281	chr3:58522281:C:T	7.7123e-09	-1.79725e-10	-1.23271
58523172	chr3:58523172:A:G	6.60221e-09	-1.79725e-10	-1.38812
58523617	chr3:58523617:T:G	7.25326e-09	-1.79725e-10	-1.29407
58524764	chr3:58524764:C:T	4.49684e-09	-1.77215	-4.43556e-10
58524937	chr3:58524937:T:G	5.00401e-09	-1.66528	-4.43556e-10
58525410	chr3:58525410:T:A	1.60749e-08	-0.965978	0.467712
58526313	chr3:58526313:A:T	1.04341e-09	-1.78957	-1.44346
58526510	chr3:58526510:A:G	1.20302e-08	-1.34974	0.561644
58526558	chr3:58526558:T:C	3.00039e-09	-0.917401	-1.25938
58526648	chr3:58526648:T:C	1.03491e-09	-1.7942	-1.447
58527106	chr3:58527106:A:G	1.35432e-08	-1.79725e-10	-0.669636
58527706	chr3:58527706:A:G	7.48366e-09	-1.79725e-10	-1.2628
58527710	chr3:58527710:C:T	1.03119e-09	-1.78943	-1.45537
58528070	chr3:58528070:A:G	6.18595e-09	-1.79725e-10	-1.45324
58529018	chr3:58529018:C:T	6.16203e-09	-1.79725e-10	-1.45712
58529907	chr3:58529907:G:A	3.03181e-09	-0.902368	-1.26399
58530020	chr3:58530020:C:T	1.63608e-08	-1.79725e-10	-0.480633
58530076	chr3:58530076:T:C	6.62257e-09	-1.79725e-10	-1.38504
58530439	chr3:58530439:G:A	6.24829e-08	-1.79725e-10	0.859371
58530453	chr3:58530453:G:A	1.102e-08	-0.875813	-4.43556e-10
58530656	chr3:58530656:G:A	5.86271e-07	3.62427	-0.526007
58530857	chr3:58530857:G:A	1.23403e-09	-1.78863	-1.27661
58530978	chr3:58530978:C:T	7.2561e-09	-1.79725e-10	-1.29368
58531034	chr3:58531034:C:T	2.924e-08	-1.79725e-10	0.100017
58531793	chr3:58531793:A:G	2.67693e-09	-1.63599	-0.654866
58532056	chr3:58532056:CA:C	1.89362e-09	-1.33942	-1.29761
58532071	chr3:58532071:G:A	1.77039e-08	-1.79725e-10	-0.401735
58532466	chr3:58532466:G:A	1.83958e-09	-1.20297	-1.46302
58532983	chr3:58532983:G:A	2.50058e-08	-1.39371	1.3373
58533112	chr3:58533112:G:A	1.78321e-08	-0.394519	-4.43556e-10
58533117	chr3:58533117:T:C	7.02452e-09	-1.79725e-10	-1.32611
58533195	chr3:58533195:C:T	1.36365e-09	-1.53907	-1.42628
58533623	chr3:58533623:G:A	1.39517e-08	-1.79725e-10	-0.639922
58533976	chr3:58533976:G:A	1.05558e-08	-1.79725e-10	-0.918843
58534569	chr3:58534569:C:G	1.29383e-08	-1.79725e-10	-0.715329
58534579	chr3:58534579:G:C	4.28644e-09	-1.09194	-0.728129
58534811	chr3:58534811:G:A	1.39837e-08	-1.79725e-10	-0.637627
58535132	chr3:58535132:A:G	3.97029e-09	-1.09579	-0.800889
58535397	chr3:58535397:A:G	4.20934e-09	-1.10241	-0.735803
58535423	chr3:58535423:T:C	7.8205e-08	-1.79725e-10	1.08381
58536059	chr3:58536059:C:G	2.39079e-08	-1.79725e-10	-0.101313
58536675	chr3:58536675:A:T	1.38902e-09	-1.79719	-1.14973
58536794	chr3:58536794:C:T	8.17855e-09	-1.79725e-10	-1.17401
58536850	chr3:58536850:C:T	1.7671e-08	-1.79725e-10	-0.403598
58537227	chr3:58537227:T:G	6.38245e-09	-1.79725e-10	-1.42197
58537735	chr3:58537735:A:G	1.55981e-08	-1.79725e-10	-0.528376
58537792	chr3:58537792:T:C	1.20056e-09	-1.79108	-1.30166
58537820	chr3:58537820:T:A	6.28394e-09	-1.79725e-10	-1.43752
58537904	chr3:58537904:T:C	1.57024e-09	-1.79406	-1.03023
58538346	chr3:58538346:G:T	6.48649e-09	-1.79725e-10	-1.4058
58538475	chr3:58538475:C:T	7.94678e-09	-1.20275	-4.43556e-10
58538476	chr3:58538476:G:A	2.26018e-09	-1.73622	-0.723852
58538989	chr3:58538989:A:G	1.3111e-09	-1.65311	-1.35154
58539092	chr3:58539092:T:C	6.12082e-09	-1.79725e-10	-1.46383
58539214	chr3:58539214:G:A	1.31028e-08	-1.79725e-10	-0.702692
58539343	chr3:58539343:A:G	2.86443e-09	-1.78684	-0.436315
58539540	chr3:58539540:G:A	6.1932e-09	-1.79725e-10	-1.45207
58539799	chr3:58539799:T:C	7.27087e-09	-1.79725e-10	-1.29165
58539935	chr3:58539935:G:A	2.57754e-09	-1.7784	-0.550285
58539979	chr3:58539979:C:T	1.16153e-08	-1.79725e-10	-0.823201
58540126	chr3:58540126:C:T	4.54174e-09	-1.79591	0.0336995
58540256	chr3:58540256:A:C	1.73062e-09	-1.42239	-1.30465
58540396	chr3:58540396:TC:T	6.90609e-09	-1.79725e-10	-1.34312
58540470	chr3:58540470:C:G	1.87627e-09	-1.37049	-1.27574
58540863	chr3:58540863:A:G	4.98412e-09	-1.35314	-0.316127
58541467	chr3:58541467:C:T	4.32101e-09	-0.35279	-1.45924
58541899	chr3:58541899:A:G	1.58537e-09	-1.77946	-1.03524
58541987	chr3:58541987:T:C	3.98893e-09	-1.79408	-0.0979233
58542041	chr3:58542041:T:C	3.64576e-09	-1.79327	-0.188688
58542617	chr3:58542617:C:T	6.96978e-09	-1.79725e-10	-1.33394
58543234	chr3:58543234:C:T	6.5968e-09	-1.79725e-10	-1.38894
58543419	chr3:58543419:A:G	2.27919e-09	-1.78948	-0.662224
58544206	chr3:58544206:A:G	1.07701e-08	-1.79725e-10	-0.898752
58544303	chr3:58544303:TAACTA:T	4.68709e-09	-1.79772	0.0670049
58545644	chr3:58545644:T:C	2.12922e-09	-1.79788	-0.721883
58545780	chr3:58545780:C:T	8.56729e-09	-1.79725e-10	-1.12757
58545837	chr3:58545837:T:A	4.42874e-09	-1.78741	-4.43556e-10
58546013	chr3:58546013:A:G	2.19156e-09	-1.14831	-1.3426
58546049	chr3:58546049:G:C	6.08341e-09	-1.78367	0.313717
58546074	chr3:58546074:C:T	1.99923e-09	-1.7862	-0.796556
58546302	chr3:58546302:T:G	5.70664e-09	-1.0519	-0.481995
58546447	chr3:58546447:G:C	6.15362e-09	-1.79725e-10	-1.45848
58546461	chr3:58546461:C:T	6.12243e-09	-1.79725e-10	-1.46356
58546900	chr3:58546900:T:A	1.11538e-08	-1.79725e-10	-0.863741
58547159	chr3:58547159:G:A	6.18098e-09	-1.79725e-10	-1.45404
58547179	chr3:58547179:G:A	1.60927e-09	-1.79665	-1.00309
58547284	chr3:58547284:G:C	1.04317e-08	-1.79725e-10	-0.930675
58547309	chr3:58547309:T:A	1.94418e-09	-1.76582	-0.844863
58547428	chr3:58547428:A:G	4.67096e-09	-1.7466	0.0124442
58547595	chr3:58547595:CTCTCTCTG:C	1.06803e-08	-1.79725e-10	-0.90712
58547764	chr3:58547764:C:T	1.98248e-09	-1.79402	-0.797149
58547978	chr3:58547978:G:A	8.92304e-09	-1.79725e-10	-1.08689
58548399	chr3:58548399:G:T	5.63394e-09	-1.67041	0.123696
58548471	chr3:58548471:G:T	5.64522e-09	-1.54471	-4.43556e-10
58548823	chr3:58548823:A:G	6.14149e-09	-0.959205	-0.50125
58548873	chr3:58548873:C:T	6.2853e-09	-1.78216	0.344856
58548942	chr3:58548942:A:G	3.70441e-08	0.57009	-0.233503
58548967	chr3:58548967:C:T	1.61111e-09	-1.76889	-1.0297
58551748	chr3:58551748:A:G	6.18709e-09	-1.79681	0.343753
58551975	chr3:58551975:A:T	6.0064e-09	-1.79391	0.311213
58553275	chr3:58553275:C:A	1.67597e-09	-1.78678	-0.972348
58553606	chr3:58553606:A:T	5.15978e-09	-1.07061	-0.564021
58553683	chr3:58553683:C:T	2.21991e-09	-1.7109	-0.76715
58553697	chr3:58553697:G:A	4.49826e-09	-1.77183	-4.43556e-10
58553904	chr3:58553904:C:A	6.12468e-09	-1.79725e-10	-1.46319
58553978	chr3:58553978:G:T	4.38705e-09	-1.79686	-4.43556e-10
58554047	chr3:58554047:G:A	2.57548e-09	-1.14406	-1.18543
58554064	chr3:58554064:C:T	2.31145e-09	-1.73787	-0.699778
58554490	chr3:58554490:C:T	4.84248e-09	-1.78848	0.0903879
58554679	chr3:58554679:A:G	5.01793e-09	-1.79136	0.128855
58554718	chr3:58554718:C:T	4.15376e-09	-1.79501	-0.0565003
58555754	chr3:58555754:A:T	6.29287e-09	-1.79725e-10	-1.4361
58556226	chr3:58556226:A:G	5.3413e-09	-1.78957	0.189517
58556504	chr3:58556504:TTTC:T	1.13598e-08	-1.79725e-10	-0.845442
58556745	chr3:58556745:A:T	6.94587e-09	-1.79725e-10	-1.33737
58556926	chr3:58556926:G:A	1.44738e-08	-0.603183	-4.43556e-10
58557636	chr3:58557636:G:A	1.13994e-08	-1.79725e-10	-0.841964
58557785	chr3:58557785:G:A	2.50636e-09	-1.13259	-1.2241
58558435	chr3:58558435:C:T	6.52237e-09	-1.40028	-4.43556e-10
58558617	chr3:58558617:A:G	6.72236e-09	-1.79725e-10	-1.37008
58558791	chr3:58558791:A:G	9.02498e-09	-1.79725e-10	-1.07553
58559081	chr3:58559081:T:C	2.67559e-09	-1.18204	-1.10931
58559743	chr3:58559743:G:A	2.66052e-09	-1.14909	-1.14791
58560114	chr3:58560114:T:C	2.68696e-09	-1.14377	-1.14334
58560613	chr3:58560613:G:A	6.18741e-09	-1.79725e-10	-1.453
58560793	chr3:58560793:CAGA:C	6.1971e-09	-1.79725e-10	-1.45144
58560834	chr3:58560834:T:C	2.6729e-09	-1.28323	-1.00913
58561097	chr3:58561097:G:A	2.29044e-09	-1.79217	-0.654614
58561228	chr3:58561228:C:T	6.2092e-09	-1.79725e-10	-1.44949
58562742	chr3:58562742:G:A	6.86324e-09	-1.79725e-10	-1.34934
58562878	chr3:58562878:A:G	4.85758e-08	0.607603	-4.43556e-10
58563038	chr3:58563038:A:C	1.85318e-07	-1.79725e-10	1.94655
58563920	chr3:58563920:A:G	9.00021e-08	2.11216	-0.887848
58564370	chr3:58564370:TC:T	8.15313e-09	-1.79725e-10	-1.17712
58564578	chr3:58564578:T:G	6.11935e-09	-1.79725e-10	-1.46407
58565393	chr3:58565393:A:G	6.1269e-09	-1.79725e-10	-1.46283
58565837	chr3:58565837:G:A	2.29825e-09	-1.75579	-0.687581
58565844	chr3:58565844:G:T	1.46758e-08	0.728255	-1.31758
58565899	chr3:58565899:C:T	9.0527e-09	-1.79725e-10	-1.07246
58566493	chr3:58566493:TCCCAGGGCCTGGGG:T	3.6744e-08	0.328454	-4.43556e-10
58567223	chr3:58567223:C:T	1.20897e-08	-0.783167	-4.43556e-10
58567270	chr3:58567270:C:A	1.10084e-09	-1.78605	-1.3934
58567312	chr3:58567312:G:A	6.12641e-09	-1.79725e-10	-1.46291
58567482	chr3:58567482:A:G	4.97001e-09	-0.986748	-0.685351
58567575	chr3:58567575:G:A	5.49833e-09	-0.113226	-1.45785
58567608	chr3:58567608:T:G	2.63822e-09	-1.01748	-1.28794
58567942	chr3:58567942:A:C	3.81603e-09	-0.481818	-1.45449
58568199	chr3:58568199:C:T	5.11257e-09	-1.64382	-4.43556e-10
58568421	chr3:58568421:C:T	6.33468e-09	-1.79725e-10	-1.42948
58568530	chr3:58568530:A:T	8.05414e-09	-1.79725e-10	-1.18934
58568596	chr3:58568596:C:T	2.35655e-09	-0.972823	-1.4455
58568733	chr3:58568733:C:A	8.06496e-09	-1.79725e-10	-1.18799
58568753	chr3:58568753:G:A	8.07191e-09	-1.79725e-10	-1.18713
58569237	chr3:58569237:C:G	4.38351e-09	-1.79767	-4.43556e-10
58569616	chr3:58569616:C:T	4.51076e-09	-0.461027	-1.30803
58569659	chr3:58569659:G:T	5.12096e-09	-0.466876	-1.1753
58570056	chr3:58570056:C:T	6.32466e-09	-1.79725e-10	-1.43107
58570138	chr3:58570138:A:G	6.11664e-09	-1.79725e-10	-1.46451
58570168	chr3:58570168:T:C	1.88951e-09	-1.17555	-1.46365
58570747	chr3:58570747:G:C	6.14633e-09	-1.79725e-10	-1.45967
58571114	chr3:58571114:T:C	3.49133e-09	-0.561083	-1.46416
58571172	chr3:58571172:G:A	9.92914e-09	-1.79725e-10	-0.980048
58571650	chr3:58571650:C:T	7.65717e-09	-1.79725e-10	-1.23988
58571724	chr3:58571724:G:A	1.41733e-09	-1.60001	-1.32674
58572184	chr3:58572184:A:G	1.12114e-08	-1.79725e-10	-0.858593
58572392	chr3:58572392:G:A	2.19862e-09	-1.03213	-1.45556
58572617	chr3:58572617:G:A	6.4141e-09	-1.79725e-10	-1.41702
58572702	chr3:58572702:C:T	6.99889e-09	-1.79725e-10	-1.32977
58572782	chr3:58572782:G:A	7.42905e-09	-1.79725e-10	-1.27012
58573893	chr3:58573893:G:A	1.10882e-07	-1.79725e-10	1.43294
58574258	chr3:58574258:C:T	9.35695e-09	-1.79725e-10	-1.0394
58574316	chr3:58574316:G:T	2.33727e-09	-0.967794	-1.45875
58574696	chr3:58574696:T:A	1.30239e-08	-1.79725e-10	-0.708732
58574719	chr3:58574719:C:T	1.62574e-09	-1.33905	-1.45051
58574859	chr3:58574859:G:T	1.42127e-09	-1.4638	-1.46017
58574898	chr3:58574898:C:T	1.13956e-09	-1.78706	-1.35782
58575596	chr3:58575596:C:A	6.25636e-09	-1.79725e-10	-1.44192
58575821	chr3:58575821:C:T	1.47741e-09	-1.48961	-1.39562
58576144	chr3:58576144:C:G	9.23249e-09	-1.79725e-10	-1.05279
58576419	chr3:58576419:T:A	6.35155e-09	-1.79725e-10	-1.42682
58577373	chr3:58577373:G:C	1.05224e-08	-1.79725e-10	-0.922018
58577424	chr3:58577424:C:T	1.3098e-09	-1.66765	-1.338
58577998	chr3:58577998:C:T	6.12778e-09	-1.79725e-10	-1.46269
58578073	chr3:58578073:G:C	5.60187e-08	2.19752	-1.44736
58578370	chr3:58578370:A:C	1.44328e-08	0.724654	-1.33067
58578478	chr3:58578478:GA:G	2.69064e-08	0.810361	-0.79352
58578710	chr3:58578710:G:A	1.24824e-09	-1.59531	-1.45848
58578972	chr3:58578972:C:A	1.22956e-09	-1.66334	-1.40553
58579217	chr3:58579217:C:A	6.64077e-09	-1.79725e-10	-1.38229
58579488	chr3:58579488:C:A	1.20527e-08	0.659662	-1.44589
58579547	chr3:58579547:C:T	6.6491e-09	-1.79725e-10	-1.38104
58579795	chr3:58579795:G:A	1.56003e-09	-1.61845	-1.21237
58579799	chr3:58579799:G:A	1.56631e-09	-1.60978	-1.21701
58579812	chr3:58579812:G:T	6.35683e-09	-1.79725e-10	-1.42599
58579987	chr3:58579987:C:T	1.58005e-09	-1.38167	-1.43639
58580330	chr3:58580330:C:T	1.93035e-08	0.668931	-0.984167
58580576	chr3:58580576:A:G	1.38489e-08	0.126534	-0.773847
58580631	chr3:58580631:CTT:C	6.54542e-09	-1.39676	-4.43556e-10
58580634	chr3:58580634:G:C	6.52423e-09	-1.4	-4.43556e-10
58580794	chr3:58580794:C:T	8.01108e-09	-1.79725e-10	-1.1947
58580947	chr3:58580947:G:A	8.46201e-09	-1.79725e-10	-1.13993
58580958	chr3:58580958:G:T	6.26656e-09	-1.79725e-10	-1.44029
58581085	chr3:58581085:C:T	2.11455e-08	1.13889	-1.36299
58581188	chr3:58581188:A:G	6.34223e-08	2.32616	-1.45187
58581608	chr3:58581608:G:A	2.65945e-08	1.00748	-1.00229
58581614	chr3:58581614:CA:C	1.31923e-09	-1.55853	-1.43995
58581866	chr3:58581866:T:C	1.58213e-08	0.857745	-1.37191
58582028	chr3:58582028:G:C	7.89658e-09	-1.79725e-10	-1.20909
58582117	chr3:58582117:G:A	6.44947e-09	-1.79725e-10	-1.41152
58582375	chr3:58582375:C:T	1.11875e-08	-1.79725e-10	-0.860728
58582471	chr3:58582471:GT:G	1.43072e-09	-1.51521	-1.40214
58582738	chr3:58582738:T:C	2.5891e-08	0.404543	-0.426169
58582778	chr3:58582778:A:T	1.5661e-09	-1.44217	-1.38476
58582891	chr3:58582891:C:T	8.36532e-09	-1.79725e-10	-1.15143
58583062	chr3:58583062:G:A	6.12381e-09	-1.79725e-10	-1.46334
58583158	chr3:58583158:G:A	1.78316e-08	-1.79725e-10	-0.394549
58583350	chr3:58583350:C:T	6.11689e-09	-1.79725e-10	-1.46447
58583439	chr3:58583439:A:G	6.12947e-09	-1.79725e-10	-1.46241
58583491	chr3:58583491:G:A	1.30692e-09	-1.64625	-1.36159
58583492	chr3:58583492:G:A	1.37294e-08	-1.79725e-10	-0.655979
58583732	chr3:58583732:G:A	7.26327e-09	-1.79725e-10	-1.29269
58583863	chr3:58583863:C:A	1.48383e-09	-1.50575	-1.37514
58583909	chr3:58583909:C:T	3.0586e-09	-1.25268	-0.904884
58584082	chr3:58584082:C:G	1.36933e-08	-1.79725e-10	-0.658617
58584186	chr3:58584186:C:G	1.80254e-08	-1.79725e-10	-0.383742
58584679	chr3:58584679:C:A	7.94275e-09	-1.79725e-10	-1.20326
58584704	chr3:58584704:G:T	1.86272e-08	-1.79725e-10	-0.350901
58584968	chr3:58584968:T:C	5.51296e-09	-0.107047	-1.46137
58585563	chr3:58585563:A:G	9.16792e-09	-1.79725e-10	-1.05981
58585575	chr3:58585575:GT:G	1.26158e-08	-1.79725e-10	-0.740574
58585678	chr3:58585678:T:A	1.17201e-07	2.84587	-1.35751
58585749	chr3:58585749:C:A	8.46037e-09	-1.79725e-10	-1.14013
58585818	chr3:58585818:T:C	1.21796e-08	-1.79725e-10	-0.775756
58585878	chr3:58585878:C:T	1.41241e-07	2.79276	-1.11781
58586155	chr3:58586155:TCTTTATGCCTGATTGCCTGCTACTCGAGTCGTGCCCATTTTCCTCTCTCCTGGCCCAAACTTC:T	1.00684e-08	-0.0307128	-0.935408
58586513	chr3:58586513:A:C	3.66923e-09	-0.726333	-1.24921
58586568	chr3:58586568:A:G	1.71596e-09	-1.39841	-1.33713
58586774	chr3:58586774:G:A	1.44202e-08	-1.79725e-10	-0.606891
58586821	chr3:58586821:C:T	1.24727e-08	-1.79725e-10	-0.751982
58587047	chr3:58587047:A:C	6.77126e-09	-1.79725e-10	-1.36284
58587125	chr3:58587125:G:A	7.88582e-09	-1.79725e-10	-1.21046
58587436	chr3:58587436:G:A	6.74403e-09	-0.0262474	-1.34062
58587490	chr3:58587490:T:A	5.91243e-07	3.1067	-4.43556e-10
58587492	chr3:58587492:T:A	1.06643e-08	-0.908621	-4.43556e-10
58587807	chr3:58587807:C:T	1.03828e-09	-1.77962	-1.45834
58588182	chr3:58588182:A:G	4.63549e-09	-1.74178	-4.43556e-10
58588263	chr3:58588263:G:A	8.78024e-09	-1.79725e-10	-1.10302
58588330	chr3:58588330:C:T	7.76954e-09	-1.79725e-10	-1.22531
58588715	chr3:58588715:C:A	9.72392e-09	-1.79725e-10	-1.00093
58588815	chr3:58588815:G:A	7.46845e-09	-0.00178233	-1.26305
58588872	chr3:58588872:A:G	4.67094e-09	-0.269682	-1.46448
58588918	chr3:58588918:G:A	4.43219e-09	-0.322123	-1.46451
58588990	chr3:58588990:G:A	1.40164e-09	-1.67214	-1.26574
58589520	chr3:58589520:A:T	8.78197e-09	-1.79725e-10	-1.10282
58590232	chr3:58590232:C:G	2.21526e-09	-1.79789	-0.682261
58590589	chr3:58590589:T:C	5.83191e-09	-0.10904	-1.40314
58590635	chr3:58590635:G:A	8.78024e-09	-1.79725e-10	-1.10302
58590656	chr3:58590656:C:T	4.38647e-09	-0.334479	-1.46252
58591110	chr3:58591110:C:T	9.21881e-09	-1.79725e-10	-1.05428
58591342	chr3:58591342:G:A	3.88058e-08	0.383048	-4.43556e-10
58591426	chr3:58591426:T:C	1.37934e-09	-1.48948	-1.46444
58591437	chr3:58591437:G:A	7.0128e-09	-1.79725e-10	-1.32778
58591485	chr3:58591485:A:G	1.32664e-09	-1.65196	-1.34091
58591491	chr3:58591491:G:A	4.0101e-08	0.415879	-4.43556e-10
58592374	chr3:58592374:A:G	1.00266e-08	-1.79725e-10	-0.970279
58592463	chr3:58592463:A:G	6.27312e-09	-1.79725e-10	-1.43925
58592590	chr3:58592590:C:T	1.04559e-07	2.82897	-1.45474
58592694	chr3:58592694:A:G	7.08367e-09	-1.79656	0.478834
58592758	chr3:58592758:T:A	1.06728e-07	2.02004	-0.625285
58593047	chr3:58593047:C:T	8.51314e-09	-1.79725e-10	-1.13391
58593118	chr3:58593118:G:A	2.25789e-09	-1.60735	-0.853742
58593158	chr3:58593158:T:A	1.01011e-08	-1.79725e-10	-0.962873
58593284	chr3:58593284:G:A	7.8664e-09	-1.79725e-10	-1.21292
58593516	chr3:58593516:C:G	4.72745e-08	-1.79725e-10	0.580449
58593666	chr3:58593666:C:T	1.00581e-08	-1.79725e-10	-0.967142
58593729	chr3:58593729:T:G	1.20906e-09	-1.62374	-1.46194
58593740	chr3:58593740:G:A	2.08451e-09	-1.79544	-0.745545
58593766	chr3:58593766:C:T	9.93766e-09	-1.79725e-10	-0.97919
58594187	chr3:58594187:T:A	2.33547e-07	3.26227	-1.08441
58594251	chr3:58594251:T:C	3.38783e-08	1.57124	-1.32399
58594267	chr3:58594267:C:T	3.75419e-07	3.43924	-0.786723
58594314	chr3:58594314:C:G	6.23963e-09	-1.79725e-10	-1.4446
58594404	chr3:58594404:T:C	1.07479e-08	-1.79725e-10	-0.900814
58594412	chr3:58594412:C:T	6.15519e-09	-1.79725e-10	-1.45823
58594504	chr3:58594504:T:C	1.04765e-08	-1.79725e-10	-0.926384
58594570	chr3:58594570:T:C	2.11144e-07	3.07504	-0.998022
58594987	chr3:58594987:G:A	8.45209e-09	-1.78638	0.645276
58595193	chr3:58595193:C:T	1.00568e-08	-1.79725e-10	-0.967273
58595540	chr3:58595540:G:A	9.2996e-09	0.415466	-1.46102
58595568	chr3:58595568:T:TA	9.99862e-09	0.489449	-1.46252
58595853	chr3:58595853:T:C	3.219e-09	-0.742622	-1.36383
58595917	chr3:58595917:C:T	8.22213e-09	0.270161	-1.43885
58595918	chr3:58595918:G:A	6.12587e-09	-1.79725e-10	-1.463
58596082	chr3:58596082:A:G	2.25059e-09	-1.67408	-0.790244
58596263	chr3:58596263:G:A	9.95651e-09	-1.79725e-10	-0.977295
58596444	chr3:58596444:A:G	9.00662e-09	0.381685	-1.45925
58597999	chr3:58597999:G:T	1.80819e-09	-1.69964	-0.983557
58598113	chr3:58598113:C:T	3.46759e-09	-1.79801	-0.234057
58598369	chr3:58598369:T:C	3.13834e-09	-1.79674	-0.33509
58598493	chr3:58598493:G:A	1.47157e-07	2.94092	-1.22495
58598646	chr3:58598646:T:C	1.01847e-08	-1.79725e-10	-0.954632
58598983	chr3:58598983:C:T	2.4822e-09	-1.71291	-0.653471
58599121	chr3:58599121:T:C	9.54972e-09	-1.79725e-10	-1.01901
58599139	chr3:58599139:A:C	8.30661e-09	-1.79725e-10	-1.15847
58599172	chr3:58599172:C:T	6.43972e-09	-1.79725e-10	-1.41304
58599235	chr3:58599235:C:G	1.41451e-07	3.08399	-1.40756
58599628	chr3:58599628:G:A	6.71909e-09	-1.79725e-10	-1.37057
58599857	chr3:58599857:G:A	4.29236e-08	-1.79725e-10	0.483899
58599877	chr3:58599877:T:C	1.65363e-08	0.983794	-1.45376
58600184	chr3:58600184:G:A	2.54064e-09	-0.878632	-1.46447
58600388	chr3:58600388:C:T	9.20562e-09	-1.79725e-10	-1.05571
58601056	chr3:58601056:A:G	4.38422e-09	-1.79751	-4.43556e-10
58601283	chr3:58601283:G:GA	1.63229e-07	3.11573	-1.2961
58601312	chr3:58601312:C:G	6.11778e-09	-1.79725e-10	-1.46432
58601458	chr3:58601458:C:T	6.75148e-09	-1.79725e-10	-1.36576
58602264	chr3:58602264:G:A	1.72578e-08	-0.427259	-4.43556e-10
58602752	chr3:58602752:C:G	3.7486e-09	-0.509293	-1.44485
58602756	chr3:58602756:C:A	6.1181e-08	-1.79725e-10	0.838314
58602798	chr3:58602798:A:T	6.3272e-09	-1.79725e-10	-1.43066
58603013	chr3:58603013:T:G	3.46473e-09	-1.79325	-0.239635
58603020	chr3:58603020:A:G	1.06504e-09	-1.79298	-1.41953
58603202	chr3:58603202:C:A	2.18409e-09	-1.72183	-0.772491
58603440	chr3:58603440:C:A	6.96308e-09	-1.79725e-10	-1.3349
58603637	chr3:58603637:G:A	2.73291e-08	-1.68393	1.71636
58603651	chr3:58603651:G:A	4.86259e-08	0.608634	-4.43556e-10
58603686	chr3:58603686:A:G	2.08269e-08	1.20969	-1.44897
58603722	chr3:58603722:A:G	3.42271e-09	-0.87234	-1.17275
58603894	chr3:58603894:T:C	5.18154e-09	-1.63042	-4.43556e-10
58604373	chr3:58604373:C:T	2.23484e-08	1.27241	-1.44118
58604557	chr3:58604557:A:C	3.46098e-09	-0.75738	-1.27659
58604687	chr3:58604687:T:C	2.51609e-08	-1.79725e-10	-0.0502294
58604754	chr3:58604754:A:G	1.32545e-08	-1.79725e-10	-0.691182
58604972	chr3:58604972:G:A	1.93404e-09	-1.73186	-0.884053
58605087	chr3:58605087:G:A	1.01937e-08	-1.79725e-10	-0.953749
58605256	chr3:58605256:T:C	4.38627e-09	-0.718946	-1.0781
58605377	chr3:58605377:C:T	3.62044e-07	3.67741	-1.06116
58605424	chr3:58605424:T:C	2.29016e-09	-1.78955	-0.657346
58605654	chr3:58605654:T:C	6.46296e-09	-1.79725e-10	-1.40943
58605833	chr3:58605833:G:A	6.78396e-09	-0.314702	-1.04626
58606080	chr3:58606080:ATTATGCTG:A	6.388e-09	-1.79725e-10	-1.4211
58606215	chr3:58606215:C:G	1.66175e-07	3.22629	-1.38877
58606481	chr3:58606481:G:A	1.30757e-07	3.04347	-1.44565
58606900	chr3:58606900:TC:T	8.80312e-09	-1.79725e-10	-1.10042
58607175	chr3:58607175:C:T	1.11013e-07	2.82664	-1.39251
58607721	chr3:58607721:G:A	1.86065e-09	-1.66968	-0.984921
58608027	chr3:58608027:C:T	6.13876e-09	-0.578622	-0.882277
58608397	chr3:58608397:TAG:T	5.15512e-09	-1.63553	-4.43556e-10
58608457	chr3:58608457:C:T	1.57849e-07	3.1308	-1.34469
58608461	chr3:58608461:A:G	6.94817e-09	0.102628	-1.43967
58608928	chr3:58608928:T:C	8.48712e-09	0.251769	-1.38874
58609054	chr3:58609054:G:A	7.84257e-09	-1.79725e-10	-1.21595
58609100	chr3:58609100:C:T	3.59415e-09	-1.56749	-0.428724
58609452	chr3:58609452:G:C	4.24193e-08	0.472081	-4.43556e-10
58609649	chr3:58609649:G:A	1.0135e-08	0.45879	-1.41831
58609673	chr3:58609673:G:A	6.11944e-09	-1.79725e-10	-1.46405
58609716	chr3:58609716:G:C	4.19677e-08	0.461378	-4.43556e-10
58609735	chr3:58609735:TTGGGTTCCTCACATGGATA:T	1.1468e-08	-1.79725e-10	-0.835963
58609812	chr3:58609812:C:T	5.03836e-09	-1.65844	-4.43556e-10
58610004	chr3:58610004:A:T	8.88077e-09	-1.79725e-10	-1.09163
58610032	chr3:58610032:C:T	7.94947e-09	0.25976	-1.46218
58610096	chr3:58610096:T:C	6.78311e-09	0.101858	-1.46294
58610162	chr3:58610162:T:C	7.97693e-09	0.264842	-1.46381
58610566	chr3:58610566:G:A	5.93681e-08	0.808235	-4.43556e-10
58610624	chr3:58610624:G:A	8.0715e-09	0.274207	-1.46139
58610876	chr3:58610876:C:T	4.27831e-08	0.480622	-4.43556e-10
58610892	chr3:58610892:A:G	6.50741e-09	0.0579767	-1.46056
58610985	chr3:58610985:C:T	7.34824e-09	0.167445	-1.4485
58611064	chr3:58611064:A:G	6.58996e-09	0.0678278	-1.4578
58611117	chr3:58611117:C:T	1.03999e-07	2.35437	-0.985507
58611442	chr3:58611442:C:T	8.78438e-09	0.339734	-1.44228
58611497	chr3:58611497:T:C	2.15862e-08	1.23402	-1.43749
58611651	chr3:58611651:T:A	2.25974e-09	-1.78203	-0.678242
58611681	chr3:58611681:C:G	3.90079e-08	0.388242	-4.43556e-10
58611839	chr3:58611839:T:C	1.98947e-08	1.1614	-1.44646
58611971	chr3:58611971:C:T	2.36845e-08	1.34261	-1.45331
58612020	chr3:58612020:A:T	1.9988e-08	1.17117	-1.45156
58612110	chr3:58612110:A:G	8.00123e-09	-1.79725e-10	-1.19593
58612117	chr3:58612117:C:T	9.3426e-09	-1.79725e-10	-1.04094
58612368	chr3:58612368:T:C	1.50346e-08	0.87017	-1.43534
58612408	chr3:58612408:C:T	1.46805e-08	-1.79725e-10	-0.589001
58612437	chr3:58612437:A:G	5.55366e-09	-1.56106	-4.43556e-10
58612463	chr3:58612463:T:C	6.76632e-09	-1.79725e-10	-1.36356
58612643	chr3:58612643:A:G	1.0628e-09	-1.79782	-1.4168
58613295	chr3:58613295:T:C	2.10049e-08	-1.79725e-10	-0.230766
58613752	chr3:58613752:C:G	1.21599e-09	-1.62913	-1.45083
58613830	chr3:58613830:C:T	8.14696e-09	-1.79725e-10	-1.17788
58613847	chr3:58613847:C:T	1.37433e-09	-1.55369	-1.40386
58613962	chr3:58613962:A:G	1.32379e-09	-1.76289	-1.23214
58614273	chr3:58614273:A:G	6.51778e-09	-1.79725e-10	-1.40099
58614338	chr3:58614338:GTTA:G	1.31865e-09	-1.58156	-1.41735
58614591	chr3:58614591:G:A	7.94561e-08	-1.79725e-10	1.09968
58614706	chr3:58614706:T:C	6.34841e-09	-1.79725e-10	-1.42732
58614712	chr3:58614712:C:T	1.05909e-09	-1.77413	-1.44398
58614865	chr3:58614865:G:A	1.01062e-08	-1.79725e-10	-0.962371
58614936	chr3:58614936:G:T	4.27949e-09	-1.76488	-0.056804
58615254	chr3:58615254:T:C	1.09e-09	-1.77882	-1.41052
58615594	chr3:58615594:G:A	1.51746e-09	-1.73098	-1.12751
58615621	chr3:58615621:C:T	7.2185e-09	0.158326	-1.4572
58615713	chr3:58615713:T:C	1.13438e-09	-1.68648	-1.46295
58615721	chr3:58615721:C:T	3.66104e-09	-1.66609	-0.311684
58615903	chr3:58615903:A:C	9.78864e-08	-1.79725e-10	1.30829
58616344	chr3:58616344:G:A	7.11115e-09	-1.79725e-10	-1.31386
58616660	chr3:58616660:G:T	1.47288e-09	-1.56926	-1.31904
58616862	chr3:58616862:C:T	6.42862e-09	-1.79725e-10	-1.41476
58616889	chr3:58616889:T:A	6.34782e-09	0.0168225	-1.44423
58616962	chr3:58616962:C:T	1.63101e-09	-1.54248	-1.24384
58617007	chr3:58617007:T:C	7.8828e-09	-1.79725e-10	-1.21084
58617008	chr3:58617008:G:A	6.24472e-09	-1.79725e-10	-1.44379
58617010	chr3:58617010:G:A	1.68584e-09	-1.55754	-1.19572
58617052	chr3:58617052:G:A	1.6949e-09	-1.55233	-1.19556
58617056	chr3:58617056:G:A	4.39698e-09	-1.7946	-4.43556e-10
58617102	chr3:58617102:G:A	4.19997e-09	-1.15459	-0.685858
58617412	chr3:58617412:A:G	1.71594e-09	-1.38506	-1.3505
58617415	chr3:58617415:A:T	5.12796e-09	-0.989055	-0.651758
58617512	chr3:58617512:C:G	5.71101e-09	-0.287929	-1.2452
58617636	chr3:58617636:G:A	6.12346e-09	-1.79725e-10	-1.46339
58617884	chr3:58617884:C:T	1.65014e-09	-1.6211	-1.15356
58618377	chr3:58618377:C:T	2.55344e-08	-1.79725e-10	-0.0354942
58618720	chr3:58618720:C:A	7.68689e-09	-1.79725e-10	-1.23601
58618734	chr3:58618734:G:C	4.83555e-09	-1.69953	-4.43556e-10
58618809	chr3:58618809:G:A	5.13138e-09	-1.64015	-4.43556e-10
58619059	chr3:58619059:G:C	6.19221e-09	-1.79725e-10	-1.45223
58619060	chr3:58619060:G:A	8.03466e-09	-1.19176	-4.43556e-10
58619254	chr3:58619254:G:C	6.88343e-09	-1.79725e-10	-1.34641
58619395	chr3:58619395:G:A	1.72892e-09	-1.6888	-1.03923
58619559	chr3:58619559:C:T	2.45153e-09	-1.04868	-1.33013
58619564	chr3:58619564:T:A	5.07166e-09	-1.65185	-4.43556e-10
58619597	chr3:58619597:G:A	2.58048e-09	-1.14358	-1.18396
58619611	chr3:58619611:A:T	3.15046e-09	-1.10652	-1.02145
58619818	chr3:58619818:G:A	7.26069e-09	-1.79725e-10	-1.29305
58619904	chr3:58619904:G:A	3.34323e-08	-1.79725e-10	0.234002
58620289	chr3:58620289:T:G	2.40274e-09	-0.938605	-1.46031
58620348	chr3:58620348:C:G	1.27484e-08	-1.79725e-10	-0.730114
58621235	chr3:58621235:C:T	1.57725e-09	-1.44514	-1.3747
58621668	chr3:58621668:G:A	2.67749e-09	-1.64082	-0.649822
58621897	chr3:58621897:T:C	6.79721e-09	0.102191	-1.4612
58621997	chr3:58621997:G:A	3.69401e-09	-1.15609	-0.812718
58622151	chr3:58622151:G:A	8.78727e-09	-0.885027	-0.217191
58622202	chr3:58622202:G:T	6.63032e-09	-1.79725e-10	-1.38387
58622378	chr3:58622378:T:A	1.97533e-09	-1.77984	-0.81495
58622402	chr3:58622402:C:T	8.72529e-09	-1.79725e-10	-1.1093
58622415	chr3:58622415:T:G	6.57002e-09	-1.79725e-10	-1.393
58622969	chr3:58622969:G:C	2.66055e-09	-0.875895	-1.42109
58623765	chr3:58623765:C:T	9.67895e-09	0.428893	-1.43446
58623846	chr3:58623846:G:A	2.97311e-09	-1.05121	-1.13471
58623856	chr3:58623856:C:G	6.95272e-09	-1.79725e-10	-1.33639
58624446	chr3:58624446:G:A	6.17836e-09	-1.79725e-10	-1.45447
58624605	chr3:58624605:G:T	7.51999e-09	-1.25796	-4.43556e-10
58624629	chr3:58624629:C:T	8.78208e-09	0.300557	-1.40337
58624790	chr3:58624790:A:G	4.3771e-09	-1.79372	-0.00541708
58624840	chr3:58624840:A:G	8.351e-09	-1.79725e-10	-1.15314
58625771	chr3:58625771:T:C	6.15015e-09	-1.79725e-10	-1.45905
58626010	chr3:58626010:C:G	8.67229e-09	-1.79725e-10	-1.11539
58626146	chr3:58626146:T:G	7.08585e-09	-1.79725e-10	-1.31742
58626194	chr3:58626194:TGCAG:T	2.94388e-09	-1.06389	-1.1319
58626459	chr3:58626459:C:T	1.75072e-09	-1.2538	-1.46169
58626677	chr3:58626677:G:T	3.20636e-09	-0.977373	-1.13301
58626697	chr3:58626697:T:C	7.06382e-09	-1.79725e-10	-1.32054
58626872	chr3:58626872:G:A	2.64888e-08	-1.79725e-10	0.00119864
58627348	chr3:58627348:C:A	6.71426e-09	-1.79725e-10	-1.37129
58627366	chr3:58627366:G:A	6.42682e-09	-1.79725e-10	-1.41504
58627367	chr3:58627367:C:T	8.41605e-09	-1.79725e-10	-1.14538
58627459	chr3:58627459:C:T	9.34307e-09	-1.79725e-10	-1.04089
58627602	chr3:58627602:C:T	5.55284e-09	-0.469436	-1.09178
58628244	chr3:58628244:C:T	1.0787e-08	-0.897178	-4.43556e-10
58628289	chr3:58628289:C:T	2.28489e-09	-1.30288	-1.14633
58628468	chr3:58628468:G:A	4.11773e-09	-0.908987	-0.951233
58628571	chr3:58628571:C:T	1.05017e-08	-0.923985	-4.43556e-10
58628628	chr3:58628628:T:G	1.28604e-09	-1.61281	-1.41115
58628666	chr3:58628666:A:G	7.99114e-09	0.0397029	-1.23689
58628676	chr3:58628676:T:C	1.49297e-08	-1.76622	1.19405
58628693	chr3:58628693:G:A	6.47301e-09	-0.0756084	-1.33227
58628733	chr3:58628733:A:G	7.12538e-09	-1.79725e-10	-1.31186
58628736	chr3:58628736:A:G	9.64337e-09	-1.79725e-10	-1.00925
58628769	chr3:58628769:C:T	6.73454e-09	-1.36827	-4.43556e-10
58628816	chr3:58628816:T:A	2.98257e-09	-1.06483	-1.1179
58629291	chr3:58629291:A:G	1.00459e-08	-1.79725e-10	-0.968356
58629323	chr3:58629323:T:C	3.08288e-09	-1.02144	-1.12821
58629445	chr3:58629445:G:A	7.049e-09	-1.79725e-10	-1.32264
58630000	chr3:58630000:T:TG	9.62294e-09	-1.79725e-10	-1.01137
58630095	chr3:58630095:T:C	8.50052e-09	-1.79725e-10	-1.13539
58630098	chr3:58630098:A:T	2.50539e-09	-1.11907	-1.23801
58630443	chr3:58630443:T:C	7.39551e-09	-0.965315	-0.309334
58630451	chr3:58630451:C:T	1.98473e-09	-1.78896	-0.801076
58630551	chr3:58630551:C:T	8.43056e-09	0.275719	-1.41938
58630565	chr3:58630565:C:G	7.52268e-09	-1.2576	-4.43556e-10
58630764	chr3:58630764:C:T	9.81844e-09	-1.79725e-10	-0.99126
58630900	chr3:58630900:T:C	1.74111e-09	-1.66478	-1.05622
58631338	chr3:58631338:A:G	1.62399e-09	-1.36556	-1.42508
58631396	chr3:58631396:C:T	7.15782e-09	-1.79725e-10	-1.30732
58631434	chr3:58631434:T:A	9.46678e-09	-1.79725e-10	-1.02773
58631747	chr3:58631747:T:G	7.00764e-09	-1.79725e-10	-1.32852
58631784	chr3:58631784:C:T	1.01287e-08	-1.79725e-10	-0.960149
58631785	chr3:58631785:A:G	9.96564e-09	0.487827	-1.46421
58631817	chr3:58631817:C:T	3.63385e-09	-0.91876	-1.06647
58631827	chr3:58631827:C:A	1.7087e-09	-1.30975	-1.43003
58631857	chr3:58631857:G:A	5.00721e-08	-1.79725e-10	0.637943
58631900	chr3:58631900:A:G	1.73955e-08	-1.79725e-10	-0.419307
58631963	chr3:58631963:C:T	1.68146e-09	-1.31543	-1.44043
58631999	chr3:58631999:C:T	7.6601e-09	0.146556	-1.38605
58632102	chr3:58632102:T:C	6.39969e-09	-1.79725e-10	-1.41927
58632392	chr3:58632392:G:A	1.71569e-09	-1.3266	-1.4091
58632448	chr3:58632448:A:G	6.77845e-09	-1.79725e-10	-1.36177
58632549	chr3:58632549:G:A	6.11661e-09	-1.79725e-10	-1.46451
58632653	chr3:58632653:G:C	7.29311e-09	-1.79725e-10	-1.28859
58632734	chr3:58632734:C:T	1.58995e-09	-1.37848	-1.43334
58632877	chr3:58632877:C:T	9.35189e-09	-1.79725e-10	-1.03994
58632932	chr3:58632932:G:A	7.85894e-09	-1.21387	-4.43556e-10
58633037	chr3:58633037:A:G	1.71841e-09	-1.34266	-1.39146
58633045	chr3:58633045:T:C	9.73667e-09	-1.79725e-10	-0.999623
58633305	chr3:58633305:T:C	4.4355e-09	-1.78588	-4.43556e-10
58633327	chr3:58633327:C:T	1.94537e-09	-1.7563	-0.853764
58633536	chr3:58633536:G:A	5.41142e-09	-0.233335	-1.35367
58633695	chr3:58633695:A:T	6.15579e-09	-1.79725e-10	-1.45813
58633795	chr3:58633795:C:T	2.51959e-09	-1.43757	-0.913852
58633807	chr3:58633807:T:C	6.1573e-09	-1.79725e-10	-1.45788
58633918	chr3:58633918:G:A	4.80083e-09	-1.70673	-4.43556e-10
58634624	chr3:58634624:T:C	9.05921e-09	-1.79725e-10	-1.07174
58634842	chr3:58634842:G:C	6.21957e-09	-1.79725e-10	-1.44782
58634940	chr3:58634940:G:T	6.86671e-09	-1.34884	-4.43556e-10
58635049	chr3:58635049:C:G	5.11676e-09	-1.643	-4.43556e-10
58635162	chr3:58635162:G:A	8.25639e-09	-1.79725e-10	-1.16453
58635175	chr3:58635175:T:A	1.55341e-09	-1.55429	-1.28078
58635209	chr3:58635209:A:G	7.23463e-09	-1.79725e-10	-1.29664
58635532	chr3:58635532:G:A	6.30516e-09	-1.79725e-10	-1.43415
58635628	chr3:58635628:C:T	1.49804e-09	-1.57314	-1.29822
58636208	chr3:58636208:C:T	6.14862e-09	-1.79725e-10	-1.45929
58636778	chr3:58636778:T:C	1.16854e-09	-1.65549	-1.46428
58637155	chr3:58637155:G:A	8.46773e-09	-1.79725e-10	-1.13926
58637531	chr3:58637531:C:T	1.55004e-09	-1.37617	-1.46107
58637616	chr3:58637616:C:T	7.55144e-09	-1.79725e-10	-1.25378
58637617	chr3:58637617:G:A	2.09508e-09	-1.26158	-1.27435
58637746	chr3:58637746:G:C	3.04753e-09	-1.42498	-0.73621
58637909	chr3:58637909:A:G	6.83546e-09	-1.79725e-10	-1.3534
58638176	chr3:58638176:C:G	2.24829e-09	-1.06625	-1.3991
58638260	chr3:58638260:T:C	8.15526e-09	-1.79725e-10	-1.17686
58638913	chr3:58638913:C:T	1.0587e-08	-1.79725e-10	-0.915893
58639023	chr3:58639023:G:A	1.89154e-09	-1.796	-0.842129
58639043	chr3:58639043:A:G	7.50022e-09	0.197966	-1.45856
58639128	chr3:58639128:T:C	6.93564e-09	-1.79725e-10	-1.33885
58639447	chr3:58639447:G:C	1.35106e-09	-1.76366	-1.21097
58639504	chr3:58639504:C:T	3.53355e-09	-1.01422	-0.998995
58639577	chr3:58639577:CCGCATGTGGGCACTTCAGTGGG:C	4.43479e-09	-1.78604	-4.43556e-10
58639598	chr3:58639598:G:T	3.20293e-09	-0.897071	-1.21439
58639607	chr3:58639607:A:G	1.13056e-09	-1.77807	-1.37474
58640086	chr3:58640086:G:A	5.0546e-09	-1.65522	-4.43556e-10
58640148	chr3:58640148:C:A	1.80499e-09	-1.44656	-1.23841
58640248	chr3:58640248:C:G	6.21808e-09	0.0022159	-1.45028
58640515	chr3:58640515:T:C	1.22056e-08	0.441324	-1.21495
58640615	chr3:58640615:C:T	2.7113e-09	-1.54098	-0.737119
58641091	chr3:58641091:C:T	6.73324e-09	-1.79725e-10	-1.36847
58641167	chr3:58641167:G:A	5.67168e-09	-1.60201	0.0619716
58641321	chr3:58641321:C:T	3.00244e-08	-1.79725e-10	0.126487
58641544	chr3:58641544:G:A	7.22963e-09	-1.79725e-10	-1.29733
58641729	chr3:58641729:A:G	8.57209e-09	-1.79725e-10	-1.12701
58642185	chr3:58642185:A:T	1.47836e-08	0.400358	-0.982363
58642276	chr3:58642276:C:T	2.81692e-08	-1.79725e-10	0.0627088
58642339	chr3:58642339:T:C	3.19014e-09	-1.39688	-0.718579
58642484	chr3:58642484:C:A	3.72961e-08	-1.79725e-10	0.343367
58642627	chr3:58642627:G:A	1.47219e-08	0.465019	-1.0512
58642778	chr3:58642778:T:G	1.90122e-08	0.37398	-0.70442
58642952	chr3:58642952:T:C	3.23489e-08	-1.79725e-10	0.201059
58642972	chr3:58642972:T:C	9.61432e-09	0.0979691	-1.11024
58643017	chr3:58643017:A:T	6.5442e-08	-1.79725e-10	0.905643
58643027	chr3:58643027:G:T	7.05071e-09	0.0816696	-1.40406
58643178	chr3:58643178:C:T	1.08749e-08	-1.79725e-10	-0.889066
58643203	chr3:58643203:A:T	1.88302e-08	-1.79725e-10	-0.340057
58643803	chr3:58643803:A:G	8.37516e-09	-1.79725e-10	-1.15025
58643960	chr3:58643960:G:C	1.90757e-09	-1.40551	-1.22418
58644332	chr3:58644332:C:T	8.96998e-09	0.000646305	-1.08228
58644339	chr3:58644339:G:A	1.88302e-08	-1.79725e-10	-0.340057
58644340	chr3:58644340:C:G	1.87835e-08	-1.79725e-10	-0.342545
58644498	chr3:58644498:T:C	1.20569e-09	-1.7887	-1.29977
58645264	chr3:58645264:A:G	3.64998e-09	-0.566005	-1.4148
58645278	chr3:58645278:T:G	1.2825e-08	-1.79725e-10	-0.724121
58645692	chr3:58645692:GAGGGCCAGGGCT:G	4.9819e-09	-1.66971	-4.43556e-10
58645811	chr3:58645811:A:G	4.44004e-09	-1.78486	-4.43556e-10
58646179	chr3:58646179:A:T	1.1643e-08	0.529349	-1.35016
58646557	chr3:58646557:C:T	7.902e-09	-1.79725e-10	-1.20841
58646788	chr3:58646788:G:A	1.23938e-08	-1.79725e-10	-0.758323
58646828	chr3:58646828:T:C	1.24388e-08	-1.79725e-10	-0.7547
58646924	chr3:58646924:C:T	3.44529e-09	-1.33858	-0.699935
58647014	chr3:58647014:T:C	3.76781e-09	-0.524594	-1.42443
58647244	chr3:58647244:C:T	1.2289e-08	-1.79725e-10	-0.766816
58647534	chr3:58647534:T:A	3.18451e-09	-1.23916	-0.878067
58648222	chr3:58648222:G:A	3.52319e-09	-1.3295	-0.686655
58648236	chr3:58648236:A:G	3.25064e-09	-1.27212	-0.824547
58648777	chr3:58648777:G:T	2.7013e-09	-0.874048	-1.40774
58648824	chr3:58648824:G:T	5.61441e-09	-0.36421	-1.18597
58649470	chr3:58649470:G:A	4.86462e-09	-1.24493	-0.4486
58649582	chr3:58649582:T:C	9.08102e-09	-1.79725e-10	-1.06934
58649661	chr3:58649661:C:G	6.42164e-09	-1.79725e-10	-1.41585
58649669	chr3:58649669:TAC:T	1.12312e-08	-1.79725e-10	-0.85683
58649677	chr3:58649677:C:T	1.00134e-08	-1.79725e-10	-0.971597
58649773	chr3:58649773:A:AC	2.50689e-09	-0.912727	-1.44375
58650400	chr3:58650400:A:G	6.35828e-09	-1.79725e-10	-1.42576
58650467	chr3:58650467:C:T	1.32258e-08	-1.79725e-10	-0.693353
58650836	chr3:58650836:A:G	2.24059e-09	-1.00762	-1.46116
58651126	chr3:58651126:T:C	5.61407e-09	-1.23384	-0.316402
58651177	chr3:58651177:T:G	1.81555e-08	-0.376547	-4.43556e-10
58651300	chr3:58651300:G:A	1.79386e-08	-1.79725e-10	-0.388566
58651633	chr3:58651633:C:G	2.84036e-08	-1.79725e-10	0.0709955
58651870	chr3:58651870:A:G	2.12842e-08	-1.79725e-10	-0.217558
58652585	chr3:58652585:A:C	7.24447e-09	-1.79725e-10	-1.29528
58652686	chr3:58652686:ACATTCACC:A	6.23032e-09	-1.79725e-10	-1.44609
58653462	chr3:58653462:G:A	7.54839e-09	-1.79725e-10	-1.25419
58654135	chr3:58654135:T:A	3.37726e-09	-0.932602	-1.12585
58654334	chr3:58654334:A:T	3.89766e-09	-0.463394	-1.45175
58654538	chr3:58654538:G:A	1.42255e-08	-1.79725e-10	-0.620487
58654770	chr3:58654770:G:A	4.75018e-09	-1.71734	-4.43556e-10
58654821	chr3:58654821:T:C	2.25074e-09	-1.00474	-1.45952
58654855	chr3:58654855:C:G	6.33684e-09	-1.79725e-10	-1.42914
58654915	chr3:58654915:C:A	7.11837e-09	-1.79725e-10	-1.31284
58655020	chr3:58655020:C:T	2.81584e-09	-0.850224	-1.39004
58655060	chr3:58655060:AC:A	7.22833e-09	-1.79725e-10	-1.29751
58655109	chr3:58655109:A:G	7.8872e-09	-1.79725e-10	-1.21028
58655189	chr3:58655189:G:A	8.08731e-09	-1.79725e-10	-1.18522
58655220	chr3:58655220:T:A	8.19337e-09	-1.79725e-10	-1.1722
58655397	chr3:58655397:C:T	6.18367e-09	-1.79725e-10	-1.45361
58655457	chr3:58655457:C:T	6.65811e-09	-1.79725e-10	-1.37969
58655625	chr3:58655625:C:T	1.97186e-09	-1.79553	-0.801017
58656001	chr3:58656001:T:C	6.30745e-09	-1.79725e-10	-1.43379
58656040	chr3:58656040:T:C	2.46618e-08	-1.79725e-10	-0.0702646
58656073	chr3:58656073:CT:C	1.30096e-09	-1.73246	-1.27996
58656121	chr3:58656121:G:A	1.4246e-09	-1.79586	-1.12577
58656165	chr3:58656165:G:A	1.61301e-09	-1.68408	-1.11334
58656181	chr3:58656181:A:G	1.58674e-09	-1.6973	-1.11653
58656521	chr3:58656521:AC:A	1.03316e-09	-1.78078	-1.46212
58656725	chr3:58656725:A:G	1.03118e-09	-1.78035	-1.46447
58657094	chr3:58657094:C:T	6.9237e-09	-1.79725e-10	-1.34057
58657193	chr3:58657193:C:T	6.58474e-09	-1.79725e-10	-1.39077
58657443	chr3:58657443:G:A	1.0233e-09	-1.78807	-1.46442
58657726	chr3:58657726:C:G	9.08463e-09	-0.363792	-0.705145
58658475	chr3:58658475:G:A	6.68913e-09	-1.79725e-10	-1.37504
58658486	chr3:58658486:C:G	1.0803e-08	-0.044852	-0.850846
58658497	chr3:58658497:C:A	2.70536e-09	-0.815792	-1.46449
58658596	chr3:58658596:C:A	6.37526e-09	-1.79725e-10	-1.4231
58658604	chr3:58658604:C:T	6.66871e-09	-1.79725e-10	-1.3781
58658635	chr3:58658635:C:G	1.03659e-09	-1.77507	-1.46451
58658638	chr3:58658638:G:A	9.97665e-09	-0.975274	-4.43556e-10
58658896	chr3:58658896:C:T	1.15602e-09	-1.75361	-1.37693
58658999	chr3:58658999:G:A	1.13598e-09	-1.79808	-1.34995
58659063	chr3:58659063:G:A	6.13357e-09	-1.79725e-10	-1.46175
58659229	chr3:58659229:G:C	1.13622e-09	-1.78596	-1.36185
58659654	chr3:58659654:G:A	6.24432e-09	-1.79725e-10	-1.44385
58659990	chr3:58659990:C:T	6.64723e-09	-1.79725e-10	-1.38132
58660482	chr3:58660482:G:A	1.31324e-09	-1.61576	-1.38726
58660721	chr3:58660721:G:A	2.13501e-09	-1.10011	-1.41694
58660757	chr3:58660757:A:G	6.24517e-09	-1.79725e-10	-1.44371
58661191	chr3:58661191:G:C	1.07398e-09	-1.79507	-1.40908
58661237	chr3:58661237:G:A	1.40004e-09	-1.78454	-1.15448
58661584	chr3:58661584:G:A	1.60219e-09	-1.7845	-1.01965
58661669	chr3:58661669:T:C	3.48461e-08	-1.79725e-10	0.27542
58662149	chr3:58662149:T:C	1.50349e-09	-1.79193	-1.0758
58662304	chr3:58662304:T:C	1.09963e-09	-1.79766	-1.38289
58662362	chr3:58662362:A:G	1.10213e-09	-1.79801	-1.38026
58662828	chr3:58662828:C:A	2.5542e-08	1.07873	-1.11393
58662849	chr3:58662849:G:A	6.19107e-09	-1.79725e-10	-1.45241
58662991	chr3:58662991:C:T	1.12219e-09	-1.73828	-1.42196
58663048	chr3:58663048:G:A	1.11701e-09	-1.79799	-1.36688
58663233	chr3:58663233:G:A	1.10234e-09	-1.79679	-1.3813
58663369	chr3:58663369:A:C	4.40073e-08	-1.79725e-10	0.508835
58663378	chr3:58663378:C:T	1.15384e-09	-1.79734	-1.33508
58663390	chr3:58663390:G:T	1.10543e-09	-1.79705	-1.37824
58663441	chr3:58663441:T:C	2.36682e-08	-1.79725e-10	-0.111389
58663485	chr3:58663485:G:C	1.12121e-09	-1.79784	-1.36328
58663582	chr3:58663582:C:G	1.0545e-09	-1.79513	-1.42733
58663608	chr3:58663608:G:C	1.24898e-09	-1.75663	-1.29657
58663648	chr3:58663648:G:A	6.71849e-09	-1.79725e-10	-1.37066
58663837	chr3:58663837:G:A	1.19801e-08	-0.00269558	-0.789576
58663847	chr3:58663847:A:T	1.22309e-09	-1.73981	-1.33433
58664002	chr3:58664002:T:G	1.76273e-08	0.950076	-1.35615
58664076	chr3:58664076:G:A	1.11164e-09	-1.79693	-1.37275
58664087	chr3:58664087:T:C	1.11343e-09	-1.79742	-1.37066
58664195	chr3:58664195:T:C	1.15425e-09	-1.79623	-1.33584
58664229	chr3:58664229:T:C	1.14508e-09	-1.79768	-1.34236
58664251	chr3:58664251:T:G	1.11417e-09	-1.79804	-1.36937
58664255	chr3:58664255:C:T	6.54135e-09	-1.79725e-10	-1.39738
58664304	chr3:58664304:G:A	6.682e-09	-1.79725e-10	-1.3761
58664509	chr3:58664509:C:T	1.30336e-09	-1.782	-1.22858
58664658	chr3:58664658:C:T	2.36682e-08	-1.79725e-10	-0.111389
58665459	chr3:58665459:T:C	1.18927e-09	-1.78937	-1.31281
58665554	chr3:58665554:T:G	7.3062e-09	-1.79725e-10	-1.2868
58665748	chr3:58665748:G:A	1.22167e-08	-1.79725e-10	-0.772717
58666126	chr3:58666126:C:T	1.14357e-09	-1.79577	-1.34559
58666489	chr3:58666489:A:G	1.07447e-08	0.214002	-1.11511
58666835	chr3:58666835:A:T	2.70965e-09	-0.875569	-1.40313
58667016	chr3:58667016:A:G	1.13261e-09	-1.68724	-1.46376
58667132	chr3:58667132:A:C	6.50681e-09	-1.79725e-10	-1.40267
58667197	chr3:58667197:C:T	3.35958e-08	-1.79725e-10	0.23888
58667259	chr3:58667259:C:T	1.7032e-08	-1.79725e-10	-0.440426
58667307	chr3:58667307:T:C	6.41793e-09	-1.79725e-10	-1.41643
58667515	chr3:58667515:T:C	6.22205e-09	-1.79725e-10	-1.44742
58667575	chr3:58667575:G:T	1.11627e-09	-1.70311	-1.46242
58667643	chr3:58667643:C:T	7.51676e-09	-1.79725e-10	-1.25839
58667733	chr3:58667733:C:T	3.15411e-08	0.244464	-0.0686928
58667923	chr3:58667923:C:T	6.19698e-09	-1.79725e-10	-1.45146
58667969	chr3:58667969:G:C	1.45856e-08	0.647109	-1.24259
58668172	chr3:58668172:C:G	8.24258e-09	-1.79725e-10	-1.16621
58668177	chr3:58668177:C:G	1.11555e-07	1.24167	0.197329
58668197	chr3:58668197:G:T	1.65522e-08	0.851892	-1.32089
58668340	chr3:58668340:A:G	1.13294e-09	-1.71712	-1.43358
58668368	chr3:58668368:T:C	3.84097e-08	0.819492	-0.446702
58668510	chr3:58668510:C:T	4.11094e-08	0.899172	-0.458456
58668528	chr3:58668528:C:T	1.28893e-08	0.594348	-1.31347
58668724	chr3:58668724:T:C	1.16511e-09	-1.71245	-1.41025
58668756	chr3:58668756:G:A	2.55221e-08	-1.79725e-10	-0.0359775
58668847	chr3:58668847:A:G	6.08891e-08	1.16501	-0.331472
58669165	chr3:58669165:C:T	1.19704e-09	-1.67688	-1.41879
58669186	chr3:58669186:A:AGACCTTAATTCCCCTTTGC	1.84221e-08	-1.79725e-10	-0.361971
58669311	chr3:58669311:G:A	1.98976e-08	0.625353	-0.910277
58669549	chr3:58669549:G:A	2.27979e-08	-1.79725e-10	-0.148852
58669609	chr3:58669609:A:G	3.01409e-08	-1.79725e-10	0.130362
58669670	chr3:58669670:C:T	1.14006e-09	-1.69321	-1.45124
58669868	chr3:58669868:G:A	6.12691e-09	-1.79725e-10	-1.46283
58669886	chr3:58669886:C:T	2.07399e-08	0.756371	-0.999834
58669954	chr3:58669954:C:T	8.93119e-09	-1.79725e-10	-1.08597
58670272	chr3:58670272:T:A	1.69829e-08	0.98395	-1.42726
58670443	chr3:58670443:T:G	9.35497e-09	-1.79725e-10	-1.03961
58670738	chr3:58670738:G:A	1.2553e-09	-1.68109	-1.36706
58670824	chr3:58670824:G:A	1.8698e-08	0.479201	-0.826304
58670891	chr3:58670891:G:A	2.46003e-08	0.351498	-0.42426
58671004	chr3:58671004:A:G	1.23918e-09	-1.77444	-1.28664
58671106	chr3:58671106:A:G	6.19803e-09	-1.79725e-10	-1.45129
58671368	chr3:58671368:A:G	6.11671e-09	-1.79725e-10	-1.4645
58671438	chr3:58671438:CT:C	6.12011e-09	-1.79725e-10	-1.46394
58671551	chr3:58671551:G:A	6.39022e-09	-1.79725e-10	-1.42075
58671951	chr3:58671951:T:C	4.58455e-09	-1.07601	-0.676819
58672328	chr3:58672328:G:C	3.02917e-09	-1.42191	-0.745324
58672727	chr3:58672727:G:A	1.05669e-08	-0.540697	-0.377097
58672863	chr3:58672863:G:A	4.80829e-08	-1.79725e-10	0.597406
58672945	chr3:58672945:C:T	6.1746e-09	-1.79725e-10	-1.45508
58673023	chr3:58673023:G:A	2.12009e-08	-1.79725e-10	-0.22148
58673026	chr3:58673026:G:A	6.3495e-09	-1.79725e-10	-1.42715
58673229	chr3:58673229:C:T	1.14063e-08	-0.399692	-0.441659
58673246	chr3:58673246:C:T	1.14946e-09	-1.73898	-1.39725
58673262	chr3:58673262:G:A	6.12187e-09	-1.79725e-10	-1.46365
58673285	chr3:58673285:C:T	1.257e-08	-1.79725e-10	-0.74421
58673920	chr3:58673920:G:A	6.17366e-09	-1.79725e-10	-1.45523
58674127	chr3:58674127:C:T	5.84555e-09	-1.24521	-0.264632
58674737	chr3:58674737:C:T	1.09158e-09	-1.74868	-1.43922
58674853	chr3:58674853:C:T	9.33262e-09	-1.79725e-10	-1.04201
58675270	chr3:58675270:GA:G	1.75987e-08	-1.79725e-10	-0.407697
58675307	chr3:58675307:C:T	4.77139e-09	-1.71288	-4.43556e-10
58675388	chr3:58675388:G:A	1.0338e-08	-0.939692	-4.43556e-10
58675471	chr3:58675471:T:C	6.13032e-09	-1.79725e-10	-1.46227
58675751	chr3:58675751:C:T	1.19927e-09	-1.72544	-1.36837
58675797	chr3:58675797:C:T	1.22379e-09	-1.72129	-1.35228
58675847	chr3:58675847:G:A	5.28091e-09	-1.1936	-0.417822
58676273	chr3:58676273:G:C	2.56111e-08	-1.79725e-10	-0.0324948
58676420	chr3:58676420:C:T	1.97038e-09	-1.52805	-1.06925
58676439	chr3:58676439:C:T	2.99052e-09	-1.45199	-0.728085
58676722	chr3:58676722:T:C	1.77148e-08	-1.79725e-10	-0.40112
58677092	chr3:58677092:C:G	8.9053e-09	-1.79725e-10	-1.08888
58677404	chr3:58677404:TG:T	9.40556e-09	-1.71282	0.678601
58677737	chr3:58677737:A:G	8.95253e-09	-1.79725e-10	-1.08359
58677791	chr3:58677791:G:A	8.11439e-08	-1.79725e-10	1.1207
58678084	chr3:58678084:G:A	1.19364e-09	-1.73612	-1.36239
58678136	chr3:58678136:G:C	1.10863e-09	-1.74614	-1.42626
58678628	chr3:58678628:G:A	1.08492e-09	-1.74187	-1.45215
58678816	chr3:58678816:C:T	6.13357e-09	-1.79725e-10	-1.46174
58678957	chr3:58678957:C:T	3.78981e-09	-1.39494	-0.548262
58679556	chr3:58679556:A:G	5.79939e-09	-1.76055	0.242785
58679598	chr3:58679598:G:A	1.1975e-09	-1.73217	-1.36312
58680267	chr3:58680267:C:T	3.0869e-08	0.154232	-4.43556e-10
58680407	chr3:58680407:G:A	6.11772e-09	-1.79725e-10	-1.46433
58680646	chr3:58680646:G:T	1.5281e-09	-1.44384	-1.40766
58680834	chr3:58680834:C:T	6.11802e-09	-1.79725e-10	-1.46428
58681277	chr3:58681277:T:C	1.02715e-08	-1.79725e-10	-0.946147
58681335	chr3:58681335:C:T	3.03274e-08	0.265863	-0.129333
58681394	chr3:58681394:T:C	6.11669e-09	-1.79725e-10	-1.4645
58681577	chr3:58681577:G:A	6.17118e-09	-1.79725e-10	-1.45563
58681653	chr3:58681653:C:T	1.30764e-09	-1.74155	-1.26575
58682133	chr3:58682133:C:T	6.17118e-09	-1.79725e-10	-1.45563
58682602	chr3:58682602:C:T	6.31564e-09	-1.79725e-10	-1.43249
58683136	chr3:58683136:A:G	6.32937e-09	-1.79725e-10	-1.43032
58683252	chr3:58683252:A:G	3.11468e-09	-1.5466	-0.592798
58683425	chr3:58683425:G:A	1.15564e-09	-1.72583	-1.40503
58684276	chr3:58684276:T:C	6.27852e-09	-1.79725e-10	-1.43839
58684652	chr3:58684652:T:C	6.13197e-09	-1.79725e-10	-1.46201
58685194	chr3:58685194:G:A	1.2461e-09	-1.64867	-1.40683
58685607	chr3:58685607:C:T	1.23947e-08	-1.79725e-10	-0.758253
58685776	chr3:58685776:C:T	6.11674e-09	-1.79725e-10	-1.46449
58685885	chr3:58685885:C:T	7.13043e-09	-1.79725e-10	-1.31115
58685928	chr3:58685928:T:C	6.73691e-09	-1.79725e-10	-1.36792
58686319	chr3:58686319:A:G	6.11673e-09	-1.79725e-10	-1.46449
58686353	chr3:58686353:CA:C	6.17118e-09	-1.79725e-10	-1.45563
58686783	chr3:58686783:G:A	2.13896e-09	-1.14383	-1.37137
58686910	chr3:58686910:G:A	1.13152e-09	-1.69857	-1.45339
58686930	chr3:58686930:A:C	1.06436e-08	-1.79725e-10	-0.91056
58687405	chr3:58687405:G:T	6.52432e-09	-1.79725e-10	-1.39999
58688116	chr3:58688116:CT:C	7.38313e-09	-1.79725e-10	-1.27632
58688539	chr3:58688539:G:A	1.21594e-08	-1.79725e-10	-0.777418
58688877	chr3:58688877:A:C	6.80656e-09	-1.79725e-10	-1.35763
58689082	chr3:58689082:T:C	6.36695e-09	-1.79725e-10	-1.4244
58689118	chr3:58689118:G:A	6.11674e-09	-1.79725e-10	-1.46449
58689344	chr3:58689344:T:A	2.65965e-09	-1.77072	-0.526612
58689374	chr3:58689374:G:A	2.21238e-08	-1.79725e-10	-0.178866
58689504	chr3:58689504:C:A	2.09893e-08	-1.4392	1.20769
58689799	chr3:58689799:T:C	1.26657e-09	-1.7415	-1.29771
58689824	chr3:58689824:A:T	3.19453e-09	-1.48391	-0.630173
58690090	chr3:58690090:C:T	6.15488e-09	-1.79725e-10	-1.45828
58690144	chr3:58690144:CA:C	1.53316e-08	-0.545607	-4.43556e-10
58690721	chr3:58690721:C:T	6.49581e-09	-1.79725e-10	-1.40436
58691176	chr3:58691176:T:A	6.22138e-09	-1.79725e-10	-1.44753
58691192	chr3:58691192:A:G	9.60695e-09	-1.79725e-10	-1.01304
58691236	chr3:58691236:A:G	1.61571e-09	-1.50624	-1.28951
58691343	chr3:58691343:C:A	1.04939e-08	-1.79725e-10	-0.924726
58691441	chr3:58691441:C:T	1.10191e-09	-1.72344	-1.45504
58691668	chr3:58691668:T:A	8.96622e-09	-1.79725e-10	-1.08206
58691708	chr3:58691708:A:G	6.35724e-09	-1.79725e-10	-1.42593
58692160	chr3:58692160:A:C	8.95842e-09	-1.79725e-10	-1.08293
58692473	chr3:58692473:G:A	9.69102e-09	-1.79725e-10	-1.00432
58692553	chr3:58692553:T:C	1.35246e-09	-1.52747	-1.44613
58692876	chr3:58692876:A:C	6.12108e-09	-1.79725e-10	-1.46378
58693023	chr3:58693023:C:T	1.18714e-09	-1.6395	-1.46448
58693084	chr3:58693084:A:G	6.19182e-09	-1.79725e-10	-1.45229
58693176	chr3:58693176:T:C	6.37446e-09	-1.79725e-10	-1.42322
58693194	chr3:58693194:G:C	9.75591e-09	-1.79725e-10	-0.997649
58693269	chr3:58693269:CT:C	1.16544e-09	-1.71433	-1.40809
58693626	chr3:58693626:G:A	9.94412e-09	-1.79725e-10	-0.97854
58694353	chr3:58694353:G:A	6.11674e-09	-1.79725e-10	-1.46449
58694801	chr3:58694801:A:G	9.10456e-09	-1.79725e-10	-1.06675
58694958	chr3:58694958:C:A	1.7914e-08	-1.79725e-10	-0.389937
58695291	chr3:58695291:G:A	5.80695e-08	-1.79725e-10	0.786118
58695732	chr3:58695732:G:A	1.41738e-08	-1.79725e-10	-0.624127
58696134	chr3:58696134:C:T	6.25913e-09	-1.79725e-10	-1.44148
58696254	chr3:58696254:A:G	8.86121e-09	-1.79725e-10	-1.09384
58696365	chr3:58696365:G:C	7.72132e-09	-1.79725e-10	-1.23154
58696595	chr3:58696595:A:G	6.82778e-09	-1.79725e-10	-1.35452
58696806	chr3:58696806:T:C	7.12381e-09	-1.79725e-10	-1.31208
58696824	chr3:58696824:G:A	6.1235e-09	-1.79725e-10	-1.46339
58697557	chr3:58697557:T:G	9.11522e-09	-1.79725e-10	-1.06558
58697995	chr3:58697995:G:A	7.12755e-09	-1.31155	-4.43556e-10
58698469	chr3:58698469:C:A	7.96597e-09	-1.79725e-10	-1.20034
58698854	chr3:58698854:C:T	9.74772e-09	-1.79725e-10	-0.998488
58699285	chr3:58699285:C:A	6.17447e-09	-1.79725e-10	-1.4551
58700098	chr3:58700098:C:T	7.00586e-09	-1.79725e-10	-1.32877
58700232	chr3:58700232:G:A	1.5847e-09	-1.4661	-1.34903
58700492	chr3:58700492:G:A	9.35311e-09	-1.79725e-10	-1.03981
58700719	chr3:58700719:T:A	4.49027e-09	-0.339965	-1.43364
58700872	chr3:58700872:C:T	1.58125e-09	-1.35614	-1.46117
58701383	chr3:58701383:T:C	7.90218e-09	-1.79725e-10	-1.20838
58701473	chr3:58701473:T:C	6.81574e-09	-0.430932	-0.925355
58701994	chr3:58701994:G:A	8.16351e-09	-0.495184	-0.680664
58702218	chr3:58702218:G:A	2.28152e-09	-1.7477	-0.702975
58702448	chr3:58702448:A:C	1.10666e-09	-1.75697	-1.4172
58702545	chr3:58702545:A:G	7.46133e-09	-1.79725e-10	-1.26579
58703347	chr3:58703347:A:T	7.72234e-09	-1.79725e-10	-1.2314
58703548	chr3:58703548:T:C	7.92717e-09	-1.79725e-10	-1.20523
58703596	chr3:58703596:G:A	6.13894e-09	-1.46087	-4.43556e-10
58703753	chr3:58703753:G:T	7.89916e-09	-1.79725e-10	-1.20877
58703907	chr3:58703907:A:C	4.22662e-09	-0.372413	-1.46171
58704239	chr3:58704239:C:T	1.07558e-09	-1.78453	-1.41814
58704457	chr3:58704457:A:G	2.23564e-08	-1.79725e-10	-0.168408
58705341	chr3:58705341:A:C	8.39771e-09	-1.79725e-10	-1.14756
58705347	chr3:58705347:C:T	6.7732e-08	-1.79725e-10	0.940037
58705348	chr3:58705348:A:G	2.7181e-09	-0.935979	-1.33961
58705518	chr3:58705518:T:A	6.86661e-08	-1.79725e-10	0.953734
58705881	chr3:58705881:A:G	8.30778e-09	-1.79725e-10	-1.15833
58706010	chr3:58706010:C:T	3.54013e-09	-0.570629	-1.44073
58706065	chr3:58706065:G:A	8.69425e-09	-1.79725e-10	-1.11286
58706081	chr3:58706081:T:A	1.13378e-09	-1.78414	-1.36582
58706199	chr3:58706199:G:A	8.64186e-09	-1.79725e-10	-1.1189
58706225	chr3:58706225:C:A	1.87009e-09	-1.56586	-1.08368
58706476	chr3:58706476:C:T	8.11744e-09	-1.79725e-10	-1.18151
58706501	chr3:58706501:G:T	1.06587e-08	-0.691089	-0.218053
58706791	chr3:58706791:T:C	8.39771e-09	-1.79725e-10	-1.14756
58706861	chr3:58706861:A:T	4.38366e-09	-1.79764	-4.43556e-10
58707212	chr3:58707212:T:C	2.20031e-09	-1.07813	-1.40879
58707341	chr3:58707341:C:G	7.09239e-09	-1.79725e-10	-1.3165
58707377	chr3:58707377:C:T	6.3777e-09	-1.79725e-10	-1.42271
58707577	chr3:58707577:C:T	8.26759e-09	-1.79725e-10	-1.16318
58707595	chr3:58707595:G:A	8.3507e-09	-1.79725e-10	-1.15318
58707601	chr3:58707601:C:T	2.04436e-09	-1.43167	-1.12876
58707653	chr3:58707653:G:A	6.14889e-09	-1.79725e-10	-1.45925
58707729	chr3:58707729:GCTTA:G	1.40883e-09	-1.72246	-1.2103
58708330	chr3:58708330:G:A	8.48296e-09	-1.79725e-10	-1.13746
58708381	chr3:58708381:C:G	5.70926e-08	-1.79725e-10	0.769153
58708811	chr3:58708811:C:G	7.36019e-09	-1.27944	-4.43556e-10
58708962	chr3:58708962:T:A	1.16776e-08	-1.79725e-10	-0.817847
58708995	chr3:58708995:C:T	2.54573e-09	-1.72775	-0.613359
58709431	chr3:58709431:T:C	1.16783e-08	-1.79725e-10	-0.817788
58709683	chr3:58709683:T:C	1.12586e-08	-1.79725e-10	-0.854386
58710009	chr3:58710009:CCATGATTGA:C	1.99224e-08	-1.79725e-10	-0.283676
58710670	chr3:58710670:T:C	7.70497e-09	-1.79725e-10	-1.23366
58710692	chr3:58710692:A:G	1.2243e-08	-1.79725e-10	-0.770568
58710888	chr3:58710888:A:G	1.15579e-08	-1.79725e-10	-0.828154
58711279	chr3:58711279:T:C	1.14046e-08	-1.79725e-10	-0.841508
58711296	chr3:58711296:T:C	1.12946e-09	-1.70575	-1.44804
58711427	chr3:58711427:C:T	6.24373e-09	-1.79725e-10	-1.44394
58711515	chr3:58711515:G:A	5.7019e-09	-1.53472	-4.43556e-10
58711810	chr3:58711810:T:C	6.21463e-09	-1.79725e-10	-1.44862
58712155	chr3:58712155:T:C	1.14902e-08	-1.79725e-10	-0.834027
58712273	chr3:58712273:C:T	1.18963e-08	-1.79725e-10	-0.799293
58712505	chr3:58712505:C:T	1.18948e-08	-1.79725e-10	-0.799418
58712544	chr3:58712544:G:T	1.18963e-08	-1.79725e-10	-0.799293
58712835	chr3:58712835:C:T	7.46819e-09	-1.79725e-10	-1.26487
58713009	chr3:58713009:C:T	1.20481e-08	-1.79725e-10	-0.786617
58713178	chr3:58713178:T:C	1.14737e-08	-1.79725e-10	-0.835468
58713616	chr3:58713616:C:T	1.12461e-09	-1.75397	-1.40411
58713788	chr3:58713788:A:G	1.59682e-09	-1.36865	-1.43886
58714019	chr3:58714019:G:T	5.9785e-09	-1.48735	-4.43556e-10
58714508	chr3:58714508:C:T	1.99773e-09	-1.39152	-1.19199
58714769	chr3:58714769:T:C	1.37432e-09	-1.51379	-1.44377
58714948	chr3:58714948:C:T	1.29006e-09	-1.74428	-1.27656
58714963	chr3:58714963:G:A	1.21948e-08	-1.79725e-10	-0.774511
58715075	chr3:58715075:T:C	7.46138e-09	-0.304036	-0.961746
58715360	chr3:58715360:C:G	6.14722e-09	-1.79725e-10	-1.45952
58715993	chr3:58715993:G:A	6.35642e-09	-1.42606	-4.43556e-10
58716322	chr3:58716322:C:T	5.42814e-09	-1.58393	-4.43556e-10
58716353	chr3:58716353:C:T	1.46783e-08	-1.79725e-10	-0.589149
58716468	chr3:58716468:TCAGA:T	6.81925e-09	-1.79725e-10	-1.35577
58717187	chr3:58717187:C:T	1.98203e-09	-1.77283	-0.818576
58717228	chr3:58717228:T:C	1.81502e-08	-1.79725e-10	-0.376839
58717505	chr3:58717505:A:G	1.6806e-08	-1.79725e-10	-0.453785
58717942	chr3:58717942:A:G	6.17227e-09	-1.79725e-10	-1.45545
58718067	chr3:58718067:G:A	6.38744e-09	-1.79725e-10	-1.42119
58718427	chr3:58718427:A:G	6.77629e-09	-1.79725e-10	-1.36209
58718932	chr3:58718932:G:C	1.00088e-08	-1.79725e-10	-0.972058
58719159	chr3:58719159:C:T	1.39474e-09	-1.6666	-1.27622
58719431	chr3:58719431:A:T	1.41563e-08	-1.79725e-10	-0.625365
58719547	chr3:58719547:A:G	8.51588e-09	-1.79725e-10	-1.13359
58720147	chr3:58720147:T:C	2.9176e-09	-0.81995	-1.38481
58720300	chr3:58720300:T:C	6.12325e-09	-1.79725e-10	-1.46343
58720351	chr3:58720351:C:T	6.24421e-09	-1.79725e-10	-1.44387
58721205	chr3:58721205:G:A	3.24943e-08	0.205543	-4.43556e-10
58721239	chr3:58721239:T:C	5.48235e-09	-0.734956	-0.839032
58721390	chr3:58721390:A:T	3.63308e-09	-1.79613	-0.189311
58721563	chr3:58721563:C:T	2.35081e-08	-1.79725e-10	-0.118178
58721834	chr3:58721834:C:G	1.76604e-08	-1.79725e-10	-0.404199
58722341	chr3:58722341:T:C	1.58445e-08	-1.79725e-10	-0.512696
58722377	chr3:58722377:T:C	6.1235e-09	-1.79725e-10	-1.46339
58722401	chr3:58722401:C:T	1.53347e-08	-1.79725e-10	-0.545402
58722483	chr3:58722483:C:G	1.04397e-09	-1.78181	-1.45068
58722679	chr3:58722679:G:C	6.12195e-09	-1.79725e-10	-1.46364
58722697	chr3:58722697:G:A	6.32859e-09	-1.79725e-10	-1.43044
58722849	chr3:58722849:G:T	6.12174e-09	-1.79725e-10	-1.46368
58723670	chr3:58723670:C:T	1.58987e-09	-1.73099	-1.08088
58723765	chr3:58723765:T:C	1.09077e-08	-0.419887	-0.46617
58723908	chr3:58723908:T:C	8.20257e-09	-1.79725e-10	-1.17107
58723918	chr3:58723918:T:C	3.06109e-08	-1.79725e-10	0.145835
58724157	chr3:58724157:T:C	8.55177e-09	-1.79725e-10	-1.12938
58724289	chr3:58724289:A:G	1.78265e-09	-1.76016	-0.937261
58725207	chr3:58725207:TC:T	4.9061e-09	-1.68504	-4.43556e-10
58725535	chr3:58725535:G:A	6.12195e-09	-1.79725e-10	-1.46364
58725636	chr3:58725636:G:A	1.18768e-08	-1.79725e-10	-0.800937
58725954	chr3:58725954:C:T	2.14828e-08	-1.79725e-10	-0.20827
58725966	chr3:58725966:C:G	8.44972e-09	-1.79725e-10	-1.14139
58726413	chr3:58726413:A:G	1.21219e-08	-1.79725e-10	-0.780507
58726450	chr3:58726450:A:G	2.21727e-08	-1.79725e-10	-0.176658
58727068	chr3:58727068:A:G	1.51361e-08	-1.79725e-10	-0.558441
58727380	chr3:58727380:G:C	1.039e-08	-1.79725e-10	-0.934677
58727937	chr3:58727937:A:G	3.08965e-08	-1.79725e-10	0.155121
58728231	chr3:58728231:A:C	1.17402e-08	-1.79725e-10	-0.812503
58728308	chr3:58728308:A:T	1.43782e-09	-1.7931	-1.11929
58728656	chr3:58728656:T:C	1.15264e-08	-1.79725e-10	-0.830877
58728716	chr3:58728716:T:C	1.28888e-09	-1.79684	-1.2249
58729068	chr3:58729068:A:G	9.74221e-09	0.247328	-1.24638
58729222	chr3:58729222:G:T	1.11131e-09	-1.796	-1.37398
58729456	chr3:58729456:C:T	5.771e-09	-1.52268	-4.43556e-10
58729664	chr3:58729664:T:C	1.1338e-09	-1.79296	-1.35699
58730353	chr3:58730353:G:C	1.5965e-08	-1.79725e-10	-0.50512
58730566	chr3:58730566:G:A	6.34057e-09	-1.79725e-10	-1.42855
58730736	chr3:58730736:C:T	1.84043e-08	-1.79725e-10	-0.362939
58730771	chr3:58730771:C:T	1.55185e-08	-0.533488	-4.43556e-10
58730786	chr3:58730786:G:T	7.09325e-09	-1.79725e-10	-1.31638
58730936	chr3:58730936:C:T	6.19239e-09	-1.79725e-10	-1.4522
58731459	chr3:58731459:G:A	1.09488e-09	-1.79578	-1.3891
58731964	chr3:58731964:C:A	3.39093e-09	-0.673164	-1.38125
58732014	chr3:58732014:G:A	4.78356e-09	-1.71034	-4.43556e-10
58732070	chr3:58732070:T:A	1.46504e-08	-1.79725e-10	-0.591056
58733423	chr3:58733423:C:T	1.6057e-09	-1.78635	-1.01561
58733493	chr3:58733493:T:C	6.44399e-09	-1.79725e-10	-1.41237
58733553	chr3:58733553:C:T	1.12689e-09	-1.79678	-1.35928
58733688	chr3:58733688:A:G	1.08518e-09	-1.76945	-1.42433
58733978	chr3:58733978:C:G	1.68816e-08	-1.79725e-10	-0.449295
58734099	chr3:58734099:TTAA:T	1.619e-08	-1.79725e-10	-0.491128
58734495	chr3:58734495:G:A	1.47286e-09	-1.78935	-1.09897
58734639	chr3:58734639:T:C	1.83338e-09	-1.79477	-0.874591
58734772	chr3:58734772:C:CT	1.35956e-08	-1.79725e-10	-0.665772
58734939	chr3:58734939:T:C	8.96565e-09	-1.79725e-10	-1.08212
58735302	chr3:58735302:C:T	1.11204e-09	-1.79454	-1.37479
58735548	chr3:58735548:C:A	1.07815e-08	-1.79725e-10	-0.897689
58735584	chr3:58735584:C:T	4.73173e-09	-1.72123	-4.43556e-10
58735626	chr3:58735626:C:T	1.5962e-08	-1.79725e-10	-0.505314
58735963	chr3:58735963:C:T	2.15632e-08	-1.79725e-10	-0.204532
58735984	chr3:58735984:A:C	1.35076e-08	-1.79725e-10	-0.672269
58736108	chr3:58736108:G:C	1.48185e-08	-1.79725e-10	-0.579643
58736629	chr3:58736629:C:T	9.88181e-09	-1.79725e-10	-0.984826
58737594	chr3:58737594:A:T	1.61013e-08	-1.79725e-10	-0.496619
58738116	chr3:58738116:T:A	1.59216e-09	-1.7967	-1.01373
58738169	chr3:58738169:T:C	6.13133e-09	-1.79725e-10	-1.46211
58738494	chr3:58738494:C:T	1.72723e-09	-1.79221	-0.936795
58738762	chr3:58738762:ATTC:A	1.76045e-08	-1.79725e-10	-0.407366
58738880	chr3:58738880:A:T	6.27906e-09	-1.79725e-10	-1.4383
58738955	chr3:58738955:A:G	1.64424e-09	-1.79116	-0.987087
58739418	chr3:58739418:T:C	4.41189e-09	-1.79122	-4.43556e-10
58739956	chr3:58739956:G:A	1.6348e-08	-1.79725e-10	-0.481417
58740719	chr3:58740719:A:G	6.51627e-09	-1.79725e-10	-1.40122
58740956	chr3:58740956:C:T	1.62542e-08	-1.79725e-10	-0.487167
58741313	chr3:58741313:G:A	1.6498e-09	-1.79725	-0.977616
58741597	chr3:58741597:C:T	1.40492e-09	-1.78915	-1.14639
58742217	chr3:58742217:C:A	1.79509e-09	-1.7977	-0.892768
58742746	chr3:58742746:T:G	1.0736e-09	-1.78263	-1.42188
58742780	chr3:58742780:A:G	4.44504e-09	-1.78373	-4.43556e-10
58743446	chr3:58743446:G:C	1.57209e-08	-1.79725e-10	-0.520529
58743692	chr3:58743692:T:C	3.00489e-08	-1.79725e-10	0.127304
58744005	chr3:58744005:G:A	1.50764e-08	-1.79725e-10	-0.562393
58744121	chr3:58744121:A:C	6.43554e-09	-1.79725e-10	-1.41369
58744764	chr3:58744764:T:C	1.3837e-08	-1.79725e-10	-0.648174
58744837	chr3:58744837:G:C	1.56994e-08	-1.79725e-10	-0.521898
58744972	chr3:58744972:T:C	4.69223e-09	-1.72961	-4.43556e-10
58745209	chr3:58745209:A:G	1.07089e-08	-1.79725e-10	-0.904449
58745310	chr3:58745310:T:G	2.54686e-08	-1.79725e-10	-0.0380766
58745525	chr3:58745525:C:A	8.30588e-09	-1.15856	-4.43556e-10
58745558	chr3:58745558:G:T	5.06189e-09	-1.65378	-4.43556e-10
58746008	chr3:58746008:G:T	8.33773e-09	-1.79725e-10	-1.15473
58746105	chr3:58746105:T:C	8.43644e-09	-1.79725e-10	-1.14296
58747058	chr3:58747058:T:TA	6.40682e-09	-1.79725e-10	-1.41816
58747178	chr3:58747178:A:G	2.86403e-08	-1.79725e-10	0.0792928
58747242	chr3:58747242:C:T	6.64369e-09	-1.79725e-10	-1.38185
58747657	chr3:58747657:G:A	1.11951e-09	-1.76987	-1.39276
58747711	chr3:58747711:TGAC:T	7.55718e-09	-0.0930526	-1.15997
58748097	chr3:58748097:T:C	2.84441e-08	-1.79725e-10	0.0724199
58748311	chr3:58748311:C:T	1.15208e-08	-0.831363	-4.43556e-10
58748623	chr3:58748623:A:T	1.04431e-09	-1.78735	-1.44482
58748921	chr3:58748921:G:T	4.58077e-09	-1.75366	-4.43556e-10
58749668	chr3:58749668:C:T	1.57171e-08	-1.79725e-10	-0.52077
58749821	chr3:58749821:A:C	1.52823e-09	-1.7969	-1.05451
58749853	chr3:58749853:A:G	1.44799e-09	-1.78963	-1.11571
58750205	chr3:58750205:G:A	1.21037e-08	-1.79725e-10	-0.782013
58750276	chr3:58750276:A:T	1.10778e-09	-1.77531	-1.39785
58750314	chr3:58750314:T:C	1.24398e-08	0.417825	-1.17244
58750454	chr3:58750454:G:A	2.18035e-08	-1.79725e-10	-0.19345
58750462	chr3:58750462:G:A	1.20728e-09	-1.79535	-1.29179
58750476	chr3:58750476:T:C	4.46241e-09	-1.77983	-4.43556e-10
58751083	chr3:58751083:TC:T	1.4292e-09	-1.7892	-1.12921
58751431	chr3:58751431:T:G	1.13733e-09	-1.79657	-1.35027
58752006	chr3:58752006:C:A	1.48557e-08	-1.79725e-10	-0.577139
58752458	chr3:58752458:C:T	1.47589e-08	-1.79725e-10	-0.583672
58752515	chr3:58752515:C:T	1.07579e-09	-1.77075	-1.43171
58752578	chr3:58752578:A:G	6.72999e-09	-1.79725e-10	-1.36895
58753707	chr3:58753707:TTCTC:T	1.53874e-08	-1.79725e-10	-0.541973
58754177	chr3:58754177:C:T	1.14328e-09	-1.79757	-1.34405
58754200	chr3:58754200:T:C	1.67024e-08	-1.79725e-10	-0.459967
58754686	chr3:58754686:C:A	1.56704e-08	-1.79725e-10	-0.52375
58754735	chr3:58754735:G:T	7.08033e-09	-1.79725e-10	-1.3182
58755325	chr3:58755325:A:AT	1.1968e-09	-1.77253	-1.32334
58755377	chr3:58755377:C:A	1.23816e-09	-1.767	-1.2949
58755646	chr3:58755646:C:G	1.14788e-09	-1.79208	-1.34553
58755694	chr3:58755694:T:C	1.67709e-08	-1.79725e-10	-0.455879
58756027	chr3:58756027:A:G	6.7214e-09	-1.79725e-10	-1.37023
58756247	chr3:58756247:C:T	1.07076e-08	-1.79725e-10	-0.90457
58756297	chr3:58756297:C:T	8.9389e-09	-1.08511	-4.43556e-10
58756575	chr3:58756575:C:A	9.78587e-09	-1.79725e-10	-0.994582
58757310	chr3:58757310:T:C	6.93977e-09	-1.79725e-10	-1.33825
58757461	chr3:58757461:T:C	1.13988e-09	-1.79732	-1.34727
58757481	chr3:58757481:CTTTG:C	1.15203e-09	-1.79718	-1.33682
58757574	chr3:58757574:T:C	7.17055e-09	-1.79725e-10	-1.30554
58757619	chr3:58757619:G:A	1.16666e-09	-1.79627	-1.3251
58757702	chr3:58757702:T:C	8.79028e-09	-1.79725e-10	-1.10187
58757724	chr3:58757724:C:T	8.54863e-09	-1.79725e-10	-1.12975
58758202	chr3:58758202:A:G	7.25163e-09	-1.79725e-10	-1.2943
58758779	chr3:58758779:C:T	1.49305e-09	-1.79191	-1.08279
58758800	chr3:58758800:A:T	1.13868e-09	-1.79751	-1.34814
58759050	chr3:58759050:C:T	1.68716e-08	-1.79725e-10	-0.449891
58759370	chr3:58759370:C:T	1.09753e-08	-1.79725e-10	-0.87987
58759616	chr3:58759616:A:G	5.7572e-08	-1.79725e-10	0.777515
58760552	chr3:58760552:C:A	5.35528e-09	-1.59744	-4.43556e-10
58760670	chr3:58760670:A:T	1.3604e-08	-1.79725e-10	-0.665159
58760679	chr3:58760679:A:G	1.35452e-08	-1.79725e-10	-0.669488
58760710	chr3:58760710:G:T	1.17362e-09	-1.7923	-1.32313
58760768	chr3:58760768:A:C	1.60806e-09	-1.79433	-1.00617
58760805	chr3:58760805:G:C	1.63919e-08	-1.79725e-10	-0.478736
58761212	chr3:58761212:A:C	6.89588e-09	-1.79725e-10	-1.3446
58761213	chr3:58761213:G:T	6.88745e-09	-1.79725e-10	-1.34582
58761219	chr3:58761219:C:T	1.34018e-09	-1.79185	-1.19087
58761276	chr3:58761276:G:A	1.1585e-09	-1.79613	-1.33226
58761762	chr3:58761762:A:C	1.49241e-09	-1.79225	-1.08288
58762013	chr3:58762013:G:A	1.21037e-08	-1.79725e-10	-0.782013
58762145	chr3:58762145:T:C	1.10164e-07	-1.79725e-10	1.42645
58762284	chr3:58762284:T:C	1.46941e-08	-1.79725e-10	-0.588076
58762364	chr3:58762364:G:A	1.5207e-08	-1.79725e-10	-0.553766
58762423	chr3:58762423:G:A	1.62705e-08	-1.79725e-10	-0.486166
58762449	chr3:58762449:T:A	1.5034e-09	-1.78736	-1.08043
58762605	chr3:58762605:G:A	1.15541e-09	-1.79294	-1.33813
58762646	chr3:58762646:A:G	1.46941e-08	-1.79725e-10	-0.588076
58762728	chr3:58762728:A:G	1.57717e-08	-1.79725e-10	-0.517306
58762736	chr3:58762736:G:A	1.63511e-08	-1.79725e-10	-0.481224
58762837	chr3:58762837:A:C	1.41877e-09	-1.77875	-1.14698
58762896	chr3:58762896:C:T	1.68324e-08	-1.79725e-10	-0.452218
58763051	chr3:58763051:G:A	1.51715e-08	-1.79725e-10	-0.556101
58763305	chr3:58763305:C:T	1.11101e-09	-1.77596	-1.39429
58763555	chr3:58763555:G:A	6.39732e-09	-1.79725e-10	-1.41964
58764332	chr3:58764332:A:G	6.72334e-09	-1.79725e-10	-1.36994
58764518	chr3:58764518:C:T	1.76211e-08	-1.79725e-10	-0.406426
58764523	chr3:58764523:G:A	4.26575e-08	-1.79725e-10	0.477682
58764568	chr3:58764568:G:A	1.62594e-08	-1.79725e-10	-0.486849
58764764	chr3:58764764:T:G	1.18605e-09	-1.79788	-1.30701
58764783	chr3:58764783:G:A	6.20014e-09	-1.79725e-10	-1.45095
58765140	chr3:58765140:T:C	1.63587e-08	-1.79725e-10	-0.48076
58765155	chr3:58765155:C:T	1.78863e-08	-1.79725e-10	-0.391484
58766080	chr3:58766080:G:C	2.1373e-08	-1.79725e-10	-0.213394
58766200	chr3:58766200:AG:A	1.78606e-08	-1.79725e-10	-0.392923
58766294	chr3:58766294:CTA:C	1.62861e-08	-1.79725e-10	-0.485209
58766710	chr3:58766710:A:G	1.31503e-08	-1.79725e-10	-0.699081
58766873	chr3:58766873:T:C	1.53796e-09	-1.79	-1.05507
58766879	chr3:58766879:T:G	1.12705e-09	-1.79391	-1.36201
58766892	chr3:58766892:A:G	1.53049e-09	-1.79257	-1.05736
58767138	chr3:58767138:G:C	2.07142e-09	-1.79774	-0.749553
58767632	chr3:58767632:G:A	1.53631e-09	-1.78663	-1.0595
58767698	chr3:58767698:A:G	1.11441e-09	-1.7968	-1.37039
58768167	chr3:58768167:C:T	2.21072e-08	-1.79725e-10	-0.179619
58768234	chr3:58768234:T:C	1.07781e-09	-1.7685	-1.43209
58768239	chr3:58768239:G:A	1.84049e-08	-1.79725e-10	-0.362903
58768360	chr3:58768360:G:A	4.40452e-09	-1.79289	-4.43556e-10
58768436	chr3:58768436:C:T	2.75045e-09	-1.12566	-1.1381
58768437	chr3:58768437:G:A	1.83768e-08	-1.79725e-10	-0.36443
58768512	chr3:58768512:C:G	1.59418e-08	-1.79725e-10	-0.506576
58769598	chr3:58769598:A:G	7.55568e-09	-1.79725e-10	-1.25322
58769740	chr3:58769740:A:G	7.67656e-09	-1.79725e-10	-1.23735
58770028	chr3:58770028:T:A	1.63558e-08	-1.79725e-10	-0.480941
58770720	chr3:58770720:A:G	1.44818e-09	-1.78581	-1.11941
58770724	chr3:58770724:C:T	1.85226e-08	-1.79725e-10	-0.35653
58770893	chr3:58770893:T:C	1.67472e-08	-1.79725e-10	-0.45729
58770952	chr3:58770952:G:A	1.12783e-09	-1.79808	-1.35714
58771011	chr3:58771011:A:C	1.15683e-09	-1.75341	-1.37643
58771155	chr3:58771155:G:A	2.00948e-08	-1.79725e-10	-0.27506
58771180	chr3:58771180:C:T	6.3728e-09	-1.79725e-10	-1.42348
58771512	chr3:58771512:G:A	1.14145e-09	-1.79602	-1.34721
58771784	chr3:58771784:A:C	6.15346e-09	-1.79725e-10	-1.45851
58771808	chr3:58771808:C:T	6.179e-09	-1.79725e-10	-1.45437
58771841	chr3:58771841:C:T	7.61136e-09	-1.24588	-4.43556e-10
58772274	chr3:58772274:T:A	1.11286e-09	-1.79693	-1.37165
58772733	chr3:58772733:T:C	1.48391e-09	-1.78955	-1.09129
58772764	chr3:58772764:T:C	1.63902e-09	-1.77225	-1.00917
58773194	chr3:58773194:T:C	1.47568e-09	-1.79152	-1.09488
58773298	chr3:58773298:C:A	1.07097e-08	-1.79725e-10	-0.904372
58773448	chr3:58773448:T:TG	1.36678e-08	-1.79725e-10	-0.660482
58773468	chr3:58773468:A:G	1.47637e-08	-1.79725e-10	-0.583352
58773778	chr3:58773778:A:G	6.90837e-09	-1.79725e-10	-1.34279
58773985	chr3:58773985:C:G	1.25778e-08	-1.79725e-10	-0.743587
58774643	chr3:58774643:A:T	1.65114e-08	-1.79725e-10	-0.47147
58774656	chr3:58774656:T:C	1.75497e-08	-1.79725e-10	-0.410487
58774822	chr3:58774822:A:C	5.79642e-09	-1.51828	-4.43556e-10
58774906	chr3:58774906:T:C	6.9772e-09	-1.79725e-10	-1.33287
58775466	chr3:58775466:A:T	1.39919e-09	-1.78643	-1.15319
58775707	chr3:58775707:C:T	1.17312e-09	-1.79091	-1.32494
58775809	chr3:58775809:G:C	1.59383e-08	-1.79725e-10	-0.506799
58776069	chr3:58776069:G:A	1.08586e-09	-1.75458	-1.43857
58776081	chr3:58776081:A:T	1.05726e-09	-1.77656	-1.44329
58776107	chr3:58776107:G:A	1.11047e-08	-1.79725e-10	-0.868149
58777067	chr3:58777067:AT:A	1.38539e-08	-1.79725e-10	-0.646956
58777137	chr3:58777137:T:C	1.07494e-09	-1.75796	-1.44529
58777167	chr3:58777167:C:T	1.63187e-08	-1.79725e-10	-0.483209
58777184	chr3:58777184:T:G	2.08206e-09	-1.7775	-0.764661
58777289	chr3:58777289:T:C	6.12284e-09	-1.79725e-10	-1.4635
58777560	chr3:58777560:G:T	1.07371e-09	-1.76818	-1.43622
58777644	chr3:58777644:T:TA	6.58196e-09	-1.79725e-10	-1.39119
58777764	chr3:58777764:G:A	1.18298e-09	-1.79384	-1.31365
58777988	chr3:58777988:G:A	1.75645e-08	-1.79725e-10	-0.40964
58778811	chr3:58778811:A:G	2.37556e-08	-1.79725e-10	-0.107705
58778953	chr3:58778953:A:C	1.17539e-09	-1.7888	-1.32512
58779604	chr3:58779604:G:C	1.63187e-08	-1.79725e-10	-0.483209
58779805	chr3:58779805:A:T	3.38563e-08	-1.79725e-10	0.246603
58779995	chr3:58779995:A:G	1.36615e-08	-1.79725e-10	-0.660939
58780398	chr3:58780398:C:T	1.63047e-08	-1.79725e-10	-0.484067
58780515	chr3:58780515:A:C	1.76276e-08	-1.79725e-10	-0.406057
58782798	chr3:58782798:T:C	1.39992e-09	-1.79456	-1.14455
58782917	chr3:58782917:T:C	7.05859e-09	-1.79725e-10	-1.32128
58783303	chr3:58783303:C:T	1.97157e-08	-1.79725e-10	-0.294108
58783404	chr3:58783404:C:G	1.66418e-08	-1.79725e-10	-0.463602
58783564	chr3:58783564:G:C	1.07578e-09	-1.78642	-1.41606
58783671	chr3:58783671:C:T	2.40545e-08	-1.79725e-10	-0.0951987
58783680	chr3:58783680:G:T	6.16407e-09	-1.79725e-10	-1.45678
58783937	chr3:58783937:T:C	1.34301e-08	-1.79725e-10	-0.678023
58783938	chr3:58783938:G:A	1.34238e-08	-1.79725e-10	-0.678495
58784200	chr3:58784200:T:C	6.82411e-09	-1.79725e-10	-1.35506
58784258	chr3:58784258:T:C	1.1816e-08	-1.79725e-10	-0.806066
58784633	chr3:58784633:C:T	1.33815e-08	-0.681646	-4.43556e-10
58784794	chr3:58784794:G:A	7.47677e-09	-1.79725e-10	-1.26372
58784946	chr3:58784946:A:G	2.01443e-08	-0.272602	-4.43556e-10
58784993	chr3:58784993:G:A	6.54713e-09	-1.79725e-10	-1.39649
58785138	chr3:58785138:G:A	1.61149e-08	-1.79725e-10	-0.495775
58785267	chr3:58785267:C:T	4.90627e-09	-1.68501	-4.43556e-10
58785565	chr3:58785565:C:T	5.87762e-09	-0.0415679	-1.4628
58785740	chr3:58785740:C:T	1.11047e-08	-1.79725e-10	-0.868149
58785821	chr3:58785821:C:G	1.63304e-08	-1.79725e-10	-0.482496
58785879	chr3:58785879:T:TA	3.26397e-08	-1.79725e-10	0.210008
58786690	chr3:58786690:T:C	1.5226e-08	-1.79725e-10	-0.552519
58787505	chr3:58787505:A:T	1.3332e-08	-1.79725e-10	-0.685356
58787533	chr3:58787533:A:C	1.81346e-08	-1.79725e-10	-0.377698
58787638	chr3:58787638:C:T	1.16635e-09	-1.7976	-1.32404
58787689	chr3:58787689:C:T	1.03556e-09	-1.77612	-1.46446
58788363	chr3:58788363:A:G	1.64003e-08	-1.79725e-10	-0.478219
58788470	chr3:58788470:T:A	1.50352e-08	-1.79725e-10	-0.565129
58788633	chr3:58788633:C:G	4.45683e-09	-1.78108	-4.43556e-10
58788820	chr3:58788820:A:G	1.63187e-08	-1.79725e-10	-0.483209
58789019	chr3:58789019:C:T	6.22754e-09	-1.79725e-10	-1.44654
58789057	chr3:58789057:A:G	1.63187e-08	-1.79725e-10	-0.483209
58789172	chr3:58789172:G:A	2.47657e-08	-1.79725e-10	-0.0660636
58789318	chr3:58789318:T:TTTA	1.65532e-08	-1.79725e-10	-0.468941
58789340	chr3:58789340:ATTTAATTTAGTGC:A	7.58165e-09	-1.79725e-10	-1.24979
58789725	chr3:58789725:G:GAT	1.63307e-08	-1.79725e-10	-0.482476
58789946	chr3:58789946:T:C	9.49939e-09	-1.79725e-10	-1.02429
58790150	chr3:58790150:G:A	1.39038e-08	-1.79725e-10	-0.64336
58790294	chr3:58790294:G:A	1.13018e-07	-1.79725e-10	1.45203
58790322	chr3:58790322:CAG:C	3.66038e-08	-1.79725e-10	0.32463
58790407	chr3:58790407:G:A	4.71473e-09	-0.268973	-1.45586
58790800	chr3:58790800:T:C	1.32662e-09	-1.78346	-1.20942
58790933	chr3:58790933:T:C	1.69845e-08	-1.79725e-10	-0.44322
58791018	chr3:58791018:T:G	7.08441e-09	-1.79725e-10	-1.31762
58791279	chr3:58791279:T:C	1.475e-09	-1.78635	-1.10051
58791483	chr3:58791483:T:C	1.12798e-09	-1.79271	-1.36239
58792275	chr3:58792275:G:A	2.12856e-08	-1.79725e-10	-0.217491
58792288	chr3:58792288:C:T	4.43711e-09	-1.78552	-4.43556e-10
58792476	chr3:58792476:T:G	1.11892e-09	-1.79457	-1.36859
58792846	chr3:58792846:A:T	6.47997e-09	-1.79725e-10	-1.40681
58792863	chr3:58792863:G:C	6.01267e-08	-1.79725e-10	0.820932
58793143	chr3:58793143:G:A	1.75162e-08	-1.79725e-10	-0.412397
58793195	chr3:58793195:C:G	1.63566e-09	-1.44611	-1.33737
58793424	chr3:58793424:T:C	6.33857e-09	-1.79725e-10	-1.42887
58793499	chr3:58793499:G:A	1.33174e-09	-1.52653	-1.4625
58793614	chr3:58793614:A:G	1.58097e-08	-1.79725e-10	-0.514895
58793754	chr3:58793754:T:C	1.07242e-09	-1.77736	-1.42824
58793769	chr3:58793769:T:C	1.75858e-08	-1.79725e-10	-0.408429
58794145	chr3:58794145:T:C	7.2111e-09	-1.2999	-4.43556e-10
58794378	chr3:58794378:A:T	1.24898e-08	-1.79725e-10	-0.750607
58794537	chr3:58794537:A:G	8.7762e-09	-1.79725e-10	-1.10348
58794982	chr3:58794982:G:A	1.54634e-08	-1.79725e-10	-0.537044
58795072	chr3:58795072:TC:T	1.77936e-08	-1.79725e-10	-0.396681
58795145	chr3:58795145:A:G	1.63633e-08	-1.79725e-10	-0.48048
58795363	chr3:58795363:TG:T	3.87368e-08	-1.79725e-10	0.381269
58795485	chr3:58795485:C:T	1.09783e-09	-1.76298	-1.41921
58795558	chr3:58795558:G:A	1.77936e-08	-1.79725e-10	-0.396681
58795829	chr3:58795829:T:C	1.79387e-08	-1.79725e-10	-0.388563
58796839	chr3:58796839:A:C	1.08194e-09	-1.78839	-1.40838
58796877	chr3:58796877:C:T	1.05932e-09	-1.79452	-1.42337
58796899	chr3:58796899:T:C	6.34045e-09	-1.79725e-10	-1.42857
58797506	chr3:58797506:G:A	1.77158e-08	-1.79725e-10	-0.401064
58797750	chr3:58797750:ACT:A	1.1505e-09	-1.78085	-1.35447
58798120	chr3:58798120:A:T	1.057e-09	-1.79218	-1.4279
58798222	chr3:58798222:G:C	1.56889e-08	-1.79725e-10	-0.52257
58798668	chr3:58798668:C:T	1.81492e-08	-1.79725e-10	-0.376895
58798864	chr3:58798864:G:GT	7.03559e-09	-1.32454	-4.43556e-10
58798882	chr3:58798882:A:T	1.77486e-08	-1.79725e-10	-0.399216
58799470	chr3:58799470:C:T	2.07958e-08	-1.79725e-10	-0.240772
58799882	chr3:58799882:C:T	7.70978e-09	-1.79801	0.564974
58799916	chr3:58799916:T:C	1.13401e-09	-1.78875	-1.36101
58800415	chr3:58800415:C:T	7.22095e-09	-1.79725e-10	-1.29854
58800517	chr3:58800517:G:A	7.50826e-09	-1.79725e-10	-1.25952
58800553	chr3:58800553:C:T	6.49488e-09	-1.79725e-10	-1.40451
58800641	chr3:58800641:T:C	7.04539e-09	-1.79121	0.468066
58800808	chr3:58800808:A:G	1.32613e-08	-1.79725e-10	-0.690672
58801482	chr3:58801482:AACTT:A	6.11661e-09	-1.79725e-10	-1.46451
58802032	chr3:58802032:T:G	7.84577e-09	-1.79725e-10	-1.21555
58802302	chr3:58802302:C:T	1.06197e-09	-1.75446	-1.46094
58802586	chr3:58802586:T:C	1.06951e-09	-1.75073	-1.45759
58803001	chr3:58803001:T:C	7.46702e-09	-1.79725e-10	-1.26503
58803038	chr3:58803038:T:C	6.61276e-09	-1.79725e-10	-1.38652
58803137	chr3:58803137:A:T	6.1293e-09	-1.79725e-10	-1.46244
58803975	chr3:58803975:A:T	1.12596e-09	-1.79783	-1.35906
58804009	chr3:58804009:G:T	1.0967e-09	-1.72164	-1.46158
58804036	chr3:58804036:T:C	9.62682e-09	-1.79725e-10	-1.01097
58804759	chr3:58804759:T:C	5.16858e-09	-1.63292	-4.43556e-10
58805662	chr3:58805662:A:G	6.65495e-09	-1.79725e-10	-1.38016
58805670	chr3:58805670:A:G	1.0734e-09	-1.74577	-1.45893
58806154	chr3:58806154:C:T	1.81699e-08	-1.79725e-10	-0.375758
58806763	chr3:58806763:A:G	1.07337e-09	-1.74621	-1.45851
58806798	chr3:58806798:G:A	2.22397e-08	-1.79725e-10	-0.173641
58806824	chr3:58806824:G:A	6.65408e-09	-1.79725e-10	-1.38029
58807680	chr3:58807680:G:A	1.16987e-09	-1.79449	-1.32414
58807809	chr3:58807809:A:C	1.94062e-08	-1.79725e-10	-0.309931
58807918	chr3:58807918:T:C	8.91617e-09	-1.79725e-10	-1.08765
58808000	chr3:58808000:G:A	1.1795e-08	-1.79725e-10	-0.807843
58808885	chr3:58808885:G:A	1.63396e-09	-1.74127	-1.04325
58809117	chr3:58809117:G:C	1.9076e-08	-0.32709	-4.43556e-10
58809122	chr3:58809122:T:G	4.31212e-08	-1.79725e-10	0.488492
58809716	chr3:58809716:G:A	1.05032e-09	-1.76516	-1.46126
58809999	chr3:58809999:C:T	1.1572e-09	-1.79799	-1.33153
58810073	chr3:58810073:T:C	1.0601e-09	-1.75759	-1.45957
58810309	chr3:58810309:A:G	1.1431e-08	-1.79725e-10	-0.839191
58810723	chr3:58810723:A:G	6.36357e-09	-1.79725e-10	-1.42493
58811039	chr3:58811039:T:C	3.57641e-08	1.48791	-1.18648
58811186	chr3:58811186:C:G	1.84763e-08	-1.79725e-10	-0.359031
58811218	chr3:58811218:C:T	1.09019e-09	-1.72526	-1.46392
58811524	chr3:58811524:T:C	1.09429e-09	-1.72222	-1.4632
58811624	chr3:58811624:C:T	6.25241e-09	-1.79725e-10	-1.44256
58811636	chr3:58811636:T:C	1.10711e-09	-1.71017	-1.4636
58811759	chr3:58811759:T:C	6.13135e-09	-1.79725e-10	-1.46211
58811766	chr3:58811766:A:G	8.84466e-09	-1.09571	-4.43556e-10
58811959	chr3:58811959:T:C	6.43825e-09	-1.79725e-10	-1.41327
58812098	chr3:58812098:CT:C	6.56815e-09	-1.79725e-10	-1.39329
58812117	chr3:58812117:C:G	6.13086e-09	-1.79725e-10	-1.46219
58813021	chr3:58813021:T:C	1.3828e-09	-1.79807	-1.15334
58813067	chr3:58813067:C:T	3.35761e-08	-1.79725e-10	0.238292
58813088	chr3:58813088:A:G	2.83633e-08	-1.79725e-10	0.0695753
58813332	chr3:58813332:T:A	1.2564e-08	-1.79725e-10	-0.744684
58813384	chr3:58813384:T:C	6.25394e-09	-1.79725e-10	-1.44231
58813398	chr3:58813398:C:A	4.55717e-09	-1.75882	-4.43556e-10
58813441	chr3:58813441:A:C	1.11235e-09	-1.79785	-1.37119
58813499	chr3:58813499:T:G	7.22913e-09	-1.79725e-10	-1.2974
58813620	chr3:58813620:C:G	1.15281e-08	-1.79725e-10	-0.830732
58814158	chr3:58814158:G:A	1.13652e-09	-1.79778	-1.34977
58814412	chr3:58814412:C:A	4.10444e-08	-1.79725e-10	0.439134
58814773	chr3:58814773:G:T	8.03202e-09	-1.79725e-10	-1.19209
58814912	chr3:58814912:C:T	1.23324e-09	-1.76321	-1.30266
58815453	chr3:58815453:G:A	6.49132e-09	-1.79725e-10	-1.40506
58815841	chr3:58815841:A:C	3.19733e-08	-1.79725e-10	0.18938
58815874	chr3:58815874:G:A	3.84723e-08	-1.79725e-10	0.374417
58815999	chr3:58815999:C:G	6.11812e-09	-1.79725e-10	-1.46427
58816042	chr3:58816042:T:C	4.9161e-09	-1.68301	-4.43556e-10
58816057	chr3:58816057:A:C	1.5001e-09	-1.79349	-1.0765
58816223	chr3:58816223:G:A	8.96258e-09	-1.79725e-10	-1.08246
58816275	chr3:58816275:C:A	1.93582e-08	-1.79725e-10	-0.312406
58816466	chr3:58816466:T:C	2.74735e-09	-1.68982	-0.575067
58816560	chr3:58816560:C:T	1.12532e-09	-1.79808	-1.35938
58816563	chr3:58816563:G:A	6.18745e-09	-1.79725e-10	-1.453
58816654	chr3:58816654:T:C	1.05848e-09	-1.76459	-1.45409
58816692	chr3:58816692:A:G	5.63532e-09	-1.54647	-4.43556e-10
58816746	chr3:58816746:T:G	2.55185e-08	-1.79725e-10	-0.0361176
58817173	chr3:58817173:A:C	6.14796e-09	-1.79725e-10	-1.4594
58817188	chr3:58817188:G:GA	1.43143e-08	-1.79725e-10	-0.614263
58817257	chr3:58817257:T:C	4.38956e-09	-1.79629	-4.43556e-10
58818164	chr3:58818164:C:T	6.12115e-09	-1.79725e-10	-1.46377
58819431	chr3:58819431:T:C	8.80496e-09	-1.10021	-4.43556e-10
58819673	chr3:58819673:C:A	6.15114e-09	-1.79725e-10	-1.45888
58820111	chr3:58820111:C:G	1.7764e-09	-1.37358	-1.32735
58820126	chr3:58820126:A:AT	9.356e-09	-1.79725e-10	-1.0395
58820339	chr3:58820339:G:C	2.185e-09	-1.03066	-1.46325
58820408	chr3:58820408:C:T	4.46124e-09	-1.78138	0.00128462
58821139	chr3:58821139:C:T	7.07637e-09	-1.79725e-10	-1.31876
58821313	chr3:58821313:G:A	6.25564e-09	-1.79725e-10	-1.44204
58822472	chr3:58822472:G:T	6.28898e-09	-1.79725e-10	-1.43672
58823479	chr3:58823479:T:TA	7.03573e-09	-1.79725e-10	-1.32452
58823888	chr3:58823888:T:A	2.98224e-09	-0.911751	-1.2711
58824427	chr3:58824427:G:A	1.14245e-09	-1.78167	-1.36068
58824757	chr3:58824757:T:C	7.50755e-09	-1.79725e-10	-1.25961
58825331	chr3:58825331:A:G	6.21828e-09	-1.44803	-4.43556e-10
58826116	chr3:58826116:C:T	1.74871e-08	-1.79725e-10	-0.414057
58826495	chr3:58826495:C:T	6.16922e-09	-1.79725e-10	-1.45595
58828003	chr3:58828003:A:T	2.86263e-08	1.45596	-1.37715
58828599	chr3:58828599:G:A	6.77529e-08	-1.79725e-10	0.940346
58829090	chr3:58829090:GGGA:G	6.50721e-09	-1.79725e-10	-1.40261
58829369	chr3:58829369:A:G	6.19252e-09	-1.79725e-10	-1.45218
58829843	chr3:58829843:C:T	1.10489e-09	-1.79387	-1.3819
58830565	chr3:58830565:A:G	1.16842e-09	-1.79767	-1.32219
58830633	chr3:58830633:T:C	1.11925e-09	-1.78661	-1.37626
58830793	chr3:58830793:C:T	6.19786e-09	-1.79725e-10	-1.45132
58831483	chr3:58831483:G:A	3.14798e-09	-1.64974	-0.479018
58831876	chr3:58831876:C:T	6.34045e-09	-1.79725e-10	-1.42857
58831924	chr3:58831924:T:C	6.12659e-09	-1.79725e-10	-1.46288
```
