## Supplementary material for "Characterization of shared and ancestry-specific signals driving complex traits using multi-ancestry fine-mapping": orig_s1_snps

```
rs605545
rs505780
rs497767
rs620783
rs114248368
rs62238265
rs2450165
rs74845928
rs72888505
rs2629877
rs74388535
rs3112505
rs3100803
rs72888508
rs78941078
rs11720016
rs2251216
rs2171077
rs2605441
rs4679507
rs62238289
rs2629899
rs73098620
rs116332650
rs9882591
rs6769366
rs6778206
rs114019898
rs17061232
rs114203481
rs75884005
rs17362087
rs1079196
rs79991573
rs75726847
rs113173203
rs7636381
rs11130736
rs111229465
rs4679614
rs4679615
rs689498
rs689497
rs17061239
rs1872495
rs17296363
rs541960
rs744192
rs10428174
rs17362276
rs2629885
rs111989960
rs17296496
rs1485725
rs76373301
rs76648405
rs111902313
rs112581760
rs113935943
rs1485726
rs12492524
rs1905866
rs17362486
rs115514730
rs17296701
rs78065786
rs1485733
rs4679617
rs4679618
rs2605434
rs111965203
rs139896034
rs113701397
rs1485730
rs1485729
rs2629896
rs77045827
rs7647491
rs80120787
rs79473007
rs78719675
rs112556152
rs3112497
rs7621132
rs34420878
rs78316259
rs79274210
rs111262348
rs75858821
rs114780266
rs78904535
rs79462083
rs633189
rs34819971
rs116175007
rs111658675
rs11130739
rs640115
rs639244
rs73839536
rs115515303
rs74656315
rs780714
rs111904942
rs56279723
rs75729546
rs17061253
rs684584
rs78951941
rs1084008
rs112166883
rs612947
rs3112498
rs77110379
rs652105
rs598678
rs499323
rs17363039
rs12487204
rs678981
rs112788875
rs78362727
rs7629400
rs17363144
rs681119
rs677703
rs585448
rs589522
rs6446085
rs646372
rs2253211
rs2253303
rs2629875
rs1905863
rs11923964
rs623032
rs11928015
rs623014
rs650215
rs650247
rs621666
rs610766
rs13322831
rs609891
rs608582
rs607731
rs607730
rs675743
rs675758
rs606735
rs79476750
rs113057717
rs9862811
rs9866478
rs591934
rs688567
rs687342
rs57492294
rs612759
rs670885
rs115660898
rs9822080
rs56773393
rs149076105
rs632140
rs9311730
rs923141
rs75610996
rs57341675
rs76783292
rs615964
rs2220227
rs615542
rs587775
rs116751096
rs675411
rs675774
rs77303257
rs9827257
rs6446086
rs688947
rs689364
rs582381
3:59858650_A_G
rs17493
rs677264
rs76116152
rs112307935
rs79221474
rs515208
rs80320253
3:59859609_C_T
3:59859609_C_G
rs662910
rs650905
rs874238
rs80034884
rs669229
rs76660928
rs17061295
rs35245215
rs73100603
rs633798
rs73100604
rs113109309
rs73100605
rs73100606
rs73100608
rs73100610
rs73100612
rs79065328
rs75431325
rs56156676
rs55903427
rs56378945
rs55912826
rs604398
rs1352021
rs73100624
rs73100625
rs73100626
rs73100627
rs17061302
rs73100628
rs114012978
rs73100630
rs143876427
rs73100634
rs73100635
rs73100637
rs1813201
rs73100638
rs73100641
rs73100643
rs75559463
rs17061320
rs114657601
rs73100644
rs628404
rs73100647
rs75282060
rs642214
rs73100649
rs73100651
rs56296352
rs56192120
rs780712
rs56010440
rs56233685
rs111942216
rs77285763
rs56242402
rs56052110
rs620113
rs56145583
rs55720112
rs112552546
rs116279399
rs73100660
rs112102930
rs73100663
rs17061328
rs73100666
rs73100668
rs17364716
rs112650153
rs79177931
rs687069
rs602197
rs17061335
rs73100670
rs73100672
rs11711468
rs78157159
rs73100675
rs75005223
rs17299290
rs17365142
rs56414037
rs73100680
rs201592342
rs4368451
rs11706778
rs637319
rs17365190
rs7622148
rs17061352
rs9853482
rs73100688
rs11924342
rs11924368
rs9820066
rs17061366
rs73100697
rs73100701
rs17061377
rs17061380
rs17061381
rs17365525
rs9834305
rs75401515
rs9819258
rs17299801
rs17061388
rs750793
rs6794056
rs9868156
rs9284900
rs72624870
rs9311738
rs79778721
rs9311739
rs9883913
rs9884086
rs9850852
rs9851038
rs9851655
rs112203331
rs9851805
rs9871827
rs55853504
rs143005807
rs6446087
rs6795827
rs76667125
rs9823903
rs78784066
rs146018489
rs9881953
rs7645600
rs11720966
rs7645607
rs7643424
rs7643511
rs7645880
rs7632050
rs7643604
rs294451
rs76593339
rs9844365
rs9864403
rs78681226
rs142843385
rs78731078
rs294450
rs67183715
rs780935
rs191399454
rs2629889
rs73102585
rs643629
rs141340434
rs7641743
rs11715245
rs6764256
rs11707595
rs77941385
rs1026989
rs73102590
rs624225
rs622875
rs12629288
rs9810994
rs11707031
rs1485727
rs17061444
rs6446089
rs73102598
rs294462
rs294461
rs11922668
rs6446090
rs294460
rs36095441
rs294459
rs73102600
rs11718220
rs4679622
rs294458
rs294457
rs7622441
rs17366548
rs34918586
rs294455
rs7349527
rs6787894
rs9837060
rs34594149
rs294454
rs17366680
rs294453
rs62238309
rs146418890
rs79644215
rs116109523
rs35510391
rs7612797
rs1825630
rs74527002
rs115132539
rs13088815
rs17300987
rs17301008
rs12630613
rs13071758
rs115018477
rs139239158
rs1973780
rs9825594
rs55718637
rs62238311
rs6786862
rs6776220
rs1385815
rs6776435
3:59905961_T_C
rs17301106
rs62238312
rs2293212
rs117018326
rs7625937
rs56102208
rs9311741
rs17301211
rs9311742
rs55700362
rs1385816
rs2276732
rs17061478
rs2276733
rs66507349
rs2171130
rs148631368
rs6797901
rs368788527
rs141760472
rs13070872
rs17301396
rs57355888
rs12633994
rs73104510
rs80071299
rs79280155
rs931318
rs931319
rs12492234
rs9681598
rs12489018
rs17061480
rs55706007
rs62238343
rs6793471
rs6782393
rs58538301
rs55676042
rs59392582
rs11712381
rs78831276
rs62238344
rs76313555
rs62238345
rs62238346
rs73104515
rs80236846
rs9682165
rs143468849
rs9682843
rs140229949
rs145440064
rs11714533
rs74368812
rs11715441
rs77800998
rs73104516
rs56269014
rs77284646
rs2366968
rs55673050
rs6783428
rs80013054
rs17301647
rs1038516
rs3772444
rs3772445
rs12490525
rs3772446
rs35019677
rs13098599
rs146359334
rs73104524
rs78803836
rs1385813
rs1385812
rs62238347
rs17061493
rs73104528
rs74745679
rs113460546
rs11719244
rs11707269
rs13090091
rs17061494
rs62238348
rs62238349
rs34382742
rs34272009
rs35886433
rs3772447
rs17374239
rs3772448
rs17302126
rs3772451
rs17302202
rs142288206
rs17374441
rs3772453
rs17302363
rs62238351
rs6802153
rs79014100
rs17374559
rs17061517
rs12496762
rs74773685
rs76941339
rs6762119
rs143479110
rs9877140
rs3772454
rs931320
rs62238352
rs931321
rs931322
rs7610652
rs73104549
rs3796193
rs56286956
rs1872531
rs62238353
rs1474308
rs62238354
rs73104555
rs931317
rs13064561
rs72875132
rs2366966
rs62238355
rs2366965
rs1580456
rs1817615
rs2366964
3:59930739_G_A
3:59930739_G_T
rs55728186
rs148989317
rs116695424
rs112813269
rs4679508
rs7615116
rs76920650
rs6446097
rs76411000
rs9815985
rs9819930
rs76808277
rs6769666
rs6772201
rs57077895
rs61614530
rs62238356
rs10470622
rs55649496
rs3821476
rs55815123
rs62238357
rs13063413
rs62240079
rs7627676
rs145687599
rs12489929
rs7625787
rs62240080
rs6446099
rs74461300
rs6782693
rs4432588
rs79821022
rs78880817
rs2101339
rs80013435
rs61148215
rs12487051
rs10866032
rs3772458
rs78022573
rs78311998
rs6790549
rs62240081
rs9862003
rs62240082
rs1970842
rs13081936
rs56257507
rs55910136
rs13081972
rs73104585
rs73839797
rs114258659
rs7629424
rs62240083
rs11714243
rs62240084
rs74944167
rs9834844
rs13088505
rs13088669
rs35674510
rs72875141
rs12490649
rs13094466
rs78493951
rs3772460
rs150140038
rs116343481
rs72875143
rs62240086
rs76379601
rs75645647
rs11707548
rs11715442
rs13092173
rs11715559
rs11707783
rs11707816
rs62240087
rs73104597
rs57347814
rs146961340
rs62240088
rs3772464
rs3821477
rs79276195
rs185665552
rs62240089
rs11921436
rs9881070
rs1038518
rs75901767
rs1038517
rs17302746
rs76818373
rs12495662
rs1485904
rs62240090
rs3772466
rs62240091
rs17302837
rs974035
rs60347439
rs56963766
rs13096138
rs11708404
rs6800973
rs6797938
rs9880771
rs73106507
rs6798364
rs9865672
rs6446100
rs12495052
rs17061544
rs17375293
rs17061546
rs3772467
rs76282673
rs111553047
rs10510820
rs10510821
rs3772468
rs3821478
rs115425033
rs3772470
rs3772471
rs1879996
rs3772473
rs3772474
rs3772475
rs6446101
rs148335373
rs17375746
rs6446102
rs17309998
rs6446103
rs6446104
rs17061573
rs41276483
rs3772476
rs3772477
rs79030876
rs3772479
rs3821479
rs17061598
rs10510822
rs13064036
rs80095936
rs55804635
rs10510823
rs79512642
rs60590275
rs115938514
rs11130741
rs11711589
rs13075410
rs74995510
rs58197240
rs7626013
rs7626003
rs17253376
rs212034
rs13097687
rs3772480
rs76610639
rs57561694
rs212032
rs3772482
rs116172235
rs3772483
rs183651508
rs62240113
rs13094437
rs147704586
rs17031569
rs62240114
rs13072228
rs10490808
rs2736794
rs13077692
rs3821480
rs78598058
rs6767115
rs3772484
rs3772485
rs2736796
rs3772487
rs77428414
rs72877026
rs7640107
rs4679624
rs2630186
rs62240115
rs802771
rs72877030
rs2736802
rs72877033
rs812445
rs802772
rs3772489
rs72877036
rs11715564
rs73106547
rs75352249
rs11711525
rs802773
rs802774
rs2630189
rs62240117
rs6771484
rs802775
rs75255034
rs6771698
rs6805337
rs802776
rs74278837
rs13092997
rs13070475
rs13070349
rs12630463
rs78852495
rs3772491
rs2687898
rs3772492
rs73106558
rs7629735
rs2736814
rs11130742
rs11130743
rs13061330
rs2687899
rs2630190
rs2630191
rs3821481
rs73106565
rs3821482
rs2630192
rs73106568
rs74333616
rs76928205
rs3772496
rs3772497
rs58526463
rs13095234
rs2630170
rs12107407
rs2630168
rs138676870
rs12107803
rs114819284
rs2630167
rs2687895
rs56045349
rs60751140
rs3772498
rs73089911
rs2736791
rs58731594
rs62240119
rs17319929
rs17254065
rs17061678
rs62238368
rs212014
rs79661500
rs17320006
rs3772499
rs59871933
rs3772500
rs3772501
rs17254231
rs3772502
rs17061683
rs17061684
rs12152244
rs7643828
rs73089917
rs78748519
rs17061689
rs3821484
rs55666681
rs3772503
rs11708751
rs3772504
rs72877063
rs212015
rs212016
rs62238369
rs55832883
rs58024458
rs17061705
rs17061708
rs17061712
rs13066381
rs13086424
rs78179214
rs17061716
rs6784057
rs73089924
rs74370945
rs74693395
rs17254574
rs3772505
rs3821485
rs3772506
rs3772507
rs3772508
rs212017
rs212018
rs13062945
rs7649040
rs17254765
rs12497400
rs12487545
rs13073897
rs212019
rs75348901
rs212020
rs73089929
rs17254835
rs666083
rs212022
rs55659096
rs17254898
rs17320834
rs62238370
rs13061337
rs62238371
rs62238372
rs12486471
rs810615
rs809710
rs809097
rs802777
rs802778
rs17061746
rs75647489
rs9879175
rs74882087
rs76809368
rs810616
rs114739542
rs802779
rs73089935
rs4679625
rs78878723
rs17255191
rs2361333
rs3915502
rs3915503
rs3915504
rs809098
rs17061763
rs11130745
rs191823398
rs17061766
rs17061767
rs4679626
rs7612646
rs4679627
rs1130972
rs116450973
rs2736792
rs2736793
rs3772509
rs79109393
rs80338276
rs13067835
rs17061789
rs17061792
rs13088717
rs3845970
rs112387308
rs3845971
rs113031890
rs78321348
rs80173757
rs17061812
rs78206668
rs76621284
rs62238373
rs9311745
rs7614540
rs17255873
rs3912492
rs17255936
rs9637471
rs6804301
rs113436108
rs9819370
rs9861525
rs79938157
rs55658297
rs9825153
rs11130746
rs17321950
rs12637950
rs9854540
rs3912493
rs12632711
rs3912494
rs113009651
rs9817092
rs13067992
rs3856659
rs212027
rs6794968
rs6803449
rs112987440
rs6782804
rs17256369
rs77688191
rs183872205
rs62238398
rs62238399
rs13072187
rs12636081
rs212028
rs73089965
rs9843907
rs62238400
rs115465145
rs9868731
rs114347946
rs9869016
rs17061864
rs9816955
rs9874888
rs2736801
rs2630143
rs79549595
rs114159997
rs62238402
rs3843359
rs62238403
rs12638206
rs2630144
rs66585630
rs2630145
rs35607797
rs35830310
rs184982492
rs17061880
rs11130751
rs35688021
rs7433793
rs113515602
rs2630161
rs182418
rs172456
rs17061893
rs13061158
rs17061897
rs146209256
rs17256807
rs13066837
rs212066
rs212065
rs75835065
rs79992532
rs212064
rs76576808
rs17322850
rs212063
rs212062
rs212061
rs34732137
rs57689046
rs140948202
rs11718208
rs7433134
rs4327338
rs212060
rs111634856
rs68193925
rs212059
rs17257241
rs17257269
rs11720431
rs212058
rs60458864
rs17323271
rs3845972
rs3845973
rs111993747
rs113085379
rs141998116
rs3856662
rs212057
rs13081934
rs113137190
rs3856663
rs3856664
rs3856665
rs77193405
rs115137618
rs4124061
rs13088111
rs11718957
rs11718994
rs112773492
rs17061919
rs77686022
rs11711227
rs34476175
rs149043930
rs117281081
rs17061923
rs6779755
rs35138137
rs35226385
rs76525121
rs212055
rs13063836
rs76912881
rs61120610
rs212054
rs212053
rs35122656
rs112307045
rs116638414
rs6779703
rs6779716
rs212052
rs115177978
rs77129462
rs111750512
rs212051
rs111826657
rs212050
rs13075738
rs212049
rs35066861
rs212048
rs212047
rs212046
rs13062399
rs11926327
rs212045
rs4083381
rs212044
rs7615959
rs169841
rs9831509
rs212043
rs13084717
rs212042
rs212041
rs212040
rs9812704
rs112510049
rs212039
rs212038
rs212037
rs3912495
rs212036
rs57439204
rs3845974
rs114006506
rs141608829
rs11716199
rs9311746
rs112678478
rs9860107
rs112152754
rs113298564
rs113569738
rs113039744
rs111738608
rs113669905
rs62238444
rs113903084
rs111757144
rs112747041
rs112415324
rs17324031
rs113749573
rs3843360
rs7640460
rs12632371
rs2630164
rs2630163
rs2630166
rs76209364
rs80187608
rs75408479
rs4024134
rs9843548
rs211999
rs212000
rs212001
rs73092171
rs111852894
rs13062539
rs112164501
rs7638558
rs17258256
rs17061972
rs9879807
rs67030566
rs172454
rs212003
rs17062005
rs212004
rs112168606
rs212005
rs142316904
rs11925432
rs212006
rs212007
rs76776309
rs13060068
rs212008
rs212009
rs212010
rs67136973
rs34267930
rs3856666
rs212011
rs191926
rs191927
rs3856667
rs2630154
rs3856668
rs4024131
rs3856669
rs2736807
rs125634
rs183322
rs2630165
rs9820238
rs115889140
rs187638142
rs34939144
rs17258709
rs76679447
rs17062038
rs79100050
rs2630172
rs2630173
rs116656639
rs2736808
rs2630174
rs145773698
rs2736809
rs3856670
rs77498628
rs115224482
rs77746964
rs2630175
rs2630176
rs75574149
rs2630177
rs9831864
rs9869623
rs2736810
rs11927585
rs2630178
rs57249968
rs146064513
rs2630179
rs9818696
rs17258872
rs2630180
rs2630181
rs9874674
rs2736812
rs9819602
rs2630182
rs2630183
rs2630184
rs145617980
rs35086063
rs2630194
rs2736816
rs2736817
rs2736818
rs2630195
rs115856322
rs2630196
rs2630197
rs77499478
rs2630198
rs2630199
rs2630200
rs114929129
rs2630201
rs2630202
rs2736819
rs2630203
rs2736820
rs114689709
rs2630204
rs2630205
rs2630206
rs76249231
rs115352667
rs73093924
rs115416861
rs2630207
rs116320406
rs115581895
rs77246665
rs2736821
rs77824914
rs2736760
rs78727175
rs2736761
rs2736762
rs9311747
rs2736763
rs13100563
rs2736764
rs35755790
rs2736766
rs2736767
rs13058814
rs17062101
rs2630187
rs6807325
rs73093941
rs146632735
rs3845976
rs2366953
rs138942380
rs75382925
rs150425461
rs77356759
rs2736769
rs13069706
rs13070338
rs4024129
rs112127538
rs7615432
rs7615522
rs149668593
rs2736776
rs7615700
rs115536932
rs9829623
rs79175107
rs2736777
rs2736778
rs2630149
rs2736779
rs2736780
rs2736781
rs2736782
rs2736783
rs76379487
rs2736784
rs2736785
rs2736786
rs2736787
rs76249488
rs4345028
rs13321394
rs79597745
rs2223085
rs2223086
rs3920478
rs4413275
rs7646436
rs2142300
rs2736789
rs76199501
rs3845977
rs114160887
rs2630148
rs138569285
rs141678876
rs9823026
rs34603508
rs4145506
rs2361335
rs17325940
rs986651
rs11918446
rs73830792
rs9833389
rs73093973
rs72880845
rs7635362
rs7623993
rs7645438
rs6446108
rs6801817
rs6793429
rs986015
rs17062141
rs146478781
rs1040335
rs17062148
rs17062150
rs1040336
rs1474525
rs6797474
rs72880854
rs115894613
rs4679628
rs78101717
rs12493170
rs9817116
rs114939266
rs6446109
rs12636241
rs4679629
rs6766477
rs146497157
rs115657005
rs75603068
rs9860502
rs17310854
rs73093988
rs11921963
rs59085701
rs35037895
rs17062179
rs7643042
rs76752768
rs115855969
rs7610403
rs17062191
rs6777011
rs17376767
rs35598923
rs4679630
rs73093995
rs12636662
rs75611353
rs17062198
rs6806074
rs6791450
rs17062206
rs6794055
rs6794069
rs9867348
rs78946473
rs35881306
rs7642268
rs7609578
rs17376950
rs2361336
rs79837189
rs6804216
rs143635090
rs60287158
rs11130752
rs13314734
rs6807624
rs9813549
rs6772047
rs6446110
rs969561
rs79172782
rs141347406
rs969562
rs9871368
rs10510825
rs10510826
rs10510827
rs9311748
rs17377293
rs11919455
rs11130753
rs138875518
rs17311592
rs6766789
rs11130754
rs12330253
rs10780042
rs11917733
rs4679510
rs4679511
rs115850384
rs4679631
rs2205361
rs144555397
rs13099584
rs75566375
rs58527891
rs33997839
rs35714610
rs6773600
rs147674915
rs34908488
rs6782148
rs6807027
rs6773849
rs996174
rs4679512
rs71313744
rs12630887
rs6764937
rs141538651
rs17312006
rs6788803
rs150887969
rs78312640
rs17062269
rs6789112
rs13317306
rs2142301
rs2142302
rs17378007
rs9311749
rs17062284
rs926140
rs926141
rs76292036
rs11130755
rs73096039
rs12715549
rs56263520
rs34476489
rs9814915
rs13088112
rs9834956
rs726409
rs9852879
rs146716183
rs2361337
rs3887229
rs75130326
rs760316
rs760317
rs74418294
rs11712298
rs78484767
rs11708236
rs79424112
rs11708267
rs7639761
rs7630991
rs6446111
rs6446112
rs67221972
rs6446113
rs7653008
rs6798840
rs115773501
rs148188965
rs9831468
rs80081808
rs7634619
rs1016448
rs7648380
rs7648572
rs1022445
rs7646225
rs4679633
rs7648665
rs4679634
rs4679635
rs7634772
rs7632624
rs4679636
rs12636523
rs28494615
rs28538005
rs34737256
rs28709472
rs34894656
rs34841206
rs74579058
rs56334439
rs9847443
rs9809808
rs9867457
rs9847682
3:60104506_G_C
rs74954961
rs75531891
rs143771619
rs34872452
rs12635236
rs9852627
rs12629851
rs9815054
rs9852972
rs9877256
rs9819455
rs9857624
rs11715819
rs7642167
rs7644751
rs77646852
rs9878583
rs77011490
rs9882623
rs7633785
rs7611309
rs7650052
rs7636416
rs7636422
rs7650150
rs74278845
rs76372042
rs7647923
rs9839495
rs72882745
rs72882746
rs145647152
rs2885254
rs5007870
rs2361338
rs4465902
rs4289309
rs4542973
rs4622857
rs4465903
rs4234290
rs4679637
rs35345892
rs77459161
rs74572528
rs72882755
rs72882758
rs72882760
rs72882762
rs115784186
rs75207763
rs9846395
rs6798836
rs80056411
rs74649850
rs7643359
rs2178929
rs7615233
rs9813494
rs9813638
rs9871341
rs9311750
rs12107521
rs9311751
rs9813806
rs9855874
rs12106838
rs72882775
rs58595175
rs9818283
rs9876035
rs9856850
rs9818726
rs73097523
rs9823129
rs2178930
rs79124816
rs722070
rs722071
rs56687712
rs59481751
rs66933131
rs66489460
rs62240241
rs73097527
rs116197896
rs115208463
rs60801834
rs55659703
rs41397044
rs77324651
rs66498237
rs9829738
rs11915829
rs9833904
rs7616359
rs13088055
rs13087782
rs116139282
rs76226884
rs34600946
rs9839662
rs74792483
rs41355450
rs12638815
rs12633953
rs2064015
rs12639423
rs2064016
rs80064068
rs11921817
rs62240245
rs2064017
rs2064018
rs2064019
rs11918355
rs116583085
rs116721496
rs4679514
rs72884606
rs72884607
rs61085940
rs13080137
rs13080038
rs73097532
rs56339134
rs9682976
rs9682987
rs2361339
rs78847124
rs7427130
rs9820356
rs17379551
rs10510828
rs35411457
rs9876439
rs7628184
rs7638267
rs111572532
rs9881474
rs9826272
rs9881795
rs17379746
rs79177799
rs17062315
rs76711549
rs17062321
rs114807731
rs12629469
rs9681146
rs17062324
rs77563983
rs17314091
rs10510829
rs75221616
rs78428117
rs11715209
rs75630459
rs7623479
rs2361340
rs9860134
rs6788821
rs78749776
rs7624360
rs76044636
rs7626928
rs77077707
rs6446114
rs113358385
rs2361341
rs13090962
rs77260037
rs6787664
rs17314469
rs995633
rs77980580
rs9789989
rs17062350
rs61158509
rs55827397
rs17062353
rs5014208
rs7642242
rs7630823
rs17062360
rs17062361
rs144564224
rs17062363
rs114882577
rs10510830
rs6789183
rs6764133
rs6789385
rs148983365
rs62240251
rs62240252
rs62240253
rs73831601
rs12638226
rs12632865
rs11130756
rs59882252
rs59665750
rs59746448
rs59536237
rs55858485
rs75756022
rs60934543
rs4679639
rs4679640
rs113955130
rs113790281
rs62240254
rs80122920
rs113050733
rs13094560
rs61650100
rs77233951
rs6788677
rs62240255
rs73834003
rs11709255
rs2064020
rs11716313
rs7616516
rs7653425
rs7639576
rs7616806
rs73834004
rs2064021
rs7642454
rs7642732
rs6773713
rs6776492
rs6776501
rs80153023
rs7615407
rs7645950
rs7623184
rs7646022
rs7646126
rs6802579
rs6780176
rs1040337
rs79600328
rs146377785
rs111724279
rs60380152
rs6790458
rs6802928
rs17062367
rs7649422
rs9828226
rs2049850
rs4679641
rs4679515
rs78116096
rs113880653
rs4679642
rs75491849
rs12715550
rs76359818
rs12633251
rs17062372
rs12638728
rs4679516
rs4679643
rs6779107
rs10510831
rs76757184
rs12629117
rs34220971
rs17062390
rs17062392
rs17394135
rs6446115
rs6781028
rs6781046
rs6766262
rs61006656
rs7613687
rs115439661
rs1882903
rs1882904
rs13078190
rs6797046
rs4411839
rs17062413
rs146481585
rs17062415
rs116142681
rs17062419
rs11916072
rs11916042
rs34330024
rs12172955
rs12172945
rs7612775
rs1983535
rs1983536
rs56312521
rs1016449
rs1016450
rs1040338
rs6446116
rs56382355
rs183639173
rs2103474
rs145113170
rs115153582
rs62238479
rs177138
rs213419
rs71313749
rs114296296
rs12635040
rs115449751
rs34655159
rs213420
rs1995067
rs13101019
rs35247746
rs73097579
rs113569457
rs56008509
rs73097582
rs80299283
rs73097583
rs116647601
rs73097584
rs55714398
rs56280355
rs12493585
rs213421
rs2362456
rs140446096
rs13077273
rs145118300
rs148081178
rs146023127
rs139313759
rs9882944
rs73097590
rs2142305
rs9864838
rs147664049
rs115776882
rs9865027
rs140307369
rs213423
rs6797203
rs79866233
rs9817793
rs9876685
rs79145740
rs73097598
rs80245486
rs213424
rs7637396
rs115369566
rs114287604
rs116423201
rs384530
rs213426
rs147979445
rs114378146
rs78283425
rs177139
rs9827176
rs213427
rs76156403
rs116527341
rs115970056
rs144041680
rs7613262
rs28579930
rs114111306
rs78884321
rs213292
rs213293
rs12491492
rs13067663
rs7622557
rs74722453
rs35596941
rs79666392
rs4679646
rs1566056
rs1569347
rs73099404
rs76473844
rs138813111
rs114067950
rs77888594
rs115746441
rs213294
rs35861160
rs79599528
rs115845086
3:60184963_G_T
rs213295
rs213296
rs213297
rs147133974
rs78723984
rs213298
rs7614564
rs213299
rs213300
rs34188830
rs78115745
rs213301
rs213302
rs213303
rs213304
rs213305
rs213306
rs213307
rs213308
rs213309
rs1496650
rs213310
rs60738633
rs213311
rs34661857
rs213312
rs439531
rs6765672
rs213313
rs71313750
rs6795591
rs6787176
rs55881626
rs145040756
rs76154666
rs186153
rs213315
rs213316
rs213317
rs9834515
rs6784012
rs6775757
rs213318
rs213319
rs28459515
rs213320
rs213322
rs17395220
rs17395248
rs213323
rs138458426
rs116461265
rs213324
rs9846543
rs1908771
rs115033329
rs59531168
rs55636914
rs11130760
rs213325
rs447643
rs12493500
rs802933
rs9857010
rs1874500
rs115562047
rs17395576
rs115096693
rs17062486
rs17062490
rs4679647
rs141121653
rs143753513
rs9824900
rs28895693
rs6785232
rs6808530
rs213380
rs213381
rs17336290
rs734156
rs71313753
rs73099430
rs71313754
rs6776575
rs17062502
rs190002673
rs77996645
rs148490832
rs6801030
rs17062506
rs17062508
rs12715552
rs149888212
rs213407
rs146707442
rs9880785
rs213408
rs213409
rs9823838
rs115657681
rs9862380
rs213410
rs9837820
rs36105967
rs9839118
rs139468944
rs17062510
rs213411
rs9844132
rs17062513
rs2173056
rs213412
rs116822456
rs213413
rs213414
rs34884909
rs143609471
rs150134233
rs9880343
rs17062524
rs213415
rs9810084
rs9827643
rs9832192
rs17062536
rs10510833
rs9870279
rs1472369
rs78660210
rs9819920
rs17062548
rs9875448
rs9875624
rs113709922
rs142780281
rs6764230
rs150505737
rs17396765
rs35007946
rs116527705
rs17062553
rs9811336
rs62238513
rs17062557
rs77058963
rs9831415
rs6806748
3:60217651_G_C
rs17062563
rs11717164
rs11717136
rs11717200
rs720285
rs115395792
rs74598195
rs115505977
rs4679648
rs213416
rs213417
rs113436730
rs115435548
rs213418
rs146359241
rs7628950
rs7629068
rs17062567
rs172492
rs9841314
rs9879753
rs10510834
rs17397398
rs9311754
rs13082004
rs9311755
rs35332698
rs76935376
rs114930909
rs73832550
rs114145946
rs71313755
rs213388
rs213389
rs9830224
rs17062584
rs1496651
rs213390
rs150262813
rs17338297
rs34443264
rs112818764
rs17397822
rs71313756
rs71313757
rs17062603
rs71313758
rs17062604
rs17062605
rs11715172
rs9877486
rs79776388
rs71313759
rs181068339
rs767000
rs11718430
rs76931973
rs7650713
rs74278852
rs112833353
rs1496652
rs213391
rs213392
rs213394
rs71313760
rs213395
rs213396
rs13091891
rs213397
rs213398
rs35184553
rs36023952
rs213399
rs213400
rs213401
rs17062633
rs71313761
rs76370382
rs169913
rs17339157
rs169914
rs169915
rs187578885
rs213402
rs59183318
rs1390766
rs981852
rs12487617
rs13314141
rs73099449
rs73099453
rs114880734
rs17398712
rs114932364
rs6771240
rs77024979
rs75062558
rs76659674
rs143017
rs149429671
rs143018
rs73099457
rs213403
rs213404
rs13060801
rs140422101
rs10510835
rs4679650
rs213405
rs213406
rs79657546
rs34944550
rs35397711
rs213327
rs213328
rs147823052
rs17062647
rs213329
rs213330
rs138969658
rs213331
rs213332
rs76148681
rs75326416
rs213333
rs213334
rs213335
rs116301701
rs77239705
rs76926433
rs74477036
rs77006939
rs213336
rs76657867
rs78710198
rs9839805
rs141889709
rs78444727
rs148652397
rs74577779
rs7625421
rs78559259
rs75228630
rs213338
rs7628257
rs7636129
rs7636133
rs7636213
rs146579565
rs7614891
rs4679651
rs213339
rs77127316
rs213340
rs11130761
rs2132608
rs62238538
rs74968737
rs78482499
rs213341
rs76171358
rs213342
rs213343
rs213344
rs213345
rs148267894
rs2223087
rs1845898
rs213346
rs12487096
rs73835237
rs2383
rs56308052
rs213347
rs213348
rs76770164
rs213349
rs213350
rs35270205
3:60261709_T_G
3:60261709_T_C
rs79489580
rs79443860
rs115415966
rs9835376
rs213352
rs75331333
rs17399247
rs114692621
rs213353
rs12636197
rs34244389
rs213354
rs213355
rs213356
rs213357
rs9865210
rs146787538
rs213358
rs138099662
rs9883016
rs213359
rs11130762
rs76925653
rs140844525
rs213360
rs1390763
rs213361
rs213362
rs4393861
rs35289739
rs75195637
rs62248468
rs62248469
rs213363
rs62248470
rs213364
rs9876544
rs67994115
rs67048609
rs71313762
rs62248471
rs213366
rs12487741
rs12494319
rs213367
rs62248472
rs11130763
rs12633077
rs213368
rs12638410
rs12633119
rs12638426
rs12633138
rs1948560
rs1948561
rs4679520
rs17062681
rs213369
rs4679521
rs4679522
rs4679523
rs62248473
rs12497746
rs12492065
rs17062684
rs213370
rs13060988
rs35297861
rs13061155
rs213371
rs9849524
rs17062694
rs9849664
rs9849856
rs726693
rs213372
rs726692
rs73836410
rs2201649
rs6446117
rs112746221
rs114869851
rs213373
rs9879860
rs9822070
rs73101215
rs9826614
rs62248475
rs75187470
rs213374
rs213375
rs213376
rs6802911
rs6794630
rs6792115
rs75725931
rs7628314
rs741895
rs732380
rs75026771
rs78919738
rs10049216
rs7611670
rs73836412
rs113366867
rs2049845
rs2049846
rs2049847
rs143146150
rs2049848
rs113369979
rs17062707
rs112536843
rs7648865
rs17340442
rs7651340
rs150258237
rs7615052
rs7637894
rs213377
rs6797140
rs183330
rs9848465
rs60569486
rs10866033
rs149925276
rs11130764
rs12629886
rs9853628
rs9858300
rs62248493
rs62248494
rs7647341
rs9883296
rs13324247
rs4295132
rs78157071
rs13317933
rs10154846
rs116365203
rs9311756
rs2088310
rs2088311
rs10155027
rs4679475
rs13315808
rs62248495
rs10866034
rs9311758
rs6765946
rs17400084
rs6768733
rs6768755
rs1496649
rs116779538
rs1353545
rs17400197
rs10510836
rs9867642
rs9829607
rs78925456
rs10510837
rs741896
rs741897
rs741898
rs932273
rs17340935
rs6780613
rs75541095
rs13095141
rs1353546
rs6779529
rs4679524
rs114472258
rs6804909
rs4679526
rs4679527
rs9813516
rs58921609
rs17400606
rs760322
rs760323
rs760324
rs6778121
rs74608928
rs76599943
rs6776005
rs6763641
rs6446119
rs6766165
rs75937838
rs4679528
rs75303898
rs9824783
rs78425775
rs1390765
rs76016854
rs6785656
rs28557335
rs7631389
rs71313763
rs115946313
rs7631677
rs146962423
rs10428177
rs11130765
rs7644138
rs57299646
rs4679529
rs4679530
rs114831469
rs4679531
rs145217325
rs35536483
rs75185190
rs9870612
rs114181085
rs12490488
rs10154943
rs186154
rs143741706
rs150580667
rs213382
rs213383
rs213384
rs213385
rs213386
rs11711514
rs213387
rs11711608
rs9837070
rs73103055
rs6808467
rs6446120
rs926143
rs1569348
rs1569349
rs1882898
rs1882899
rs1882900
rs1882901
rs10510838
rs34717494
rs9815526
rs11714913
rs72875033
rs67113918
rs1569350
rs1569351
rs116274190
rs1569352
rs12494639
rs12498046
rs149803937
rs11130766
rs73103073
rs1546830
rs1546831
rs73103076
rs6773826
rs6762886
rs11720480
rs727476
rs73103085
rs10866035
rs11717976
rs6779494
rs7614321
rs60132759
rs73103091
rs17599363
rs13074132
rs9878437
rs9878446
rs963685
rs9882907
rs10510839
rs9813221
rs9311762
rs17658293
rs80128563
rs146853178
rs1006902
rs1006901
rs3890406
rs17599845
rs17658463
rs58618157
rs57923315
rs73104914
rs73104916
rs73104920
rs73104921
rs6800393
rs73104925
rs17599894
rs73104930
rs73104932
rs28610194
rs73104934
rs73104937
rs11708562
rs115318229
rs11716358
rs11708661
rs6446125
rs11713599
rs11717219
rs11717293
rs73104946
rs10510841
rs6799964
rs6800049
rs115236013
rs6802584
rs6800257
rs6787076
rs6771883
rs6771886
rs78428078
rs17600161
rs11920482
rs113620055
rs113079200
rs111837446
rs73107015
rs73107017
rs17600182
rs77703956
rs73107018
rs73107020
rs73107021
rs73107022
rs79240394
rs73107024
rs6797780
rs75619449
rs12635331
rs73107028
rs73107031
rs73107035
rs17658860
rs73107040
rs78521802
rs11130767
rs57064547
rs61667611
rs60386258
rs6789565
rs6789642
rs114177718
rs6764498
rs6789978
rs4679476
rs115227607
rs73107048
rs137930622
rs73107049
rs73107051
rs13096007
rs17606826
rs141478358
rs73107055
rs79207662
rs73107058
rs148869660
rs73107060
rs35450604
rs73107062
rs17606882
3:60341492_T_C
rs6778218
rs6778312
rs12636057
rs33978427
rs76472458
rs115134707
rs79446715
rs12496431
rs34687640
rs79841852
rs144538825
rs12485388
rs11130768
rs66969673
rs6780740
rs141296966
rs80298781
rs35122696
rs6784469
rs6773303
rs6773500
rs965033
rs78917192
rs73090008
rs970045
rs35447167
rs6787887
rs6782631
rs116688362
rs12487526
rs115524555
rs77570712
rs6791718
rs17607715
rs60568558
rs9878487
rs17062824
rs6786100
rs11721192
rs60556501
rs58687504
rs6768883
rs6769064
rs6780146
rs11130769
rs62248546
rs12489534
rs12486822
rs12486873
rs6777599
rs6762611
rs6778142
rs7624537
rs970387
rs76771707
rs984757
rs78871653
rs7635477
rs78172506
rs10433635
rs77328170
rs17062850
rs1569353
rs1057501
rs1057504
rs3732551
rs3732552
rs3821487
rs73090039
rs7636619
rs2687159
rs983947
rs2736823
rs2736824
rs139308899
rs6795869
rs6807084
rs2687161
rs111312156
rs150106604
rs77944601
rs58609490
rs73090052
rs6802679
rs1569354
rs1569355
rs17608587
rs75143838
rs9863279
rs7653872
rs10510844
rs7631068
rs7621056
rs11718018
rs2736826
rs2687165
rs6780483
rs9853451
rs34555513
rs9816428
rs17062890
rs2736828
rs141400161
rs17062892
rs9860090
rs12497472
rs79666684
rs9836899
rs9837246
rs9841239
rs147950571
rs9842521
rs9847570
rs9847855
rs9848065
rs1117870
rs9814467
rs9814473
rs9814637
rs9872356
rs4605500
rs2687168
rs2687169
rs2687170
rs2734380
rs9863027
rs2687171
rs11716940
rs73090101
rs4615035
rs9868281
rs9868816
rs7635514
rs9831022
rs6801889
rs73094220
rs75180415
rs143969976
rs9874387
rs6782294
rs10470623
rs2687176
rs2687177
rs111622068
rs974513
rs9847063
rs736934
rs736935
rs9835300
rs9873339
rs73094239
rs142079641
rs17746541
rs971866
rs116407709
rs187810170
rs68056303
rs17062963
rs115454607
rs17062966
rs66638788
rs66636226
rs1882735
rs2734391
rs7646666
rs2362881
rs13098396
rs72624872
rs114954342
rs9824749
rs9882551
rs9862806
rs9862809
rs2734354
rs9867241
rs68058214
rs55798042
rs73094258
rs242214
rs116119708
rs242213
rs115445306
rs7618479
rs6808129
rs2734361
rs6783454
rs9865860
rs2734363
rs12637099
rs77387608
rs242212
rs242210
rs7429694
rs78180588
rs9877008
rs11709440
rs116687402
rs242209
rs192139474
rs9812351
rs9812396
rs6807277
rs4468937
rs242201
rs35601823
rs149798201
rs67250496
rs242198
rs242197
rs113990959
rs34417630
rs34264470
rs17063018
rs242196
rs1380466
rs66467459
rs242195
rs12489848
rs6791776
rs1380465
rs67430163
rs11715925
rs3931996
rs2611408
rs12172960
rs242193
rs242192
rs242191
rs186649608
rs68154260
rs242189
rs67014449
rs2687181
rs35102526
rs58118091
rs2687188
rs6446126
rs13059601
rs242171
rs7638538
rs242172
rs9810520
rs242173
rs242174
rs2734372
rs139081009
rs151743
rs241695
rs114918794
rs12632676
rs241694
rs12635633
rs241693
rs79600961
rs17063054
rs241692
rs17063058
rs114964274
rs73096240
rs146283258
rs145708769
rs12493462
rs73096245
rs12493494
rs9877074
rs59765327
rs241691
rs138376056
rs17063095
rs79451941
rs741753
rs73096257
rs73096259
rs17063104
rs151739
rs1996829
rs1996828
rs4679536
rs75844455
rs10490773
rs2687192
rs2687193
rs73096274
rs2687194
rs2734375
rs2734376
rs111230888
rs77177472
rs73096281
rs146826459
rs73096283
rs17063126
rs77390989
rs77910078
rs953480
rs953479
rs7621114
rs7651806
rs114507927
rs78225966
rs9866142
rs143419695
rs115415288
rs79096395
rs9815504
rs75349049
rs409484
rs241688
rs2734377
rs2594250
rs2734378
rs77120193
rs112156190
rs146901103
rs241687
rs12488124
rs139279967
rs2687189
rs2594248
rs12632178
rs141871585
rs12630039
rs74473039
rs78628638
rs116590857
rs386599
rs1357320
rs114110478
rs885737
rs141856987
rs2594246
rs58044922
rs2611413
rs77635360
rs398084
rs144239138
rs77765120
rs494368
rs113679785
rs12163583
rs12054281
rs411734
rs9846621
rs478899
rs73098233
rs386348
rs995468
rs995467
rs1350638
rs995466
rs381450
rs369161
rs368553
rs75306382
rs28583724
rs383111
rs28562847
rs391770
rs73098257
rs12629110
rs79326839
rs393930
rs394261
rs9852328
rs2734381
rs7627604
rs73098268
rs433401
rs4679541
rs4679542
rs411076
rs411122
rs401810
rs423336
rs7644699
rs115837215
rs114295937
rs410351
rs368926
rs78642504
rs369278
rs412104
rs398105
rs426569
rs17063156
rs381217
rs73836738
rs398322
rs408164
rs4566489
rs148382885
rs12637710
rs7620217
rs1947161
rs400475
rs400747
rs1947162
rs12629710
rs104795
rs73836740
rs377319
rs390523
rs146568031
rs150478107
rs73100212
rs2078287
rs391844
rs12486710
rs12486718
rs12638086
rs6810051
rs6797839
rs12638610
rs71313771
rs79509821
rs150791361
rs12638665
rs425036
rs71313772
rs115327627
rs72878721
rs77800664
rs2885639
rs521599
rs1579912
rs445057
rs75540235
rs11924823
rs424675
rs379394
rs9860907
rs378346
rs9809480
rs2594239
rs2734383
rs1447970
rs4679544
rs378022
rs56097800
rs150843545
rs555026
rs9876434
rs76957738
rs9821428
rs2734387
rs410775
rs2734388
rs492308
rs493345
rs1597104
rs430815
rs437784
rs410552
rs415175
rs34984537
rs423629
rs473944
rs439087
rs440692
rs6792761
rs11710814
rs4638920
rs2121861
rs2121862
rs143170874
rs385245
rs373730
rs4679478
rs393593
rs4234288
rs3856654
rs1546817
rs2121863
rs2734390
rs11924296
rs9820943
rs3901943
rs4468936
rs4393860
rs72880370
rs72880371
rs9826530
rs73833917
rs7644852
rs11917913
rs7644970
rs7645058
rs9830999
rs34197269
rs442760
rs9868373
rs413942
rs150440867
rs9856092
rs452203
rs452392
rs73100273
rs7627398
rs453951
rs116988392
rs2166824
rs1447971
rs9852001
rs415353
rs11924551
rs144504132
rs404404
rs10084745
rs378987
rs79473905
rs77322912
rs112654212
rs146844253
rs2362887
rs145872321
rs400620
rs400870
rs111255063
rs6791403
rs9846216
rs1813833
rs74843090
rs2205041
rs2205042
rs77721645
rs13091743
rs446714
rs9818182
rs9818342
rs9818349
rs9856634
rs13070051
rs434054
rs415832
rs1531334
rs2362888
rs2362889
rs410072
rs2362892
rs1447972
rs2362894
rs4485674
rs2734352
rs71313774
rs9861820
rs9824052
rs17063275
rs394509
rs9882078
rs9862176
rs440450
rs9828307
rs72882107
rs13081317
rs76674797
rs991783
rs77485171
rs13061510
rs430036
rs430270
rs10222349
rs73100284
rs391000
rs12053887
rs1447973
rs375127
rs9817027
rs378177
rs397227
rs9817511
rs79213821
rs73833928
rs71313775
rs71313776
rs385483
rs9877308
rs9822030
rs12330860
rs12330869
rs73833929
rs13099360
rs13079397
rs7646323
rs9311766
rs141909071
rs9858462
rs242219
rs73100291
rs146283925
rs242222
rs73100293
rs76778230
rs9881665
rs2121864
rs242224
rs2594268
rs242225
rs2362897
rs9848952
rs9849539
rs9869160
rs74898433
rs142518667
rs2197750
rs2197751
rs72882134
rs115774176
rs6801616
rs114857806
rs72882135
rs78456488
rs6789802
rs11708700
rs28594929
rs115782347
rs75793140
rs73101807
rs79012902
rs73101811
rs17817118
rs28373656
rs17765996
rs6793324
rs17063329
rs74696695
rs242226
rs58988599
rs9871322
rs56073239
rs77312360
rs57311618
rs75135899
rs35486781
rs17031605
rs34074099
rs6763524
rs6764060
rs75387199
rs149671273
rs6767126
rs9881669
rs17661314
rs13098406
rs13098699
rs9881736
rs2121865
rs75790563
rs17609657
rs17609699
rs73101888
rs12493686
rs4608644
rs17609762
rs55996445
rs17609783
rs13100448
rs9985430
rs56829862
rs12498050
rs9985431
rs17080828
rs12488248
rs6771504
rs6774103
rs6776721
rs13059195
rs35251804
rs35122152
rs6777241
rs7621164
rs6762271
rs7626208
rs77507979
rs11719292
rs12496532
rs6765826
rs6789538
rs6783772
rs6781130
rs6768625
rs6783802
rs6792440
rs10510845
rs13327150
rs10510846
rs10510847
rs73103709
rs13316872
rs11720615
rs9825503
rs9881093
rs11922239
rs9810924
rs9853194
rs17610098
rs4142702
rs4679479
rs2121866
rs2121867
rs55799121
rs9826111
rs1447974
rs9863826
rs9826469
rs1447975
rs79747889
rs1447976
rs17063396
rs78655616
rs28538294
rs28473445
rs114435889
rs73833962
rs11721188
rs73833964
rs17610429
rs74872194
rs6771732
rs79775254
rs13101027
rs6446129
rs9828971
rs7634921
rs2611403
rs17063405
rs3911035
rs3911036
rs11706913
rs11706898
rs144641715
rs741751
rs2077587
rs13319467
rs741752
rs10470699
rs10470624
rs2017941
rs9844074
rs9824412
rs9824750
rs9825234
rs9825127
rs71313778
rs116726867
rs9829234
rs9829514
rs9829628
rs12374046
rs1447980
rs1447981
rs9311767
rs17063416
rs6446130
rs10212340
rs13095523
rs10212368
rs10212612
rs79199791
rs71313779
rs35216768
rs9870292
rs13064050
rs17063425
rs17063427
rs9856484
rs9876121
rs144331801
rs2461613
rs113916172
rs2734404
rs151745
rs140194873
rs151746
rs151747
rs73103760
rs1823242
rs241665
rs80171647
rs11711026
rs11719552
rs143377510
rs7649971
rs35776137
rs12492175
rs241706
rs12492267
rs62251667
rs151740
rs12496632
rs241705
rs17063443
rs79765039
rs12494015
rs241704
rs12497397
rs4679545
rs241703
rs111295020
rs2611404
rs151749
rs60626381
rs241702
rs12485617
rs2594264
rs78569995
rs241701
rs717821
rs51549
rs1014595
rs7426703
rs241700
rs17668326
rs73103782
rs78920626
rs241699
rs1022418
rs17063477
rs73103785
rs2687150
rs2594262
rs241698
rs17063482
rs2611411
rs2594258
rs13090516
rs17668453
rs17063484
rs1403200
rs241697
rs2594257
rs78089817
rs171352
rs241664
rs6446132
rs9850777
rs55779425
rs241663
rs2121854
rs2121856
rs242188
rs242187
rs73105611
rs242186
rs242185
rs78302170
rs75616449
rs6797158
rs6807877
rs241675
rs73105619
rs241676
rs241677
rs241678
rs114893898
rs241679
rs241680
rs151744
rs1350636
rs9860669
rs78893779
rs241681
rs73105632
rs11130772
rs241682
rs9850904
rs2006807
rs107342
rs241683
rs241684
rs1005463
rs241685
rs28605691
rs79122802
rs11715704
rs78993978
rs6762597
rs149288
rs76200451
rs180983
rs115200144
rs241667
rs73105645
rs141016253
rs241668
rs73834217
rs241669
rs151737
rs111828480
rs140255798
rs241670
rs10510848
rs6801658
rs241671
rs180987
rs148113616
rs6798786
rs241672
rs1839075
rs141915361
rs139278214
rs180992
rs17063507
rs76603861
rs17031618
rs180993
rs171351
rs74961129
rs79599271
rs6805296
rs6805412
rs181349
rs180994
rs241673
rs241674
rs2682982
rs180995
rs2856045
rs180998
rs180999
rs17063517
rs12487370
rs2682981
rs181001
rs12054454
rs2734362
rs181002
rs181003
rs1447958
rs181008
rs2594273
rs1447959
rs1447960
rs9863683
rs111980531
rs1584339
rs2121857
rs9864410
rs1823244
rs1584340
rs1584341
rs2856005
rs12489122
rs2121858
rs2121859
rs114116984
rs7634073
rs7626618
rs2594265
rs6446135
rs140610962
rs4679548
rs4679549
rs4679550
rs4679551
rs4679552
rs2734364
rs2856010
rs9835422
rs2594259
rs79138718
rs2856011
rs2856012
rs2166823
rs2594256
rs2856013
rs2594255
rs2856014
rs116089341
rs75883200
rs2594254
rs2682959
rs2682960
rs2594253
rs2856015
rs2856016
rs2859794
rs114645164
rs2682961
rs2594233
rs2301156
rs2255772
rs2856017
rs112812146
rs2856018
rs28448293
rs28555532
rs77121744
rs72885798
rs73834244
rs13076604
rs7651928
rs11130774
rs56101492
rs12495226
rs17063532
rs12496064
rs11130775
rs190536436
rs11130776
rs10510849
rs12054041
rs3937353
rs113703194
rs2856019
rs12491463
rs9845479
rs2734365
rs2734366
rs17669257
rs73107355
rs10451993
rs28430306
rs10510850
rs2734367
rs78130434
rs9833533
rs2682962
rs9880898
rs12494672
rs17063578
rs2734368
rs2682963
rs73093554
rs7651468
rs62249089
rs2682964
rs7638056
rs13079016
rs9826800
rs6785709
rs9865739
rs13085258
rs188495255
rs73093559
rs2734369
rs62249090
rs9815092
rs2178808
rs6779985
rs2049799
rs2734370
rs7645898
rs140737235
rs2105829
rs939495
rs73093579
rs928945
rs77997326
rs2252742
rs2363667
rs11705999
rs62249091
rs2156972
rs2682965
rs2156973
rs12638023
rs2856021
rs2856022
rs139303010
rs62249092
rs112798636
rs2226971
rs12498136
rs143022690
rs76193383
rs7617530
rs2856025
rs2682966
rs2682967
rs2682968
rs2856026
rs1540263
rs11712757
rs2682969
rs2226972
rs2856027
rs2856028
rs6775612
rs2856029
rs11716874
rs11130777
rs1158425
rs2256806
rs724025
rs5016304
rs35710425
rs78592189
rs73095324
rs2856030
rs75240439
rs17669863
rs2682970
rs2682971
rs2682972
rs34970155
rs148058994
rs11720214
rs13100376
rs2040377
rs2040378
rs147135024
rs2856032
rs2856033
rs2856034
rs2856035
rs939496
rs78927785
rs17670088
rs17624325
rs17670154
rs114873467
rs939497
rs62249119
rs939498
rs17670198
rs34600947
rs36033536
rs2856036
rs59194055
rs115196039
rs17624439
rs717762
rs66813868
rs78477336
rs715381
rs17624475
rs715382
rs17624499
rs13068278
rs80156460
rs7637810
rs7640222
rs2856037
rs2682979
rs7638130
rs116103089
rs2856038
rs7642882
rs7640515
rs2856039
rs2682983
rs13060659
rs13080485
rs2682984
rs116697536
rs2246924
rs138496752
rs717228
rs149210649
rs62249121
rs71313784
rs17031623
rs7632868
rs7640909
rs2682978
rs13093294
rs2856040
rs2856041
rs2856042
3:60605206_G_A
rs2682977
rs2682976
rs2156974
rs2247359
rs2682974
rs721207
rs2856044
rs80003729
rs62249122
rs1029276
rs1009947
rs139887627
rs1029277
rs35245111
rs2885865
rs2213216
rs2682944
rs116575747
rs2363669
rs62249123
rs2156975
rs2363670
rs115220981
rs62249124
rs144224504
rs7610879
rs62249125
rs7610986
rs7633753
rs7633853
rs12498001
rs4679480
rs4679481
rs79082706
rs114969469
rs12152491
rs73095392
rs11926787
rs967318
rs114309418
rs967319
rs6762641
rs13090450
rs13090600
rs6765371
rs10510851
rs10510852
rs12487927
rs4679482
rs7618762
rs79115430
rs73095400
rs4679483
rs11716931
rs11721114
rs11717799
rs56188464
rs55688420
rs12637393
rs62249149
rs6764332
rs7633325
rs7625928
rs2077099
rs2003793
rs2003794
rs17670946
rs762693
rs184813110
rs11918370
rs17063700
rs11914311
rs56152902
rs13063948
rs62249151
rs2682940
rs2856055
rs2856056
rs2856057
rs7629382
rs10510853
rs77194787
rs2856058
rs2856059
rs2856060
rs9843949
rs112231891
rs75967962
rs721779
rs62249152
rs73097250
rs2856067
rs115658443
rs2856068
rs2682931
rs114433971
rs116427943
rs2682930
rs2856071
rs13086399
rs9837947
rs2856072
rs35595048
rs76889241
rs2682945
rs74829994
rs73097263
rs2682946
rs2856076
rs2856077
rs9869204
rs9853818
rs2682949
rs2856078
rs2682951
rs12632090
rs7648833
rs7649096
rs113671482
rs2682952
rs62249153
rs55955020
rs2855998
rs2855999
rs9866904
rs188068984
rs9311770
rs9847604
rs2682954
rs17063746
rs2682956
rs62249154
rs2213215
rs76108231
rs2682957
rs57725275
rs1618561
rs1735451
rs62249155
rs1716702
rs138586508
rs4600784
rs1735448
rs62249156
rs113484841
rs2156968
rs115402159
rs1716703
rs62251488
rs112991786
rs1716704
rs6784732
rs28448819
rs181076257
rs1735472
rs1735473
rs62251489
rs114345871
rs62251490
rs62251491
rs72872798
rs62251492
rs9827546
rs12488640
rs1716705
rs1623091
rs13314853
rs1625810
rs12630435
rs62251493
rs62251494
rs62251495
rs986687
rs17063778
rs2056834
rs1716709
rs1716710
rs62251496
rs1627302
rs1629179
rs62251500
rs11922545
rs75370838
rs73099215
rs62251501
rs1620446
rs58299945
rs67043096
rs1623840
rs1716713
rs1716714
rs1735440
rs11923899
rs79163424
rs17063781
rs6798559
rs1716717
rs1716718
rs1735443
rs13085845
rs62251502
rs13086029
rs150188940
rs1735444
rs4402886
rs6773741
rs12633258
rs73099240
rs1735445
rs1716724
rs1716729
rs1614618
rs1716739
rs1735446
rs115254613
rs58745931
rs6793104
rs79938991
rs1735447
rs1716738
rs1735449
rs2205355
rs1735450
rs1716737
rs1716736
rs68141782
rs1716735
rs34499190
rs1716734
rs9810266
rs1716733
rs7642546
rs1716732
rs1735452
rs1735453
rs6789900
rs9830759
rs2142299
rs9868891
rs62251532
rs9814237
rs1716730
rs7638754
rs7638652
rs73099272
rs11928674
rs11921025
rs9824756
rs13321532
rs1735454
rs11926456
rs57004000
rs115791771
rs9840473
rs34591582
rs145439368
rs62251534
rs13096315
rs140939863
rs189375977
rs9845813
rs1716722
rs35143592
rs1716721
rs9818734
rs62251535
rs7641604
rs1735457
rs1735458
rs62251536
rs6446150
rs7636178
rs6791660
rs1716720
rs9816751
rs9872622
rs114578503
rs9839778
rs1716723
rs9840107
rs9878248
rs9878020
rs9878383
rs74323669
rs78343106
rs62251537
rs72875002
rs143920927
rs9816956
rs9874852
rs9875027
rs140806954
rs77734629
rs7618351
rs77657499
rs9311772
rs9881065
rs9861551
rs9861707
rs6774839
rs79428005
rs6772346
rs62251538
rs78420016
rs9811304
rs9866844
rs9828898
rs62251539
rs9832938
rs9311773
rs76199885
rs62251540
rs62251541
rs1735460
rs9838172
rs9838335
rs9838669
rs9876876
rs9839019
rs116395588
rs9826128
rs1735461
rs9826570
rs1716725
rs9882477
rs9844497
rs185722562
rs9827312
rs9827340
rs79944090
rs1735462
rs73099293
rs4393862
rs1735463
rs1716726
rs1716727
rs1735464
rs62249265
rs62249266
rs1735465
rs62249267
rs189665430
rs4405865
rs4256080
rs4292193
rs112106998
rs1735466
rs1735467
rs1716711
rs1716712
rs9868595
rs9831418
rs11130780
rs62249271
rs1735468
rs58195903
rs1735469
rs148440868
rs1735470
rs1735471
rs1716744
rs1716745
rs1716746
rs13060811
rs17627239
rs9852628
rs17063868
rs114576587
rs62249273
rs1716747
rs62249274
rs1716748
rs1716749
rs9860076
rs1735474
rs112696061
rs1716751
3:60711009_A_G
rs73101682
rs7643144
rs1716752
rs116180977
3:60711969_G_C
3:60711969_G_A
rs1716753
rs1623349
rs12492639
rs11923145
rs62249302
rs1716754
rs6802913
rs7636357
rs138626612
rs1735475
rs2363681
rs6764043
rs6797892
rs62249304
rs7611967
rs7371970
rs7619756
rs1716743
rs13068173
rs1716742
rs115515589
rs72876942
rs78937125
rs1735476
rs1716741
rs17063890
rs73103506
rs17627738
rs1735477
rs1735478
rs7627621
rs57560924
rs77589722
rs62249306
rs34287614
rs112094634
rs741891
rs6779150
rs6779250
rs6781958
rs114208556
rs13090237
rs115969834
rs1716740
rs76211169
rs12493219
rs73103521
rs12631593
rs150130737
rs17031633
rs2205359
rs760314
rs760315
rs79453605
rs11914567
rs77477030
rs2363683
rs74865621
rs139364729
rs17063899
rs75741096
rs961374
rs78765994
rs17679400
rs75966640
rs6783059
rs17063904
rs6796003
rs62249307
rs28697197
rs3920477
rs112394262
rs2205360
rs13091058
rs147620821
rs9879376
rs17628405
rs73836108
rs34108453
rs6446152
rs78968176
rs78091203
rs112724716
rs6767314
rs79582651
rs9311779
rs62249308
rs79957300
rs9850579
rs17063922
rs77774677
rs13063937
rs77327927
rs4974255
rs4974256
rs4974239
rs6802326
rs17680010
rs13070504
rs7612949
rs75470348
rs79517905
rs7434129
rs1997582
rs79864724
rs62249310
rs17063928
rs2142294
rs79638604
rs17063933
rs4974227
rs6771383
rs115733010
rs74701508
rs77773625
rs1569346
rs6786508
rs73103570
rs7624678
rs28550945
rs2205342
rs7429680
rs11130781
3:60752540_A_T
rs9881274
rs13098348
rs13098545
rs13098466
rs74720804
rs9882068
rs13099811
rs79665172
rs57203484
rs57595293
rs75204433
rs13067083
rs72876976
rs12185984
rs2205344
rs6765136
rs6780451
rs78738346
rs11130782
rs77366932
rs9879770
rs9880233
rs9842547
rs9842721
rs9825246
rs13059280
rs9847131
rs6772782
rs6787897
rs11710207
rs17680697
rs17063959
rs13065371
rs13088864
rs9857754
rs11130783
rs9820935
rs9840977
rs57164580
rs13073028
rs57755919
rs9821406
rs78763729
rs71313791
rs13078149
rs12491786
rs13083707
rs9830935
rs13084123
rs11919041
rs11923137
rs13084713
rs4974228
rs2364293
rs60700810
rs13096204
rs77221380
rs73105412
rs2205345
rs2205346
rs7633027
rs73105415
rs7611737
rs926139
rs17063967
rs12492901
rs11709918
rs9849413
rs71313793
rs9854360
rs12489644
rs2064011
rs2064012
rs55897133
rs77041215
rs79652124
rs79532621
rs6801955
rs6791644
rs6794160
rs17063986
rs66487729
rs58033755
rs17063990
rs56129149
rs56228932
rs62249311
rs6790615
rs55868432
rs56364277
rs66481821
rs67260172
rs67843484
rs6794439
rs2142295
rs1014856
rs6797329
rs6786213
rs9866819
rs9311780
rs9829212
rs4974240
rs4974229
rs9311781
rs4974241
rs73107606
rs76688592
rs6777650
rs77033705
rs12632664
rs115927108
rs67310975
rs9823013
rs9878766
rs74542322
rs9878801
rs12492010
rs61474493
rs73107613
rs55881566
rs57394873
rs13094165
rs13093744
rs7639167
rs73107616
rs7650786
rs4974230
rs6809918
rs114326675
rs77539181
rs6797903
rs6764320
rs6762120
rs6762122
rs9754707
rs2736731
rs2594171
rs2594170
rs2594169
rs2594168
rs2594167
rs73107633
rs77343469
rs2736732
rs2594166
rs2594165
rs140743821
rs78732299
rs2594164
rs2736733
rs2594162
rs149294295
rs2251704
rs2736734
rs2251707
rs2594160
rs2736735
rs55965540
rs73836145
rs35100604
rs76284788
rs1447927
rs41505547
rs73836148
rs35746862
rs1447926
rs58299228
3:60788842_C_T
3:60788842_C_A
rs735667
rs114685364
```
