## Supplementary material for "Characterization of shared and ancestry-specific signals driving complex traits using multi-ancestry fine-mapping": s1.afreq

```
#CHROM	ID	REF	ALT	ALT_FREQS	OBS_CT
3	rs605545	A	G	0.859841	1006
3	rs505780	G	C	0.793241	1006
3	rs497767	A	G	0.857853	1006
3	rs620783	A	G	0.109344	1006
3	rs114248368	A	G	0.0238569	1006
3	rs62238265	C	T	0.027833	1006
3	rs2450165	A	G	0.109344	1006
3	rs74845928	C	T	0.0198807	1006
3	rs72888505	C	T	0.0198807	1006
3	rs2629877	C	T	0.823062	1006
3	rs74388535	G	A	0.0457256	1006
3	rs3112505	G	A	0.82505	1006
3	rs3100803	G	A	0.823062	1006
3	rs72888508	G	A	0.0198807	1006
3	rs78941078	C	A	0.0188867	1006
3	rs11720016	C	T	0.722664	1006
3	rs2251216	G	A	0.827038	1006
3	rs2605441	G	C	0.110338	1006
3	rs4679507	A	G	0.753479	1006
3	rs62238289	T	C	0.026839	1006
3	rs2629899	T	G	0.111332	1006
3	rs73098620	A	G	0.0497018	1006
3	rs116332650	C	T	0.111332	1006
3	rs9882591	G	C	0.0944334	1006
3	rs6769366	C	G	0.0934394	1006
3	rs6778206	G	A	0.0884692	1006
3	rs114019898	T	C	0.0139165	1006
3	rs17061232	T	C	0.0904573	1006
3	rs114203481	C	T	0.0178926	1006
3	rs75884005	C	T	0.0149105	1006
3	rs17362087	A	T	0.0616302	1006
3	rs1079196	G	A	0.208748	1006
3	rs79991573	C	T	0.0984095	1006
3	rs75726847	A	G	0.0656064	1006
3	rs113173203	G	C	0.117296	1006
3	rs7636381	A	G	0.105368	1006
3	rs11130736	G	A	0.431412	1006
3	rs111229465	C	T	0.0208748	1006
3	rs4679614	C	T	0.805169	1006
3	rs4679615	T	C	0.807157	1006
3	rs689498	G	A	0.0347913	1006
3	rs689497	G	T	0.0526839	1006
3	rs17061239	T	C	0.0308151	1006
3	rs1872495	A	G	0.808151	1006
3	rs17296363	T	C	0.0377734	1006
3	rs541960	T	C	0.0904573	1006
3	rs744192	G	A	0.775348	1006
3	rs10428174	G	A	0.776342	1006
3	rs17362276	T	C	0.0308151	1006
3	rs2629885	G	C	0.192843	1006
3	rs111989960	G	C	0.0308151	1006
3	rs17296496	G	C	0.083499	1006
3	rs1485725	T	C	0.11829	1006
3	rs76373301	G	A	0.0735586	1006
3	rs76648405	G	A	0.0735586	1006
3	rs111902313	A	G	0.0149105	1006
3	rs112581760	T	C	0.0149105	1006
3	rs113935943	T	C	0.0745527	1006
3	rs1485726	A	G	0.884692	1006
3	rs12492524	C	G	0.576541	1006
3	rs1905866	A	G	0.578529	1006
3	rs17362486	C	T	0.0984095	1006
3	rs115514730	A	C	0.0487078	1006
3	rs17296701	G	A	0.0735586	1006
3	rs78065786	C	T	0.0447316	1006
3	rs1485733	G	C	0.882704	1006
3	rs4679617	G	T	0.455268	1006
3	rs4679618	C	A	0.450298	1006
3	rs2605434	T	C	0.926441	1006
3	rs111965203	A	T	0.0725646	1006
3	rs139896034	G	A	0.0168986	1006
3	rs113701397	C	G	0.0725646	1006
3	rs1485730	G	T	0.907555	1006
3	rs1485729	C	T	0.117296	1006
3	rs2629896	C	T	0.117296	1006
3	rs77045827	A	G	0.0188867	1006
3	rs7647491	C	T	0.462227	1006
3	rs80120787	T	C	0.0188867	1006
3	rs79473007	G	C	0.0725646	1006
3	rs78719675	C	T	0.0188867	1006
3	rs112556152	C	T	0.0208748	1006
3	rs3112497	C	T	0.630219	1006
3	rs7621132	A	G	0.275348	1006
3	rs34420878	G	A	0.05666	1006
3	rs78316259	G	A	0.05666	1006
3	rs79274210	A	G	0.0477137	1006
3	rs111262348	C	G	0.0188867	1006
3	rs75858821	A	G	0.0188867	1006
3	rs114780266	G	A	0.0218688	1006
3	rs78904535	G	C	0.0477137	1006
3	rs79462083	A	G	0.0188867	1006
3	rs633189	C	G	0.634195	1006
3	rs34819971	A	G	0.0477137	1006
3	rs116175007	C	T	0.0149105	1006
3	rs111658675	T	C	0.0785288	1006
3	rs11130739	G	A	0.484095	1006
3	rs640115	G	A	0.982107	1006
3	rs639244	G	C	0.631213	1006
3	rs73839536	A	G	0.0228628	1006
3	rs115515303	C	A	0.0119284	1006
3	rs74656315	C	T	0.0228628	1006
3	rs780714	C	T	0.488072	1006
3	rs111904942	A	G	0.0785288	1006
3	rs56279723	T	G	0.12326	1006
3	rs75729546	A	G	0.0178926	1006
3	rs17061253	G	T	0.0964215	1006
3	rs684584	T	C	0.413519	1006
3	rs78951941	C	T	0.0159046	1006
3	rs1084008	C	T	0.199801	1006
3	rs112166883	G	A	0.0785288	1006
3	rs612947	C	G	0.489066	1006
3	rs3112498	T	A	0.121272	1006
3	rs77110379	T	C	0.0785288	1006
3	rs652105	C	T	0.489066	1006
3	rs598678	C	T	0.200795	1006
3	rs499323	T	A	0.493042	1006
3	rs17363039	C	G	0.0795229	1006
3	rs12487204	A	G	0.485089	1006
3	rs678981	G	A	0.119284	1006
3	rs112788875	G	C	0.0795229	1006
3	rs78362727	A	G	0.0666004	1006
3	rs7629400	C	G	0.272366	1006
3	rs17363144	A	G	0.0168986	1006
3	rs681119	T	C	0.489066	1006
3	rs677703	A	G	0.119284	1006
3	rs585448	C	T	0.920477	1006
3	rs589522	G	A	0.488072	1006
3	rs6446085	G	A	0.272366	1006
3	rs646372	T	C	0.49006	1006
3	rs2253211	A	G	0.515905	1006
3	rs2253303	T	A	0.49006	1006
3	rs2629875	C	T	0.488072	1006
3	rs1905863	C	T	0.486083	1006
3	rs11923964	C	T	0.270378	1006
3	rs623032	G	T	0.487078	1006
3	rs11928015	T	C	0.28827	1006
3	rs623014	T	C	0.487078	1006
3	rs650215	T	C	0.487078	1006
3	rs650247	T	A	0.198807	1006
3	rs621666	G	A	0.120278	1006
3	rs610766	T	C	0.488072	1006
3	rs13322831	G	C	0.271372	1006
3	rs609891	A	G	0.487078	1006
3	rs608582	T	C	0.198807	1006
3	rs607731	G	A	0.198807	1006
3	rs607730	T	G	0.488072	1006
3	rs675743	T	C	0.488072	1006
3	rs675758	G	A	0.488072	1006
3	rs606735	T	C	0.487078	1006
3	rs79476750	A	T	0.0795229	1006
3	rs113057717	C	T	0.0178926	1006
3	rs9862811	G	A	0.0178926	1006
3	rs9866478	C	T	0.0178926	1006
3	rs591934	A	C	0.499006	1006
3	rs688567	G	C	0.0894632	1006
3	rs687342	T	C	0.120278	1006
3	rs57492294	C	T	0.0178926	1006
3	rs612759	C	G	0.496024	1006
3	rs670885	T	G	0.120278	1006
3	rs115660898	G	A	0.0218688	1006
3	rs9822080	T	C	0.0178926	1006
3	rs56773393	C	T	0.0178926	1006
3	rs149076105	C	T	0.0168986	1006
3	rs632140	T	G	0.487078	1006
3	rs9311730	C	T	0.0178926	1006
3	rs923141	C	T	0.265408	1006
3	rs75610996	T	G	0.0178926	1006
3	rs57341675	T	C	0.116302	1006
3	rs76783292	T	C	0.0188867	1006
3	rs615964	C	G	0.119284	1006
3	rs2220227	C	G	0.274354	1006
3	rs615542	G	A	0.50994	1006
3	rs587775	T	C	0.200795	1006
3	rs116751096	T	C	0.0198807	1006
3	rs675411	C	T	0.212724	1006
3	rs675774	C	T	0.212724	1006
3	rs9827257	A	C	0.0188867	1006
3	rs6446086	A	C	0.761431	1006
3	rs688947	G	A	0.974155	1006
3	rs689364	T	A	0.976143	1006
3	rs582381	T	A	0.974155	1006
3	rs17493	A	G	0.77833	1006
3	rs677264	C	G	0.974155	1006
3	rs76116152	A	T	0.0188867	1006
3	rs112307935	C	T	0.0188867	1006
3	rs79221474	G	A	0.0188867	1006
3	rs515208	G	A	0.955268	1006
3	rs80320253	G	A	0.0188867	1006
3	rs662910	A	G	0.195825	1006
3	rs650905	C	T	0.975149	1006
3	rs874238	A	C	0.761431	1006
3	rs80034884	T	C	0.0188867	1006
3	rs669229	T	C	0.117296	1006
3	rs76660928	C	T	0.0785288	1006
3	rs17061295	A	G	0.0218688	1006
3	rs35245215	G	A	0.0904573	1006
3	rs73100603	A	C	0.0308151	1006
3	rs633798	T	C	0.374751	1006
3	rs73100604	G	A	0.0308151	1006
3	rs113109309	T	A	0.0775348	1006
3	rs73100605	G	A	0.0308151	1006
3	rs73100606	C	G	0.0308151	1006
3	rs73100608	T	G	0.106362	1006
3	rs73100610	T	C	0.0308151	1006
3	rs73100612	C	T	0.0308151	1006
3	rs79065328	G	A	0.0188867	1006
3	rs75431325	C	T	0.0188867	1006
3	rs56156676	C	A	0.0308151	1006
3	rs55903427	C	T	0.0308151	1006
3	rs56378945	T	C	0.0308151	1006
3	rs55912826	T	C	0.0308151	1006
3	rs604398	C	T	0.865805	1006
3	rs1352021	G	A	0.0308151	1006
3	rs73100624	C	T	0.0308151	1006
3	rs73100625	C	T	0.0308151	1006
3	rs73100626	G	A	0.0308151	1006
3	rs17061302	C	G	0.055666	1006
3	rs73100628	G	A	0.0308151	1006
3	rs114012978	G	C	0.0308151	1006
3	rs73100630	G	A	0.0308151	1006
3	rs143876427	C	T	0.0198807	1006
3	rs73100634	T	C	0.0308151	1006
3	rs73100635	A	G	0.0308151	1006
3	rs73100637	C	T	0.0308151	1006
3	rs1813201	G	A	0.414513	1006
3	rs73100638	C	T	0.0308151	1006
3	rs73100641	T	C	0.0308151	1006
3	rs73100643	A	T	0.0308151	1006
3	rs75559463	T	C	0.0188867	1006
3	rs17061320	C	T	0.0308151	1006
3	rs114657601	C	T	0.0308151	1006
3	rs73100644	T	C	0.0308151	1006
3	rs628404	C	T	0.89662	1006
3	rs73100647	A	G	0.106362	1006
3	rs75282060	T	C	0.0159046	1006
3	rs642214	A	G	0.975149	1006
3	rs73100649	T	C	0.0308151	1006
3	rs73100651	C	T	0.0308151	1006
3	rs56296352	C	T	0.0308151	1006
3	rs56192120	T	C	0.0308151	1006
3	rs780712	G	A	0.865805	1006
3	rs56010440	T	C	0.0308151	1006
3	rs56233685	T	C	0.0308151	1006
3	rs111942216	G	A	0.0198807	1006
3	rs77285763	C	A	0.00894632	1006
3	rs56242402	G	T	0.0308151	1006
3	rs56052110	C	G	0.0308151	1006
3	rs620113	G	A	0.969185	1006
3	rs56145583	C	T	0.0308151	1006
3	rs55720112	T	C	0.0308151	1006
3	rs112552546	G	T	0.0178926	1006
3	rs116279399	T	G	0.0198807	1006
3	rs73100660	C	T	0.0308151	1006
3	rs112102930	G	C	0.0248509	1006
3	rs73100663	C	T	0.0328032	1006
3	rs17061328	T	C	0.0308151	1006
3	rs73100666	T	C	0.0308151	1006
3	rs73100668	C	T	0.0308151	1006
3	rs17364716	A	T	0.0755467	1006
3	rs112650153	C	T	0.0755467	1006
3	rs79177931	C	A	0.0188867	1006
3	rs687069	A	G	0.857853	1006
3	rs602197	G	A	0.806163	1006
3	rs17061335	G	T	0.0457256	1006
3	rs73100670	T	C	0.0377734	1006
3	rs73100672	T	G	0.0666004	1006
3	rs11711468	C	T	0.0188867	1006
3	rs78157159	C	T	0.122266	1006
3	rs73100675	T	C	0.0646123	1006
3	rs75005223	C	G	0.122266	1006
3	rs17299290	T	A	0.0377734	1006
3	rs17365142	T	A	0.0377734	1006
3	rs56414037	C	T	0.0377734	1006
3	rs73100680	C	G	0.0377734	1006
3	rs4368451	T	C	0.0377734	1006
3	rs11706778	A	G	0.122266	1006
3	rs637319	C	T	0.00894632	1006
3	rs17365190	T	G	0.0377734	1006
3	rs7622148	T	C	0.0795229	1006
3	rs17061352	A	G	0.0377734	1006
3	rs9853482	G	T	0.133201	1006
3	rs73100688	T	C	0.0377734	1006
3	rs11924342	C	A	0.0377734	1006
3	rs11924368	C	T	0.0377734	1006
3	rs9820066	A	T	0.0198807	1006
3	rs17061366	A	C	0.0377734	1006
3	rs73100697	A	T	0.0377734	1006
3	rs73100701	G	T	0.0377734	1006
3	rs17061377	C	A	0.104374	1006
3	rs17061380	G	C	0.0377734	1006
3	rs17061381	A	C	0.161034	1006
3	rs17365525	A	G	0.0795229	1006
3	rs9834305	T	G	0.0198807	1006
3	rs75401515	G	C	0.0705765	1006
3	rs9819258	G	A	0.133201	1006
3	rs17299801	A	G	0.107356	1006
3	rs17061388	T	C	0.106362	1006
3	rs750793	T	C	0.131213	1006
3	rs6794056	A	G	0.0198807	1006
3	rs9868156	A	C	0.135189	1006
3	rs9284900	G	A	0.136183	1006
3	rs72624870	G	A	0.0367793	1006
3	rs9311738	C	T	0.110338	1006
3	rs79778721	T	C	0.0695825	1006
3	rs9311739	C	A	0.126243	1006
3	rs9883913	A	G	0.0884692	1006
3	rs9884086	A	G	0.0884692	1006
3	rs9850852	C	G	0.0884692	1006
3	rs9851038	C	T	0.139165	1006
3	rs9851655	C	T	0.124254	1006
3	rs112203331	C	T	0.0238569	1006
3	rs9851805	C	T	0.125249	1006
3	rs9871827	T	A	0.125249	1006
3	rs55853504	A	G	0.0318091	1006
3	rs143005807	C	A	0.00596421	1006
3	rs6446087	A	T	0.11829	1006
3	rs6795827	A	C	0.0188867	1006
3	rs76667125	C	A	0.0666004	1006
3	rs9823903	A	C	0.0188867	1006
3	rs78784066	G	A	0.0328032	1006
3	rs146018489	A	C	0.0188867	1006
3	rs9881953	T	C	0.0188867	1006
3	rs7645600	T	G	0.0188867	1006
3	rs11720966	T	C	0.121272	1006
3	rs7645607	T	C	0.0188867	1006
3	rs7643424	A	G	0.0188867	1006
3	rs7643511	A	G	0.0188867	1006
3	rs7645880	T	C	0.0188867	1006
3	rs7632050	C	T	0.0188867	1006
3	rs7643604	A	G	0.0188867	1006
3	rs294451	A	G	0.878728	1006
3	rs76593339	T	C	0.0308151	1006
3	rs9844365	C	T	0.112326	1006
3	rs9864403	T	C	0.0437376	1006
3	rs78681226	C	G	0.0596421	1006
3	rs142843385	C	T	0.0149105	1006
3	rs78731078	G	A	0.0606362	1006
3	rs294450	C	A	0.684891	1006
3	rs67183715	G	A	0.693837	1006
3	rs780935	C	A	0.134195	1006
3	rs191399454	G	A	0.0109344	1006
3	rs2629889	G	A	0.372763	1006
3	rs73102585	G	C	0.0765408	1006
3	rs643629	G	A	0.137177	1006
3	rs141340434	A	G	0.0109344	1006
3	rs7641743	C	T	0.456262	1006
3	rs11715245	C	T	0.33499	1006
3	rs6764256	A	C	0.0417495	1006
3	rs11707595	A	T	0.33499	1006
3	rs77941385	C	T	0.0228628	1006
3	rs1026989	T	C	0.22167	1006
3	rs73102590	G	A	0.0168986	1006
3	rs624225	T	C	0.172962	1006
3	rs622875	A	G	0.809145	1006
3	rs12629288	T	C	0.0387674	1006
3	rs9810994	T	C	0.0387674	1006
3	rs11707031	T	C	0.444334	1006
3	rs1485727	G	T	0.33499	1006
3	rs17061444	A	T	0.0785288	1006
3	rs6446089	C	G	0.0675944	1006
3	rs73102598	T	G	0.0159046	1006
3	rs294462	A	G	0.978131	1006
3	rs294461	A	G	0.833002	1006
3	rs11922668	A	T	0.0675944	1006
3	rs6446090	G	C	0.377734	1006
3	rs294460	T	C	0.978131	1006
3	rs36095441	C	T	0.027833	1006
3	rs294459	T	C	0.240557	1006
3	rs73102600	T	A	0.0785288	1006
3	rs11718220	G	A	0.2833	1006
3	rs4679622	G	A	0.315109	1006
3	rs294458	T	C	0.831014	1006
3	rs294457	A	G	0.83002	1006
3	rs7622441	T	A	0.0914513	1006
3	rs17366548	A	G	0.352883	1006
3	rs34918586	G	C	0.690855	1006
3	rs294455	G	C	0.828032	1006
3	rs7349527	G	A	0.192843	1006
3	rs6787894	G	A	0.0228628	1006
3	rs9837060	A	G	0.22664	1006
3	rs34594149	A	C	0.0467197	1006
3	rs294454	T	C	0.481113	1006
3	rs17366680	G	A	0.190855	1006
3	rs294453	G	T	0.444334	1006
3	rs62238309	C	T	0.44334	1006
3	rs146418890	C	T	0.0198807	1006
3	rs79644215	T	C	0.0109344	1006
3	rs116109523	T	C	0.0397614	1006
3	rs35510391	C	A	0.262425	1006
3	rs7612797	A	G	0.479125	1006
3	rs1825630	C	T	0.494036	1006
3	rs74527002	T	C	0.0407555	1006
3	rs115132539	G	A	0.0178926	1006
3	rs13088815	T	C	0.119284	1006
3	rs17300987	G	C	0.0576541	1006
3	rs17301008	A	T	0.349901	1006
3	rs12630613	G	A	0.083499	1006
3	rs13071758	C	T	0.176938	1006
3	rs115018477	G	T	0.027833	1006
3	rs139239158	C	G	0.0159046	1006
3	rs1973780	A	C	0.61829	1006
3	rs9825594	C	A	0.500994	1006
3	rs55718637	A	C	0.0397614	1006
3	rs62238311	G	A	0.212724	1006
3	rs6786862	G	C	0.0437376	1006
3	rs6776220	A	T	0.213718	1006
3	rs1385815	A	G	0.241551	1006
3	rs6776435	A	G	0.0914513	1006
3	rs17301106	T	A	0.241551	1006
3	rs62238312	G	A	0.212724	1006
3	rs2293212	C	T	0.383698	1006
3	rs117018326	T	C	0.0457256	1006
3	rs7625937	A	G	0.596421	1006
3	rs56102208	G	A	0.0417495	1006
3	rs9311741	G	A	0.595427	1006
3	rs17301211	A	G	0.213718	1006
3	rs9311742	C	A	0.502982	1006
3	rs55700362	G	T	0.0407555	1006
3	rs1385816	A	G	0.202783	1006
3	rs2276732	A	C	0.0536779	1006
3	rs17061478	C	T	0.0854871	1006
3	rs2276733	C	T	0.0526839	1006
3	rs66507349	G	T	0.0397614	1006
3	rs2171130	A	G	0.0526839	1006
3	rs6797901	G	A	0.212724	1006
3	rs368788527	T	G	0.00994036	1006
3	rs141760472	C	T	0.0228628	1006
3	rs13070872	G	C	0.194831	1006
3	rs17301396	C	T	0.149105	1006
3	rs57355888	T	G	0.0934394	1006
3	rs12633994	T	C	0.0497018	1006
3	rs73104510	A	G	0.150099	1006
3	rs80071299	A	G	0.0437376	1006
3	rs79280155	C	T	0.0298211	1006
3	rs931318	G	T	0.0954274	1006
3	rs931319	C	A	0.0904573	1006
3	rs12492234	T	C	0.152087	1006
3	rs9681598	G	A	0.119284	1006
3	rs12489018	G	A	0.540755	1006
3	rs17061480	C	G	0.0377734	1006
3	rs55706007	T	C	0.0397614	1006
3	rs62238343	T	C	0.213718	1006
3	rs6793471	G	A	0.0526839	1006
3	rs6782393	A	C	0.0526839	1006
3	rs58538301	T	G	0.115308	1006
3	rs55676042	T	C	0.0437376	1006
3	rs59392582	A	G	0.117296	1006
3	rs11712381	G	A	0.213718	1006
3	rs78831276	C	T	0.0149105	1006
3	rs62238344	T	C	0.215706	1006
3	rs76313555	C	T	0.0188867	1006
3	rs62238345	T	A	0.214712	1006
3	rs62238346	T	C	0.214712	1006
3	rs73104515	T	C	0.12326	1006
3	rs80236846	A	G	0.0874751	1006
3	rs9682165	G	C	0.214712	1006
3	rs143468849	T	C	0.12326	1006
3	rs9682843	T	C	0.214712	1006
3	rs140229949	C	T	0.0785288	1006
3	rs145440064	C	G	0.0884692	1006
3	rs11714533	G	C	0.214712	1006
3	rs74368812	T	C	0.0795229	1006
3	rs11715441	G	T	0.224652	1006
3	rs77800998	A	G	0.00894632	1006
3	rs73104516	C	A	0.116302	1006
3	rs56269014	A	G	0.0159046	1006
3	rs77284646	C	A	0.147117	1006
3	rs2366968	C	T	0.486083	1006
3	rs55673050	T	C	0.109344	1006
3	rs6783428	C	T	0.507952	1006
3	rs80013054	T	C	0.0298211	1006
3	rs17301647	G	C	0.212724	1006
3	rs1038516	A	G	0.170974	1006
3	rs3772444	C	T	0.471173	1006
3	rs3772445	C	G	0.471173	1006
3	rs12490525	G	C	0.10835	1006
3	rs3772446	A	C	0.111332	1006
3	rs35019677	G	T	0.110338	1006
3	rs13098599	G	A	0.0188867	1006
3	rs146359334	G	A	0.0228628	1006
3	rs73104524	A	T	0.0188867	1006
3	rs78803836	A	G	0.151093	1006
3	rs1385813	C	T	0.0497018	1006
3	rs1385812	G	T	0.824056	1006
3	rs62238347	A	T	0.102386	1006
3	rs17061493	T	C	0.151093	1006
3	rs73104528	A	C	0.109344	1006
3	rs74745679	G	C	0.146123	1006
3	rs113460546	G	A	0.0337972	1006
3	rs11719244	T	C	0.219682	1006
3	rs11707269	A	G	0.219682	1006
3	rs13090091	T	A	0.10338	1006
3	rs17061494	T	C	0.109344	1006
3	rs62238348	T	C	0.0765408	1006
3	rs62238349	G	A	0.0765408	1006
3	rs34382742	G	A	0.10338	1006
3	rs34272009	A	T	0.10338	1006
3	rs35886433	T	A	0.10338	1006
3	rs3772447	T	C	0.463221	1006
3	rs17374239	T	G	0.111332	1006
3	rs3772448	A	G	0.463221	1006
3	rs17302126	A	C	0.0626243	1006
3	rs3772451	G	T	0.10835	1006
3	rs17302202	T	C	0.110338	1006
3	rs142288206	A	T	0.0159046	1006
3	rs17374441	A	G	0.0765408	1006
3	rs3772453	T	C	0.106362	1006
3	rs17302363	T	C	0.0765408	1006
3	rs62238351	C	T	0.0765408	1006
3	rs6802153	A	C	0.249503	1006
3	rs79014100	T	C	0.201789	1006
3	rs17374559	G	C	0.201789	1006
3	rs17061517	A	G	0.148111	1006
3	rs12496762	G	C	0.10338	1006
3	rs74773685	A	G	0.200795	1006
3	rs76941339	C	G	0.200795	1006
3	rs6762119	T	G	0.200795	1006
3	rs143479110	T	C	0.028827	1006
3	rs9877140	G	A	0.173956	1006
3	rs3772454	T	C	0.0467197	1006
3	rs931320	A	T	0.434394	1006
3	rs62238352	A	G	0.105368	1006
3	rs931321	C	T	0.824056	1006
3	rs931322	G	A	0.457256	1006
3	rs7610652	A	G	0.10835	1006
3	rs73104549	C	T	0.0715706	1006
3	rs3796193	A	G	0.0487078	1006
3	rs56286956	C	T	0.0407555	1006
3	rs1872531	T	G	0.821074	1006
3	rs62238353	T	C	0.10835	1006
3	rs1474308	T	C	0.0258449	1006
3	rs62238354	C	G	0.109344	1006
3	rs73104555	C	T	0.105368	1006
3	rs931317	A	G	0.189861	1006
3	rs13064561	T	G	0.116302	1006
3	rs72875132	A	G	0.0357853	1006
3	rs2366966	A	G	0.0328032	1006
3	rs62238355	A	C	0.117296	1006
3	rs2366965	G	A	0.0318091	1006
3	rs1580456	T	A	0.00994036	1006
3	rs1817615	A	T	0.12326	1006
3	rs2366964	A	G	0.0795229	1006
3	rs55728186	T	C	0.084493	1006
3	rs148989317	C	T	0.0467197	1006
3	rs116695424	C	T	0.0467197	1006
3	rs112813269	C	T	0.0884692	1006
3	rs4679508	T	C	0.0467197	1006
3	rs7615116	T	C	0.558648	1006
3	rs6446097	G	T	0.0775348	1006
3	rs76411000	G	A	0.0467197	1006
3	rs9815985	C	A	0.794235	1006
3	rs9819930	C	T	0.102386	1006
3	rs76808277	T	C	0.11829	1006
3	rs6769666	A	G	0.0328032	1006
3	rs6772201	A	T	0.170974	1006
3	rs57077895	T	C	0.0874751	1006
3	rs61614530	C	G	0.0477137	1006
3	rs62238356	T	A	0.11829	1006
3	rs10470622	G	A	0.966203	1006
3	rs55649496	T	G	0.122266	1006
3	rs3821476	T	C	0.695825	1006
3	rs55815123	T	C	0.122266	1006
3	rs62238357	T	A	0.11829	1006
3	rs13063413	T	C	0.45825	1006
3	rs62240079	T	C	0.121272	1006
3	rs7627676	T	C	0.0934394	1006
3	rs145687599	C	T	0.00497018	1006
3	rs12489929	C	T	0.120278	1006
3	rs7625787	A	G	0.154076	1006
3	rs62240080	T	G	0.121272	1006
3	rs6446099	G	T	0.966203	1006
3	rs74461300	T	C	0.0357853	1006
3	rs6782693	A	C	0.967197	1006
3	rs4432588	A	C	0.967197	1006
3	rs79821022	T	G	0.0795229	1006
3	rs78880817	C	A	0.121272	1006
3	rs2101339	A	G	0.0357853	1006
3	rs80013435	G	A	0.0795229	1006
3	rs61148215	G	C	0.0715706	1006
3	rs12487051	G	A	0.120278	1006
3	rs10866032	G	C	0.966203	1006
3	rs3772458	G	T	0.454274	1006
3	rs78022573	G	A	0.0357853	1006
3	rs78311998	T	G	0.0357853	1006
3	rs6790549	A	G	0.928429	1006
3	rs62240081	A	G	0.121272	1006
3	rs9862003	A	C	0.771372	1006
3	rs62240082	A	G	0.121272	1006
3	rs1970842	G	C	0.0357853	1006
3	rs13081936	G	A	0.454274	1006
3	rs56257507	A	G	0.0357853	1006
3	rs55910136	T	C	0.0357853	1006
3	rs13081972	G	A	0.454274	1006
3	rs73104585	T	C	0.117296	1006
3	rs73839797	A	G	0.0725646	1006
3	rs114258659	A	G	0.0149105	1006
3	rs7629424	C	T	0.112326	1006
3	rs62240083	G	A	0.121272	1006
3	rs11714243	T	G	0.055666	1006
3	rs62240084	C	T	0.127237	1006
3	rs74944167	A	G	0.0139165	1006
3	rs9834844	C	T	0.420477	1006
3	rs13088505	G	A	0.454274	1006
3	rs13088669	G	A	0.456262	1006
3	rs35674510	C	T	0.0755467	1006
3	rs72875141	G	A	0.0725646	1006
3	rs12490649	G	C	0.117296	1006
3	rs13094466	G	T	0.191849	1006
3	rs78493951	G	A	0.0328032	1006
3	rs3772460	A	G	0.0795229	1006
3	rs150140038	T	C	0.0139165	1006
3	rs116343481	G	A	0.0139165	1006
3	rs72875143	A	T	0.0705765	1006
3	rs62240086	C	A	0.119284	1006
3	rs76379601	C	T	0.0666004	1006
3	rs75645647	G	C	0.0357853	1006
3	rs11707548	A	G	0.0218688	1006
3	rs11715442	G	C	0.114314	1006
3	rs13092173	T	C	0.455268	1006
3	rs11715559	C	A	0.0666004	1006
3	rs11707783	A	G	0.114314	1006
3	rs11707816	A	G	0.0805169	1006
3	rs62240087	C	T	0.119284	1006
3	rs73104597	T	G	0.121272	1006
3	rs57347814	C	T	0.0357853	1006
3	rs146961340	T	G	0.0347913	1006
3	rs62240088	C	T	0.119284	1006
3	rs3772464	T	C	0.262425	1006
3	rs3821477	C	T	0.912525	1006
3	rs79276195	G	A	0.0815109	1006
3	rs185665552	G	A	0.00497018	1006
3	rs62240089	A	T	0.121272	1006
3	rs11921436	C	T	0.11829	1006
3	rs9881070	A	C	0.11829	1006
3	rs1038518	T	C	0.880716	1006
3	rs75901767	G	T	0.0357853	1006
3	rs1038517	G	A	0.0666004	1006
3	rs17302746	G	A	0.027833	1006
3	rs76818373	A	T	0.0666004	1006
3	rs12495662	T	C	0.122266	1006
3	rs1485904	A	C	0.880716	1006
3	rs62240090	A	G	0.122266	1006
3	rs3772466	A	G	0.121272	1006
3	rs62240091	A	G	0.122266	1006
3	rs17302837	C	G	0.0357853	1006
3	rs974035	C	G	0.0666004	1006
3	rs60347439	G	C	0.11829	1006
3	rs56963766	C	A	0.121272	1006
3	rs13096138	T	C	0.452286	1006
3	rs11708404	A	T	0.0666004	1006
3	rs6800973	C	T	0.120278	1006
3	rs6797938	A	C	0.120278	1006
3	rs9880771	T	A	0.0864811	1006
3	rs73106507	C	T	0.120278	1006
3	rs6798364	A	G	0.120278	1006
3	rs9865672	G	A	0.305169	1006
3	rs6446100	C	T	0.305169	1006
3	rs12495052	C	A	0.121272	1006
3	rs17061544	C	T	0.0357853	1006
3	rs17375293	G	A	0.117296	1006
3	rs17061546	T	C	0.0795229	1006
3	rs3772467	C	T	0.0357853	1006
3	rs76282673	A	G	0.0795229	1006
3	rs111553047	G	A	0.00497018	1006
3	rs10510820	T	C	0.11829	1006
3	rs10510821	T	C	0.0795229	1006
3	rs3772468	T	C	0.451292	1006
3	rs3821478	T	C	0.451292	1006
3	rs115425033	C	T	0.0149105	1006
3	rs3772470	C	G	0.11829	1006
3	rs3772471	T	A	0.117296	1006
3	rs1879996	C	T	0.11332	1006
3	rs3772473	C	T	0.457256	1006
3	rs3772474	T	G	0.083499	1006
3	rs3772475	C	T	0.114314	1006
3	rs6446101	C	G	0.494036	1006
3	rs148335373	C	T	0.0298211	1006
3	rs17375746	T	C	0.120278	1006
3	rs6446102	A	G	0.612326	1006
3	rs17309998	T	C	0.11829	1006
3	rs6446103	G	C	0.61332	1006
3	rs6446104	A	G	0.61332	1006
3	rs17061573	G	C	0.0705765	1006
3	rs41276483	G	A	0.0705765	1006
3	rs3772476	A	C	0.692843	1006
3	rs3772477	T	C	0.0198807	1006
3	rs79030876	C	T	0.055666	1006
3	rs3772479	A	G	0.878728	1006
3	rs3821479	T	C	0.457256	1006
3	rs17061598	T	C	0.0795229	1006
3	rs10510822	T	C	0.0357853	1006
3	rs13064036	T	C	0.573559	1006
3	rs80095936	C	T	0.0188867	1006
3	rs55804635	C	T	0.0705765	1006
3	rs10510823	G	T	0.0357853	1006
3	rs79512642	G	T	0.0337972	1006
3	rs60590275	G	C	0.0705765	1006
3	rs115938514	T	G	0.0248509	1006
3	rs11130741	C	T	0.758449	1006
3	rs11711589	A	G	0.115308	1006
3	rs13075410	T	C	0.572565	1006
3	rs74995510	G	C	0.0795229	1006
3	rs58197240	G	A	0.117296	1006
3	rs7626013	T	C	0.0795229	1006
3	rs7626003	A	C	0.571571	1006
3	rs17253376	T	C	0.11829	1006
3	rs212034	G	A	0.114314	1006
3	rs13097687	G	A	0.151093	1006
3	rs3772480	C	T	0.555666	1006
3	rs76610639	G	C	0.0666004	1006
3	rs57561694	G	C	0.193837	1006
3	rs212032	A	G	0.571571	1006
3	rs3772482	C	A	0.571571	1006
3	rs116172235	C	T	0.00795229	1006
3	rs3772483	C	T	0.45328	1006
3	rs183651508	C	T	0.00695825	1006
3	rs62240113	T	G	0.121272	1006
3	rs13094437	T	C	0.455268	1006
3	rs147704586	T	C	0.0159046	1006
3	rs17031569	A	C	0.0795229	1006
3	rs62240114	T	C	0.205765	1006
3	rs13072228	A	T	0.555666	1006
3	rs10490808	A	C	0.45328	1006
3	rs2736794	A	G	0.234592	1006
3	rs13077692	G	C	0.532803	1006
3	rs3821480	G	C	0.725646	1006
3	rs78598058	C	T	0.055666	1006
3	rs6767115	G	A	0.121272	1006
3	rs3772484	C	T	0.519881	1006
3	rs3772485	C	A	0.0387674	1006
3	rs2736796	G	A	0.117296	1006
3	rs3772487	A	G	0.084493	1006
3	rs77428414	G	C	0.0397614	1006
3	rs72877026	A	T	0.0715706	1006
3	rs7640107	C	T	0.454274	1006
3	rs4679624	G	A	0.0387674	1006
3	rs2630186	T	C	0.960239	1006
3	rs62240115	G	C	0.120278	1006
3	rs802771	C	T	0.959245	1006
3	rs72877030	G	C	0.084493	1006
3	rs2736802	G	A	0.116302	1006
3	rs72877033	T	C	0.084493	1006
3	rs812445	G	C	0.27336	1006
3	rs802772	T	A	0.27336	1006
3	rs3772489	G	A	0.084493	1006
3	rs72877036	C	T	0.084493	1006
3	rs11715564	T	C	0.0666004	1006
3	rs73106547	C	T	0.117296	1006
3	rs75352249	G	A	0.116302	1006
3	rs11711525	G	C	0.05666	1006
3	rs802773	G	A	0.878728	1006
3	rs802774	G	A	0.27336	1006
3	rs2630189	G	T	0.116302	1006
3	rs62240117	T	C	0.125249	1006
3	rs6771484	T	G	0.455268	1006
3	rs802775	C	T	0.233598	1006
3	rs75255034	T	C	0.125249	1006
3	rs6771698	T	G	0.521869	1006
3	rs6805337	C	G	0.518887	1006
3	rs802776	A	G	0.9334	1006
3	rs74278837	T	C	0.0328032	1006
3	rs13092997	T	C	0.452286	1006
3	rs13070475	G	A	0.67992	1006
3	rs13070349	C	T	0.66501	1006
3	rs12630463	C	T	0.45328	1006
3	rs78852495	G	A	0.0357853	1006
3	rs3772491	C	A	0.45328	1006
3	rs2687898	C	A	0.920477	1006
3	rs3772492	C	T	0.45328	1006
3	rs73106558	G	A	0.0139165	1006
3	rs7629735	G	C	0.125249	1006
3	rs2736814	A	G	0.9334	1006
3	rs11130742	T	C	0.454274	1006
3	rs11130743	T	A	0.45328	1006
3	rs13061330	T	C	0.663022	1006
3	rs2687899	C	T	0.270378	1006
3	rs2630190	T	C	0.897614	1006
3	rs2630191	T	C	0.117296	1006
3	rs3821481	C	T	0.454274	1006
3	rs73106565	A	G	0.117296	1006
3	rs3821482	C	G	0.650099	1006
3	rs2630192	T	C	0.9334	1006
3	rs73106568	A	G	0.116302	1006
3	rs74333616	G	A	0.0666004	1006
3	rs76928205	T	A	0.0705765	1006
3	rs3772496	G	C	0.522863	1006
3	rs3772497	C	T	0.522863	1006
3	rs58526463	C	T	0.125249	1006
3	rs13095234	G	T	0.522863	1006
3	rs2630170	C	T	0.826044	1006
3	rs12107407	G	A	0.523857	1006
3	rs2630168	T	G	0.477137	1006
3	rs12107803	T	C	0.0715706	1006
3	rs114819284	T	C	0.0159046	1006
3	rs2630167	T	C	0.0964215	1006
3	rs2687895	G	C	0.0954274	1006
3	rs56045349	G	A	0.114314	1006
3	rs60751140	T	C	0.082505	1006
3	rs3772498	T	G	0.0944334	1006
3	rs73089911	A	G	0.114314	1006
3	rs2736791	C	A	0.539761	1006
3	rs58731594	C	A	0.209742	1006
3	rs62240119	A	G	0.128231	1006
3	rs17319929	C	T	0.129225	1006
3	rs17254065	A	C	0.128231	1006
3	rs17061678	T	C	0.209742	1006
3	rs62238368	A	G	0.128231	1006
3	rs212014	C	T	0.54175	1006
3	rs79661500	A	G	0.128231	1006
3	rs17320006	A	G	0.128231	1006
3	rs3772499	G	C	0.454274	1006
3	rs59871933	T	C	0.196819	1006
3	rs3772500	T	C	0.454274	1006
3	rs3772501	A	C	0.101392	1006
3	rs17254231	A	G	0.128231	1006
3	rs3772502	C	T	0.454274	1006
3	rs17061683	C	G	0.196819	1006
3	rs17061684	G	C	0.196819	1006
3	rs12152244	G	T	0.196819	1006
3	rs7643828	G	C	0.167992	1006
3	rs73089917	G	A	0.114314	1006
3	rs78748519	T	G	0.0397614	1006
3	rs17061689	A	G	0.208748	1006
3	rs3821484	C	G	0.201789	1006
3	rs55666681	T	C	0.0675944	1006
3	rs3772503	T	C	0.202783	1006
3	rs11708751	C	T	0.0685885	1006
3	rs3772504	A	G	0.136183	1006
3	rs72877063	C	G	0.11829	1006
3	rs212015	A	T	0.100398	1006
3	rs212016	T	C	0.239563	1006
3	rs62238369	A	G	0.12326	1006
3	rs55832883	C	A	0.0377734	1006
3	rs58024458	A	G	0.138171	1006
3	rs17061705	T	C	0.107356	1006
3	rs17061708	A	G	0.138171	1006
3	rs17061712	T	A	0.117296	1006
3	rs13086424	C	T	0.587475	1006
3	rs78179214	A	G	0.0139165	1006
3	rs17061716	C	G	0.137177	1006
3	rs6784057	T	C	0.473161	1006
3	rs73089924	G	A	0.0149105	1006
3	rs74370945	T	G	0.124254	1006
3	rs74693395	G	A	0.0904573	1006
3	rs17254574	G	A	0.12326	1006
3	rs3772505	T	C	0.472167	1006
3	rs3821485	G	A	0.0308151	1006
3	rs3772506	T	C	0.154076	1006
3	rs3772507	C	A	0.158052	1006
3	rs3772508	T	C	0.154076	1006
3	rs212017	A	C	0.084493	1006
3	rs212018	G	A	0.0785288	1006
3	rs13062945	G	A	0.690855	1006
3	rs7649040	G	T	0.0974155	1006
3	rs17254765	T	C	0.0308151	1006
3	rs12497400	T	C	0.124254	1006
3	rs12487545	A	C	0.83002	1006
3	rs13073897	C	A	0.467197	1006
3	rs212019	A	G	0.934394	1006
3	rs75348901	A	T	0.00994036	1006
3	rs212020	A	G	0.930417	1006
3	rs73089929	A	G	0.116302	1006
3	rs17254835	A	C	0.0695825	1006
3	rs666083	C	A	0.659046	1006
3	rs212022	T	A	0.930417	1006
3	rs55659096	C	G	0.0347913	1006
3	rs17254898	G	A	0.116302	1006
3	rs17320834	C	A	0.115308	1006
3	rs62238370	T	C	0.124254	1006
3	rs13061337	C	G	0.472167	1006
3	rs62238371	T	A	0.124254	1006
3	rs62238372	G	C	0.0159046	1006
3	rs12486471	A	T	0.115308	1006
3	rs810615	A	C	0.452286	1006
3	rs809710	A	G	0.452286	1006
3	rs809097	G	C	0.300199	1006
3	rs802777	G	A	0.0765408	1006
3	rs802778	C	A	0.100398	1006
3	rs17061746	C	G	0.00894632	1006
3	rs75647489	C	T	0.00894632	1006
3	rs9879175	T	C	0.00994036	1006
3	rs74882087	T	C	0.00894632	1006
3	rs76809368	G	A	0.00894632	1006
3	rs810616	C	T	0.275348	1006
3	rs114739542	T	C	0.0149105	1006
3	rs802779	T	C	0.082505	1006
3	rs73089935	G	A	0.213718	1006
3	rs4679625	A	C	0.473161	1006
3	rs78878723	A	G	0.0298211	1006
3	rs17255191	T	C	0.124254	1006
3	rs2361333	A	G	0.7167	1006
3	rs3915502	C	G	0.519881	1006
3	rs3915503	T	C	0.61829	1006
3	rs3915504	T	G	0.645129	1006
3	rs809098	C	G	0.371769	1006
3	rs17061763	A	G	0.00994036	1006
3	rs11130745	G	A	0.027833	1006
3	rs191823398	C	G	0.00795229	1006
3	rs17061766	C	A	0.00994036	1006
3	rs17061767	A	G	0.00994036	1006
3	rs4679626	T	C	0.525845	1006
3	rs7612646	T	C	0.0974155	1006
3	rs4679627	C	T	0.532803	1006
3	rs1130972	G	A	0.149105	1006
3	rs116450973	G	A	0.00994036	1006
3	rs2736792	C	A	0.341948	1006
3	rs2736793	A	C	0.349901	1006
3	rs3772509	A	G	0.0347913	1006
3	rs79109393	C	T	0.0387674	1006
3	rs80338276	T	A	0.027833	1006
3	rs13067835	T	C	0.483101	1006
3	rs17061789	C	T	0.0964215	1006
3	rs17061792	C	T	0.138171	1006
3	rs13088717	A	G	0.0298211	1006
3	rs3845970	C	A	0.261431	1006
3	rs112387308	T	C	0.0149105	1006
3	rs3845971	T	C	0.259443	1006
3	rs113031890	A	G	0.027833	1006
3	rs78321348	G	A	0.0208748	1006
3	rs80173757	G	T	0.0159046	1006
3	rs17061812	G	A	0.0447316	1006
3	rs78206668	G	A	0.0447316	1006
3	rs76621284	G	C	0.0467197	1006
3	rs62238373	T	C	0.054672	1006
3	rs9311745	T	C	0.0457256	1006
3	rs7614540	C	T	0.349901	1006
3	rs17255873	T	C	0.055666	1006
3	rs3912492	T	C	0.105368	1006
3	rs17255936	T	C	0.054672	1006
3	rs9637471	T	G	0.0606362	1006
3	rs6804301	C	G	0.394632	1006
3	rs113436108	G	C	0.027833	1006
3	rs9819370	C	T	0.277336	1006
3	rs9861525	A	G	0.254473	1006
3	rs79938157	A	G	0.027833	1006
3	rs55658297	T	G	0.0864811	1006
3	rs9825153	C	T	0.400596	1006
3	rs11130746	A	G	0.256461	1006
3	rs17321950	T	C	0.027833	1006
3	rs12637950	A	T	0.0238569	1006
3	rs9854540	T	G	0.343936	1006
3	rs3912493	T	C	0.363817	1006
3	rs12632711	C	T	0.0248509	1006
3	rs3912494	C	G	0.104374	1006
3	rs113009651	T	C	0.027833	1006
3	rs9817092	G	T	0.255467	1006
3	rs13067992	A	G	0.0536779	1006
3	rs3856659	C	T	0.361829	1006
3	rs212027	A	C	0.558648	1006
3	rs6794968	T	G	0.39165	1006
3	rs6803449	G	T	0.0924453	1006
3	rs112987440	G	A	0.027833	1006
3	rs6782804	C	T	0.380716	1006
3	rs17256369	A	C	0.054672	1006
3	rs77688191	A	G	0.0745527	1006
3	rs183872205	A	G	0.0447316	1006
3	rs62238398	T	C	0.0576541	1006
3	rs62238399	G	C	0.0109344	1006
3	rs13072187	T	A	0.0586481	1006
3	rs12636081	T	G	0.107356	1006
3	rs212028	T	C	0.558648	1006
3	rs73089965	T	C	0.027833	1006
3	rs9843907	C	T	0.251491	1006
3	rs62238400	T	C	0.136183	1006
3	rs115465145	G	A	0.0208748	1006
3	rs9868731	T	C	0.210736	1006
3	rs114347946	G	T	0.0228628	1006
3	rs17061864	C	G	0.0457256	1006
3	rs9816955	A	G	0.281312	1006
3	rs9874888	T	A	0.272366	1006
3	rs2736801	G	C	0.864811	1006
3	rs2630143	A	T	0.952286	1006
3	rs79549595	T	C	0.217694	1006
3	rs114159997	A	G	0.0119284	1006
3	rs62238402	C	T	0.0129225	1006
3	rs3843359	C	T	0.667992	1006
3	rs62238403	A	T	0.367793	1006
3	rs12638206	A	T	0.22664	1006
3	rs2630144	G	C	0.416501	1006
3	rs66585630	A	C	0.225646	1006
3	rs2630145	C	T	0.338966	1006
3	rs35607797	G	C	0.163022	1006
3	rs35830310	T	G	0.163022	1006
3	rs184982492	C	A	0.0149105	1006
3	rs17061880	C	T	0.178926	1006
3	rs11130751	T	C	0.533797	1006
3	rs35688021	G	A	0.16004	1006
3	rs7433793	T	C	0.755467	1006
3	rs113515602	C	G	0.0168986	1006
3	rs2630161	G	A	0.0626243	1006
3	rs182418	G	A	0.823062	1006
3	rs172456	G	A	0.0626243	1006
3	rs17061893	T	C	0.05666	1006
3	rs13061158	C	T	0.131213	1006
3	rs17061897	G	A	0.05666	1006
3	rs146209256	C	A	0.0119284	1006
3	rs17256807	T	G	0.135189	1006
3	rs13066837	C	T	0.333002	1006
3	rs212066	C	T	0.822068	1006
3	rs212065	T	C	0.822068	1006
3	rs75835065	C	G	0.0168986	1006
3	rs212064	A	G	0.77336	1006
3	rs76576808	C	G	0.0168986	1006
3	rs17322850	C	T	0.500994	1006
3	rs212063	C	T	0.082505	1006
3	rs212062	A	G	0.0646123	1006
3	rs212061	T	C	0.616302	1006
3	rs34732137	T	C	0.132207	1006
3	rs57689046	G	A	0.0427435	1006
3	rs140948202	C	T	0.0109344	1006
3	rs11718208	G	A	0.49503	1006
3	rs7433134	T	C	0.704771	1006
3	rs4327338	G	A	0.512922	1006
3	rs212060	G	A	0.116302	1006
3	rs111634856	C	T	0.0129225	1006
3	rs68193925	G	C	0.188867	1006
3	rs212059	T	C	0.823062	1006
3	rs17257241	G	A	0.188867	1006
3	rs17257269	T	C	0.135189	1006
3	rs11720431	C	T	0.464215	1006
3	rs212058	C	G	0.774354	1006
3	rs60458864	G	T	0.470179	1006
3	rs17323271	A	G	0.177932	1006
3	rs3845972	G	A	0.662028	1006
3	rs3845973	A	G	0.472167	1006
3	rs111993747	A	G	0.0168986	1006
3	rs113085379	C	A	0.0109344	1006
3	rs141998116	G	T	0.0168986	1006
3	rs3856662	A	G	0.122266	1006
3	rs212057	T	C	0.0646123	1006
3	rs13081934	C	G	0.497018	1006
3	rs113137190	G	C	0.0168986	1006
3	rs3856663	A	T	0.468191	1006
3	rs3856664	G	A	0.468191	1006
3	rs3856665	T	C	0.468191	1006
3	rs77193405	G	A	0.153082	1006
3	rs115137618	C	A	0.026839	1006
3	rs4124061	T	A	0.055666	1006
3	rs13088111	C	T	0.522863	1006
3	rs11718957	C	T	0.470179	1006
3	rs11718994	C	G	0.525845	1006
3	rs112773492	C	G	0.0168986	1006
3	rs17061919	C	T	0.055666	1006
3	rs77686022	G	A	0.0198807	1006
3	rs11711227	A	C	0.526839	1006
3	rs34476175	A	C	0.529821	1006
3	rs149043930	A	T	0.026839	1006
3	rs117281081	T	A	0.026839	1006
3	rs17061923	C	T	0.026839	1006
3	rs6779755	A	G	0.122266	1006
3	rs35138137	G	A	0.549702	1006
3	rs35226385	G	A	0.122266	1006
3	rs76525121	G	C	0.0516899	1006
3	rs212055	A	G	0.107356	1006
3	rs13063836	A	T	0.475149	1006
3	rs76912881	T	C	0.0208748	1006
3	rs61120610	T	C	0.055666	1006
3	rs212054	G	T	0.776342	1006
3	rs212053	G	A	0.10835	1006
3	rs35122656	T	C	0.476143	1006
3	rs112307045	G	T	0.0129225	1006
3	rs116638414	C	G	0.0407555	1006
3	rs6779703	G	T	0.62326	1006
3	rs6779716	G	C	0.121272	1006
3	rs212052	G	A	0.16998	1006
3	rs115177978	C	T	0.0178926	1006
3	rs77129462	C	T	0.0407555	1006
3	rs111750512	C	G	0.0109344	1006
3	rs212051	T	C	0.72167	1006
3	rs111826657	T	C	0.0109344	1006
3	rs212050	C	A	0.584493	1006
3	rs13075738	A	T	0.476143	1006
3	rs212049	C	T	0.770378	1006
3	rs35066861	T	G	0.119284	1006
3	rs212048	A	G	0.303181	1006
3	rs212047	A	G	0.0586481	1006
3	rs212046	T	C	0.178926	1006
3	rs13062399	T	G	0.502982	1006
3	rs11926327	A	G	0.124254	1006
3	rs212045	T	G	0.498012	1006
3	rs4083381	A	C	0.750497	1006
3	rs212044	C	T	0.530815	1006
3	rs7615959	C	A	0.0308151	1006
3	rs169841	A	G	0.559642	1006
3	rs9831509	T	C	0.0318091	1006
3	rs212043	G	A	0.775348	1006
3	rs13084717	T	C	0.117296	1006
3	rs212042	C	G	0.747515	1006
3	rs212041	G	T	0.0735586	1006
3	rs212040	C	T	0.0735586	1006
3	rs9812704	G	C	0.0626243	1006
3	rs112510049	A	G	0.0168986	1006
3	rs212039	C	T	0.0735586	1006
3	rs212038	A	G	0.240557	1006
3	rs212037	T	C	0.055666	1006
3	rs3912495	T	A	0.718688	1006
3	rs212036	C	T	0.252485	1006
3	rs3845974	T	C	0.195825	1006
3	rs114006506	C	T	0.0159046	1006
3	rs141608829	A	G	0.0337972	1006
3	rs11716199	A	G	0.478131	1006
3	rs9311746	C	T	0.554672	1006
3	rs112678478	A	G	0.0168986	1006
3	rs9860107	A	G	0.0775348	1006
3	rs112152754	C	A	0.0168986	1006
3	rs113298564	C	T	0.0168986	1006
3	rs113569738	T	C	0.0109344	1006
3	rs113039744	T	G	0.0168986	1006
3	rs111738608	G	C	0.0168986	1006
3	rs113669905	C	T	0.0168986	1006
3	rs62238444	A	G	0.50497	1006
3	rs113903084	G	C	0.0168986	1006
3	rs111757144	G	T	0.0168986	1006
3	rs112747041	C	T	0.0168986	1006
3	rs112415324	T	C	0.0168986	1006
3	rs17324031	G	A	0.027833	1006
3	rs113749573	G	C	0.027833	1006
3	rs3843360	G	T	0.484095	1006
3	rs7640460	A	G	0.107356	1006
3	rs12632371	G	C	0.0506958	1006
3	rs2630164	G	C	0.310139	1006
3	rs2630163	G	A	0.0457256	1006
3	rs2630166	C	G	0.714712	1006
3	rs76209364	T	C	0.028827	1006
3	rs80187608	G	T	0.028827	1006
3	rs75408479	A	C	0.0407555	1006
3	rs4024134	T	C	0.0775348	1006
3	rs9843548	C	T	0.0318091	1006
3	rs211999	T	C	0.804175	1006
3	rs212000	G	A	0.0457256	1006
3	rs212001	G	C	0.0457256	1006
3	rs73092171	G	T	0.193837	1006
3	rs111852894	G	A	0.0258449	1006
3	rs13062539	A	G	0.117296	1006
3	rs112164501	T	C	0.028827	1006
3	rs7638558	T	C	0.0328032	1006
3	rs17258256	A	T	0.117296	1006
3	rs17061972	A	C	0.0487078	1006
3	rs9879807	T	G	0.0457256	1006
3	rs67030566	C	T	0.117296	1006
3	rs172454	C	T	0.804175	1006
3	rs212003	G	C	0.806163	1006
3	rs17062005	T	C	0.166004	1006
3	rs212004	A	C	0.806163	1006
3	rs112168606	G	C	0.028827	1006
3	rs212005	C	G	0.0457256	1006
3	rs142316904	T	C	0.0129225	1006
3	rs11925432	T	C	0.0487078	1006
3	rs212006	G	A	0.265408	1006
3	rs212007	C	A	0.232604	1006
3	rs76776309	T	C	0.0228628	1006
3	rs13060068	C	A	0.158052	1006
3	rs212008	C	T	0.0457256	1006
3	rs212009	T	C	0.26839	1006
3	rs212010	T	A	0.235586	1006
3	rs67136973	T	C	0.206759	1006
3	rs34267930	T	C	0.206759	1006
3	rs3856666	T	C	0.0427435	1006
3	rs212011	C	T	0.26839	1006
3	rs191926	A	G	0.26839	1006
3	rs191927	C	T	0.266402	1006
3	rs3856667	G	A	0.22167	1006
3	rs2630154	T	C	0.267396	1006
3	rs3856668	A	G	0.222664	1006
3	rs4024131	C	T	0.166004	1006
3	rs3856669	G	T	0.214712	1006
3	rs2736807	G	A	0.0477137	1006
3	rs125634	T	C	0.0994036	1006
3	rs183322	G	A	0.22664	1006
3	rs2630165	G	T	0.0994036	1006
3	rs9820238	A	G	0.0437376	1006
3	rs115889140	T	A	0.0198807	1006
3	rs187638142	C	T	0.0188867	1006
3	rs34939144	G	A	0.27833	1006
3	rs76679447	T	C	0.0417495	1006
3	rs17062038	T	C	0.0626243	1006
3	rs79100050	A	T	0.0417495	1006
3	rs2630172	T	C	0.287276	1006
3	rs2630173	C	T	0.281312	1006
3	rs116656639	T	C	0.0228628	1006
3	rs2736808	G	A	0.281312	1006
3	rs2630174	G	C	0.281312	1006
3	rs145773698	C	A	0.0536779	1006
3	rs2736809	C	T	0.281312	1006
3	rs3856670	C	T	0.469185	1006
3	rs77498628	A	C	0.0228628	1006
3	rs115224482	T	A	0.0228628	1006
3	rs77746964	C	T	0.0407555	1006
3	rs2630175	A	G	0.282306	1006
3	rs2630176	C	T	0.279324	1006
3	rs75574149	C	T	0.055666	1006
3	rs2630177	T	C	0.282306	1006
3	rs9831864	A	T	0.27833	1006
3	rs9869623	C	T	0.27833	1006
3	rs2736810	C	T	0.27833	1006
3	rs11927585	C	T	0.467197	1006
3	rs2630178	T	G	0.27833	1006
3	rs57249968	T	G	0.0228628	1006
3	rs146064513	T	C	0.0228628	1006
3	rs2630179	T	G	0.304175	1006
3	rs9818696	T	C	0.0487078	1006
3	rs17258872	C	A	0.12326	1006
3	rs2630180	G	A	0.282306	1006
3	rs2630181	C	T	0.27833	1006
3	rs9874674	C	T	0.304175	1006
3	rs2736812	A	G	0.281312	1006
3	rs9819602	T	C	0.0497018	1006
3	rs2630182	C	G	0.0685885	1006
3	rs2630183	C	T	0.281312	1006
3	rs2630184	C	T	0.281312	1006
3	rs145617980	C	T	0.0109344	1006
3	rs35086063	T	C	0.0149105	1006
3	rs2630194	C	T	0.282306	1006
3	rs2736816	T	C	0.282306	1006
3	rs2736817	C	T	0.282306	1006
3	rs2736818	G	C	0.279324	1006
3	rs2630195	T	A	0.0685885	1006
3	rs115856322	T	G	0.0407555	1006
3	rs2630196	A	G	0.282306	1006
3	rs2630197	C	T	0.279324	1006
3	rs77499478	T	C	0.0407555	1006
3	rs2630198	G	A	0.282306	1006
3	rs2630199	T	A	0.281312	1006
3	rs2630200	G	A	0.281312	1006
3	rs114929129	C	A	0.0198807	1006
3	rs2630201	G	A	0.282306	1006
3	rs2630202	A	G	0.282306	1006
3	rs2736819	G	C	0.772366	1006
3	rs2630203	G	A	0.293241	1006
3	rs2736820	T	C	0.0685885	1006
3	rs114689709	G	A	0.0168986	1006
3	rs2630204	A	G	0.282306	1006
3	rs2630205	C	T	0.0675944	1006
3	rs2630206	A	T	0.282306	1006
3	rs76249231	C	T	0.0397614	1006
3	rs115352667	T	C	0.0228628	1006
3	rs73093924	C	T	0.124254	1006
3	rs115416861	C	T	0.0298211	1006
3	rs2630207	G	A	0.748509	1006
3	rs116320406	C	A	0.0139165	1006
3	rs115581895	G	A	0.0228628	1006
3	rs77246665	G	A	0.0109344	1006
3	rs2736821	G	A	0.279324	1006
3	rs77824914	C	A	0.0258449	1006
3	rs2736760	T	A	0.772366	1006
3	rs78727175	G	A	0.0198807	1006
3	rs2736761	G	C	0.751491	1006
3	rs2736762	A	G	0.751491	1006
3	rs9311747	G	A	0.0457256	1006
3	rs2736763	C	T	0.0695825	1006
3	rs13100563	G	A	0.121272	1006
3	rs2736764	C	G	0.749503	1006
3	rs35755790	T	C	0.124254	1006
3	rs2736766	C	T	0.770378	1006
3	rs2736767	G	A	0.750497	1006
3	rs13058814	C	A	0.511928	1006
3	rs17062101	A	G	0.124254	1006
3	rs2630187	A	G	0.749503	1006
3	rs6807325	C	T	0.749503	1006
3	rs73093941	G	A	0.124254	1006
3	rs146632735	A	G	0.0417495	1006
3	rs3845976	A	G	0.749503	1006
3	rs2366953	T	C	0.0685885	1006
3	rs138942380	T	C	0.0228628	1006
3	rs75382925	G	T	0.0168986	1006
3	rs150425461	G	C	0.0188867	1006
3	rs77356759	T	C	0.0417495	1006
3	rs2736769	A	G	0.769384	1006
3	rs13069706	A	C	0.513917	1006
3	rs13070338	G	A	0.466203	1006
3	rs4024129	C	T	0.254473	1006
3	rs112127538	A	G	0.00198807	1006
3	rs7615432	C	A	0.189861	1006
3	rs7615522	C	T	0.188867	1006
3	rs149668593	T	A	0.0129225	1006
3	rs2736776	G	A	0.0695825	1006
3	rs7615700	C	G	0.235586	1006
3	rs115536932	G	A	0.0258449	1006
3	rs9829623	C	T	0.0457256	1006
3	rs79175107	T	C	0.0516899	1006
3	rs2736777	T	C	0.298211	1006
3	rs2736778	G	A	0.298211	1006
3	rs2630149	C	A	0.296223	1006
3	rs2736779	G	A	0.297217	1006
3	rs2736780	T	C	0.297217	1006
3	rs2736781	G	A	0.527833	1006
3	rs2736782	C	G	0.531809	1006
3	rs2736783	T	A	0.298211	1006
3	rs76379487	T	C	0.0417495	1006
3	rs2736784	A	G	0.324056	1006
3	rs2736785	G	A	0.324056	1006
3	rs2736786	C	G	0.324056	1006
3	rs2736787	T	C	0.532803	1006
3	rs76249488	A	G	0.0417495	1006
3	rs4345028	C	A	0.110338	1006
3	rs13321394	A	C	0.0467197	1006
3	rs79597745	G	A	0.0417495	1006
3	rs2223085	A	G	0.0606362	1006
3	rs2223086	C	A	0.324056	1006
3	rs3920478	C	T	0.298211	1006
3	rs4413275	A	G	0.324056	1006
3	rs7646436	G	A	0.189861	1006
3	rs2142300	T	C	0.324056	1006
3	rs2736789	C	T	0.531809	1006
3	rs76199501	C	T	0.170974	1006
3	rs3845977	C	A	0.191849	1006
3	rs114160887	A	C	0.0208748	1006
3	rs2630148	C	A	0.491054	1006
3	rs138569285	T	C	0.0218688	1006
3	rs141678876	T	G	0.0407555	1006
3	rs9823026	G	A	0.0308151	1006
3	rs34603508	G	A	0.110338	1006
3	rs4145506	A	G	0.296223	1006
3	rs2361335	G	C	0.469185	1006
3	rs17325940	T	C	0.145129	1006
3	rs986651	G	C	0.93837	1006
3	rs11918446	G	C	0.190855	1006
3	rs73830792	T	C	0.233598	1006
3	rs9833389	G	A	0.93837	1006
3	rs73093973	T	G	0.055666	1006
3	rs72880845	C	T	0.0308151	1006
3	rs7635362	T	C	0.462227	1006
3	rs7623993	C	T	0.16998	1006
3	rs7645438	G	C	0.0516899	1006
3	rs6446108	G	A	0.764414	1006
3	rs6801817	G	A	0.531809	1006
3	rs6793429	T	A	0.0308151	1006
3	rs986015	C	A	0.162028	1006
3	rs17062141	A	G	0.233598	1006
3	rs146478781	A	G	0.0407555	1006
3	rs1040335	A	G	0.0248509	1006
3	rs17062148	G	C	0.191849	1006
3	rs17062150	T	C	0.191849	1006
3	rs1040336	T	C	0.168986	1006
3	rs1474525	T	G	0.0248509	1006
3	rs6797474	A	G	0.937376	1006
3	rs72880854	A	G	0.0318091	1006
3	rs115894613	T	C	0.0407555	1006
3	rs4679628	C	A	0.744533	1006
3	rs78101717	A	G	0.0109344	1006
3	rs12493170	G	A	0.135189	1006
3	rs9817116	A	G	0.746521	1006
3	rs114939266	C	T	0.0178926	1006
3	rs6446109	G	C	0.936382	1006
3	rs12636241	G	C	0.0248509	1006
3	rs4679629	C	G	0.937376	1006
3	rs6766477	G	A	0.189861	1006
3	rs146497157	A	C	0.00497018	1006
3	rs115657005	C	T	0.0407555	1006
3	rs75603068	A	G	0.0477137	1006
3	rs9860502	C	T	0.0318091	1006
3	rs17310854	C	T	0.0407555	1006
3	rs73093988	C	A	0.0198807	1006
3	rs11921963	C	A	0.0526839	1006
3	rs59085701	C	T	0.0318091	1006
3	rs35037895	G	A	0.110338	1006
3	rs17062179	T	C	0.111332	1006
3	rs7643042	C	A	0.265408	1006
3	rs76752768	G	A	0.0675944	1006
3	rs115855969	T	A	0.0218688	1006
3	rs7610403	A	G	0.265408	1006
3	rs17062191	C	G	0.0238569	1006
3	rs6777011	G	C	0.301193	1006
3	rs17376767	C	T	0.176938	1006
3	rs35598923	C	T	0.173956	1006
3	rs4679630	G	T	0.0238569	1006
3	rs73093995	A	T	0.249503	1006
3	rs12636662	G	A	0.400596	1006
3	rs75611353	C	G	0.028827	1006
3	rs17062198	G	C	0.0298211	1006
3	rs6806074	T	C	0.671968	1006
3	rs6791450	C	T	0.66004	1006
3	rs17062206	T	C	0.028827	1006
3	rs6794055	C	T	0.671968	1006
3	rs6794069	C	G	0.671968	1006
3	rs9867348	C	T	0.33002	1006
3	rs78946473	A	G	0.0407555	1006
3	rs35881306	T	C	0.175944	1006
3	rs7642268	C	A	0.671968	1006
3	rs7609578	A	G	0.671968	1006
3	rs17376950	G	C	0.0407555	1006
3	rs2361336	A	G	0.67495	1006
3	rs79837189	T	G	0.272366	1006
3	rs6804216	C	T	0.847913	1006
3	rs143635090	C	A	0.0109344	1006
3	rs60287158	G	C	0.082505	1006
3	rs11130752	C	T	0.269384	1006
3	rs13314734	C	T	0.082505	1006
3	rs6807624	C	G	0.352883	1006
3	rs9813549	C	G	0.34493	1006
3	rs6772047	A	G	0.270378	1006
3	rs6446110	C	T	0.931412	1006
3	rs969561	A	G	0.203777	1006
3	rs79172782	C	G	0.266402	1006
3	rs141347406	A	T	0.00994036	1006
3	rs969562	T	A	0.848907	1006
3	rs9871368	G	A	0.664016	1006
3	rs10510825	C	T	0.267396	1006
3	rs10510826	C	T	0.083499	1006
3	rs10510827	T	C	0.201789	1006
3	rs9311748	T	C	0.848907	1006
3	rs17377293	C	T	0.0407555	1006
3	rs11919455	A	T	0.267396	1006
3	rs11130753	C	G	0.267396	1006
3	rs138875518	C	G	0.0238569	1006
3	rs17311592	C	T	0.0407555	1006
3	rs6766789	C	A	0.0715706	1006
3	rs11130754	A	G	0.267396	1006
3	rs12330253	T	C	0.349901	1006
3	rs10780042	G	T	0.819085	1006
3	rs11917733	T	C	0.261431	1006
3	rs4679510	C	T	0.931412	1006
3	rs4679511	C	T	0.312127	1006
3	rs115850384	G	A	0.0407555	1006
3	rs4679631	T	C	0.931412	1006
3	rs2205361	T	G	0.313121	1006
3	rs144555397	A	G	0.00894632	1006
3	rs13099584	G	A	0.242545	1006
3	rs75566375	G	A	0.0407555	1006
3	rs58527891	G	T	0.028827	1006
3	rs33997839	G	A	0.242545	1006
3	rs35714610	C	T	0.271372	1006
3	rs6773600	C	T	0.931412	1006
3	rs147674915	A	T	0.0377734	1006
3	rs34908488	C	T	0.202783	1006
3	rs6782148	G	A	0.930417	1006
3	rs6807027	C	T	0.672962	1006
3	rs6773849	T	C	0.707753	1006
3	rs996174	C	T	0.672962	1006
3	rs4679512	T	C	0.0318091	1006
3	rs71313744	C	T	0.0536779	1006
3	rs12630887	G	A	0.397614	1006
3	rs6764937	C	G	0.71173	1006
3	rs141538651	C	G	0.0109344	1006
3	rs17312006	A	T	0.0377734	1006
3	rs6788803	G	C	0.239563	1006
3	rs150887969	T	C	0.0407555	1006
3	rs78312640	G	C	0.220676	1006
3	rs17062269	T	C	0.0188867	1006
3	rs6789112	G	C	0.929423	1006
3	rs13317306	G	T	0.0427435	1006
3	rs2142301	C	T	0.418489	1006
3	rs2142302	G	C	0.0815109	1006
3	rs17378007	G	C	0.0397614	1006
3	rs9311749	C	T	0.61332	1006
3	rs17062284	C	G	0.0328032	1006
3	rs926140	G	C	0.483101	1006
3	rs926141	C	T	0.522863	1006
3	rs76292036	C	G	0.131213	1006
3	rs11130755	G	A	0.366799	1006
3	rs73096039	G	C	0.0318091	1006
3	rs12715549	A	T	0.33499	1006
3	rs56263520	G	C	0.150099	1006
3	rs34476489	G	C	0.486083	1006
3	rs9814915	C	T	0.648111	1006
3	rs13088112	T	C	0.33499	1006
3	rs9834956	T	C	0.488072	1006
3	rs726409	T	A	0.649105	1006
3	rs9852879	A	C	0.153082	1006
3	rs146716183	C	G	0.00497018	1006
3	rs2361337	G	C	0.928429	1006
3	rs3887229	T	C	0.0894632	1006
3	rs75130326	C	G	0.0904573	1006
3	rs760316	C	T	0.649105	1006
3	rs760317	A	G	0.520875	1006
3	rs74418294	G	C	0.0397614	1006
3	rs11712298	T	C	0.0328032	1006
3	rs78484767	C	A	0.0914513	1006
3	rs11708236	C	T	0.0328032	1006
3	rs79424112	C	T	0.131213	1006
3	rs11708267	C	A	0.0328032	1006
3	rs7639761	A	G	0.651093	1006
3	rs7630991	C	T	0.332008	1006
3	rs6446111	T	G	0.487078	1006
3	rs6446112	G	A	0.333996	1006
3	rs67221972	T	C	0.152087	1006
3	rs6446113	T	C	0.33499	1006
3	rs7653008	G	A	0.333996	1006
3	rs6798840	A	T	0.487078	1006
3	rs115773501	T	C	0.0397614	1006
3	rs148188965	A	G	0.00894632	1006
3	rs9831468	C	G	0.650099	1006
3	rs80081808	T	C	0.0427435	1006
3	rs7634619	C	T	0.487078	1006
3	rs1016448	T	C	0.925447	1006
3	rs7648380	T	G	0.489066	1006
3	rs7648572	T	C	0.335984	1006
3	rs1022445	G	A	0.0328032	1006
3	rs7646225	A	T	0.346918	1006
3	rs4679633	T	A	0.0328032	1006
3	rs7648665	T	C	0.33499	1006
3	rs4679634	C	G	0.0218688	1006
3	rs4679635	G	C	0.380716	1006
3	rs7634772	T	C	0.142147	1006
3	rs7632624	A	G	0.347913	1006
3	rs4679636	C	G	0.929423	1006
3	rs12636523	T	C	0.0894632	1006
3	rs28494615	A	G	0.347913	1006
3	rs28538005	A	T	0.347913	1006
3	rs34737256	T	C	0.347913	1006
3	rs28709472	T	C	0.347913	1006
3	rs34894656	T	G	0.346918	1006
3	rs34841206	G	A	0.346918	1006
3	rs74579058	G	C	0.0894632	1006
3	rs56334439	A	C	0.139165	1006
3	rs9847443	G	A	0.343936	1006
3	rs9809808	A	G	0.342942	1006
3	rs9867457	T	G	0.342942	1006
3	rs9847682	C	T	0.342942	1006
3	rs74954961	C	T	0.333002	1006
3	rs75531891	T	C	0.333002	1006
3	rs143771619	A	G	0.0397614	1006
3	rs34872452	T	A	0.329026	1006
3	rs12635236	G	A	0.480119	1006
3	rs9852627	C	T	0.329026	1006
3	rs12629851	A	T	0.340954	1006
3	rs9815054	A	G	0.483101	1006
3	rs9852972	C	T	0.329026	1006
3	rs9877256	T	A	0.328032	1006
3	rs9819455	A	C	0.482107	1006
3	rs9857624	C	T	0.328032	1006
3	rs11715819	G	T	0.0139165	1006
3	rs7642167	A	T	0.482107	1006
3	rs7644751	A	G	0.33996	1006
3	rs77646852	C	T	0.0258449	1006
3	rs9878583	T	C	0.328032	1006
3	rs77011490	G	C	0.0884692	1006
3	rs9882623	T	C	0.328032	1006
3	rs7633785	C	T	0.328032	1006
3	rs7611309	G	T	0.328032	1006
3	rs7650052	T	C	0.482107	1006
3	rs7636416	C	T	0.328032	1006
3	rs7636422	C	T	0.482107	1006
3	rs7650150	T	C	0.482107	1006
3	rs74278845	G	A	0.144135	1006
3	rs76372042	C	T	0.144135	1006
3	rs7647923	A	G	0.626243	1006
3	rs9839495	C	G	0.594433	1006
3	rs72882745	G	C	0.0139165	1006
3	rs72882746	A	T	0.145129	1006
3	rs145647152	G	A	0.0129225	1006
3	rs2885254	T	C	0.626243	1006
3	rs5007870	T	G	0.0397614	1006
3	rs2361338	C	T	0.328032	1006
3	rs4465902	T	C	0.144135	1006
3	rs4289309	A	G	0.144135	1006
3	rs4542973	G	T	0.144135	1006
3	rs4622857	G	A	0.144135	1006
3	rs4465903	T	C	0.144135	1006
3	rs4234290	T	C	0.0198807	1006
3	rs4679637	T	G	0.648111	1006
3	rs35345892	G	A	0.480119	1006
3	rs77459161	T	C	0.143141	1006
3	rs74572528	G	A	0.142147	1006
3	rs72882755	C	T	0.143141	1006
3	rs72882758	G	A	0.142147	1006
3	rs72882760	C	T	0.142147	1006
3	rs72882762	T	C	0.143141	1006
3	rs115784186	T	C	0.0397614	1006
3	rs75207763	T	G	0.0884692	1006
3	rs9846395	G	A	0.342942	1006
3	rs6798836	C	G	0.929423	1006
3	rs80056411	C	G	0.139165	1006
3	rs74649850	G	C	0.0884692	1006
3	rs7643359	C	A	0.625249	1006
3	rs2178929	G	A	0.481113	1006
3	rs7615233	T	G	0.481113	1006
3	rs9813494	A	G	0.626243	1006
3	rs9813638	A	G	0.480119	1006
3	rs9871341	T	C	0.483101	1006
3	rs9311750	C	T	0.480119	1006
3	rs12107521	G	A	0.0149105	1006
3	rs9311751	A	G	0.480119	1006
3	rs9813806	A	C	0.481113	1006
3	rs9855874	G	A	0.480119	1006
3	rs12106838	A	C	0.145129	1006
3	rs72882775	C	A	0.144135	1006
3	rs58595175	C	G	0.481113	1006
3	rs9818283	A	T	0.452286	1006
3	rs9876035	T	A	0.452286	1006
3	rs9856850	G	A	0.45328	1006
3	rs9818726	A	G	0.542744	1006
3	rs73097523	T	G	0.150099	1006
3	rs9823129	A	G	0.542744	1006
3	rs2178930	T	C	0.597416	1006
3	rs79124816	T	G	0.0387674	1006
3	rs722070	G	A	0.45328	1006
3	rs722071	T	C	0.599404	1006
3	rs56687712	G	C	0.447316	1006
3	rs59481751	G	C	0.447316	1006
3	rs66933131	G	C	0.447316	1006
3	rs66489460	G	A	0.446322	1006
3	rs62240241	G	A	0.446322	1006
3	rs73097527	G	A	0.139165	1006
3	rs116197896	T	G	0.0238569	1006
3	rs115208463	C	A	0.0228628	1006
3	rs60801834	C	T	0.28827	1006
3	rs55659703	A	G	0.54175	1006
3	rs41397044	C	T	0.289264	1006
3	rs77324651	T	A	0.142147	1006
3	rs66498237	T	C	0.323062	1006
3	rs9829738	A	G	0.752485	1006
3	rs11915829	T	C	0.0367793	1006
3	rs9833904	A	G	0.16501	1006
3	rs7616359	G	A	0.414513	1006
3	rs13088055	G	A	0.250497	1006
3	rs13087782	A	G	0.415507	1006
3	rs116139282	T	G	0.028827	1006
3	rs76226884	G	A	0.15507	1006
3	rs34600946	T	C	0.251491	1006
3	rs9839662	A	G	0.166004	1006
3	rs74792483	G	C	0.0397614	1006
3	rs41355450	T	G	0.166004	1006
3	rs12638815	G	A	0.250497	1006
3	rs12633953	A	G	0.250497	1006
3	rs2064015	T	G	0.166004	1006
3	rs12639423	G	A	0.250497	1006
3	rs2064016	T	C	0.166004	1006
3	rs80064068	G	A	0.0397614	1006
3	rs11921817	A	G	0.0407555	1006
3	rs2064017	A	T	0.166004	1006
3	rs2064018	C	T	0.166004	1006
3	rs2064019	T	C	0.166004	1006
3	rs11918355	T	G	0.485089	1006
3	rs116583085	A	C	0.028827	1006
3	rs116721496	T	C	0.0695825	1006
3	rs4679514	A	G	0.963221	1006
3	rs72884606	C	T	0.126243	1006
3	rs72884607	A	G	0.126243	1006
3	rs61085940	T	C	0.0785288	1006
3	rs13080137	G	A	0.244533	1006
3	rs13080038	A	G	0.530815	1006
3	rs73097532	C	T	0.27833	1006
3	rs56339134	C	G	0.502982	1006
3	rs9682976	C	T	0.0596421	1006
3	rs9682987	G	A	0.0596421	1006
3	rs2361339	C	T	0.0616302	1006
3	rs78847124	G	A	0.0188867	1006
3	rs7427130	C	T	0.0596421	1006
3	rs9820356	T	C	0.0666004	1006
3	rs17379551	A	G	0.503976	1006
3	rs10510828	A	G	0.50497	1006
3	rs35411457	G	A	0.0526839	1006
3	rs9876439	C	T	0.0666004	1006
3	rs7628184	A	G	0.0656064	1006
3	rs7638267	G	A	0.0606362	1006
3	rs111572532	T	C	0.0159046	1006
3	rs9881474	C	T	0.0616302	1006
3	rs9826272	T	C	0.0616302	1006
3	rs9881795	C	T	0.0616302	1006
3	rs17379746	C	T	0.0606362	1006
3	rs79177799	T	C	0.0178926	1006
3	rs17062315	G	C	0.0626243	1006
3	rs76711549	A	G	0.0685885	1006
3	rs17062321	C	T	0.0626243	1006
3	rs114807731	G	A	0.0119284	1006
3	rs12629469	G	A	0.488072	1006
3	rs9681146	G	A	0.0616302	1006
3	rs17062324	T	G	0.0626243	1006
3	rs77563983	A	T	0.0656064	1006
3	rs17314091	G	A	0.0656064	1006
3	rs10510829	A	G	0.220676	1006
3	rs75221616	C	G	0.0646123	1006
3	rs78428117	G	A	0.0646123	1006
3	rs11715209	A	G	0.220676	1006
3	rs75630459	T	C	0.0646123	1006
3	rs7623479	A	G	0.567594	1006
3	rs2361340	T	C	0.843936	1006
3	rs9860134	A	G	0.0656064	1006
3	rs6788821	G	A	0.341948	1006
3	rs78749776	C	T	0.0646123	1006
3	rs7624360	A	T	0.910537	1006
3	rs76044636	T	C	0.0685885	1006
3	rs7626928	A	G	0.512922	1006
3	rs77077707	C	T	0.0715706	1006
3	rs6446114	G	A	0.083499	1006
3	rs113358385	C	T	0.0715706	1006
3	rs2361341	G	A	0.497018	1006
3	rs13090962	A	G	0.116302	1006
3	rs77260037	T	C	0.0666004	1006
3	rs6787664	T	C	0.082505	1006
3	rs17314469	C	T	0.0506958	1006
3	rs995633	C	A	0.722664	1006
3	rs77980580	T	C	0.0457256	1006
3	rs9789989	C	T	0.515905	1006
3	rs17062350	C	T	0.306163	1006
3	rs61158509	C	T	0.220676	1006
3	rs55827397	G	T	0.297217	1006
3	rs17062353	A	G	0.225646	1006
3	rs5014208	C	T	0.751491	1006
3	rs7642242	T	C	0.222664	1006
3	rs7630823	C	T	0.222664	1006
3	rs17062360	G	A	0.0815109	1006
3	rs17062361	G	C	0.082505	1006
3	rs144564224	G	T	0.0228628	1006
3	rs17062363	G	A	0.082505	1006
3	rs114882577	T	C	0.0228628	1006
3	rs10510830	G	C	0.22664	1006
3	rs6789183	C	G	0.0795229	1006
3	rs6764133	G	T	0.0795229	1006
3	rs6789385	C	T	0.0755467	1006
3	rs148983365	C	A	0.0149105	1006
3	rs62240251	C	A	0.222664	1006
3	rs62240252	C	A	0.223658	1006
3	rs62240253	C	T	0.303181	1006
3	rs73831601	T	C	0.0795229	1006
3	rs12638226	A	C	0.224652	1006
3	rs12632865	C	T	0.303181	1006
3	rs11130756	G	A	0.304175	1006
3	rs59882252	G	A	0.0785288	1006
3	rs59665750	G	A	0.0775348	1006
3	rs59746448	G	A	0.0785288	1006
3	rs59536237	G	C	0.0805169	1006
3	rs55858485	A	T	0.0795229	1006
3	rs75756022	G	C	0.0119284	1006
3	rs60934543	C	T	0.0765408	1006
3	rs4679639	A	C	0.336978	1006
3	rs4679640	A	C	0.939364	1006
3	rs113955130	C	T	0.220676	1006
3	rs113790281	G	A	0.220676	1006
3	rs62240254	G	A	0.22167	1006
3	rs80122920	G	A	0.0178926	1006
3	rs113050733	C	G	0.0765408	1006
3	rs13094560	T	G	0.838966	1006
3	rs61650100	G	T	0.0984095	1006
3	rs77233951	T	C	0.0735586	1006
3	rs6788677	C	T	0.83499	1006
3	rs62240255	A	T	0.223658	1006
3	rs73834003	C	G	0.0775348	1006
3	rs11709255	A	T	0.301193	1006
3	rs2064020	C	A	0.612326	1006
3	rs11716313	T	G	0.0417495	1006
3	rs7616516	G	A	0.0745527	1006
3	rs7653425	T	C	0.615308	1006
3	rs7639576	C	T	0.61332	1006
3	rs7616806	G	T	0.61332	1006
3	rs73834004	C	A	0.0745527	1006
3	rs2064021	G	A	0.612326	1006
3	rs7642454	C	G	0.612326	1006
3	rs7642732	C	T	0.83499	1006
3	rs6773713	G	T	0.612326	1006
3	rs6776492	G	C	0.835984	1006
3	rs6776501	G	A	0.837972	1006
3	rs80153023	A	C	0.0258449	1006
3	rs7615407	T	C	0.134195	1006
3	rs7645950	C	T	0.835984	1006
3	rs7623184	G	A	0.835984	1006
3	rs7646022	C	A	0.835984	1006
3	rs7646126	C	T	0.835984	1006
3	rs6802579	C	T	0.83499	1006
3	rs6780176	G	C	0.910537	1006
3	rs1040337	C	T	0.664016	1006
3	rs79600328	C	T	0.0248509	1006
3	rs146377785	G	A	0.0586481	1006
3	rs111724279	G	C	0.0874751	1006
3	rs60380152	T	G	0.0884692	1006
3	rs6790458	C	G	0.61829	1006
3	rs6802928	A	G	0.586481	1006
3	rs17062367	T	C	0.0477137	1006
3	rs7649422	T	C	0.0685885	1006
3	rs9828226	A	G	0.470179	1006
3	rs2049850	G	T	0.224652	1006
3	rs4679641	A	G	0.799205	1006
3	rs4679515	A	G	0.799205	1006
3	rs78116096	T	C	0.0695825	1006
3	rs113880653	C	T	0.0695825	1006
3	rs4679642	A	C	0.806163	1006
3	rs75491849	A	C	0.027833	1006
3	rs12715550	T	C	0.519881	1006
3	rs76359818	G	A	0.0695825	1006
3	rs12633251	A	C	0.447316	1006
3	rs17062372	T	C	0.0467197	1006
3	rs12638728	G	T	0.0944334	1006
3	rs4679516	A	G	0.419483	1006
3	rs4679643	T	C	0.245527	1006
3	rs6779107	G	T	0.243539	1006
3	rs10510831	T	C	0.398608	1006
3	rs76757184	G	C	0.0178926	1006
3	rs12629117	T	G	0.246521	1006
3	rs34220971	A	C	0.379722	1006
3	rs17062390	A	T	0.0596421	1006
3	rs17062392	T	C	0.246521	1006
3	rs17394135	T	C	0.337972	1006
3	rs6446115	A	G	0.856859	1006
3	rs6781028	T	C	0.83499	1006
3	rs6781046	T	C	0.246521	1006
3	rs6766262	C	T	0.836978	1006
3	rs61006656	G	T	0.028827	1006
3	rs7613687	C	T	0.027833	1006
3	rs115439661	T	C	0.0149105	1006
3	rs1882903	G	C	0.200795	1006
3	rs1882904	T	A	0.253479	1006
3	rs13078190	T	C	0.201789	1006
3	rs6797046	G	C	0.0457256	1006
3	rs4411839	T	C	0.332008	1006
3	rs17062413	G	A	0.0457256	1006
3	rs146481585	G	A	0.0228628	1006
3	rs17062415	C	G	0.0457256	1006
3	rs116142681	A	C	0.0168986	1006
3	rs17062419	T	C	0.248509	1006
3	rs11916072	G	A	0.200795	1006
3	rs11916042	C	A	0.863817	1006
3	rs34330024	A	G	0.203777	1006
3	rs12172955	A	G	0.247515	1006
3	rs12172945	T	C	0.637177	1006
3	rs7612775	C	A	0.0705765	1006
3	rs1983535	T	G	0.117296	1006
3	rs1983536	G	A	0.116302	1006
3	rs56312521	G	A	0.342942	1006
3	rs1016449	G	A	0.868787	1006
3	rs1016450	T	C	0.243539	1006
3	rs1040338	A	G	0.242545	1006
3	rs6446116	G	A	0.204771	1006
3	rs56382355	A	C	0.389662	1006
3	rs183639173	G	A	0.0168986	1006
3	rs2103474	T	C	0.851889	1006
3	rs145113170	A	T	0.0109344	1006
3	rs115153582	A	G	0.0168986	1006
3	rs62238479	T	C	0.378728	1006
3	rs177138	T	C	0.388668	1006
3	rs213419	T	G	0.350895	1006
3	rs71313749	T	C	0.200795	1006
3	rs114296296	T	C	0.0109344	1006
3	rs12635040	T	C	0.445328	1006
3	rs115449751	A	T	0.0198807	1006
3	rs34655159	T	A	0.445328	1006
3	rs213420	T	C	0.853877	1006
3	rs1995067	T	C	0.245527	1006
3	rs13101019	C	G	0.201789	1006
3	rs35247746	A	G	0.201789	1006
3	rs73097579	A	C	0.257455	1006
3	rs113569457	C	G	0.00994036	1006
3	rs56008509	T	C	0.255467	1006
3	rs73097582	C	T	0.237575	1006
3	rs80299283	A	G	0.028827	1006
3	rs73097583	T	C	0.238569	1006
3	rs116647601	T	C	0.0168986	1006
3	rs73097584	C	A	0.237575	1006
3	rs55714398	C	A	0.237575	1006
3	rs56280355	C	T	0.237575	1006
3	rs12493585	G	A	0.0129225	1006
3	rs213421	T	C	0.581511	1006
3	rs2362456	C	A	0.238569	1006
3	rs140446096	T	C	0.199801	1006
3	rs13077273	G	T	0.0129225	1006
3	rs145118300	C	T	0.0328032	1006
3	rs148081178	C	A	0.241551	1006
3	rs146023127	T	C	0.026839	1006
3	rs139313759	G	C	0.241551	1006
3	rs9882944	T	G	0.0178926	1006
3	rs73097590	C	T	0.236581	1006
3	rs9864838	T	C	0.0149105	1006
3	rs147664049	C	T	0.0178926	1006
3	rs115776882	G	A	0.0178926	1006
3	rs9865027	T	C	0.489066	1006
3	rs140307369	A	G	0.0198807	1006
3	rs213423	C	T	0.962227	1006
3	rs6797203	T	C	0.478131	1006
3	rs79866233	G	A	0.0238569	1006
3	rs9817793	A	G	0.33499	1006
3	rs9876685	T	C	0.0149105	1006
3	rs79145740	A	C	0.0109344	1006
3	rs73097598	G	A	0.158052	1006
3	rs80245486	G	A	0.0149105	1006
3	rs213424	A	G	0.392644	1006
3	rs7637396	T	C	0.212724	1006
3	rs115369566	C	T	0.0178926	1006
3	rs114287604	A	C	0.0178926	1006
3	rs116423201	G	C	0.0168986	1006
3	rs384530	C	T	0.720676	1006
3	rs213426	C	A	0.315109	1006
3	rs147979445	A	G	0.0159046	1006
3	rs114378146	A	G	0.0516899	1006
3	rs78283425	G	A	0.0258449	1006
3	rs177139	A	G	0.774354	1006
3	rs9827176	T	C	0.0238569	1006
3	rs213427	A	G	0.775348	1006
3	rs76156403	T	C	0.0715706	1006
3	rs116527341	G	C	0.0516899	1006
3	rs115970056	T	C	0.0725646	1006
3	rs144041680	C	G	0.0218688	1006
3	rs7613262	G	A	0.220676	1006
3	rs28579930	G	A	0.0238569	1006
3	rs114111306	G	C	0.0516899	1006
3	rs78884321	A	G	0.0516899	1006
3	rs213292	C	T	0.259443	1006
3	rs213293	G	A	0.246521	1006
3	rs12491492	G	A	0.0218688	1006
3	rs13067663	G	A	0.22167	1006
3	rs7622557	G	A	0.136183	1006
3	rs74722453	G	A	0.0516899	1006
3	rs35596941	A	G	0.222664	1006
3	rs79666392	G	A	0.0516899	1006
3	rs4679646	C	T	0.134195	1006
3	rs1566056	T	C	0.298211	1006
3	rs1569347	C	T	0.296223	1006
3	rs73099404	A	G	0.0735586	1006
3	rs76473844	T	C	0.0715706	1006
3	rs138813111	G	C	0.0437376	1006
3	rs114067950	C	T	0.0715706	1006
3	rs77888594	C	T	0.0715706	1006
3	rs115746441	T	C	0.028827	1006
3	rs213294	C	T	0.249503	1006
3	rs35861160	G	A	0.133201	1006
3	rs79599528	C	G	0.0516899	1006
3	rs115845086	C	T	0.0119284	1006
3	rs213295	G	C	0.934394	1006
3	rs213296	C	T	0.913519	1006
3	rs213297	C	G	0.909543	1006
3	rs147133974	C	G	0.0447316	1006
3	rs78723984	A	T	0.0387674	1006
3	rs213298	G	C	0.524851	1006
3	rs7614564	A	G	0.138171	1006
3	rs213299	G	T	0.532803	1006
3	rs213300	G	A	0.484095	1006
3	rs34188830	G	C	0.292247	1006
3	rs78115745	T	C	0.138171	1006
3	rs213301	C	G	0.494036	1006
3	rs213302	T	C	0.463221	1006
3	rs213303	T	G	0.228628	1006
3	rs213304	A	G	0.903579	1006
3	rs213305	T	C	0.908549	1006
3	rs213306	T	C	0.908549	1006
3	rs213307	T	C	0.903579	1006
3	rs213308	C	T	0.908549	1006
3	rs213309	A	G	0.908549	1006
3	rs1496650	T	C	0.282306	1006
3	rs213310	T	C	0.853877	1006
3	rs60738633	T	C	0.256461	1006
3	rs213311	T	C	0.483101	1006
3	rs34661857	G	C	0.258449	1006
3	rs213312	T	C	0.741551	1006
3	rs439531	G	A	0.853877	1006
3	rs6765672	C	T	0.243539	1006
3	rs213313	G	C	0.645129	1006
3	rs71313750	G	C	0.110338	1006
3	rs6787176	T	C	0.230616	1006
3	rs55881626	A	T	0.0387674	1006
3	rs145040756	G	A	0.274354	1006
3	rs76154666	G	A	0.149105	1006
3	rs213315	G	C	0.417495	1006
3	rs213316	G	C	0.615308	1006
3	rs213317	G	T	0.250497	1006
3	rs9834515	T	C	0.167992	1006
3	rs6784012	G	A	0.162028	1006
3	rs6775757	T	C	0.21173	1006
3	rs213318	C	G	0.372763	1006
3	rs213319	G	A	0.259443	1006
3	rs28459515	A	G	0.0636183	1006
3	rs213320	T	C	0.259443	1006
3	rs213322	T	C	0.486083	1006
3	rs17395220	A	G	0.163022	1006
3	rs17395248	T	C	0.163022	1006
3	rs213323	T	C	0.257455	1006
3	rs138458426	G	C	0.0149105	1006
3	rs116461265	T	C	0.0129225	1006
3	rs213324	A	G	0.259443	1006
3	rs9846543	T	C	0.0487078	1006
3	rs1908771	G	C	0.16501	1006
3	rs115033329	A	C	0.0248509	1006
3	rs11130760	G	T	0.101392	1006
3	rs213325	A	G	0.258449	1006
3	rs447643	A	G	0.259443	1006
3	rs12493500	T	C	0.0795229	1006
3	rs802933	G	A	0.568588	1006
3	rs9857010	T	G	0.112326	1006
3	rs1874500	G	C	0.163022	1006
3	rs115562047	A	G	0.0427435	1006
3	rs17395576	C	A	0.101392	1006
3	rs115096693	C	G	0.0129225	1006
3	rs17062486	G	A	0.00795229	1006
3	rs17062490	C	T	0.0407555	1006
3	rs4679647	G	C	0.12326	1006
3	rs141121653	G	A	0.0188867	1006
3	rs143753513	A	G	0.00894632	1006
3	rs9824900	C	T	0.158052	1006
3	rs28895693	A	G	0.102386	1006
3	rs6785232	C	G	0.105368	1006
3	rs6808530	G	T	0.105368	1006
3	rs213380	C	T	0.525845	1006
3	rs213381	A	G	0.572565	1006
3	rs17336290	G	A	0.107356	1006
3	rs734156	C	T	0.360835	1006
3	rs71313753	T	C	0.146123	1006
3	rs73099430	C	A	0.0437376	1006
3	rs71313754	A	G	0.028827	1006
3	rs6776575	C	G	0.0497018	1006
3	rs17062502	A	G	0.0447316	1006
3	rs190002673	T	C	0.0109344	1006
3	rs77996645	T	C	0.0437376	1006
3	rs148490832	C	T	0.0437376	1006
3	rs6801030	G	C	0.0497018	1006
3	rs17062506	G	A	0.0437376	1006
3	rs17062508	C	G	0.0437376	1006
3	rs12715552	C	T	0.161034	1006
3	rs149888212	T	C	0.0437376	1006
3	rs213407	T	G	0.542744	1006
3	rs146707442	C	A	0.0427435	1006
3	rs9880785	T	G	0.0467197	1006
3	rs213408	T	A	0.377734	1006
3	rs213409	T	C	0.986083	1006
3	rs9823838	A	G	0.154076	1006
3	rs115657681	A	G	0.026839	1006
3	rs9862380	G	C	0.102386	1006
3	rs213410	C	A	0.363817	1006
3	rs9837820	C	T	0.0457256	1006
3	rs36105967	G	A	0.102386	1006
3	rs9839118	C	T	0.0447316	1006
3	rs139468944	G	A	0.0188867	1006
3	rs17062510	C	A	0.276342	1006
3	rs213411	T	G	0.306163	1006
3	rs9844132	C	G	0.498012	1006
3	rs17062513	G	C	0.284294	1006
3	rs2173056	T	G	0.144135	1006
3	rs213412	C	A	0.317097	1006
3	rs116822456	G	T	0.0417495	1006
3	rs213413	T	C	0.250497	1006
3	rs213414	G	T	0.388668	1006
3	rs34884909	C	T	0.156064	1006
3	rs143609471	G	A	0.0417495	1006
3	rs150134233	G	A	0.00894632	1006
3	rs9880343	T	G	0.511928	1006
3	rs17062524	G	C	0.2833	1006
3	rs213415	A	C	0.794235	1006
3	rs9810084	T	C	0.163022	1006
3	rs9827643	A	C	0.163022	1006
3	rs9832192	A	G	0.228628	1006
3	rs17062536	T	G	0.0447316	1006
3	rs10510833	C	A	0.163022	1006
3	rs9870279	C	G	0.229622	1006
3	rs1472369	A	G	0.22664	1006
3	rs78660210	C	T	0.11829	1006
3	rs9819920	T	C	0.157058	1006
3	rs9875448	C	T	0.217694	1006
3	rs9875624	C	T	0.2167	1006
3	rs113709922	T	C	0.151093	1006
3	rs142780281	T	C	0.0149105	1006
3	rs6764230	A	C	0.267396	1006
3	rs150505737	C	T	0.0159046	1006
3	rs17396765	T	C	0.166998	1006
3	rs35007946	T	C	0.166998	1006
3	rs116527705	G	C	0.0467197	1006
3	rs17062553	T	C	0.171968	1006
3	rs9811336	G	A	0.227634	1006
3	rs62238513	G	A	0.170974	1006
3	rs17062557	G	A	0.171968	1006
3	rs77058963	C	T	0.0139165	1006
3	rs9831415	T	C	0.167992	1006
3	rs6806748	C	A	0.398608	1006
3	rs17062563	A	G	0.170974	1006
3	rs11717164	G	T	0.171968	1006
3	rs11717136	C	G	0.204771	1006
3	rs11717200	G	A	0.170974	1006
3	rs720285	T	C	0.39662	1006
3	rs115395792	G	C	0.0139165	1006
3	rs74598195	T	G	0.0198807	1006
3	rs115505977	C	T	0.0417495	1006
3	rs4679648	T	C	0.189861	1006
3	rs213416	C	G	0.375746	1006
3	rs213417	T	C	0.76839	1006
3	rs113436730	C	T	0.0497018	1006
3	rs115435548	C	T	0.0149105	1006
3	rs213418	T	A	0.337972	1006
3	rs146359241	G	A	0.0159046	1006
3	rs7628950	T	A	0.16501	1006
3	rs7629068	T	C	0.430417	1006
3	rs17062567	C	T	0.05666	1006
3	rs172492	T	A	0.767396	1006
3	rs9841314	A	G	0.375746	1006
3	rs9879753	G	A	0.166004	1006
3	rs10510834	A	G	0.166004	1006
3	rs17397398	T	G	0.166004	1006
3	rs9311754	C	G	0.222664	1006
3	rs13082004	T	C	0.166998	1006
3	rs9311755	C	G	0.224652	1006
3	rs35332698	T	C	0.166998	1006
3	rs76935376	T	G	0.0536779	1006
3	rs114930909	G	A	0.0198807	1006
3	rs73832550	C	T	0.0536779	1006
3	rs114145946	A	T	0.0298211	1006
3	rs71313755	T	C	0.0586481	1006
3	rs213388	A	C	0.782306	1006
3	rs213389	T	C	0.607356	1006
3	rs9830224	C	T	0.0318091	1006
3	rs17062584	C	T	0.0298211	1006
3	rs1496651	G	T	0.0308151	1006
3	rs213390	C	A	0.569583	1006
3	rs150262813	T	C	0.0228628	1006
3	rs17338297	G	A	0.135189	1006
3	rs34443264	C	T	0.135189	1006
3	rs112818764	C	T	0.0139165	1006
3	rs17397822	G	C	0.136183	1006
3	rs71313756	T	C	0.191849	1006
3	rs71313757	G	A	0.135189	1006
3	rs17062603	G	C	0.400596	1006
3	rs71313758	G	C	0.400596	1006
3	rs17062604	C	G	0.400596	1006
3	rs17062605	G	C	0.028827	1006
3	rs11715172	T	C	0.202783	1006
3	rs9877486	A	G	0.436382	1006
3	rs79776388	T	C	0.0308151	1006
3	rs71313759	T	G	0.0586481	1006
3	rs181068339	C	T	0.0159046	1006
3	rs767000	A	G	0.394632	1006
3	rs11718430	T	A	0.203777	1006
3	rs76931973	T	C	0.0328032	1006
3	rs7650713	G	C	0.028827	1006
3	rs74278852	A	G	0.184891	1006
3	rs112833353	A	T	0.0129225	1006
3	rs1496652	T	C	0.271372	1006
3	rs213391	G	T	0.228628	1006
3	rs213392	G	A	0.106362	1006
3	rs213394	G	T	0.228628	1006
3	rs71313760	G	A	0.120278	1006
3	rs213395	G	A	0.106362	1006
3	rs213396	C	T	0.227634	1006
3	rs13091891	A	C	0.121272	1006
3	rs213397	A	T	0.0626243	1006
3	rs213398	G	A	0.412525	1006
3	rs35184553	C	A	0.120278	1006
3	rs36023952	C	T	0.120278	1006
3	rs213399	C	T	0.10338	1006
3	rs213400	T	C	0.10338	1006
3	rs213401	T	C	0.355865	1006
3	rs17062633	C	G	0.0308151	1006
3	rs71313761	T	C	0.083499	1006
3	rs76370382	C	T	0.0238569	1006
3	rs169913	A	G	0.510934	1006
3	rs169914	A	T	0.0636183	1006
3	rs169915	A	G	0.685885	1006
3	rs187578885	T	A	0.0139165	1006
3	rs213402	C	T	0.244533	1006
3	rs59183318	C	T	0.189861	1006
3	rs1390766	G	T	0.236581	1006
3	rs981852	C	T	0.815109	1006
3	rs12487617	A	G	0.241551	1006
3	rs13314141	T	G	0.0765408	1006
3	rs73099449	C	T	0.2167	1006
3	rs73099453	G	A	0.531809	1006
3	rs114880734	C	G	0.0765408	1006
3	rs17398712	G	C	0.175944	1006
3	rs114932364	G	A	0.0407555	1006
3	rs6771240	G	T	0.2167	1006
3	rs77024979	T	C	0.12326	1006
3	rs75062558	C	G	0.0258449	1006
3	rs76659674	T	C	0.0298211	1006
3	rs143017	G	A	0.627237	1006
3	rs149429671	G	C	0.0407555	1006
3	rs143018	G	A	0.628231	1006
3	rs73099457	T	C	0.207753	1006
3	rs213403	C	T	0.95328	1006
3	rs213404	C	A	0.704771	1006
3	rs13060801	G	A	0.326044	1006
3	rs140422101	C	A	0.0188867	1006
3	rs10510835	G	T	0.247515	1006
3	rs4679650	A	T	0.212724	1006
3	rs213405	C	T	0.704771	1006
3	rs213406	C	T	0.707753	1006
3	rs79657546	T	C	0.0427435	1006
3	rs34944550	C	T	0.182903	1006
3	rs35397711	C	T	0.0636183	1006
3	rs213327	T	C	0.95328	1006
3	rs213328	A	T	0.706759	1006
3	rs147823052	G	T	0.0168986	1006
3	rs17062647	C	A	0.0238569	1006
3	rs213329	C	T	0.95328	1006
3	rs213330	A	G	0.0864811	1006
3	rs138969658	C	T	0.0407555	1006
3	rs213332	C	G	0.703777	1006
3	rs76148681	C	T	0.150099	1006
3	rs75326416	T	A	0.150099	1006
3	rs213333	C	T	0.72664	1006
3	rs213334	A	G	0.95328	1006
3	rs213335	T	C	0.511928	1006
3	rs116301701	C	T	0.110338	1006
3	rs77239705	G	C	0.110338	1006
3	rs76926433	G	T	0.110338	1006
3	rs74477036	C	T	0.110338	1006
3	rs77006939	A	C	0.110338	1006
3	rs213336	T	A	0.187873	1006
3	rs76657867	G	A	0.10835	1006
3	rs78710198	G	A	0.10835	1006
3	rs9839805	T	A	0.212724	1006
3	rs141889709	T	C	0.0208748	1006
3	rs78444727	G	A	0.10835	1006
3	rs148652397	C	T	0.0427435	1006
3	rs74577779	A	T	0.109344	1006
3	rs7625421	T	C	0.109344	1006
3	rs78559259	G	A	0.109344	1006
3	rs75228630	A	G	0.110338	1006
3	rs213338	T	G	0.95328	1006
3	rs7628257	T	G	0.109344	1006
3	rs7636129	G	C	0.10835	1006
3	rs7636133	G	T	0.10835	1006
3	rs7636213	G	A	0.10835	1006
3	rs146579565	C	T	0.0427435	1006
3	rs7614891	C	T	0.109344	1006
3	rs4679651	G	A	0.210736	1006
3	rs213339	A	C	0.511928	1006
3	rs77127316	G	C	0.11829	1006
3	rs213340	G	A	0.622266	1006
3	rs11130761	C	G	0.212724	1006
3	rs2132608	G	C	0.21173	1006
3	rs62238538	C	A	0.176938	1006
3	rs74968737	A	G	0.0347913	1006
3	rs78482499	G	C	0.0427435	1006
3	rs213341	A	G	0.841948	1006
3	rs76171358	G	A	0.10835	1006
3	rs213342	C	G	0.720676	1006
3	rs213343	G	T	0.712724	1006
3	rs213344	A	G	0.17992	1006
3	rs213345	C	T	0.83499	1006
3	rs148267894	C	T	0.0467197	1006
3	rs2223087	C	T	0.107356	1006
3	rs1845898	A	G	0.217694	1006
3	rs213346	G	A	0.17992	1006
3	rs12487096	G	A	0.0188867	1006
3	rs73835237	T	C	0.0775348	1006
3	rs2383	G	C	0.49503	1006
3	rs56308052	G	A	0.0178926	1006
3	rs213347	A	G	0.712724	1006
3	rs213348	A	G	0.17992	1006
3	rs76770164	C	T	0.119284	1006
3	rs213349	C	G	0.945328	1006
3	rs213350	A	G	0.180915	1006
3	rs35270205	C	T	0.00695825	1006
3	rs79489580	A	G	0.110338	1006
3	rs79443860	A	G	0.111332	1006
3	rs115415966	C	T	0.0407555	1006
3	rs9835376	G	A	0.296223	1006
3	rs213352	A	G	0.180915	1006
3	rs75331333	A	G	0.0805169	1006
3	rs17399247	A	T	0.314115	1006
3	rs114692621	T	C	0.0178926	1006
3	rs213353	A	G	0.946322	1006
3	rs12636197	T	C	0.219682	1006
3	rs34244389	T	C	0.315109	1006
3	rs213354	C	A	0.5	1006
3	rs213355	G	T	0.5	1006
3	rs213356	C	G	0.945328	1006
3	rs213357	G	C	0.500994	1006
3	rs146787538	G	A	0.0407555	1006
3	rs213358	T	G	0.902584	1006
3	rs138099662	T	C	0.0228628	1006
3	rs9883016	A	T	0.217694	1006
3	rs213359	A	C	0.719682	1006
3	rs11130762	C	G	0.218688	1006
3	rs76925653	A	G	0.0755467	1006
3	rs140844525	G	C	0.0407555	1006
3	rs213360	T	C	0.0606362	1006
3	rs1390763	C	T	0.531809	1006
3	rs213361	T	G	0.185885	1006
3	rs213362	T	C	0.945328	1006
3	rs4393861	G	A	0.215706	1006
3	rs35289739	A	C	0.181909	1006
3	rs75195637	A	C	0.0407555	1006
3	rs62248468	C	G	0.2167	1006
3	rs62248469	T	C	0.217694	1006
3	rs213363	T	A	0.182903	1006
3	rs62248470	C	T	0.2167	1006
3	rs213364	G	C	0.945328	1006
3	rs9876544	T	C	0.219682	1006
3	rs67994115	G	A	0.220676	1006
3	rs67048609	A	G	0.220676	1006
3	rs71313762	G	A	0.220676	1006
3	rs62248471	T	G	0.217694	1006
3	rs213366	G	A	0.631213	1006
3	rs12487741	A	G	0.218688	1006
3	rs12494319	G	A	0.218688	1006
3	rs213367	G	T	0.945328	1006
3	rs62248472	G	A	0.0775348	1006
3	rs11130763	T	C	0.2167	1006
3	rs12633077	G	A	0.2167	1006
3	rs213368	C	T	0.178926	1006
3	rs12638410	A	G	0.217694	1006
3	rs12633119	G	A	0.217694	1006
3	rs12638426	A	G	0.217694	1006
3	rs12633138	G	A	0.214712	1006
3	rs1948560	G	A	0.215706	1006
3	rs1948561	G	A	0.217694	1006
3	rs4679520	C	T	0.213718	1006
3	rs17062681	C	T	0.0437376	1006
3	rs213369	C	A	0.181909	1006
3	rs4679521	T	C	0.218688	1006
3	rs4679522	T	C	0.213718	1006
3	rs4679523	C	T	0.214712	1006
3	rs62248473	T	C	0.027833	1006
3	rs12497746	A	C	0.213718	1006
3	rs12492065	G	A	0.212724	1006
3	rs17062684	A	G	0.213718	1006
3	rs213370	C	G	0.182903	1006
3	rs13060988	A	G	0.213718	1006
3	rs35297861	G	T	0.213718	1006
3	rs13061155	C	T	0.213718	1006
3	rs213371	T	C	0.494036	1006
3	rs9849524	G	A	0.206759	1006
3	rs17062694	G	C	0.0417495	1006
3	rs9849664	G	A	0.207753	1006
3	rs9849856	G	A	0.50497	1006
3	rs726693	T	G	0.21173	1006
3	rs213372	C	T	0.946322	1006
3	rs726692	C	T	0.205765	1006
3	rs73836410	G	A	0.055666	1006
3	rs2201649	A	G	0.0526839	1006
3	rs6446117	C	T	0.260437	1006
3	rs112746221	G	T	0.0318091	1006
3	rs114869851	C	T	0.0437376	1006
3	rs213373	A	T	0.506958	1006
3	rs9879860	T	C	0.110338	1006
3	rs9822070	A	C	0.112326	1006
3	rs73101215	T	G	0.112326	1006
3	rs9826614	A	G	0.112326	1006
3	rs62248475	C	T	0.0377734	1006
3	rs75187470	T	C	0.0328032	1006
3	rs213374	T	C	0.478131	1006
3	rs213375	A	G	0.483101	1006
3	rs213376	G	A	0.477137	1006
3	rs6802911	G	A	0.0417495	1006
3	rs6794630	T	G	0.0417495	1006
3	rs6792115	A	G	0.0427435	1006
3	rs75725931	T	G	0.0944334	1006
3	rs7628314	C	G	0.0168986	1006
3	rs741895	G	T	0.472167	1006
3	rs732380	C	T	0.26839	1006
3	rs75026771	G	C	0.0248509	1006
3	rs78919738	T	C	0.0248509	1006
3	rs10049216	A	C	0.294235	1006
3	rs7611670	G	A	0.502982	1006
3	rs73836412	T	C	0.209742	1006
3	rs113366867	G	T	0.0248509	1006
3	rs2049845	T	C	0.502982	1006
3	rs2049846	T	G	0.502982	1006
3	rs2049847	A	G	0.477137	1006
3	rs143146150	G	A	0.00994036	1006
3	rs2049848	T	C	0.501988	1006
3	rs113369979	T	C	0.0248509	1006
3	rs17062707	G	T	0.0248509	1006
3	rs112536843	C	G	0.0248509	1006
3	rs7648865	A	C	0.474155	1006
3	rs17340442	T	C	0.0248509	1006
3	rs7651340	T	C	0.474155	1006
3	rs150258237	G	A	0.0248509	1006
3	rs7615052	G	C	0.472167	1006
3	rs7637894	C	T	0.5	1006
3	rs213377	G	A	0.525845	1006
3	rs6797140	C	T	0.498012	1006
3	rs183330	C	T	0.525845	1006
3	rs9848465	G	C	0.499006	1006
3	rs60569486	G	A	0.200795	1006
3	rs10866033	C	T	0.499006	1006
3	rs149925276	T	C	0.0248509	1006
3	rs11130764	G	A	0.0447316	1006
3	rs12629886	A	T	0.474155	1006
3	rs9853628	C	G	0.467197	1006
3	rs9858300	G	C	0.452286	1006
3	rs62248493	G	A	0.450298	1006
3	rs62248494	C	G	0.451292	1006
3	rs7647341	T	A	0.895626	1006
3	rs9883296	T	C	0.228628	1006
3	rs13324247	G	C	0.229622	1006
3	rs4295132	T	C	0.483101	1006
3	rs78157071	T	C	0.117296	1006
3	rs13317933	A	G	0.228628	1006
3	rs10154846	T	C	0.481113	1006
3	rs116365203	C	T	0.0248509	1006
3	rs9311756	A	G	0.481113	1006
3	rs2088310	T	C	0.481113	1006
3	rs2088311	T	C	0.481113	1006
3	rs10155027	G	T	0.117296	1006
3	rs4679475	C	T	0.481113	1006
3	rs13315808	T	C	0.481113	1006
3	rs62248495	G	A	0.134195	1006
3	rs10866034	T	A	0.481113	1006
3	rs9311758	T	C	0.481113	1006
3	rs6765946	T	C	0.137177	1006
3	rs17400084	C	T	0.117296	1006
3	rs6768733	T	C	0.481113	1006
3	rs6768755	T	C	0.481113	1006
3	rs1496649	A	C	0.481113	1006
3	rs116779538	T	A	0.0238569	1006
3	rs1353545	G	C	0.34493	1006
3	rs17400197	T	C	0.136183	1006
3	rs10510836	G	T	0.137177	1006
3	rs9867642	G	A	0.480119	1006
3	rs9829607	A	G	0.480119	1006
3	rs78925456	A	C	0.0208748	1006
3	rs10510837	G	A	0.116302	1006
3	rs741896	C	G	0.342942	1006
3	rs741897	C	G	0.34493	1006
3	rs741898	A	G	0.188867	1006
3	rs932273	C	T	0.34493	1006
3	rs17340935	C	T	0.0248509	1006
3	rs6780613	A	G	0.343936	1006
3	rs75541095	G	T	0.119284	1006
3	rs13095141	A	T	0.188867	1006
3	rs1353546	T	C	0.481113	1006
3	rs6779529	G	T	0.481113	1006
3	rs4679524	T	C	0.346918	1006
3	rs114472258	G	A	0.026839	1006
3	rs6804909	C	A	0.223658	1006
3	rs4679526	C	G	0.346918	1006
3	rs4679527	T	C	0.224652	1006
3	rs9813516	G	A	0.348907	1006
3	rs58921609	T	A	0.12326	1006
3	rs17400606	A	G	0.026839	1006
3	rs760322	T	G	0.481113	1006
3	rs760323	C	T	0.481113	1006
3	rs760324	C	T	0.482107	1006
3	rs6778121	T	G	0.0944334	1006
3	rs74608928	G	A	0.0417495	1006
3	rs76599943	C	T	0.0944334	1006
3	rs6776005	A	G	0.0487078	1006
3	rs6763641	C	A	0.136183	1006
3	rs6446119	C	T	0.136183	1006
3	rs6766165	C	T	0.136183	1006
3	rs75937838	G	C	0.0944334	1006
3	rs4679528	T	C	0.359841	1006
3	rs75303898	T	A	0.0417495	1006
3	rs9824783	C	T	0.136183	1006
3	rs78425775	T	C	0.0964215	1006
3	rs1390765	A	G	0.135189	1006
3	rs76016854	G	A	0.0417495	1006
3	rs6785656	T	A	0.0924453	1006
3	rs28557335	T	C	0.360835	1006
3	rs7631389	A	G	0.498012	1006
3	rs71313763	A	T	0.106362	1006
3	rs115946313	A	T	0.0457256	1006
3	rs7631677	A	G	0.358847	1006
3	rs146962423	G	A	0.0437376	1006
3	rs10428177	A	G	0.498012	1006
3	rs11130765	T	A	0.358847	1006
3	rs7644138	G	A	0.135189	1006
3	rs57299646	C	T	0.0904573	1006
3	rs4679529	C	A	0.227634	1006
3	rs4679530	T	A	0.228628	1006
3	rs114831469	C	A	0.0228628	1006
3	rs4679531	T	G	0.389662	1006
3	rs145217325	T	A	0.0149105	1006
3	rs35536483	G	A	0.228628	1006
3	rs75185190	G	A	0.132207	1006
3	rs9870612	A	C	0.23161	1006
3	rs114181085	T	C	0.0168986	1006
3	rs12490488	G	A	0.22664	1006
3	rs10154943	G	C	0.0357853	1006
3	rs186154	A	G	0.32505	1006
3	rs143741706	C	T	0.00994036	1006
3	rs150580667	A	C	0.0119284	1006
3	rs213382	G	T	0.514911	1006
3	rs213383	T	C	0.687873	1006
3	rs213384	A	G	0.689861	1006
3	rs213385	G	C	0.594433	1006
3	rs213386	T	C	0.594433	1006
3	rs11711514	C	T	0.00894632	1006
3	rs213387	C	T	0.589463	1006
3	rs11711608	G	A	0.16501	1006
3	rs9837070	C	T	0.594433	1006
3	rs73103055	C	T	0.164016	1006
3	rs6808467	A	C	0.167992	1006
3	rs6446120	G	T	0.594433	1006
3	rs926143	G	C	0.593439	1006
3	rs1569348	T	C	0.595427	1006
3	rs1569349	A	G	0.594433	1006
3	rs1882898	A	G	0.595427	1006
3	rs1882899	G	T	0.595427	1006
3	rs1882900	G	T	0.595427	1006
3	rs1882901	G	A	0.595427	1006
3	rs10510838	C	T	0.164016	1006
3	rs34717494	C	T	0.596421	1006
3	rs9815526	A	G	0.592445	1006
3	rs11714913	C	T	0.0149105	1006
3	rs72875033	G	A	0.0516899	1006
3	rs67113918	G	C	0.163022	1006
3	rs1569350	T	C	0.4334	1006
3	rs1569351	A	T	0.429423	1006
3	rs116274190	A	G	0.0139165	1006
3	rs1569352	C	A	0.592445	1006
3	rs12494639	G	C	0.429423	1006
3	rs12498046	T	G	0.434394	1006
3	rs149803937	G	A	0.00994036	1006
3	rs11130766	C	T	0.426441	1006
3	rs73103073	G	T	0.16004	1006
3	rs1546830	A	T	0.597416	1006
3	rs1546831	A	G	0.432406	1006
3	rs73103076	A	G	0.162028	1006
3	rs6773826	G	T	0.589463	1006
3	rs6762886	A	C	0.429423	1006
3	rs11720480	C	G	0.161034	1006
3	rs727476	G	T	0.426441	1006
3	rs73103085	C	T	0.161034	1006
3	rs10866035	A	C	0.572565	1006
3	rs11717976	C	A	0.154076	1006
3	rs6779494	T	C	0.15507	1006
3	rs7614321	C	T	0.489066	1006
3	rs60132759	A	G	0.15507	1006
3	rs73103091	G	A	0.151093	1006
3	rs17599363	A	G	0.0516899	1006
3	rs13074132	T	C	0.337972	1006
3	rs9878437	G	A	0.15507	1006
3	rs9878446	G	A	0.15507	1006
3	rs963685	A	C	0.573559	1006
3	rs9882907	C	T	0.154076	1006
3	rs10510839	T	A	0.416501	1006
3	rs9813221	G	A	0.944334	1006
3	rs17658293	A	G	0.153082	1006
3	rs80128563	T	C	0.0228628	1006
3	rs146853178	A	C	0.0387674	1006
3	rs1006902	A	C	0.417495	1006
3	rs1006901	A	C	0.416501	1006
3	rs3890406	G	A	0.415507	1006
3	rs17599845	A	G	0.413519	1006
3	rs17658463	T	C	0.414513	1006
3	rs58618157	T	C	0.162028	1006
3	rs57923315	G	A	0.162028	1006
3	rs73104914	C	A	0.166004	1006
3	rs73104916	T	G	0.166004	1006
3	rs73104920	G	C	0.16501	1006
3	rs73104921	A	G	0.16501	1006
3	rs6800393	G	A	0.164016	1006
3	rs73104925	C	T	0.162028	1006
3	rs17599894	C	A	0.16501	1006
3	rs73104932	A	C	0.166004	1006
3	rs28610194	T	C	0.0238569	1006
3	rs73104934	A	G	0.166004	1006
3	rs73104937	A	G	0.166004	1006
3	rs11708562	C	A	0.164016	1006
3	rs115318229	C	T	0.0337972	1006
3	rs11716358	A	C	0.16998	1006
3	rs11708661	C	T	0.166004	1006
3	rs6446125	G	A	0.494036	1006
3	rs11713599	T	C	0.167992	1006
3	rs11717219	A	C	0.163022	1006
3	rs11717293	A	T	0.166004	1006
3	rs73104946	T	C	0.16501	1006
3	rs10510841	T	C	0.162028	1006
3	rs6799964	A	C	0.579523	1006
3	rs6800049	A	G	0.16501	1006
3	rs115236013	C	T	0.0129225	1006
3	rs6802584	T	C	0.16501	1006
3	rs6800257	A	C	0.407555	1006
3	rs6787076	T	C	0.493042	1006
3	rs6771883	C	G	0.16501	1006
3	rs6771886	C	T	0.483101	1006
3	rs78428078	C	T	0.0427435	1006
3	rs17600161	G	A	0.16501	1006
3	rs11920482	C	T	0.49503	1006
3	rs113620055	A	G	0.166004	1006
3	rs113079200	C	A	0.162028	1006
3	rs111837446	T	C	0.164016	1006
3	rs73107015	C	T	0.164016	1006
3	rs73107017	C	T	0.164016	1006
3	rs17600182	A	G	0.164016	1006
3	rs77703956	T	A	0.0198807	1006
3	rs73107018	A	G	0.164016	1006
3	rs73107020	A	G	0.164016	1006
3	rs73107021	C	A	0.162028	1006
3	rs73107022	A	G	0.164016	1006
3	rs79240394	T	C	0.164016	1006
3	rs6797780	T	C	0.405567	1006
3	rs75619449	T	C	0.163022	1006
3	rs12635331	C	G	0.5666	1006
3	rs73107028	A	C	0.166004	1006
3	rs73107031	A	G	0.163022	1006
3	rs73107035	T	C	0.163022	1006
3	rs17658860	T	C	0.162028	1006
3	rs73107040	A	C	0.163022	1006
3	rs78521802	T	C	0.00994036	1006
3	rs11130767	T	A	0.0705765	1006
3	rs57064547	G	A	0.163022	1006
3	rs61667611	T	A	0.162028	1006
3	rs60386258	C	T	0.161034	1006
3	rs6789565	C	T	0.161034	1006
3	rs6789642	C	T	0.161034	1006
3	rs114177718	T	C	0.0168986	1006
3	rs6764498	G	A	0.560636	1006
3	rs4679476	G	A	0.564612	1006
3	rs115227607	A	G	0.028827	1006
3	rs73107048	A	G	0.161034	1006
3	rs137930622	C	T	0.0168986	1006
3	rs73107049	C	T	0.0765408	1006
3	rs73107051	G	A	0.161034	1006
3	rs13096007	G	A	0.39662	1006
3	rs17606826	G	A	0.16004	1006
3	rs141478358	A	G	0.0248509	1006
3	rs73107055	G	C	0.161034	1006
3	rs79207662	T	C	0.161034	1006
3	rs73107058	C	T	0.16004	1006
3	rs148869660	G	A	0.0238569	1006
3	rs73107060	T	C	0.162028	1006
3	rs35450604	C	T	0.477137	1006
3	rs73107062	T	A	0.162028	1006
3	rs17606882	C	T	0.161034	1006
3	rs6778218	G	A	0.478131	1006
3	rs6778312	G	A	0.314115	1006
3	rs12636057	C	T	0.303181	1006
3	rs33978427	A	G	0.491054	1006
3	rs76472458	G	C	0.028827	1006
3	rs115134707	T	C	0.0139165	1006
3	rs79446715	T	C	0.055666	1006
3	rs12496431	G	A	0.299205	1006
3	rs34687640	T	C	0.172962	1006
3	rs79841852	G	C	0.0755467	1006
3	rs144538825	C	T	0.0139165	1006
3	rs12485388	G	A	0.323062	1006
3	rs11130768	T	C	0.526839	1006
3	rs66969673	T	C	0.176938	1006
3	rs6780740	G	C	0.027833	1006
3	rs141296966	G	A	0.00994036	1006
3	rs80298781	C	T	0.166004	1006
3	rs35122696	G	T	0.17495	1006
3	rs6784469	G	A	0.437376	1006
3	rs6773303	A	G	0.54175	1006
3	rs6773500	A	C	0.463221	1006
3	rs965033	T	C	0.412525	1006
3	rs78917192	T	G	0.00994036	1006
3	rs73090008	A	C	0.0258449	1006
3	rs970045	C	T	0.493042	1006
3	rs35447167	A	G	0.39165	1006
3	rs6787887	G	C	0.649105	1006
3	rs6782631	T	C	0.580517	1006
3	rs116688362	G	A	0.0129225	1006
3	rs12487526	T	C	0.440358	1006
3	rs115524555	T	C	0.377734	1006
3	rs77570712	T	C	0.0119284	1006
3	rs6791718	G	T	0.66004	1006
3	rs17607715	A	C	0.44334	1006
3	rs60568558	C	G	0.0656064	1006
3	rs17062824	C	G	0.110338	1006
3	rs6786100	T	C	0.641153	1006
3	rs11721192	G	A	0.0656064	1006
3	rs60556501	G	A	0.0656064	1006
3	rs58687504	C	T	0.0656064	1006
3	rs6768883	A	C	0.442346	1006
3	rs6769064	A	T	0.0198807	1006
3	rs6780146	G	A	0.0646123	1006
3	rs11130769	A	G	0.0646123	1006
3	rs62248546	A	G	0.367793	1006
3	rs12489534	T	G	0.43837	1006
3	rs12486822	C	G	0.0447316	1006
3	rs12486873	G	A	0.0457256	1006
3	rs6777599	T	G	0.449304	1006
3	rs6762611	C	T	0.632207	1006
3	rs6778142	T	C	0.435388	1006
3	rs7624537	T	C	0.434394	1006
3	rs970387	G	T	0.633201	1006
3	rs76771707	G	A	0.0198807	1006
3	rs984757	C	T	0.633201	1006
3	rs78871653	A	T	0.0198807	1006
3	rs7635477	G	A	0.633201	1006
3	rs78172506	T	A	0.0198807	1006
3	rs10433635	C	T	0.633201	1006
3	rs77328170	C	T	0.00497018	1006
3	rs17062850	T	C	0.199801	1006
3	rs1569353	C	A	0.365805	1006
3	rs1057501	T	G	0.632207	1006
3	rs1057504	C	T	0.633201	1006
3	rs3732551	T	C	0.631213	1006
3	rs3732552	T	C	0.641153	1006
3	rs73090039	T	C	0.0894632	1006
3	rs7636619	T	C	0.403579	1006
3	rs2687159	G	A	0.0109344	1006
3	rs983947	A	T	0.625249	1006
3	rs2736823	T	A	0.624254	1006
3	rs2736824	T	C	0.923459	1006
3	rs139308899	T	C	0.00894632	1006
3	rs6795869	A	G	0.0675944	1006
3	rs6807084	G	T	0.0646123	1006
3	rs2687161	A	C	0.628231	1006
3	rs111312156	C	T	0.0447316	1006
3	rs150106604	G	A	0.0208748	1006
3	rs77944601	C	T	0.0218688	1006
3	rs58609490	C	T	0.0447316	1006
3	rs73090052	A	G	0.0467197	1006
3	rs6802679	T	C	0.0198807	1006
3	rs1569354	A	T	0.632207	1006
3	rs1569355	T	C	0.400596	1006
3	rs17608587	T	C	0.372763	1006
3	rs75143838	G	C	0.0258449	1006
3	rs9863279	T	C	0.630219	1006
3	rs7653872	C	T	0.633201	1006
3	rs10510844	A	G	0.0616302	1006
3	rs7631068	G	T	0.636183	1006
3	rs11718018	T	C	0.392644	1006
3	rs2736826	C	T	0.638171	1006
3	rs2687165	T	G	0.629225	1006
3	rs6780483	T	G	0.632207	1006
3	rs9853451	C	T	0.634195	1006
3	rs34555513	C	A	0.628231	1006
3	rs9816428	A	T	0.632207	1006
3	rs17062890	G	A	0.027833	1006
3	rs2736828	A	G	0.638171	1006
3	rs141400161	G	A	0.00497018	1006
3	rs17062892	T	C	0.238569	1006
3	rs9860090	C	G	0.238569	1006
3	rs12497472	T	C	0.0228628	1006
3	rs79666684	G	C	0.0188867	1006
3	rs9836899	C	G	0.238569	1006
3	rs9837246	C	G	0.240557	1006
3	rs9841239	C	T	0.240557	1006
3	rs147950571	G	C	0.0139165	1006
3	rs9842521	C	A	0.238569	1006
3	rs9847570	C	T	0.257455	1006
3	rs9847855	G	A	0.257455	1006
3	rs9848065	C	T	0.257455	1006
3	rs1117870	T	C	0.418489	1006
3	rs9814467	A	G	0.257455	1006
3	rs9814473	A	C	0.257455	1006
3	rs9814637	A	G	0.258449	1006
3	rs9872356	T	C	0.238569	1006
3	rs4605500	A	G	0.258449	1006
3	rs2687168	T	A	0.628231	1006
3	rs2687169	T	C	0.628231	1006
3	rs2687170	C	T	0.257455	1006
3	rs2734380	A	G	0.258449	1006
3	rs9863027	G	A	0.00795229	1006
3	rs2687171	C	T	0.258449	1006
3	rs11716940	G	C	0.314115	1006
3	rs73090101	C	T	0.258449	1006
3	rs4615035	C	T	0.246521	1006
3	rs9868281	C	T	0.375746	1006
3	rs9868816	G	C	0.377734	1006
3	rs7635514	A	C	0.258449	1006
3	rs9831022	A	C	0.0159046	1006
3	rs6801889	G	A	0.22664	1006
3	rs73094220	C	G	0.22664	1006
3	rs75180415	G	T	0.0178926	1006
3	rs143969976	C	T	0.0139165	1006
3	rs9874387	G	A	0.604374	1006
3	rs6782294	C	T	0.991054	1006
3	rs10470623	G	C	0.00695825	1006
3	rs2687176	C	A	0.300199	1006
3	rs2687177	G	A	0.991054	1006
3	rs111622068	T	C	0.0298211	1006
3	rs974513	T	C	0.0188867	1006
3	rs9847063	A	T	0.321074	1006
3	rs736934	G	C	0.38171	1006
3	rs736935	C	T	0.371769	1006
3	rs9835300	C	A	0.00695825	1006
3	rs9873339	A	G	0.00695825	1006
3	rs73094239	T	C	0.317097	1006
3	rs142079641	G	A	0.00994036	1006
3	rs17746541	T	G	0.370775	1006
3	rs971866	C	A	0.163022	1006
3	rs116407709	C	T	0.0397614	1006
3	rs187810170	C	T	0.00695825	1006
3	rs68056303	T	C	0.234592	1006
3	rs17062963	C	G	0.241551	1006
3	rs115454607	C	T	0.0129225	1006
3	rs17062966	G	A	0.232604	1006
3	rs66638788	A	C	0.240557	1006
3	rs66636226	C	T	0.239563	1006
3	rs1882735	C	T	0.0188867	1006
3	rs2734391	A	G	0.027833	1006
3	rs7646666	C	T	0.224652	1006
3	rs2362881	T	C	0.0666004	1006
3	rs13098396	T	C	0.67992	1006
3	rs72624872	G	A	0.227634	1006
3	rs114954342	C	T	0.0129225	1006
3	rs9824749	A	G	0.227634	1006
3	rs9882551	T	C	0.612326	1006
3	rs9862806	C	T	0.227634	1006
3	rs9862809	C	T	0.227634	1006
3	rs2734354	C	G	0.324056	1006
3	rs9867241	G	A	0.22664	1006
3	rs55798042	A	C	0.998012	1006
3	rs73094258	A	T	0.314115	1006
3	rs242214	G	A	0.0248509	1006
3	rs116119708	C	T	0.0228628	1006
3	rs242213	C	G	0.908549	1006
3	rs115445306	T	C	0.0129225	1006
3	rs7618479	A	G	0.244533	1006
3	rs6808129	C	G	0.243539	1006
3	rs2734361	G	A	0.688867	1006
3	rs6783454	G	A	0.236581	1006
3	rs9865860	C	T	0.0129225	1006
3	rs2734363	G	A	0.624254	1006
3	rs12637099	C	A	0.235586	1006
3	rs77387608	A	G	0.0437376	1006
3	rs242212	C	A	0.0178926	1006
3	rs242210	C	T	0.0188867	1006
3	rs7429694	A	T	0.0318091	1006
3	rs78180588	T	C	0.0178926	1006
3	rs9877008	C	G	0.235586	1006
3	rs11709440	T	C	0.302187	1006
3	rs116687402	C	T	0.0308151	1006
3	rs242209	T	C	0.602386	1006
3	rs192139474	C	T	0.0129225	1006
3	rs9812351	C	T	0.0129225	1006
3	rs9812396	C	T	0.0129225	1006
3	rs6807277	C	G	0.240557	1006
3	rs4468937	C	G	0.986083	1006
3	rs242201	A	G	0.082505	1006
3	rs35601823	G	A	0.00994036	1006
3	rs149798201	T	C	0.00994036	1006
3	rs67250496	C	T	0.22664	1006
3	rs242198	A	G	0.0198807	1006
3	rs242197	T	C	0.610338	1006
3	rs113990959	G	A	0.0516899	1006
3	rs34417630	C	T	0.0109344	1006
3	rs34264470	T	C	0.0109344	1006
3	rs17063018	C	T	0.304175	1006
3	rs242196	T	C	0.371769	1006
3	rs1380466	G	A	0.230616	1006
3	rs66467459	A	T	0.229622	1006
3	rs242195	A	G	0.372763	1006
3	rs12489848	T	C	0.0695825	1006
3	rs6791776	A	C	0.312127	1006
3	rs1380465	A	T	0.229622	1006
3	rs67430163	A	G	0.230616	1006
3	rs11715925	A	C	0.307157	1006
3	rs3931996	T	C	0.373757	1006
3	rs2611408	G	T	0.993042	1006
3	rs12172960	A	C	0.232604	1006
3	rs242193	T	C	0.375746	1006
3	rs242192	G	A	0.389662	1006
3	rs242191	C	T	0.0198807	1006
3	rs186649608	G	A	0.0129225	1006
3	rs68154260	T	C	0.232604	1006
3	rs242189	G	A	0.0198807	1006
3	rs67014449	A	G	0.233598	1006
3	rs2687181	G	T	0.0198807	1006
3	rs35102526	A	T	0.369781	1006
3	rs58118091	G	T	0.306163	1006
3	rs2687188	G	C	0.0198807	1006
3	rs6446126	C	T	0.227634	1006
3	rs13059601	C	T	0.0506958	1006
3	rs242171	G	T	0.249503	1006
3	rs7638538	T	G	0.23161	1006
3	rs242172	T	G	0.0198807	1006
3	rs9810520	A	C	0.0685885	1006
3	rs242173	A	T	0.937376	1006
3	rs242174	A	G	0.678926	1006
3	rs2734372	T	C	0.709742	1006
3	rs139081009	T	C	0.0248509	1006
3	rs151743	C	T	0.423459	1006
3	rs241695	A	T	0.0109344	1006
3	rs114918794	G	T	0.0188867	1006
3	rs12632676	C	G	0.152087	1006
3	rs241694	C	G	0.0258449	1006
3	rs12635633	T	C	0.171968	1006
3	rs241693	C	T	0.547714	1006
3	rs79600961	G	T	0.0248509	1006
3	rs17063054	A	G	0.0109344	1006
3	rs241692	A	G	0.0636183	1006
3	rs17063058	T	C	0.10835	1006
3	rs114964274	C	T	0.0109344	1006
3	rs73096240	C	T	0.0984095	1006
3	rs146283258	T	C	0.0109344	1006
3	rs145708769	T	C	0.0109344	1006
3	rs12493462	G	A	0.15507	1006
3	rs73096245	C	T	0.0984095	1006
3	rs12493494	C	T	0.15507	1006
3	rs9877074	T	C	0.975149	1006
3	rs241691	C	G	0.0765408	1006
3	rs138376056	C	T	0.0109344	1006
3	rs17063095	A	C	0.100398	1006
3	rs79451941	T	C	0.0129225	1006
3	rs73096257	G	A	0.0606362	1006
3	rs73096259	C	T	0.0984095	1006
3	rs17063104	T	A	0.15507	1006
3	rs151739	T	G	0.105368	1006
3	rs1996829	A	T	0.732604	1006
3	rs1996828	G	T	0.732604	1006
3	rs4679536	T	C	0.15507	1006
3	rs75844455	C	T	0.0984095	1006
3	rs10490773	A	C	0.0984095	1006
3	rs2687192	C	G	0.735586	1006
3	rs2687193	G	A	0.735586	1006
3	rs73096274	A	G	0.0984095	1006
3	rs2687194	C	G	0.735586	1006
3	rs2734375	C	T	0.73161	1006
3	rs2734376	C	T	0.66998	1006
3	rs111230888	A	C	0.0616302	1006
3	rs77177472	C	A	0.0616302	1006
3	rs73096281	G	A	0.0984095	1006
3	rs146826459	T	C	0.0616302	1006
3	rs73096283	G	A	0.0984095	1006
3	rs17063126	G	A	0.0984095	1006
3	rs77390989	A	G	0.0616302	1006
3	rs77910078	T	C	0.0178926	1006
3	rs953480	T	C	0.0994036	1006
3	rs953479	A	C	0.0984095	1006
3	rs7621114	T	C	0.156064	1006
3	rs7651806	C	G	0.15507	1006
3	rs114507927	T	G	0.0636183	1006
3	rs78225966	A	G	0.0616302	1006
3	rs9866142	G	A	0.15507	1006
3	rs143419695	T	C	0.0337972	1006
3	rs115415288	T	C	0.0238569	1006
3	rs79096395	G	A	0.026839	1006
3	rs9815504	T	G	0.15507	1006
3	rs75349049	G	C	0.0487078	1006
3	rs409484	G	A	0.483101	1006
3	rs241688	G	T	0.627237	1006
3	rs2734377	T	A	0.328032	1006
3	rs2594250	A	G	0.733598	1006
3	rs2734378	G	A	0.717694	1006
3	rs77120193	G	A	0.0258449	1006
3	rs112156190	G	A	0.0218688	1006
3	rs146901103	G	T	0.0337972	1006
3	rs241687	G	A	0.625249	1006
3	rs12488124	T	C	0.207753	1006
3	rs139279967	A	G	0.0129225	1006
3	rs2687189	T	C	0.940358	1006
3	rs2594248	C	G	0.733598	1006
3	rs12632178	T	C	0.0457256	1006
3	rs141871585	T	A	0.0168986	1006
3	rs12630039	C	A	0.0467197	1006
3	rs74473039	T	C	0.00397614	1006
3	rs78628638	T	C	0.0467197	1006
3	rs116590857	G	A	0.0477137	1006
3	rs386599	T	C	0.10338	1006
3	rs1357320	T	C	0.940358	1006
3	rs114110478	G	C	0.0765408	1006
3	rs885737	G	T	0.732604	1006
3	rs141856987	C	T	0.0318091	1006
3	rs2594246	T	A	0.0606362	1006
3	rs58044922	A	T	0.10338	1006
3	rs2611413	T	C	0.940358	1006
3	rs77635360	C	A	0.0576541	1006
3	rs398084	C	T	0.104374	1006
3	rs144239138	C	G	0.0328032	1006
3	rs77765120	G	C	0.206759	1006
3	rs494368	G	A	0.310139	1006
3	rs113679785	G	C	0.0208748	1006
3	rs12163583	T	A	0.370775	1006
3	rs12054281	A	G	0.0586481	1006
3	rs411734	C	T	0.629225	1006
3	rs9846621	T	C	0.264414	1006
3	rs478899	T	C	0.373757	1006
3	rs73098233	T	C	0.0178926	1006
3	rs386348	A	T	0.106362	1006
3	rs995468	C	T	0.218688	1006
3	rs995467	T	C	0.217694	1006
3	rs1350638	G	A	0.205765	1006
3	rs995466	A	T	0.205765	1006
3	rs381450	G	A	0.32505	1006
3	rs369161	A	G	0.324056	1006
3	rs368553	C	T	0.324056	1006
3	rs75306382	C	A	0.130219	1006
3	rs28583724	A	T	0.204771	1006
3	rs383111	G	A	0.324056	1006
3	rs28562847	C	T	0.217694	1006
3	rs391770	G	A	0.371769	1006
3	rs73098257	G	A	0.0337972	1006
3	rs12629110	A	C	0.0467197	1006
3	rs79326839	G	A	0.0467197	1006
3	rs393930	G	A	0.105368	1006
3	rs394261	C	A	0.323062	1006
3	rs9852328	G	C	0.105368	1006
3	rs7627604	C	T	0.217694	1006
3	rs73098268	G	A	0.0606362	1006
3	rs433401	G	C	0.104374	1006
3	rs4679541	C	T	0.205765	1006
3	rs4679542	G	T	0.205765	1006
3	rs411076	T	A	0.32505	1006
3	rs411122	C	A	0.32505	1006
3	rs401810	A	G	0.027833	1006
3	rs423336	G	T	0.100398	1006
3	rs7644699	A	G	0.224652	1006
3	rs115837215	G	C	0.05666	1006
3	rs114295937	C	G	0.0536779	1006
3	rs410351	A	G	0.0884692	1006
3	rs368926	T	C	0.380716	1006
3	rs78642504	T	C	0.0178926	1006
3	rs369278	A	C	0.380716	1006
3	rs412104	T	G	0.379722	1006
3	rs398105	C	T	0.380716	1006
3	rs426569	C	A	0.0884692	1006
3	rs17063156	C	T	0.0506958	1006
3	rs381217	C	T	0.380716	1006
3	rs73836738	C	T	0.0506958	1006
3	rs398322	C	G	0.0894632	1006
3	rs408164	T	A	0.380716	1006
3	rs4566489	C	T	0.228628	1006
3	rs148382885	C	G	0.228628	1006
3	rs12637710	T	A	0.0487078	1006
3	rs7620217	G	A	0.333996	1006
3	rs1947161	T	C	0.380716	1006
3	rs400475	A	C	0.380716	1006
3	rs400747	T	C	0.380716	1006
3	rs1947162	C	G	0.228628	1006
3	rs12629710	A	C	0.0487078	1006
3	rs73836740	G	A	0.0586481	1006
3	rs377319	G	C	0.379722	1006
3	rs390523	T	G	0.379722	1006
3	rs146568031	C	T	0.0487078	1006
3	rs150478107	G	A	0.0159046	1006
3	rs73100212	C	A	0.00994036	1006
3	rs2078287	G	C	0.291252	1006
3	rs391844	G	A	0.0864811	1006
3	rs12486710	T	A	0.228628	1006
3	rs12486718	T	C	0.228628	1006
3	rs12638086	C	T	0.0497018	1006
3	rs6810051	A	G	0.378728	1006
3	rs6797839	C	G	0.378728	1006
3	rs12638610	C	T	0.0497018	1006
3	rs71313771	C	T	0.0477137	1006
3	rs79509821	G	A	0.0337972	1006
3	rs150791361	A	C	0.0159046	1006
3	rs12638665	C	T	0.0497018	1006
3	rs425036	T	G	0.380716	1006
3	rs71313772	T	C	0.05666	1006
3	rs115327627	T	C	0.00994036	1006
3	rs72878721	C	T	0.0497018	1006
3	rs77800664	T	C	0.0248509	1006
3	rs2885639	T	G	0.240557	1006
3	rs521599	C	G	0.0606362	1006
3	rs1579912	T	G	0.0904573	1006
3	rs445057	C	T	0.151093	1006
3	rs75540235	T	C	0.028827	1006
3	rs11924823	C	T	0.0596421	1006
3	rs424675	C	T	0.0904573	1006
3	rs379394	G	A	0.028827	1006
3	rs9860907	C	G	0.225646	1006
3	rs378346	G	A	0.0904573	1006
3	rs9809480	T	C	0.225646	1006
3	rs2594239	C	G	0.148111	1006
3	rs2734383	A	G	0.028827	1006
3	rs1447970	C	T	0.148111	1006
3	rs4679544	G	A	0.275348	1006
3	rs378022	G	C	0.377734	1006
3	rs56097800	G	T	0.055666	1006
3	rs150843545	T	C	0.00994036	1006
3	rs555026	T	C	0.0874751	1006
3	rs9876434	G	A	0.0586481	1006
3	rs76957738	T	C	0.0139165	1006
3	rs9821428	T	C	0.377734	1006
3	rs2734387	G	C	0.377734	1006
3	rs410775	G	A	0.303181	1006
3	rs2734388	C	G	0.375746	1006
3	rs492308	A	G	0.373757	1006
3	rs493345	A	G	0.360835	1006
3	rs1597104	T	C	0.225646	1006
3	rs430815	A	G	0.148111	1006
3	rs437784	G	A	0.360835	1006
3	rs410552	T	C	0.37674	1006
3	rs415175	T	C	0.374751	1006
3	rs34984537	G	C	0.109344	1006
3	rs423629	G	C	0.028827	1006
3	rs473944	T	C	0.374751	1006
3	rs439087	C	T	0.361829	1006
3	rs440692	A	G	0.374751	1006
3	rs6792761	G	C	0.0198807	1006
3	rs11710814	C	G	0.028827	1006
3	rs4638920	A	T	0.347913	1006
3	rs2121861	G	A	0.27336	1006
3	rs2121862	C	G	0.285288	1006
3	rs143170874	C	T	0.0328032	1006
3	rs385245	T	C	0.0298211	1006
3	rs373730	G	A	0.0298211	1006
3	rs4679478	C	T	0.27336	1006
3	rs393593	T	C	0.0308151	1006
3	rs4234288	G	A	0.271372	1006
3	rs3856654	C	T	0.345924	1006
3	rs1546817	G	C	0.271372	1006
3	rs2121863	T	C	0.316103	1006
3	rs2734390	A	G	0.37674	1006
3	rs11924296	A	G	0.271372	1006
3	rs9820943	G	A	0.270378	1006
3	rs3901943	G	A	0.271372	1006
3	rs4468936	C	T	0.271372	1006
3	rs4393860	C	T	0.271372	1006
3	rs72880370	G	A	0.0139165	1006
3	rs72880371	T	C	0.0149105	1006
3	rs9826530	G	A	0.279324	1006
3	rs73833917	C	T	0.055666	1006
3	rs7644852	T	C	0.280318	1006
3	rs11917913	C	T	0.055666	1006
3	rs7644970	T	C	0.280318	1006
3	rs7645058	T	A	0.280318	1006
3	rs9830999	G	A	0.328032	1006
3	rs34197269	T	G	0.05666	1006
3	rs442760	A	G	0.0308151	1006
3	rs9868373	A	G	0.271372	1006
3	rs413942	C	G	0.0308151	1006
3	rs9856092	T	C	0.286282	1006
3	rs452203	T	A	0.378728	1006
3	rs452392	T	A	0.319085	1006
3	rs73100273	C	A	0.229622	1006
3	rs7627398	G	A	0.377734	1006
3	rs453951	G	A	0.306163	1006
3	rs116988392	G	A	0.0258449	1006
3	rs2166824	T	C	0.275348	1006
3	rs1447971	G	A	0.345924	1006
3	rs9852001	G	A	0.275348	1006
3	rs415353	A	G	0.0328032	1006
3	rs11924551	G	C	0.055666	1006
3	rs144504132	C	T	0.0308151	1006
3	rs404404	C	T	0.0904573	1006
3	rs10084745	A	T	0.0467197	1006
3	rs378987	A	G	0.0904573	1006
3	rs79473905	G	A	0.055666	1006
3	rs77322912	G	A	0.05666	1006
3	rs112654212	A	G	0.0318091	1006
3	rs146844253	T	C	0.0159046	1006
3	rs2362887	C	T	0.0904573	1006
3	rs145872321	C	T	0.0328032	1006
3	rs400620	G	A	0.0904573	1006
3	rs400870	T	A	0.159046	1006
3	rs111255063	A	G	0.0318091	1006
3	rs6791403	A	C	0.0904573	1006
3	rs9846216	C	G	0.0576541	1006
3	rs1813833	C	T	0.055666	1006
3	rs74843090	G	T	0.05666	1006
3	rs2205041	A	G	0.942346	1006
3	rs2205042	T	C	0.942346	1006
3	rs77721645	G	A	0.0586481	1006
3	rs13091743	T	A	0.0447316	1006
3	rs446714	A	G	0.0318091	1006
3	rs9818182	A	G	0.116302	1006
3	rs9818342	A	G	0.0675944	1006
3	rs9818349	A	G	0.116302	1006
3	rs9856634	G	A	0.0675944	1006
3	rs13070051	G	A	0.0447316	1006
3	rs434054	T	C	0.0298211	1006
3	rs415832	C	A	0.147117	1006
3	rs1531334	C	T	0.0586481	1006
3	rs2362888	C	T	0.0675944	1006
3	rs2362889	G	A	0.0586481	1006
3	rs410072	C	T	0.148111	1006
3	rs2362892	C	A	0.0675944	1006
3	rs1447972	C	G	0.795229	1006
3	rs2362894	C	G	0.0586481	1006
3	rs4485674	C	G	0.0586481	1006
3	rs2734352	A	C	0.150099	1006
3	rs71313774	C	T	0.0347913	1006
3	rs9861820	C	G	0.0675944	1006
3	rs9824052	A	C	0.0675944	1006
3	rs17063275	G	A	0.0447316	1006
3	rs394509	A	G	0.148111	1006
3	rs9882078	T	C	0.0675944	1006
3	rs9862176	C	G	0.0675944	1006
3	rs440450	A	T	0.208748	1006
3	rs9828307	A	G	0.0586481	1006
3	rs13081317	C	T	0.0437376	1006
3	rs76674797	G	C	0.0675944	1006
3	rs991783	T	C	0.0606362	1006
3	rs77485171	A	G	0.0675944	1006
3	rs13061510	T	C	0.054672	1006
3	rs430036	G	A	0.0994036	1006
3	rs430270	C	A	0.200795	1006
3	rs10222349	T	G	0.0586481	1006
3	rs73100284	G	C	0.0397614	1006
3	rs391000	C	T	0.0298211	1006
3	rs12053887	T	C	0.0675944	1006
3	rs1447973	T	G	0.0675944	1006
3	rs375127	G	A	0.0994036	1006
3	rs9817027	T	A	0.0675944	1006
3	rs378177	G	C	0.0586481	1006
3	rs397227	G	A	0.0318091	1006
3	rs9817511	T	C	0.0675944	1006
3	rs79213821	T	G	0.028827	1006
3	rs73833928	T	C	0.0586481	1006
3	rs71313775	C	A	0.0437376	1006
3	rs71313776	T	C	0.0437376	1006
3	rs385483	G	A	0.206759	1006
3	rs9877308	C	A	0.0596421	1006
3	rs9822030	T	C	0.0675944	1006
3	rs12330860	C	T	0.0675944	1006
3	rs12330869	G	C	0.173956	1006
3	rs73833929	A	C	0.0626243	1006
3	rs13099360	A	G	0.0447316	1006
3	rs13079397	T	C	0.0427435	1006
3	rs7646323	T	G	0.390656	1006
3	rs9311766	T	G	0.0586481	1006
3	rs141909071	T	C	0.0218688	1006
3	rs9858462	T	C	0.0596421	1006
3	rs242219	T	C	0.508946	1006
3	rs73100291	G	A	0.0745527	1006
3	rs146283925	A	G	0.026839	1006
3	rs242222	A	C	0.0457256	1006
3	rs73100293	T	G	0.0904573	1006
3	rs76778230	A	G	0.0487078	1006
3	rs9881665	A	G	0.0656064	1006
3	rs2121864	T	C	0.767396	1006
3	rs242224	T	C	0.178926	1006
3	rs2594268	C	T	0.772366	1006
3	rs242225	T	C	0.7167	1006
3	rs2362897	T	G	0.16998	1006
3	rs9848952	C	T	0.26839	1006
3	rs9849539	G	A	0.291252	1006
3	rs9869160	T	G	0.292247	1006
3	rs74898433	G	A	0.0109344	1006
3	rs142518667	G	C	0.028827	1006
3	rs2197750	C	T	0.0526839	1006
3	rs2197751	C	T	0.431412	1006
3	rs72882134	G	A	0.028827	1006
3	rs115774176	C	G	0.0337972	1006
3	rs6801616	T	C	0.430417	1006
3	rs114857806	G	C	0.028827	1006
3	rs72882135	A	T	0.028827	1006
3	rs78456488	G	C	0.0238569	1006
3	rs6789802	C	T	0.421471	1006
3	rs11708700	A	T	0.554672	1006
3	rs28594929	G	C	0.159046	1006
3	rs115782347	G	A	0.0238569	1006
3	rs75793140	T	G	0.252485	1006
3	rs73101807	A	G	0.0934394	1006
3	rs79012902	T	C	0.0129225	1006
3	rs73101811	C	T	0.0576541	1006
3	rs17817118	A	G	0.0924453	1006
3	rs28373656	C	T	0.158052	1006
3	rs17765996	G	C	0.0159046	1006
3	rs6793324	C	T	0.553678	1006
3	rs17063329	C	G	0.028827	1006
3	rs74696695	C	T	0.120278	1006
3	rs242226	T	G	0.0248509	1006
3	rs58988599	T	C	0.145129	1006
3	rs9871322	G	A	0.316103	1006
3	rs56073239	A	G	0.101392	1006
3	rs77312360	G	A	0.028827	1006
3	rs57311618	A	G	0.144135	1006
3	rs75135899	C	T	0.139165	1006
3	rs35486781	A	G	0.133201	1006
3	rs17031605	G	C	0.146123	1006
3	rs34074099	T	G	0.134195	1006
3	rs6763524	T	C	0.247515	1006
3	rs6764060	A	G	0.363817	1006
3	rs75387199	C	T	0.028827	1006
3	rs149671273	A	G	0.0178926	1006
3	rs6767126	T	C	0.028827	1006
3	rs9881669	G	A	0.238569	1006
3	rs17661314	A	C	0.0974155	1006
3	rs13098406	A	G	0.121272	1006
3	rs13098699	C	T	0.121272	1006
3	rs9881736	C	T	0.238569	1006
3	rs2121865	C	T	0.487078	1006
3	rs75790563	C	T	0.0178926	1006
3	rs17609657	A	G	0.0944334	1006
3	rs17609699	G	A	0.127237	1006
3	rs73101888	G	A	0.0675944	1006
3	rs12493686	C	T	0.237575	1006
3	rs4608644	C	T	0.500994	1006
3	rs17609762	C	G	0.0924453	1006
3	rs55996445	T	C	0.0924453	1006
3	rs17609783	C	T	0.0924453	1006
3	rs13100448	T	C	0.153082	1006
3	rs9985430	C	T	0.476143	1006
3	rs56829862	A	G	0.027833	1006
3	rs12498050	T	C	0.159046	1006
3	rs9985431	C	G	0.331014	1006
3	rs17080828	T	C	0.0238569	1006
3	rs12488248	A	G	0.486083	1006
3	rs6771504	A	G	0.485089	1006
3	rs6774103	T	G	0.492048	1006
3	rs6776721	T	A	0.492048	1006
3	rs13059195	T	C	0.159046	1006
3	rs35251804	T	A	0.149105	1006
3	rs35122152	A	C	0.159046	1006
3	rs6777241	T	A	0.482107	1006
3	rs7621164	A	C	0.159046	1006
3	rs6762271	C	T	0.0248509	1006
3	rs7626208	T	G	0.485089	1006
3	rs77507979	A	G	0.0109344	1006
3	rs11719292	C	T	0.32505	1006
3	rs12496532	G	A	0.157058	1006
3	rs6765826	C	A	0.389662	1006
3	rs6789538	G	A	0.151093	1006
3	rs6783772	T	C	0.153082	1006
3	rs6781130	A	G	0.484095	1006
3	rs6768625	C	T	0.478131	1006
3	rs6783802	T	C	0.484095	1006
3	rs6792440	G	A	0.478131	1006
3	rs10510845	G	T	0.477137	1006
3	rs13327150	G	C	0.329026	1006
3	rs10510846	T	C	0.328032	1006
3	rs10510847	G	A	0.478131	1006
3	rs73103709	C	A	0.0944334	1006
3	rs13316872	T	C	0.329026	1006
3	rs11720615	C	T	0.466203	1006
3	rs9825503	T	C	0.237575	1006
3	rs9881093	G	T	0.487078	1006
3	rs11922239	A	G	0.486083	1006
3	rs9810924	C	G	0.230616	1006
3	rs9853194	A	G	0.237575	1006
3	rs17610098	T	C	0.237575	1006
3	rs4142702	T	C	0.629225	1006
3	rs4679479	T	C	0.0238569	1006
3	rs2121866	T	C	0.353877	1006
3	rs2121867	T	C	0.353877	1006
3	rs55799121	G	A	0.054672	1006
3	rs9826111	G	T	0.172962	1006
3	rs1447974	T	G	0.582505	1006
3	rs9863826	A	G	0.630219	1006
3	rs9826469	C	T	0.176938	1006
3	rs1447975	C	T	0.0864811	1006
3	rs79747889	G	C	0.0248509	1006
3	rs1447976	C	G	0.109344	1006
3	rs17063396	C	T	0.0238569	1006
3	rs78655616	G	A	0.0248509	1006
3	rs28538294	C	T	0.173956	1006
3	rs28473445	C	T	0.17495	1006
3	rs114435889	A	G	0.026839	1006
3	rs73833962	G	A	0.104374	1006
3	rs11721188	C	T	0.527833	1006
3	rs73833964	C	T	0.110338	1006
3	rs17610429	G	C	0.176938	1006
3	rs74872194	C	T	0.0248509	1006
3	rs6771732	C	T	0.552684	1006
3	rs79775254	C	G	0.0248509	1006
3	rs13101027	C	T	0.110338	1006
3	rs6446129	C	G	0.240557	1006
3	rs9828971	T	C	0.285288	1006
3	rs7634921	T	C	0.227634	1006
3	rs17063405	C	G	0.0248509	1006
3	rs3911035	T	C	0.54672	1006
3	rs3911036	A	G	0.525845	1006
3	rs11706913	G	A	0.240557	1006
3	rs11706898	C	A	0.240557	1006
3	rs144641715	C	T	0.0119284	1006
3	rs741751	A	G	0.326044	1006
3	rs2077587	G	T	0.240557	1006
3	rs13319467	T	C	0.240557	1006
3	rs741752	A	G	0.525845	1006
3	rs10470699	A	G	0.240557	1006
3	rs10470624	A	C	0.240557	1006
3	rs2017941	T	C	0.176938	1006
3	rs9844074	T	A	0.240557	1006
3	rs9824412	G	A	0.240557	1006
3	rs9824750	G	C	0.240557	1006
3	rs9825234	G	C	0.318091	1006
3	rs9825127	C	T	0.239563	1006
3	rs71313778	C	T	0.104374	1006
3	rs116726867	G	A	0.0417495	1006
3	rs9829234	C	T	0.180915	1006
3	rs9829514	G	A	0.346918	1006
3	rs9829628	G	A	0.184891	1006
3	rs12374046	C	T	0.173956	1006
3	rs1447980	A	G	0.494036	1006
3	rs1447981	T	C	0.382704	1006
3	rs9311767	A	G	0.474155	1006
3	rs17063416	A	G	0.139165	1006
3	rs6446130	C	T	0.163022	1006
3	rs13095523	G	A	0.163022	1006
3	rs10212368	C	T	0.182903	1006
3	rs10212612	A	C	0.351889	1006
3	rs79199791	C	G	0.182903	1006
3	rs71313779	C	T	0.0795229	1006
3	rs35216768	C	A	0.0994036	1006
3	rs9870292	T	C	0.450298	1006
3	rs13064050	C	A	0.0994036	1006
3	rs17063425	A	G	0.0258449	1006
3	rs17063427	A	T	0.241551	1006
3	rs9856484	G	T	0.247515	1006
3	rs9876121	T	C	0.247515	1006
3	rs144331801	A	G	0.0168986	1006
3	rs2461613	A	G	0.728628	1006
3	rs113916172	G	A	0.114314	1006
3	rs2734404	A	G	0.159046	1006
3	rs151745	T	C	0.0387674	1006
3	rs140194873	C	T	0.084493	1006
3	rs151746	G	A	0.0725646	1006
3	rs151747	G	A	0.199801	1006
3	rs73103760	G	A	0.0208748	1006
3	rs1823242	G	T	0.900596	1006
3	rs241665	C	T	0.124254	1006
3	rs80171647	G	T	0.0516899	1006
3	rs11711026	G	A	0.120278	1006
3	rs11719552	A	C	0.133201	1006
3	rs143377510	C	T	0.00695825	1006
3	rs7649971	T	A	0.207753	1006
3	rs35776137	A	G	0.200795	1006
3	rs12492175	C	A	0.200795	1006
3	rs241706	G	A	0.351889	1006
3	rs12492267	G	C	0.207753	1006
3	rs62251667	C	G	0.252485	1006
3	rs151740	A	G	0.575547	1006
3	rs12496632	T	C	0.0139165	1006
3	rs241705	A	G	0.576541	1006
3	rs17063443	G	A	0.0994036	1006
3	rs79765039	G	A	0.0139165	1006
3	rs12494015	G	A	0.0139165	1006
3	rs241704	A	G	0.564612	1006
3	rs12497397	T	C	0.0139165	1006
3	rs4679545	G	A	0.205765	1006
3	rs241703	T	C	0.229622	1006
3	rs111295020	C	G	0.0139165	1006
3	rs2611404	C	T	0.806163	1006
3	rs151749	C	G	0.223658	1006
3	rs60626381	A	G	0.145129	1006
3	rs241702	C	T	0.419483	1006
3	rs12485617	T	C	0.0119284	1006
3	rs2594264	C	T	0.805169	1006
3	rs78569995	C	T	0.0248509	1006
3	rs241701	G	C	0.140159	1006
3	rs717821	T	C	0.0914513	1006
3	rs51549	T	C	0.356859	1006
3	rs1014595	T	C	0.263419	1006
3	rs7426703	T	C	0.11332	1006
3	rs241700	A	G	0.297217	1006
3	rs17668326	C	G	0.0526839	1006
3	rs73103782	C	T	0.0526839	1006
3	rs78920626	T	G	0.00994036	1006
3	rs241699	G	A	0.0874751	1006
3	rs1022418	T	C	0.687873	1006
3	rs17063477	A	G	0.144135	1006
3	rs73103785	C	G	0.0526839	1006
3	rs2687150	G	A	0.659046	1006
3	rs2594262	A	C	0.0178926	1006
3	rs241698	T	G	0.54672	1006
3	rs17063482	C	G	0.0526839	1006
3	rs2611411	G	A	0.659046	1006
3	rs2594258	C	T	0.659046	1006
3	rs13090516	G	C	0.255467	1006
3	rs17668453	A	G	0.257455	1006
3	rs17063484	T	G	0.0119284	1006
3	rs1403200	A	G	0.66501	1006
3	rs241697	C	T	0.548708	1006
3	rs2594257	C	T	0.698807	1006
3	rs78089817	C	A	0.0437376	1006
3	rs171352	T	G	0.0666004	1006
3	rs241664	T	C	0.0666004	1006
3	rs6446132	C	T	0.846918	1006
3	rs9850777	T	A	0.0894632	1006
3	rs55779425	G	A	0.189861	1006
3	rs241663	G	A	0.506958	1006
3	rs2121854	A	G	0.934394	1006
3	rs2121856	T	A	0.934394	1006
3	rs242188	T	C	0.934394	1006
3	rs242187	T	C	0.845924	1006
3	rs73105611	G	A	0.083499	1006
3	rs242186	A	G	0.934394	1006
3	rs242185	C	G	0.934394	1006
3	rs78302170	C	T	0.0119284	1006
3	rs75616449	T	C	0.0109344	1006
3	rs6797158	T	C	0.0188867	1006
3	rs6807877	G	A	0.0695825	1006
3	rs241675	G	A	0.50994	1006
3	rs73105619	T	C	0.0695825	1006
3	rs241676	T	C	0.934394	1006
3	rs241677	T	C	0.934394	1006
3	rs241678	T	C	0.934394	1006
3	rs114893898	C	G	0.0646123	1006
3	rs241679	A	G	0.934394	1006
3	rs241680	A	G	0.934394	1006
3	rs151744	A	G	0.934394	1006
3	rs1350636	T	C	0.351889	1006
3	rs9860669	T	G	0.342942	1006
3	rs78893779	A	G	0.106362	1006
3	rs241681	T	C	0.33499	1006
3	rs73105632	T	C	0.0775348	1006
3	rs11130772	G	T	0.0119284	1006
3	rs241682	G	A	0.934394	1006
3	rs9850904	C	A	0.297217	1006
3	rs2006807	A	C	0.351889	1006
3	rs107342	G	A	0.10338	1006
3	rs241683	A	G	0.934394	1006
3	rs241684	C	G	0.934394	1006
3	rs1005463	C	T	0.0109344	1006
3	rs241685	A	T	0.637177	1006
3	rs28605691	G	C	0.297217	1006
3	rs79122802	C	A	0.0119284	1006
3	rs11715704	G	A	0.190855	1006
3	rs78993978	T	C	0.152087	1006
3	rs6762597	G	A	0.340954	1006
3	rs149288	T	C	0.0357853	1006
3	rs76200451	G	C	0.104374	1006
3	rs180983	C	A	0.481113	1006
3	rs115200144	C	T	0.0218688	1006
3	rs241667	C	T	0.543738	1006
3	rs73105645	A	C	0.028827	1006
3	rs141016253	T	C	0.0367793	1006
3	rs241668	A	T	0.542744	1006
3	rs73834217	G	A	0.0129225	1006
3	rs241669	A	G	0.849901	1006
3	rs151737	A	G	0.586481	1006
3	rs111828480	C	T	0.0168986	1006
3	rs140255798	G	A	0.00894632	1006
3	rs241670	C	T	0.848907	1006
3	rs10510848	T	G	0.0129225	1006
3	rs6801658	C	T	0.199801	1006
3	rs241671	G	T	0.491054	1006
3	rs180987	G	C	0.26839	1006
3	rs148113616	G	A	0.00894632	1006
3	rs6798786	A	C	0.183897	1006
3	rs241672	C	T	0.547714	1006
3	rs1839075	G	C	0.306163	1006
3	rs141915361	C	T	0.0188867	1006
3	rs139278214	T	C	0.026839	1006
3	rs180992	G	C	0.275348	1006
3	rs17063507	A	G	0.182903	1006
3	rs76603861	T	C	0.0248509	1006
3	rs17031618	T	C	0.183897	1006
3	rs180993	G	C	0.274354	1006
3	rs171351	G	A	0.932406	1006
3	rs74961129	G	A	0.106362	1006
3	rs79599271	G	A	0.084493	1006
3	rs6805296	T	G	0.305169	1006
3	rs6805412	A	C	0.304175	1006
3	rs181349	G	C	0.853877	1006
3	rs180994	C	T	0.26839	1006
3	rs241673	A	T	0.932406	1006
3	rs241674	A	G	0.9334	1006
3	rs2682982	C	T	0.932406	1006
3	rs180995	A	C	0.362823	1006
3	rs2856045	A	G	0.932406	1006
3	rs180998	G	A	0.27336	1006
3	rs180999	T	A	0.315109	1006
3	rs17063517	T	C	0.122266	1006
3	rs12487370	T	C	0.122266	1006
3	rs2682981	T	G	0.932406	1006
3	rs181001	A	C	0.535785	1006
3	rs12054454	G	A	0.116302	1006
3	rs2734362	C	T	0.932406	1006
3	rs181002	T	C	0.356859	1006
3	rs181003	G	A	0.474155	1006
3	rs1447958	C	A	0.790258	1006
3	rs181008	A	G	0.122266	1006
3	rs2594273	A	G	0.932406	1006
3	rs1447959	C	T	0.311133	1006
3	rs1447960	G	T	0.791252	1006
3	rs9863683	G	C	0.182903	1006
3	rs111980531	C	T	0.0238569	1006
3	rs1584339	C	A	0.932406	1006
3	rs2121857	G	T	0.107356	1006
3	rs9864410	G	A	0.188867	1006
3	rs1823244	G	C	0.791252	1006
3	rs1584340	G	A	0.932406	1006
3	rs1584341	C	A	0.00795229	1006
3	rs2856005	A	G	0.44334	1006
3	rs12489122	A	G	0.122266	1006
3	rs2121858	A	G	0.122266	1006
3	rs2121859	C	T	0.791252	1006
3	rs114116984	A	G	0.0119284	1006
3	rs7634073	G	A	0.201789	1006
3	rs7626618	A	G	0.228628	1006
3	rs2594265	T	C	0.444334	1006
3	rs6446135	G	C	0.323062	1006
3	rs140610962	G	C	0.0198807	1006
3	rs4679548	G	A	0.322068	1006
3	rs4679549	G	A	0.322068	1006
3	rs4679550	T	G	0.12326	1006
3	rs4679551	A	G	0.161034	1006
3	rs4679552	C	A	0.323062	1006
3	rs2734364	C	G	0.854871	1006
3	rs2856010	T	G	0.790258	1006
3	rs9835422	T	C	0.289264	1006
3	rs2594259	T	C	0.790258	1006
3	rs79138718	A	C	0.159046	1006
3	rs2856011	T	A	0.932406	1006
3	rs2856012	C	G	0.932406	1006
3	rs2166823	C	G	0.385686	1006
3	rs2594256	A	C	0.931412	1006
3	rs2856013	A	G	0.932406	1006
3	rs2594255	G	C	0.931412	1006
3	rs2856014	C	T	0.931412	1006
3	rs116089341	T	C	0.0626243	1006
3	rs75883200	C	T	0.0139165	1006
3	rs2594254	T	C	0.419483	1006
3	rs2682959	T	C	0.932406	1006
3	rs2682960	T	C	0.930417	1006
3	rs2594253	A	G	0.931412	1006
3	rs2856015	A	G	0.932406	1006
3	rs2856016	A	G	0.932406	1006
3	rs2859794	A	C	0.932406	1006
3	rs114645164	A	G	0.027833	1006
3	rs2682961	T	G	0.932406	1006
3	rs2301156	T	G	0.171968	1006
3	rs2255772	A	G	0.423459	1006
3	rs2856017	C	T	0.101392	1006
3	rs112812146	G	C	0.0208748	1006
3	rs2856018	A	T	0.303181	1006
3	rs28448293	T	C	0.308151	1006
3	rs28555532	A	G	0.180915	1006
3	rs77121744	C	A	0.124254	1006
3	rs72885798	C	T	0.124254	1006
3	rs73834244	C	T	0.124254	1006
3	rs13076604	G	A	0.333002	1006
3	rs7651928	G	C	0.563618	1006
3	rs11130774	T	A	0.463221	1006
3	rs56101492	A	G	0.332008	1006
3	rs12495226	A	G	0.136183	1006
3	rs17063532	G	A	0.0596421	1006
3	rs12496064	A	T	0.0487078	1006
3	rs11130775	A	T	0.227634	1006
3	rs190536436	C	T	0.00795229	1006
3	rs11130776	C	T	0.101392	1006
3	rs10510849	G	A	0.200795	1006
3	rs12054041	G	A	0.199801	1006
3	rs3937353	C	T	0.526839	1006
3	rs113703194	T	C	0.0308151	1006
3	rs2856019	C	G	0.925447	1006
3	rs12491463	C	G	0.106362	1006
3	rs9845479	C	T	0.326044	1006
3	rs2734365	T	C	0.440358	1006
3	rs2734366	G	A	0.272366	1006
3	rs17669257	T	C	0.336978	1006
3	rs73107355	G	T	0.0974155	1006
3	rs10451993	C	T	0.55169	1006
3	rs28430306	G	C	0.101392	1006
3	rs10510850	C	T	0.0994036	1006
3	rs2734367	T	C	0.848907	1006
3	rs78130434	C	T	0.0994036	1006
3	rs9833533	G	A	0.0904573	1006
3	rs2682962	A	G	0.557654	1006
3	rs9880898	A	T	0.102386	1006
3	rs12494672	T	C	0.107356	1006
3	rs17063578	T	C	0.0218688	1006
3	rs2734368	C	A	0.836978	1006
3	rs2682963	C	T	0.836978	1006
3	rs73093554	A	G	0.0337972	1006
3	rs7651468	G	A	0.111332	1006
3	rs62249089	T	C	0.0616302	1006
3	rs2682964	G	C	0.892644	1006
3	rs7638056	G	C	0.38171	1006
3	rs13079016	C	A	0.299205	1006
3	rs9826800	A	C	0.184891	1006
3	rs6785709	A	G	0.084493	1006
3	rs9865739	C	T	0.0666004	1006
3	rs13085258	G	T	0.342942	1006
3	rs73093559	G	A	0.027833	1006
3	rs2734369	G	T	0.794235	1006
3	rs62249090	A	G	0.241551	1006
3	rs9815092	T	C	0.400596	1006
3	rs2178808	C	T	0.312127	1006
3	rs6779985	C	A	0.0755467	1006
3	rs2049799	G	A	0.262425	1006
3	rs2734370	C	A	0.54175	1006
3	rs7645898	A	G	0.581511	1006
3	rs140737235	G	C	0.00397614	1006
3	rs2105829	G	A	0.0417495	1006
3	rs939495	C	T	0.874751	1006
3	rs73093579	C	T	0.0129225	1006
3	rs928945	C	A	0.588469	1006
3	rs77997326	G	A	0.0198807	1006
3	rs2252742	G	C	0.0417495	1006
3	rs2363667	C	T	0.587475	1006
3	rs11705999	A	T	0.587475	1006
3	rs62249091	G	A	0.587475	1006
3	rs2156972	G	A	0.587475	1006
3	rs2682965	G	A	0.885686	1006
3	rs2156973	G	A	0.587475	1006
3	rs12638023	T	C	0.246521	1006
3	rs2856021	G	T	0.873757	1006
3	rs2856022	A	C	0.0536779	1006
3	rs139303010	G	A	0.0407555	1006
3	rs62249092	A	C	0.415507	1006
3	rs112798636	T	C	0.0228628	1006
3	rs2226971	G	T	0.643141	1006
3	rs12498136	T	C	0.244533	1006
3	rs143022690	C	T	0.0168986	1006
3	rs76193383	A	G	0.0656064	1006
3	rs7617530	G	A	0.245527	1006
3	rs2856025	T	C	0.88668	1006
3	rs2682967	A	G	0.88668	1006
3	rs2682968	C	A	0.642147	1006
3	rs2856026	G	T	0.641153	1006
3	rs1540263	C	A	0.630219	1006
3	rs11712757	A	G	0.589463	1006
3	rs2682969	T	A	0.889662	1006
3	rs2226972	A	G	0.246521	1006
3	rs2856027	A	T	0.477137	1006
3	rs2856028	C	A	0.877734	1006
3	rs6775612	T	C	0.242545	1006
3	rs2856029	C	T	0.874751	1006
3	rs11716874	C	T	0.417495	1006
3	rs11130777	T	C	0.417495	1006
3	rs1158425	G	A	0.704771	1006
3	rs2256806	C	A	0.633201	1006
3	rs724025	G	A	0.417495	1006
3	rs5016304	C	G	0.244533	1006
3	rs35710425	T	G	0.0119284	1006
3	rs78592189	A	G	0.0178926	1006
3	rs73095324	G	C	0.0248509	1006
3	rs2856030	C	G	0.88668	1006
3	rs75240439	A	G	0.0487078	1006
3	rs17669863	T	C	0.109344	1006
3	rs2682970	T	A	0.0536779	1006
3	rs2682971	T	C	0.0536779	1006
3	rs2682972	G	A	0.0536779	1006
3	rs34970155	C	G	0.238569	1006
3	rs148058994	G	C	0.0516899	1006
3	rs11720214	C	T	0.581511	1006
3	rs13100376	G	A	0.10835	1006
3	rs2040377	T	G	0.0536779	1006
3	rs2040378	C	A	0.0427435	1006
3	rs147135024	T	C	0.0248509	1006
3	rs2856032	C	G	0.867793	1006
3	rs2856033	A	C	0.863817	1006
3	rs2856034	A	G	0.265408	1006
3	rs2856035	G	T	0.868787	1006
3	rs939496	T	C	0.752485	1006
3	rs78927785	T	A	0.026839	1006
3	rs17670088	A	G	0.287276	1006
3	rs17624325	C	T	0.286282	1006
3	rs17670154	G	C	0.287276	1006
3	rs114873467	C	T	0.0188867	1006
3	rs939497	T	C	0.476143	1006
3	rs62249119	C	T	0.0258449	1006
3	rs939498	A	C	0.880716	1006
3	rs17670198	A	G	0.28827	1006
3	rs34600947	T	C	0.28827	1006
3	rs36033536	G	A	0.127237	1006
3	rs2856036	A	G	0.877734	1006
3	rs59194055	T	G	0.177932	1006
3	rs115196039	C	G	0.0397614	1006
3	rs17624439	A	C	0.28827	1006
3	rs717762	A	G	0.87674	1006
3	rs66813868	T	C	0.127237	1006
3	rs78477336	C	T	0.027833	1006
3	rs715381	T	C	0.28827	1006
3	rs17624475	T	C	0.28827	1006
3	rs715382	C	A	0.162028	1006
3	rs17624499	C	A	0.287276	1006
3	rs13068278	C	T	0.412525	1006
3	rs80156460	G	A	0.00497018	1006
3	rs7637810	A	C	0.415507	1006
3	rs7640222	T	C	0.415507	1006
3	rs2856037	C	A	0.877734	1006
3	rs2682979	T	C	0.877734	1006
3	rs7638130	A	G	0.413519	1006
3	rs116103089	T	C	0.0258449	1006
3	rs2856038	C	T	0.449304	1006
3	rs7642882	T	C	0.415507	1006
3	rs7640515	A	G	0.415507	1006
3	rs2856039	C	A	0.864811	1006
3	rs2682983	T	A	0.463221	1006
3	rs13060659	T	C	0.415507	1006
3	rs13080485	A	G	0.415507	1006
3	rs2682984	C	G	0.87674	1006
3	rs116697536	A	G	0.0228628	1006
3	rs2246924	C	A	0.150099	1006
3	rs138496752	T	C	0.0188867	1006
3	rs717228	T	C	0.0656064	1006
3	rs149210649	A	T	0.00994036	1006
3	rs62249121	G	A	0.159046	1006
3	rs71313784	A	G	0.140159	1006
3	rs17031623	A	G	0.0109344	1006
3	rs7632868	T	G	0.470179	1006
3	rs7640909	G	C	0.141153	1006
3	rs2682978	A	G	0.465209	1006
3	rs13093294	C	T	0.141153	1006
3	rs2856040	T	C	0.867793	1006
3	rs2856041	C	G	0.452286	1006
3	rs2856042	C	T	0.452286	1006
3	rs2682977	G	C	0.866799	1006
3	rs2682976	C	G	0.866799	1006
3	rs2156974	G	A	0.447316	1006
3	rs2247359	A	G	0.471173	1006
3	rs2682974	T	G	0.863817	1006
3	rs721207	C	T	0.447316	1006
3	rs2856044	C	G	0.446322	1006
3	rs80003729	G	A	0.0159046	1006
3	rs62249122	G	C	0.182903	1006
3	rs1029276	T	A	0.143141	1006
3	rs1009947	C	T	0.465209	1006
3	rs139887627	A	C	0.0119284	1006
3	rs1029277	C	T	0.7167	1006
3	rs35245111	G	A	0.127237	1006
3	rs2885865	G	A	0.342942	1006
3	rs2213216	T	A	0.343936	1006
3	rs2682944	A	G	0.873757	1006
3	rs116575747	C	T	0.0188867	1006
3	rs2363669	T	C	0.34493	1006
3	rs62249123	G	A	0.148111	1006
3	rs2156975	C	T	0.153082	1006
3	rs2363670	C	T	0.371769	1006
3	rs115220981	C	G	0.0298211	1006
3	rs62249124	T	C	0.162028	1006
3	rs144224504	A	G	0.0298211	1006
3	rs7610879	G	C	0.159046	1006
3	rs62249125	C	T	0.148111	1006
3	rs7610986	G	T	0.340954	1006
3	rs7633753	C	T	0.159046	1006
3	rs7633853	C	T	0.340954	1006
3	rs12498001	T	C	0.340954	1006
3	rs4679480	A	T	0.7167	1006
3	rs4679481	G	T	0.714712	1006
3	rs79082706	A	G	0.0656064	1006
3	rs114969469	T	C	0.0149105	1006
3	rs12152491	G	T	0.712724	1006
3	rs73095392	G	A	0.0487078	1006
3	rs11926787	G	A	0.452286	1006
3	rs967318	A	G	0.246521	1006
3	rs114309418	T	C	0.0337972	1006
3	rs967319	C	T	0.246521	1006
3	rs6762641	T	C	0.246521	1006
3	rs13090450	A	G	0.347913	1006
3	rs13090600	C	T	0.347913	1006
3	rs6765371	T	A	0.712724	1006
3	rs10510851	T	C	0.348907	1006
3	rs10510852	G	A	0.244533	1006
3	rs12487927	T	C	0.262425	1006
3	rs4679482	T	C	0.71173	1006
3	rs7618762	T	C	0.709742	1006
3	rs79115430	T	C	0.0536779	1006
3	rs73095400	A	T	0.148111	1006
3	rs4679483	T	A	0.709742	1006
3	rs11716931	G	A	0.258449	1006
3	rs11721114	T	C	0.258449	1006
3	rs11717799	G	A	0.258449	1006
3	rs56188464	T	C	0.130219	1006
3	rs55688420	T	C	0.130219	1006
3	rs12637393	G	A	0.445328	1006
3	rs62249149	G	C	0.147117	1006
3	rs6764332	C	T	0.260437	1006
3	rs7633325	G	A	0.444334	1006
3	rs7625928	A	G	0.447316	1006
3	rs2077099	G	C	0.445328	1006
3	rs2003793	C	G	0.261431	1006
3	rs2003794	C	A	0.445328	1006
3	rs17670946	C	G	0.127237	1006
3	rs762693	G	A	0.261431	1006
3	rs184813110	C	T	0.00497018	1006
3	rs11918370	T	C	0.261431	1006
3	rs17063700	A	G	0.261431	1006
3	rs11914311	G	T	0.641153	1006
3	rs56152902	C	T	0.243539	1006
3	rs13063948	C	A	0.136183	1006
3	rs62249151	G	T	0.240557	1006
3	rs2682940	T	C	0.934394	1006
3	rs2856055	C	G	0.785288	1006
3	rs2856056	C	T	0.791252	1006
3	rs2856057	T	A	0.791252	1006
3	rs7629382	G	A	0.595427	1006
3	rs10510853	C	G	0.0417495	1006
3	rs77194787	A	G	0.0198807	1006
3	rs2856058	C	T	0.833002	1006
3	rs2856059	C	T	0.599404	1006
3	rs2856060	G	A	0.833002	1006
3	rs9843949	T	C	0.229622	1006
3	rs112231891	C	A	0.0417495	1006
3	rs75967962	A	G	0.0228628	1006
3	rs721779	A	G	0.190855	1006
3	rs62249152	C	A	0.128231	1006
3	rs73097250	A	C	0.0357853	1006
3	rs2856067	G	T	0.792247	1006
3	rs115658443	C	A	0.0417495	1006
3	rs2856068	A	G	0.792247	1006
3	rs2682931	G	A	0.790258	1006
3	rs114433971	C	T	0.130219	1006
3	rs116427943	T	G	0.0427435	1006
3	rs2682930	C	A	0.790258	1006
3	rs2856071	A	G	0.964215	1006
3	rs13086399	C	T	0.597416	1006
3	rs9837947	C	G	0.190855	1006
3	rs2856072	C	T	0.597416	1006
3	rs35595048	A	T	0.0874751	1006
3	rs76889241	A	G	0.0427435	1006
3	rs2682945	C	T	0.789264	1006
3	rs74829994	G	A	0.0407555	1006
3	rs73097263	G	A	0.0139165	1006
3	rs2682946	G	A	0.967197	1006
3	rs2856076	A	G	0.542744	1006
3	rs2856077	C	T	0.120278	1006
3	rs9869204	T	C	0.21173	1006
3	rs9853818	C	T	0.197813	1006
3	rs2682949	T	C	0.967197	1006
3	rs2856078	A	G	0.59841	1006
3	rs2682951	G	A	0.582505	1006
3	rs12632090	C	A	0.796223	1006
3	rs7648833	A	G	0.251491	1006
3	rs7649096	A	G	0.214712	1006
3	rs113671482	G	A	0.0367793	1006
3	rs2682952	C	G	0.796223	1006
3	rs62249153	T	A	0.129225	1006
3	rs55955020	C	T	0.214712	1006
3	rs2855998	C	A	0.794235	1006
3	rs2855999	G	A	0.105368	1006
3	rs9866904	T	C	0.204771	1006
3	rs188068984	C	A	0.0308151	1006
3	rs9311770	T	C	0.203777	1006
3	rs9847604	G	C	0.203777	1006
3	rs2682954	G	C	0.966203	1006
3	rs17063746	A	G	0.21173	1006
3	rs2682956	A	G	0.588469	1006
3	rs62249154	G	A	0.0367793	1006
3	rs2213215	A	C	0.214712	1006
3	rs76108231	T	A	0.0437376	1006
3	rs2682957	G	T	0.586481	1006
3	rs57725275	T	C	0.21173	1006
3	rs1618561	G	A	0.837972	1006
3	rs1735451	A	G	0.83499	1006
3	rs62249155	G	A	0.0367793	1006
3	rs1716702	C	T	0.965209	1006
3	rs138586508	C	T	0.0129225	1006
3	rs4600784	A	C	0.197813	1006
3	rs1735448	T	G	0.802187	1006
3	rs62249156	C	T	0.128231	1006
3	rs113484841	G	A	0.0367793	1006
3	rs2156968	G	A	0.21173	1006
3	rs115402159	G	A	0.128231	1006
3	rs1716703	G	T	0.799205	1006
3	rs62251488	A	C	0.129225	1006
3	rs112991786	T	G	0.0367793	1006
3	rs1716704	C	T	0.214712	1006
3	rs6784732	G	A	0.0367793	1006
3	rs28448819	A	G	0.214712	1006
3	rs181076257	T	A	0.0308151	1006
3	rs1735472	A	T	0.800199	1006
3	rs1735473	T	G	0.801193	1006
3	rs62251489	C	T	0.0367793	1006
3	rs114345871	C	T	0.00894632	1006
3	rs62251490	T	G	0.129225	1006
3	rs62251491	C	T	0.0367793	1006
3	rs72872798	G	A	0.0367793	1006
3	rs62251492	A	T	0.0367793	1006
3	rs9827546	T	C	0.0367793	1006
3	rs12488640	T	C	0.129225	1006
3	rs1716705	C	T	0.801193	1006
3	rs1623091	C	G	0.836978	1006
3	rs13314853	C	A	0.0367793	1006
3	rs1625810	C	G	0.966203	1006
3	rs12630435	G	A	0.197813	1006
3	rs62251493	A	G	0.0367793	1006
3	rs62251494	A	G	0.0367793	1006
3	rs62251495	C	T	0.0367793	1006
3	rs986687	G	T	0.93837	1006
3	rs17063778	A	G	0.0367793	1006
3	rs2056834	G	A	0.00994036	1006
3	rs1716709	A	G	0.902584	1006
3	rs1716710	C	G	0.902584	1006
3	rs62251496	T	C	0.0367793	1006
3	rs1629179	G	A	0.687873	1006
3	rs62251500	T	A	0.0367793	1006
3	rs11922545	A	G	0.0367793	1006
3	rs75370838	T	G	0.028827	1006
3	rs73099215	G	A	0.0228628	1006
3	rs62251501	A	G	0.0367793	1006
3	rs1620446	T	C	0.913519	1006
3	rs58299945	T	C	0.213718	1006
3	rs67043096	G	A	0.198807	1006
3	rs1623840	T	C	0.913519	1006
3	rs1716713	T	A	0.913519	1006
3	rs1716714	A	G	0.940358	1006
3	rs1735440	A	T	0.940358	1006
3	rs79163424	C	T	0.0387674	1006
3	rs17063781	T	G	0.026839	1006
3	rs6798559	T	C	0.939364	1006
3	rs1716717	T	G	0.912525	1006
3	rs1716718	C	G	0.93837	1006
3	rs1735443	T	C	0.911531	1006
3	rs13085845	C	T	0.903579	1006
3	rs62251502	G	T	0.026839	1006
3	rs13086029	A	G	0.904573	1006
3	rs150188940	A	G	0.0228628	1006
3	rs1735444	G	T	0.908549	1006
3	rs4402886	T	C	0.028827	1006
3	rs6773741	T	C	0.214712	1006
3	rs12633258	G	A	0.0506958	1006
3	rs73099240	T	C	0.0129225	1006
3	rs1735445	C	T	0.904573	1006
3	rs1716724	C	G	0.877734	1006
3	rs1716729	T	A	0.905567	1006
3	rs1614618	T	G	0.912525	1006
3	rs1716739	T	C	0.940358	1006
3	rs1735446	A	G	0.939364	1006
3	rs115254613	G	A	0.027833	1006
3	rs58745931	G	C	0.026839	1006
3	rs6793104	G	A	0.026839	1006
3	rs79938991	C	A	0.0178926	1006
3	rs1735447	G	T	0.0854871	1006
3	rs1716738	C	T	0.93837	1006
3	rs1735449	A	G	0.93837	1006
3	rs2205355	A	G	0.0725646	1006
3	rs1735450	A	T	0.903579	1006
3	rs1716737	G	A	0.87674	1006
3	rs1716736	G	A	0.903579	1006
3	rs68141782	T	C	0.245527	1006
3	rs1716735	G	A	0.877734	1006
3	rs34499190	C	T	0.0387674	1006
3	rs1716734	C	T	0.904573	1006
3	rs9810266	A	G	0.026839	1006
3	rs1716733	A	T	0.93837	1006
3	rs7642546	T	C	0.026839	1006
3	rs1716732	G	A	0.877734	1006
3	rs1735452	T	C	0.939364	1006
3	rs1735453	A	G	0.93837	1006
3	rs6789900	T	C	0.026839	1006
3	rs9830759	A	G	0.027833	1006
3	rs2142299	G	A	0.0397614	1006
3	rs9868891	G	A	0.027833	1006
3	rs62251532	T	C	0.028827	1006
3	rs9814237	T	C	0.028827	1006
3	rs1716730	T	C	0.878728	1006
3	rs7638754	T	C	0.028827	1006
3	rs7638652	A	G	0.028827	1006
3	rs73099272	C	T	0.0864811	1006
3	rs11928674	C	T	0.028827	1006
3	rs11921025	A	G	0.028827	1006
3	rs9824756	T	C	0.028827	1006
3	rs13321532	T	C	0.028827	1006
3	rs1735454	T	C	0.939364	1006
3	rs11926456	A	G	0.028827	1006
3	rs57004000	A	T	0.028827	1006
3	rs115791771	C	T	0.05666	1006
3	rs9840473	C	T	0.028827	1006
3	rs34591582	G	A	0.17992	1006
3	rs145439368	T	C	0.028827	1006
3	rs62251534	A	G	0.028827	1006
3	rs13096315	G	A	0.875746	1006
3	rs140939863	C	T	0.0586481	1006
3	rs189375977	C	T	0.00894632	1006
3	rs9845813	C	G	0.028827	1006
3	rs1716722	T	C	0.877734	1006
3	rs35143592	T	C	0.0208748	1006
3	rs1716721	T	C	0.87674	1006
3	rs9818734	A	G	0.028827	1006
3	rs62251535	T	C	0.028827	1006
3	rs7641604	A	G	0.028827	1006
3	rs1735457	G	A	0.937376	1006
3	rs1735458	A	T	0.937376	1006
3	rs62251536	G	T	0.0119284	1006
3	rs6446150	T	C	0.028827	1006
3	rs7636178	C	T	0.028827	1006
3	rs6791660	C	T	0.112326	1006
3	rs1716720	G	A	0.976143	1006
3	rs9816751	T	A	0.028827	1006
3	rs9872622	G	A	0.028827	1006
3	rs114578503	A	G	0.0805169	1006
3	rs9839778	A	G	0.028827	1006
3	rs1716723	G	A	0.874751	1006
3	rs9840107	A	C	0.028827	1006
3	rs9878248	G	A	0.028827	1006
3	rs9878020	C	A	0.028827	1006
3	rs9878383	G	C	0.028827	1006
3	rs74323669	A	C	0.0447316	1006
3	rs78343106	T	C	0.0725646	1006
3	rs62251537	C	T	0.028827	1006
3	rs72875002	C	T	0.028827	1006
3	rs143920927	G	A	0.0387674	1006
3	rs9816956	A	G	0.028827	1006
3	rs9874852	T	C	0.028827	1006
3	rs9875027	T	C	0.028827	1006
3	rs140806954	C	T	0.0119284	1006
3	rs77734629	C	T	0.028827	1006
3	rs7618351	T	G	0.028827	1006
3	rs77657499	C	T	0.105368	1006
3	rs9311772	T	C	0.028827	1006
3	rs9881065	T	C	0.028827	1006
3	rs9861551	G	A	0.028827	1006
3	rs9861707	G	C	0.028827	1006
3	rs6774839	T	C	0.315109	1006
3	rs79428005	G	A	0.0407555	1006
3	rs6772346	A	G	0.028827	1006
3	rs62251538	C	T	0.0298211	1006
3	rs78420016	A	G	0.0139165	1006
3	rs9811304	T	C	0.028827	1006
3	rs9866844	G	C	0.028827	1006
3	rs9828898	A	G	0.028827	1006
3	rs62251539	G	A	0.028827	1006
3	rs9832938	A	G	0.028827	1006
3	rs9311773	G	C	0.028827	1006
3	rs76199885	G	A	0.0188867	1006
3	rs62251540	C	A	0.028827	1006
3	rs62251541	C	G	0.028827	1006
3	rs1735460	T	C	0.977137	1006
3	rs9838172	A	G	0.028827	1006
3	rs9838335	A	G	0.028827	1006
3	rs9838669	A	G	0.028827	1006
3	rs9876876	C	A	0.0298211	1006
3	rs9839019	A	G	0.0298211	1006
3	rs116395588	C	A	0.0149105	1006
3	rs9826128	T	G	0.0298211	1006
3	rs1735461	A	C	0.977137	1006
3	rs9826570	T	G	0.0298211	1006
3	rs1716725	T	C	0.196819	1006
3	rs9882477	G	C	0.0298211	1006
3	rs9844497	A	G	0.0298211	1006
3	rs185722562	T	C	0.0159046	1006
3	rs9827312	T	A	0.0298211	1006
3	rs9827340	T	C	0.0298211	1006
3	rs79944090	G	T	0.0387674	1006
3	rs1735462	T	C	0.977137	1006
3	rs73099293	T	A	0.105368	1006
3	rs4393862	C	A	0.0298211	1006
3	rs1735463	C	A	0.908549	1006
3	rs1716726	T	C	0.947316	1006
3	rs1716727	A	G	0.227634	1006
3	rs1735464	G	T	0.976143	1006
3	rs62249265	G	A	0.0298211	1006
3	rs62249266	T	G	0.0298211	1006
3	rs1735465	A	C	0.977137	1006
3	rs62249267	C	A	0.94831	1006
3	rs189665430	A	C	0.0298211	1006
3	rs4405865	C	T	0.976143	1006
3	rs4256080	A	G	0.975149	1006
3	rs4292193	G	T	0.976143	1006
3	rs112106998	C	G	0.975149	1006
3	rs1735466	G	A	0.978131	1006
3	rs1735467	G	A	0.76839	1006
3	rs1716711	T	C	0.977137	1006
3	rs1716712	T	C	0.977137	1006
3	rs9868595	A	G	0.977137	1006
3	rs9831418	G	C	0.977137	1006
3	rs11130780	T	A	0.947316	1006
3	rs62249271	C	T	0.176938	1006
3	rs1735468	A	G	0.770378	1006
3	rs58195903	T	A	0.0298211	1006
3	rs1735469	C	G	0.976143	1006
3	rs148440868	A	G	0.00695825	1006
3	rs1735470	A	G	0.976143	1006
3	rs1716744	G	C	0.976143	1006
3	rs1716746	G	A	0.961233	1006
3	rs13060811	A	G	0.182903	1006
3	rs17627239	A	T	0.176938	1006
3	rs9852628	C	T	0.0854871	1006
3	rs17063868	G	T	0.0318091	1006
3	rs114576587	G	A	0.0208748	1006
3	rs62249273	A	C	0.173956	1006
3	rs1716747	T	C	0.382704	1006
3	rs62249274	G	A	0.0298211	1006
3	rs1716748	C	T	0.37674	1006
3	rs1716749	A	G	0.371769	1006
3	rs9860076	T	A	0.120278	1006
3	rs1735474	T	C	0.167992	1006
3	rs112696061	C	A	0.0298211	1006
3	rs1716751	A	T	0.176938	1006
3	rs73101682	A	G	0.0387674	1006
3	rs7643144	C	T	0.547714	1006
3	rs1716752	G	A	0.960239	1006
3	rs116180977	C	T	0.0248509	1006
3	rs1716753	T	G	0.635189	1006
3	rs1623349	G	A	0.704771	1006
3	rs12492639	G	A	0.54672	1006
3	rs11923145	G	A	0.0298211	1006
3	rs62249302	G	A	0.0387674	1006
3	rs1716754	G	T	0.153082	1006
3	rs6802913	T	C	0.578529	1006
3	rs7636357	C	T	0.586481	1006
3	rs138626612	C	T	0.0218688	1006
3	rs1735475	A	T	0.67495	1006
3	rs2363681	T	C	0.587475	1006
3	rs6764043	T	C	0.589463	1006
3	rs6797892	C	A	0.0298211	1006
3	rs62249304	G	A	0.0298211	1006
3	rs7611967	T	C	0.683897	1006
3	rs7371970	T	C	0.645129	1006
3	rs7619756	G	A	0.442346	1006
3	rs1716743	A	G	0.644135	1006
3	rs13068173	G	A	0.0685885	1006
3	rs1716742	T	C	0.856859	1006
3	rs115515589	G	A	0.0337972	1006
3	rs72876942	G	A	0.114314	1006
3	rs78937125	G	A	0.00894632	1006
3	rs1735476	A	G	0.280318	1006
3	rs1716741	T	C	0.21173	1006
3	rs17063890	A	C	0.0685885	1006
3	rs73103506	C	T	0.137177	1006
3	rs17627738	C	T	0.138171	1006
3	rs1735477	G	A	0.917495	1006
3	rs1735478	C	A	0.917495	1006
3	rs7627621	T	C	0.0725646	1006
3	rs57560924	A	G	0.0377734	1006
3	rs77589722	T	C	0.0745527	1006
3	rs62249306	T	A	0.426441	1006
3	rs34287614	G	A	0.0735586	1006
3	rs112094634	C	T	0.028827	1006
3	rs741891	C	T	0.837972	1006
3	rs6779150	G	C	0.0785288	1006
3	rs6779250	G	A	0.0735586	1006
3	rs6781958	G	A	0.0785288	1006
3	rs114208556	C	G	0.0477137	1006
3	rs13090237	T	A	0.146123	1006
3	rs115969834	C	T	0.0675944	1006
3	rs1716740	C	T	0.893638	1006
3	rs76211169	C	A	0.0675944	1006
3	rs12493219	A	G	0.0725646	1006
3	rs73103521	G	A	0.00894632	1006
3	rs12631593	G	A	0.114314	1006
3	rs150130737	C	T	0.0159046	1006
3	rs17031633	T	G	0.0765408	1006
3	rs2205359	G	T	0.315109	1006
3	rs760314	C	T	0.638171	1006
3	rs760315	T	C	0.167992	1006
3	rs79453605	T	C	0.0159046	1006
3	rs11914567	C	T	0.280318	1006
3	rs77477030	G	A	0.0884692	1006
3	rs2363683	T	G	0.915507	1006
3	rs74865621	A	C	0.205765	1006
3	rs139364729	A	C	0.027833	1006
3	rs17063899	C	A	0.0805169	1006
3	rs75741096	A	T	0.0417495	1006
3	rs961374	G	A	0.0397614	1006
3	rs78765994	G	A	0.0129225	1006
3	rs17679400	T	C	0.310139	1006
3	rs75966640	C	T	0.00795229	1006
3	rs6783059	C	A	0.44334	1006
3	rs17063904	A	G	0.0994036	1006
3	rs6796003	A	T	0.833996	1006
3	rs62249307	C	T	0.084493	1006
3	rs28697197	G	A	0.307157	1006
3	rs3920477	G	T	0.517893	1006
3	rs112394262	C	T	0.0447316	1006
3	rs2205360	G	A	0.207753	1006
3	rs13091058	G	T	0.514911	1006
3	rs147620821	G	A	0.00795229	1006
3	rs9879376	A	G	0.513917	1006
3	rs17628405	C	T	0.217694	1006
3	rs34108453	G	A	0.0387674	1006
3	rs6446152	G	A	0.905567	1006
3	rs78968176	G	A	0.0109344	1006
3	rs78091203	C	T	0.182903	1006
3	rs112724716	A	G	0.0328032	1006
3	rs6767314	G	T	0.529821	1006
3	rs79582651	T	C	0.00795229	1006
3	rs9311779	T	C	0.497018	1006
3	rs62249308	A	G	0.215706	1006
3	rs79957300	A	C	0.0397614	1006
3	rs9850579	C	T	0.795229	1006
3	rs17063922	C	T	0.00795229	1006
3	rs77774677	G	A	0.00894632	1006
3	rs13063937	C	A	0.258449	1006
3	rs77327927	T	C	0.0347913	1006
3	rs4974255	C	A	0.398608	1006
3	rs4974256	T	C	0.40159	1006
3	rs4974239	A	G	0.398608	1006
3	rs6802326	T	G	0.40159	1006
3	rs17680010	C	T	0.258449	1006
3	rs13070504	C	G	0.259443	1006
3	rs7612949	G	A	0.38668	1006
3	rs75470348	T	G	0.0457256	1006
3	rs79517905	C	T	0.0159046	1006
3	rs7434129	T	C	0.152087	1006
3	rs1997582	T	C	0.505964	1006
3	rs79864724	T	C	0.149105	1006
3	rs62249310	A	G	0.0447316	1006
3	rs17063928	C	G	0.0367793	1006
3	rs2142294	A	T	0.388668	1006
3	rs79638604	T	C	0.102386	1006
3	rs17063933	C	T	0.101392	1006
3	rs4974227	A	G	0.225646	1006
3	rs6771383	T	C	0.388668	1006
3	rs115733010	G	T	0.0218688	1006
3	rs74701508	A	C	0.102386	1006
3	rs77773625	T	G	0.102386	1006
3	rs1569346	A	G	0.389662	1006
3	rs6786508	G	T	0.102386	1006
3	rs73103570	G	A	0.0616302	1006
3	rs7624678	A	C	0.10338	1006
3	rs28550945	C	G	0.10338	1006
3	rs2205342	C	T	0.429423	1006
3	rs7429680	T	C	0.533797	1006
3	rs11130781	T	C	0.534791	1006
3	rs13098348	G	A	0.429423	1006
3	rs13098545	G	C	0.428429	1006
3	rs13098466	A	C	0.429423	1006
3	rs74720804	C	T	0.0377734	1006
3	rs9882068	C	T	0.531809	1006
3	rs13099811	G	A	0.428429	1006
3	rs79665172	A	G	0.10338	1006
3	rs57203484	A	C	0.428429	1006
3	rs57595293	A	G	0.428429	1006
3	rs75204433	C	T	0.10338	1006
3	rs13067083	C	T	0.531809	1006
3	rs72876976	T	C	0.102386	1006
3	rs12185984	T	C	0.533797	1006
3	rs2205344	C	T	0.430417	1006
3	rs6765136	C	G	0.102386	1006
3	rs6780451	T	C	0.102386	1006
3	rs78738346	G	A	0.0129225	1006
3	rs11130782	T	C	0.430417	1006
3	rs77366932	T	G	0.102386	1006
3	rs9879770	C	T	0.102386	1006
3	rs9880233	C	G	0.102386	1006
3	rs9842547	A	G	0.102386	1006
3	rs9842721	A	C	0.102386	1006
3	rs9825246	T	C	0.102386	1006
3	rs13059280	A	G	0.430417	1006
3	rs9847131	A	G	0.533797	1006
3	rs6772782	C	T	0.10338	1006
3	rs6787897	A	G	0.533797	1006
3	rs11710207	T	C	0.430417	1006
3	rs17680697	T	C	0.110338	1006
3	rs17063959	C	T	0.102386	1006
3	rs13065371	A	G	0.430417	1006
3	rs13088864	T	C	0.17992	1006
3	rs9857754	A	C	0.102386	1006
3	rs11130783	C	T	0.102386	1006
3	rs9820935	C	A	0.0785288	1006
3	rs9840977	T	G	0.532803	1006
3	rs57164580	C	G	0.102386	1006
3	rs13073028	G	A	0.351889	1006
3	rs57755919	G	A	0.102386	1006
3	rs9821406	C	A	0.180915	1006
3	rs78763729	G	A	0.0168986	1006
3	rs71313791	C	T	0.0168986	1006
3	rs13078149	A	T	0.241551	1006
3	rs12491786	T	G	0.213718	1006
3	rs13083707	G	A	0.262425	1006
3	rs9830935	G	A	0.0785288	1006
3	rs13084123	C	G	0.345924	1006
3	rs11919041	G	T	0.2833	1006
3	rs11923137	T	C	0.385686	1006
3	rs13084713	A	C	0.385686	1006
3	rs4974228	T	C	0.112326	1006
3	rs2364293	A	G	0.560636	1006
3	rs60700810	A	C	0.0616302	1006
3	rs13096204	A	G	0.447316	1006
3	rs77221380	C	T	0.0685885	1006
3	rs73105412	C	T	0.0616302	1006
3	rs2205345	G	A	0.447316	1006
3	rs2205346	T	G	0.0785288	1006
3	rs7633027	G	A	0.447316	1006
3	rs73105415	C	T	0.0387674	1006
3	rs7611737	C	T	0.447316	1006
3	rs926139	C	G	0.553678	1006
3	rs17063967	A	G	0.0606362	1006
3	rs12492901	G	T	0.111332	1006
3	rs11709918	C	T	0.308151	1006
3	rs9849413	T	C	0.38668	1006
3	rs71313793	G	A	0.0178926	1006
3	rs9854360	T	C	0.44831	1006
3	rs12489644	C	T	0.0685885	1006
3	rs2064011	T	A	0.44831	1006
3	rs2064012	C	T	0.517893	1006
3	rs55897133	C	T	0.0606362	1006
3	rs77041215	C	G	0.0606362	1006
3	rs79652124	G	C	0.0685885	1006
3	rs79532621	C	G	0.00596421	1006
3	rs6801955	G	A	0.38668	1006
3	rs6791644	A	G	0.129225	1006
3	rs6794160	A	G	0.207753	1006
3	rs17063986	G	A	0.0606362	1006
3	rs66487729	C	T	0.0606362	1006
3	rs58033755	A	G	0.0785288	1006
3	rs17063990	C	T	0.0685885	1006
3	rs56129149	T	C	0.130219	1006
3	rs56228932	T	C	0.129225	1006
3	rs62249311	A	G	0.415507	1006
3	rs6790615	G	A	0.207753	1006
3	rs55868432	T	C	0.207753	1006
3	rs56364277	A	G	0.0606362	1006
3	rs66481821	A	G	0.0606362	1006
3	rs67260172	C	T	0.0606362	1006
3	rs67843484	C	T	0.0606362	1006
3	rs6794439	G	A	0.0785288	1006
3	rs2142295	A	C	0.0606362	1006
3	rs1014856	G	A	0.0685885	1006
3	rs6797329	G	T	0.0785288	1006
3	rs6786213	A	G	0.517893	1006
3	rs9866819	G	T	0.0785288	1006
3	rs9311780	G	A	0.139165	1006
3	rs9829212	A	G	0.147117	1006
3	rs4974240	A	G	0.517893	1006
3	rs4974229	G	A	0.0685885	1006
3	rs9311781	T	G	0.0785288	1006
3	rs4974241	C	T	0.147117	1006
3	rs73107606	G	A	0.0606362	1006
3	rs76688592	A	T	0.0685885	1006
3	rs6777650	C	T	0.0815109	1006
3	rs77033705	T	G	0.0685885	1006
3	rs12632664	A	G	0.310139	1006
3	rs115927108	A	G	0.0129225	1006
3	rs67310975	T	C	0.0606362	1006
3	rs9823013	T	C	0.519881	1006
3	rs9878766	G	A	0.519881	1006
3	rs74542322	G	A	0.0685885	1006
3	rs9878801	G	T	0.457256	1006
3	rs12492010	T	A	0.0685885	1006
3	rs61474493	C	T	0.0685885	1006
3	rs73107613	A	C	0.0606362	1006
3	rs55881566	C	T	0.141153	1006
3	rs57394873	G	T	0.0685885	1006
3	rs13094165	G	A	0.312127	1006
3	rs13093744	A	G	0.312127	1006
3	rs7639167	C	G	0.454274	1006
3	rs73107616	G	T	0.0586481	1006
3	rs7650786	A	T	0.454274	1006
3	rs4974230	T	C	0.564612	1006
3	rs6809918	A	G	0.454274	1006
3	rs114326675	C	A	0.0805169	1006
3	rs77539181	G	A	0.0805169	1006
3	rs6797903	C	T	0.564612	1006
3	rs6764320	T	C	0.564612	1006
3	rs6762120	A	G	0.564612	1006
3	rs6762122	A	C	0.563618	1006
3	rs9754707	A	T	0.564612	1006
3	rs2736731	C	T	0.565606	1006
3	rs2594171	A	G	0.565606	1006
3	rs2594170	G	T	0.564612	1006
3	rs2594169	T	G	0.564612	1006
3	rs2594168	T	C	0.564612	1006
3	rs2594167	T	C	0.565606	1006
3	rs73107633	A	G	0.0586481	1006
3	rs77343469	T	G	0.0815109	1006
3	rs2736732	C	A	0.208748	1006
3	rs2594166	T	C	0.564612	1006
3	rs2594165	A	C	0.564612	1006
3	rs78732299	T	C	0.313121	1006
3	rs2594164	T	C	0.564612	1006
3	rs2736733	T	C	0.192843	1006
3	rs2594162	G	A	0.564612	1006
3	rs149294295	T	C	0.0129225	1006
3	rs2251704	T	C	0.564612	1006
3	rs2736734	A	G	0.564612	1006
3	rs2251707	G	A	0.564612	1006
3	rs2594160	A	G	0.565606	1006
3	rs2736735	C	T	0.970179	1006
3	rs55965540	G	A	0.0168986	1006
3	rs73836145	G	A	0.0795229	1006
3	rs35100604	G	A	0.295229	1006
3	rs76284788	A	G	0.0586481	1006
3	rs1447927	T	C	0.111332	1006
3	rs73836148	T	C	0.111332	1006
3	rs35746862	A	G	0.111332	1006
3	rs1447926	G	C	0.210736	1006
3	rs58299228	T	G	0.0387674	1006
3	rs735667	A	G	0.38171	1006
3	rs114685364	C	T	0.0149105	1006
```
