## Supplementary material for "Characterization of shared and ancestry-specific signals driving complex traits using multi-ancestry fine-mapping": s1_ref.bim

```
3	rs605545	0	59790167	A	G
3	rs505780	0	59790427	G	C
3	rs497767	0	59791240	A	G
3	rs620783	0	59791250	A	G
3	rs114248368	0	59791525	A	G
3	rs62238265	0	59791775	C	T
3	rs2450165	0	59791864	A	G
3	rs74845928	0	59792641	C	T
3	rs72888505	0	59792831	C	T
3	rs2629877	0	59793062	C	T
3	rs74388535	0	59793549	G	A
3	rs3112505	0	59793661	G	A
3	rs3100803	0	59793696	G	A
3	rs72888508	0	59793742	G	A
3	rs78941078	0	59794065	C	A
3	rs11720016	0	59794977	C	T
3	rs2251216	0	59795925	G	A
3	rs2605441	0	59797584	G	C
3	rs4679507	0	59798951	A	G
3	rs62238289	0	59799472	T	C
3	rs2629899	0	59800539	T	G
3	rs73098620	0	59800608	A	G
3	rs116332650	0	59801371	C	T
3	rs9882591	0	59801480	G	C
3	rs6769366	0	59801859	C	G
3	rs6778206	0	59802813	G	A
3	rs114019898	0	59803506	T	C
3	rs17061232	0	59804978	T	C
3	rs114203481	0	59805822	C	T
3	rs75884005	0	59806086	C	T
3	rs17362087	0	59806698	A	T
3	rs1079196	0	59806778	G	A
3	rs79991573	0	59807258	C	T
3	rs75726847	0	59807681	A	G
3	rs113173203	0	59809359	G	C
3	rs7636381	0	59810005	A	G
3	rs11130736	0	59810153	G	A
3	rs111229465	0	59810167	C	T
3	rs4679614	0	59810867	C	T
3	rs4679615	0	59811024	T	C
3	rs689498	0	59811457	G	A
3	rs689497	0	59811462	G	T
3	rs17061239	0	59811605	T	C
3	rs1872495	0	59811637	A	G
3	rs17296363	0	59811713	T	C
3	rs541960	0	59812041	T	C
3	rs744192	0	59812382	G	A
3	rs10428174	0	59814048	G	A
3	rs17362276	0	59814258	T	C
3	rs2629885	0	59815682	G	C
3	rs111989960	0	59815785	G	C
3	rs17296496	0	59816587	G	C
3	rs1485725	0	59816719	T	C
3	rs76373301	0	59818306	G	A
3	rs76648405	0	59818506	G	A
3	rs111902313	0	59819385	A	G
3	rs112581760	0	59819553	T	C
3	rs113935943	0	59819760	T	C
3	rs1485726	0	59819762	A	G
3	rs12492524	0	59820104	C	G
3	rs1905866	0	59820539	A	G
3	rs17362486	0	59821071	C	T
3	rs115514730	0	59821420	A	C
3	rs17296701	0	59821704	G	A
3	rs78065786	0	59822674	C	T
3	rs1485733	0	59822876	G	C
3	rs4679617	0	59823010	G	T
3	rs4679618	0	59823199	C	A
3	rs2605434	0	59823218	T	C
3	rs111965203	0	59823280	A	T
3	rs139896034	0	59824567	G	A
3	rs113701397	0	59825092	C	G
3	rs1485730	0	59826778	G	T
3	rs1485729	0	59827015	C	T
3	rs2629896	0	59827199	C	T
3	rs77045827	0	59827364	A	G
3	rs7647491	0	59827390	C	T
3	rs80120787	0	59827533	T	C
3	rs79473007	0	59828048	G	C
3	rs78719675	0	59828052	C	T
3	rs112556152	0	59828107	C	T
3	rs3112497	0	59828477	C	T
3	rs7621132	0	59829607	A	G
3	rs34420878	0	59829633	G	A
3	rs78316259	0	59830142	G	A
3	rs79274210	0	59830605	A	G
3	rs111262348	0	59830736	C	G
3	rs75858821	0	59830890	A	G
3	rs114780266	0	59831072	G	A
3	rs78904535	0	59831197	G	C
3	rs79462083	0	59831947	A	G
3	rs633189	0	59832595	C	G
3	rs34819971	0	59832753	A	G
3	rs116175007	0	59833520	C	T
3	rs111658675	0	59835684	T	C
3	rs11130739	0	59839050	G	A
3	rs640115	0	59839073	G	A
3	rs639244	0	59839235	G	C
3	rs73839536	0	59839313	A	G
3	rs115515303	0	59840122	C	A
3	rs74656315	0	59840273	C	T
3	rs780714	0	59841529	C	T
3	rs111904942	0	59841904	A	G
3	rs56279723	0	59842055	T	G
3	rs75729546	0	59842197	A	G
3	rs17061253	0	59842275	G	T
3	rs684584	0	59842644	T	C
3	rs78951941	0	59842736	C	T
3	rs1084008	0	59843880	C	T
3	rs112166883	0	59844022	G	A
3	rs612947	0	59844030	C	G
3	rs3112498	0	59844264	T	A
3	rs77110379	0	59844652	T	C
3	rs652105	0	59844776	C	T
3	rs598678	0	59844944	C	T
3	rs499323	0	59845153	T	A
3	rs17363039	0	59845810	C	G
3	rs12487204	0	59846067	A	G
3	rs678981	0	59846186	G	A
3	rs112788875	0	59846193	G	C
3	rs78362727	0	59846288	A	G
3	rs7629400	0	59846291	C	G
3	rs17363144	0	59846339	A	G
3	rs681119	0	59846614	T	C
3	rs677703	0	59846752	A	G
3	rs585448	0	59847099	C	T
3	rs589522	0	59847978	G	A
3	rs6446085	0	59848463	G	A
3	rs646372	0	59849088	T	C
3	rs2253211	0	59849547	A	G
3	rs2253303	0	59849717	T	A
3	rs2629875	0	59849803	C	T
3	rs1905863	0	59850337	C	T
3	rs11923964	0	59850758	C	T
3	rs623032	0	59850782	G	T
3	rs11928015	0	59850789	T	C
3	rs623014	0	59850793	T	C
3	rs650215	0	59850928	T	C
3	rs650247	0	59850955	T	A
3	rs621666	0	59851124	G	A
3	rs610766	0	59851220	T	C
3	rs13322831	0	59851265	G	C
3	rs609891	0	59851413	A	G
3	rs608582	0	59851713	T	C
3	rs607731	0	59851918	G	A
3	rs607730	0	59851920	T	G
3	rs675743	0	59852037	T	C
3	rs675758	0	59852041	G	A
3	rs606735	0	59852168	T	C
3	rs79476750	0	59852370	A	T
3	rs113057717	0	59852607	C	T
3	rs9862811	0	59852664	G	A
3	rs9866478	0	59852846	C	T
3	rs591934	0	59853123	A	C
3	rs688567	0	59853367	G	C
3	rs687342	0	59853580	T	C
3	rs57492294	0	59854150	C	T
3	rs612759	0	59854159	C	G
3	rs670885	0	59854958	T	G
3	rs115660898	0	59854999	G	A
3	rs9822080	0	59855038	T	C
3	rs56773393	0	59855300	C	T
3	rs149076105	0	59855434	C	T
3	rs632140	0	59855630	T	G
3	rs9311730	0	59855743	C	T
3	rs923141	0	59855994	C	T
3	rs75610996	0	59856733	T	G
3	rs57341675	0	59856766	T	C
3	rs76783292	0	59856908	T	C
3	rs615964	0	59856982	C	G
3	rs2220227	0	59857014	C	G
3	rs615542	0	59857067	G	A
3	rs587775	0	59857319	T	C
3	rs116751096	0	59857506	T	C
3	rs675411	0	59857612	C	T
3	rs675774	0	59857645	C	T
3	rs9827257	0	59857876	A	C
3	rs6446086	0	59857932	A	C
3	rs688947	0	59858291	G	A
3	rs689364	0	59858361	T	A
3	rs582381	0	59858617	T	A
3	rs17493	0	59858865	A	G
3	rs677264	0	59859058	C	G
3	rs76116152	0	59859234	A	T
3	rs112307935	0	59859302	C	T
3	rs79221474	0	59859382	G	A
3	rs515208	0	59859460	G	A
3	rs80320253	0	59859597	G	A
3	rs662910	0	59859953	A	G
3	rs650905	0	59860320	C	T
3	rs874238	0	59860332	A	C
3	rs80034884	0	59860587	T	C
3	rs669229	0	59860775	T	C
3	rs76660928	0	59861005	C	T
3	rs17061295	0	59861314	A	G
3	rs35245215	0	59861654	G	A
3	rs73100603	0	59861812	A	C
3	rs633798	0	59861871	T	C
3	rs73100604	0	59862077	G	A
3	rs113109309	0	59862198	T	A
3	rs73100605	0	59862381	G	A
3	rs73100606	0	59862386	C	G
3	rs73100608	0	59862458	T	G
3	rs73100610	0	59862481	T	C
3	rs73100612	0	59862607	C	T
3	rs79065328	0	59862637	G	A
3	rs75431325	0	59863041	C	T
3	rs56156676	0	59863109	C	A
3	rs55903427	0	59863292	C	T
3	rs56378945	0	59863421	T	C
3	rs55912826	0	59863728	T	C
3	rs604398	0	59863847	C	T
3	rs1352021	0	59863928	G	A
3	rs73100624	0	59864085	C	T
3	rs73100625	0	59864097	C	T
3	rs73100626	0	59864107	G	A
3	rs17061302	0	59864291	C	G
3	rs73100628	0	59864312	G	A
3	rs114012978	0	59864363	G	C
3	rs73100630	0	59864510	G	A
3	rs143876427	0	59864629	C	T
3	rs73100634	0	59864774	T	C
3	rs73100635	0	59865328	A	G
3	rs73100637	0	59865357	C	T
3	rs1813201	0	59865385	G	A
3	rs73100638	0	59865463	C	T
3	rs73100641	0	59865517	T	C
3	rs73100643	0	59866335	A	T
3	rs75559463	0	59866336	T	C
3	rs17061320	0	59866449	C	T
3	rs114657601	0	59866588	C	T
3	rs73100644	0	59866633	T	C
3	rs628404	0	59867125	C	T
3	rs73100647	0	59867218	A	G
3	rs75282060	0	59867268	T	C
3	rs642214	0	59867958	A	G
3	rs73100649	0	59868022	T	C
3	rs73100651	0	59868027	C	T
3	rs56296352	0	59868741	C	T
3	rs56192120	0	59868895	T	C
3	rs780712	0	59869007	G	A
3	rs56010440	0	59869125	T	C
3	rs56233685	0	59869148	T	C
3	rs111942216	0	59869180	G	A
3	rs77285763	0	59869280	C	A
3	rs56242402	0	59869292	G	T
3	rs56052110	0	59869331	C	G
3	rs620113	0	59869370	G	A
3	rs56145583	0	59869428	C	T
3	rs55720112	0	59869511	T	C
3	rs112552546	0	59869732	G	T
3	rs116279399	0	59869766	T	G
3	rs73100660	0	59869958	C	T
3	rs112102930	0	59870064	G	C
3	rs73100663	0	59870187	C	T
3	rs17061328	0	59870257	T	C
3	rs73100666	0	59870407	T	C
3	rs73100668	0	59870422	C	T
3	rs17364716	0	59870431	A	T
3	rs112650153	0	59870622	C	T
3	rs79177931	0	59871007	C	A
3	rs687069	0	59871013	A	G
3	rs602197	0	59871049	G	A
3	rs17061335	0	59871414	G	T
3	rs73100670	0	59871752	T	C
3	rs73100672	0	59872177	T	G
3	rs11711468	0	59872329	C	T
3	rs78157159	0	59872432	C	T
3	rs73100675	0	59872821	T	C
3	rs75005223	0	59873842	C	G
3	rs17299290	0	59874018	T	A
3	rs17365142	0	59874097	T	A
3	rs56414037	0	59874248	C	T
3	rs73100680	0	59874297	C	G
3	rs4368451	0	59874630	T	C
3	rs11706778	0	59874724	A	G
3	rs637319	0	59874811	C	T
3	rs17365190	0	59875001	T	G
3	rs7622148	0	59875049	T	C
3	rs17061352	0	59875155	A	G
3	rs9853482	0	59875624	G	T
3	rs73100688	0	59875688	T	C
3	rs11924342	0	59875996	C	A
3	rs11924368	0	59876137	C	T
3	rs9820066	0	59876261	A	T
3	rs17061366	0	59876658	A	C
3	rs73100697	0	59877031	A	T
3	rs73100701	0	59877072	G	T
3	rs17061377	0	59877988	C	A
3	rs17061380	0	59877996	G	C
3	rs17061381	0	59878184	A	C
3	rs17365525	0	59878365	A	G
3	rs9834305	0	59878398	T	G
3	rs75401515	0	59878875	G	C
3	rs9819258	0	59879030	G	A
3	rs17299801	0	59880142	A	G
3	rs17061388	0	59880322	T	C
3	rs750793	0	59880384	T	C
3	rs6794056	0	59881100	A	G
3	rs9868156	0	59881589	A	C
3	rs9284900	0	59882206	G	A
3	rs72624870	0	59882760	G	A
3	rs9311738	0	59884024	C	T
3	rs79778721	0	59884083	T	C
3	rs9311739	0	59884212	C	A
3	rs9883913	0	59884453	A	G
3	rs9884086	0	59884511	A	G
3	rs9850852	0	59884865	C	G
3	rs9851038	0	59884977	C	T
3	rs9851655	0	59885380	C	T
3	rs112203331	0	59885444	C	T
3	rs9851805	0	59885485	C	T
3	rs9871827	0	59885522	T	A
3	rs55853504	0	59885981	A	G
3	rs143005807	0	59886056	C	A
3	rs6446087	0	59886332	A	T
3	rs6795827	0	59886395	A	C
3	rs76667125	0	59886686	C	A
3	rs9823903	0	59886985	A	C
3	rs78784066	0	59887076	G	A
3	rs146018489	0	59887118	A	C
3	rs9881953	0	59887204	T	C
3	rs7645600	0	59887317	T	G
3	rs11720966	0	59887336	T	C
3	rs7645607	0	59887347	T	C
3	rs7643424	0	59887586	A	G
3	rs7643511	0	59887633	A	G
3	rs7645880	0	59887642	T	C
3	rs7632050	0	59887652	C	T
3	rs7643604	0	59887769	A	G
3	rs294451	0	59887788	A	G
3	rs76593339	0	59888624	T	C
3	rs9844365	0	59889113	C	T
3	rs9864403	0	59889260	T	C
3	rs78681226	0	59889335	C	G
3	rs142843385	0	59889380	C	T
3	rs78731078	0	59889614	G	A
3	rs294450	0	59889815	C	A
3	rs67183715	0	59889846	G	A
3	rs780935	0	59890291	C	A
3	rs191399454	0	59890381	G	A
3	rs2629889	0	59890437	G	A
3	rs73102585	0	59890724	G	C
3	rs643629	0	59890976	G	A
3	rs141340434	0	59891001	A	G
3	rs7641743	0	59891010	C	T
3	rs11715245	0	59891227	C	T
3	rs6764256	0	59891420	A	C
3	rs11707595	0	59891635	A	T
3	rs77941385	0	59891638	C	T
3	rs1026989	0	59892473	T	C
3	rs73102590	0	59892831	G	A
3	rs624225	0	59893036	T	C
3	rs622875	0	59893355	A	G
3	rs12629288	0	59893490	T	C
3	rs9810994	0	59893532	T	C
3	rs11707031	0	59893945	T	C
3	rs1485727	0	59894061	G	T
3	rs17061444	0	59894512	A	T
3	rs6446089	0	59896203	C	G
3	rs73102598	0	59896678	T	G
3	rs294462	0	59896735	A	G
3	rs294461	0	59897085	A	G
3	rs11922668	0	59897414	A	T
3	rs6446090	0	59897465	G	C
3	rs294460	0	59897548	T	C
3	rs36095441	0	59897835	C	T
3	rs294459	0	59898057	T	C
3	rs73102600	0	59898440	T	A
3	rs11718220	0	59898939	G	A
3	rs4679622	0	59898962	G	A
3	rs294458	0	59898985	T	C
3	rs294457	0	59899215	A	G
3	rs7622441	0	59899496	T	A
3	rs17366548	0	59899683	A	G
3	rs34918586	0	59899803	G	C
3	rs294455	0	59900027	G	C
3	rs7349527	0	59900220	G	A
3	rs6787894	0	59900251	G	A
3	rs9837060	0	59900298	A	G
3	rs34594149	0	59900363	A	C
3	rs294454	0	59900739	T	C
3	rs17366680	0	59900871	G	A
3	rs294453	0	59900929	G	T
3	rs62238309	0	59901393	C	T
3	rs146418890	0	59901486	C	T
3	rs79644215	0	59901620	T	C
3	rs116109523	0	59901725	T	C
3	rs35510391	0	59901769	C	A
3	rs7612797	0	59902252	A	G
3	rs1825630	0	59902801	C	T
3	rs74527002	0	59902805	T	C
3	rs115132539	0	59903136	G	A
3	rs13088815	0	59903194	T	C
3	rs17300987	0	59903450	G	C
3	rs17301008	0	59903580	A	T
3	rs12630613	0	59903812	G	A
3	rs13071758	0	59904017	C	T
3	rs115018477	0	59904188	G	T
3	rs139239158	0	59904329	C	G
3	rs1973780	0	59904539	A	C
3	rs9825594	0	59904811	C	A
3	rs55718637	0	59904826	A	C
3	rs62238311	0	59904863	G	A
3	rs6786862	0	59905247	G	C
3	rs6776220	0	59905705	A	T
3	rs1385815	0	59905777	A	G
3	rs6776435	0	59905933	A	G
3	rs17301106	0	59906054	T	A
3	rs62238312	0	59906401	G	A
3	rs2293212	0	59906598	C	T
3	rs117018326	0	59906741	T	C
3	rs7625937	0	59907070	A	G
3	rs56102208	0	59907227	G	A
3	rs9311741	0	59907329	G	A
3	rs17301211	0	59907597	A	G
3	rs9311742	0	59907628	C	A
3	rs55700362	0	59907630	G	T
3	rs1385816	0	59908126	A	G
3	rs2276732	0	59908265	A	C
3	rs17061478	0	59908281	C	T
3	rs2276733	0	59908401	C	T
3	rs66507349	0	59908502	G	T
3	rs2171130	0	59908514	A	G
3	rs6797901	0	59908883	G	A
3	rs368788527	0	59908889	T	G
3	rs141760472	0	59908905	C	T
3	rs13070872	0	59909315	G	C
3	rs17301396	0	59909673	C	T
3	rs57355888	0	59910061	T	G
3	rs12633994	0	59910352	T	C
3	rs73104510	0	59910401	A	G
3	rs80071299	0	59910421	A	G
3	rs79280155	0	59910651	C	T
3	rs931318	0	59910675	G	T
3	rs931319	0	59910892	C	A
3	rs12492234	0	59911024	T	C
3	rs9681598	0	59911136	G	A
3	rs12489018	0	59911566	G	A
3	rs17061480	0	59911602	C	G
3	rs55706007	0	59912121	T	C
3	rs62238343	0	59912559	T	C
3	rs6793471	0	59912872	G	A
3	rs6782393	0	59912933	A	C
3	rs58538301	0	59912938	T	G
3	rs55676042	0	59912970	T	C
3	rs59392582	0	59912994	A	G
3	rs11712381	0	59913437	G	A
3	rs78831276	0	59913763	C	T
3	rs62238344	0	59914029	T	C
3	rs76313555	0	59914042	C	T
3	rs62238345	0	59914050	T	A
3	rs62238346	0	59914061	T	C
3	rs73104515	0	59914315	T	C
3	rs80236846	0	59914385	A	G
3	rs9682165	0	59914579	G	C
3	rs143468849	0	59914586	T	C
3	rs9682843	0	59914645	T	C
3	rs140229949	0	59914668	C	T
3	rs145440064	0	59915206	C	G
3	rs11714533	0	59915336	G	C
3	rs74368812	0	59915415	T	C
3	rs11715441	0	59915715	G	T
3	rs77800998	0	59915806	A	G
3	rs73104516	0	59915933	C	A
3	rs56269014	0	59916174	A	G
3	rs77284646	0	59916225	C	A
3	rs2366968	0	59916314	C	T
3	rs55673050	0	59916653	T	C
3	rs6783428	0	59916752	C	T
3	rs80013054	0	59916886	T	C
3	rs17301647	0	59917169	G	C
3	rs1038516	0	59917928	A	G
3	rs3772444	0	59917970	C	T
3	rs3772445	0	59918223	C	G
3	rs12490525	0	59918375	G	C
3	rs3772446	0	59918539	A	C
3	rs35019677	0	59918820	G	T
3	rs13098599	0	59918863	G	A
3	rs146359334	0	59919493	G	A
3	rs73104524	0	59919841	A	T
3	rs78803836	0	59919946	A	G
3	rs1385813	0	59919993	C	T
3	rs1385812	0	59920004	G	T
3	rs62238347	0	59920185	A	T
3	rs17061493	0	59920186	T	C
3	rs73104528	0	59920500	A	C
3	rs74745679	0	59920614	G	C
3	rs113460546	0	59920645	G	A
3	rs11719244	0	59920697	T	C
3	rs11707269	0	59920709	A	G
3	rs13090091	0	59920776	T	A
3	rs17061494	0	59920912	T	C
3	rs62238348	0	59921029	T	C
3	rs62238349	0	59921133	G	A
3	rs34382742	0	59921500	G	A
3	rs34272009	0	59921530	A	T
3	rs35886433	0	59921569	T	A
3	rs3772447	0	59921647	T	C
3	rs17374239	0	59921786	T	G
3	rs3772448	0	59922017	A	G
3	rs17302126	0	59922337	A	C
3	rs3772451	0	59922613	G	T
3	rs17302202	0	59922638	T	C
3	rs142288206	0	59923189	A	T
3	rs17374441	0	59923459	A	G
3	rs3772453	0	59923514	T	C
3	rs17302363	0	59923785	T	C
3	rs62238351	0	59923839	C	T
3	rs6802153	0	59924068	A	C
3	rs79014100	0	59924493	T	C
3	rs17374559	0	59924763	G	C
3	rs17061517	0	59924843	A	G
3	rs12496762	0	59924919	G	C
3	rs74773685	0	59925059	A	G
3	rs76941339	0	59925076	C	G
3	rs6762119	0	59925271	T	G
3	rs143479110	0	59925339	T	C
3	rs9877140	0	59925591	G	A
3	rs3772454	0	59925672	T	C
3	rs931320	0	59926093	A	T
3	rs62238352	0	59926101	A	G
3	rs931321	0	59926117	C	T
3	rs931322	0	59926256	G	A
3	rs7610652	0	59926421	A	G
3	rs73104549	0	59926826	C	T
3	rs3796193	0	59927727	A	G
3	rs56286956	0	59928217	C	T
3	rs1872531	0	59928508	T	G
3	rs62238353	0	59928554	T	C
3	rs1474308	0	59928656	T	C
3	rs62238354	0	59928751	C	G
3	rs73104555	0	59928850	C	T
3	rs931317	0	59928851	A	G
3	rs13064561	0	59929254	T	G
3	rs72875132	0	59929391	A	G
3	rs2366966	0	59929783	A	G
3	rs62238355	0	59929803	A	C
3	rs2366965	0	59929857	G	A
3	rs1580456	0	59930459	T	A
3	rs1817615	0	59930470	A	T
3	rs2366964	0	59930672	A	G
3	rs55728186	0	59930818	T	C
3	rs148989317	0	59931183	C	T
3	rs116695424	0	59931458	C	T
3	rs112813269	0	59931475	C	T
3	rs4679508	0	59932094	T	C
3	rs7615116	0	59932353	T	C
3	rs6446097	0	59933005	G	T
3	rs76411000	0	59933431	G	A
3	rs9815985	0	59933614	C	A
3	rs9819930	0	59933791	C	T
3	rs76808277	0	59933988	T	C
3	rs6769666	0	59934120	A	G
3	rs6772201	0	59934262	A	T
3	rs57077895	0	59934440	T	C
3	rs61614530	0	59934940	C	G
3	rs62238356	0	59935151	T	A
3	rs10470622	0	59935243	G	A
3	rs55649496	0	59935426	T	G
3	rs3821476	0	59935451	T	C
3	rs55815123	0	59935551	T	C
3	rs62238357	0	59935708	T	A
3	rs13063413	0	59935804	T	C
3	rs62240079	0	59936382	T	C
3	rs7627676	0	59936498	T	C
3	rs145687599	0	59936917	C	T
3	rs12489929	0	59936963	C	T
3	rs7625787	0	59936997	A	G
3	rs62240080	0	59937118	T	G
3	rs6446099	0	59937134	G	T
3	rs74461300	0	59937197	T	C
3	rs6782693	0	59937401	A	C
3	rs4432588	0	59937462	A	C
3	rs79821022	0	59937681	T	G
3	rs78880817	0	59937818	C	A
3	rs2101339	0	59938447	A	G
3	rs80013435	0	59938471	G	A
3	rs61148215	0	59938732	G	C
3	rs12487051	0	59939093	G	A
3	rs10866032	0	59939244	G	C
3	rs3772458	0	59939373	G	T
3	rs78022573	0	59939818	G	A
3	rs78311998	0	59940020	T	G
3	rs6790549	0	59940144	A	G
3	rs62240081	0	59940221	A	G
3	rs9862003	0	59940252	A	C
3	rs62240082	0	59940473	A	G
3	rs1970842	0	59940537	G	C
3	rs13081936	0	59940778	G	A
3	rs56257507	0	59940792	A	G
3	rs55910136	0	59940824	T	C
3	rs13081972	0	59940838	G	A
3	rs73104585	0	59941215	T	C
3	rs73839797	0	59941256	A	G
3	rs114258659	0	59941347	A	G
3	rs7629424	0	59941389	C	T
3	rs62240083	0	59941456	G	A
3	rs11714243	0	59941542	T	G
3	rs62240084	0	59941578	C	T
3	rs74944167	0	59941955	A	G
3	rs9834844	0	59942093	C	T
3	rs13088505	0	59942118	G	A
3	rs13088669	0	59942181	G	A
3	rs35674510	0	59942476	C	T
3	rs72875141	0	59942787	G	A
3	rs12490649	0	59942865	G	C
3	rs13094466	0	59943017	G	T
3	rs78493951	0	59943089	G	A
3	rs3772460	0	59943532	A	G
3	rs150140038	0	59943653	T	C
3	rs116343481	0	59943746	G	A
3	rs72875143	0	59944088	A	T
3	rs62240086	0	59945582	C	A
3	rs76379601	0	59945621	C	T
3	rs75645647	0	59945690	G	C
3	rs11707548	0	59945727	A	G
3	rs11715442	0	59945810	G	C
3	rs13092173	0	59946046	T	C
3	rs11715559	0	59946354	C	A
3	rs11707783	0	59946384	A	G
3	rs11707816	0	59946469	A	G
3	rs62240087	0	59946500	C	T
3	rs73104597	0	59946511	T	G
3	rs57347814	0	59946528	C	T
3	rs146961340	0	59946677	T	G
3	rs62240088	0	59946759	C	T
3	rs3772464	0	59946851	T	C
3	rs3821477	0	59946930	C	T
3	rs79276195	0	59947181	G	A
3	rs185665552	0	59948293	G	A
3	rs62240089	0	59948569	A	T
3	rs11921436	0	59948813	C	T
3	rs9881070	0	59948841	A	C
3	rs1038518	0	59948929	T	C
3	rs75901767	0	59948944	G	T
3	rs1038517	0	59949140	G	A
3	rs17302746	0	59949805	G	A
3	rs76818373	0	59950117	A	T
3	rs12495662	0	59950350	T	C
3	rs1485904	0	59950763	A	C
3	rs62240090	0	59950994	A	G
3	rs3772466	0	59951058	A	G
3	rs62240091	0	59951110	A	G
3	rs17302837	0	59951191	C	G
3	rs974035	0	59951596	C	G
3	rs60347439	0	59951694	G	C
3	rs56963766	0	59951705	C	A
3	rs13096138	0	59951847	T	C
3	rs11708404	0	59951879	A	T
3	rs6800973	0	59952152	C	T
3	rs6797938	0	59952325	A	C
3	rs9880771	0	59952659	T	A
3	rs73106507	0	59952677	C	T
3	rs6798364	0	59952732	A	G
3	rs9865672	0	59953207	G	A
3	rs6446100	0	59953505	C	T
3	rs12495052	0	59953541	C	A
3	rs17061544	0	59953714	C	T
3	rs17375293	0	59953792	G	A
3	rs17061546	0	59953793	T	C
3	rs3772467	0	59954005	C	T
3	rs76282673	0	59954163	A	G
3	rs111553047	0	59954270	G	A
3	rs10510820	0	59954385	T	C
3	rs10510821	0	59954689	T	C
3	rs3772468	0	59954966	T	C
3	rs3821478	0	59955193	T	C
3	rs115425033	0	59955356	C	T
3	rs3772470	0	59955410	C	G
3	rs3772471	0	59955531	T	A
3	rs1879996	0	59956094	C	T
3	rs3772473	0	59956303	C	T
3	rs3772474	0	59956436	T	G
3	rs3772475	0	59956549	C	T
3	rs6446101	0	59956983	C	G
3	rs148335373	0	59957060	C	T
3	rs17375746	0	59957108	T	C
3	rs6446102	0	59957116	A	G
3	rs17309998	0	59957134	T	C
3	rs6446103	0	59957191	G	C
3	rs6446104	0	59957252	A	G
3	rs17061573	0	59957385	G	C
3	rs41276483	0	59957519	G	A
3	rs3772476	0	59957705	A	C
3	rs3772477	0	59957938	T	C
3	rs79030876	0	59958273	C	T
3	rs3772479	0	59958388	A	G
3	rs3821479	0	59958515	T	C
3	rs17061598	0	59958728	T	C
3	rs10510822	0	59958834	T	C
3	rs13064036	0	59959014	T	C
3	rs80095936	0	59959110	C	T
3	rs55804635	0	59959320	C	T
3	rs10510823	0	59959483	G	T
3	rs79512642	0	59959499	G	T
3	rs60590275	0	59959734	G	C
3	rs115938514	0	59959803	T	G
3	rs11130741	0	59960142	C	T
3	rs11711589	0	59960657	A	G
3	rs13075410	0	59960707	T	C
3	rs74995510	0	59960808	G	C
3	rs58197240	0	59960997	G	A
3	rs7626013	0	59961159	T	C
3	rs7626003	0	59961340	A	C
3	rs17253376	0	59961514	T	C
3	rs212034	0	59961536	G	A
3	rs13097687	0	59961639	G	A
3	rs3772480	0	59962330	C	T
3	rs76610639	0	59962478	G	C
3	rs57561694	0	59962849	G	C
3	rs212032	0	59963131	A	G
3	rs3772482	0	59963156	C	A
3	rs116172235	0	59963165	C	T
3	rs3772483	0	59963559	C	T
3	rs183651508	0	59963699	C	T
3	rs62240113	0	59964018	T	G
3	rs13094437	0	59964134	T	C
3	rs147704586	0	59964291	T	C
3	rs17031569	0	59964309	A	C
3	rs62240114	0	59964443	T	C
3	rs13072228	0	59964546	A	T
3	rs10490808	0	59964699	A	C
3	rs2736794	0	59964805	A	G
3	rs13077692	0	59964881	G	C
3	rs3821480	0	59964918	G	C
3	rs78598058	0	59964943	C	T
3	rs6767115	0	59965069	G	A
3	rs3772484	0	59965274	C	T
3	rs3772485	0	59965282	C	A
3	rs2736796	0	59965628	G	A
3	rs3772487	0	59965812	A	G
3	rs77428414	0	59965862	G	C
3	rs72877026	0	59966027	A	T
3	rs7640107	0	59966156	C	T
3	rs4679624	0	59966174	G	A
3	rs2630186	0	59966228	T	C
3	rs62240115	0	59966391	G	C
3	rs802771	0	59966396	C	T
3	rs72877030	0	59966506	G	C
3	rs2736802	0	59966553	G	A
3	rs72877033	0	59966667	T	C
3	rs812445	0	59966769	G	C
3	rs802772	0	59966975	T	A
3	rs3772489	0	59967022	G	A
3	rs72877036	0	59967047	C	T
3	rs11715564	0	59967277	T	C
3	rs73106547	0	59967289	C	T
3	rs75352249	0	59967386	G	A
3	rs11711525	0	59967448	G	C
3	rs802773	0	59967597	G	A
3	rs802774	0	59967673	G	A
3	rs2630189	0	59968059	G	T
3	rs62240117	0	59968238	T	C
3	rs6771484	0	59968282	T	G
3	rs802775	0	59968353	C	T
3	rs75255034	0	59968468	T	C
3	rs6771698	0	59968479	T	G
3	rs6805337	0	59968649	C	G
3	rs802776	0	59968933	A	G
3	rs74278837	0	59968978	T	C
3	rs13092997	0	59969281	T	C
3	rs13070475	0	59969336	G	A
3	rs13070349	0	59969371	C	T
3	rs12630463	0	59969419	C	T
3	rs78852495	0	59969540	G	A
3	rs3772491	0	59969666	C	A
3	rs2687898	0	59969729	C	A
3	rs3772492	0	59969894	C	T
3	rs73106558	0	59969932	G	A
3	rs7629735	0	59970026	G	C
3	rs2736814	0	59970086	A	G
3	rs11130742	0	59970232	T	C
3	rs11130743	0	59970368	T	A
3	rs13061330	0	59970735	T	C
3	rs2687899	0	59970958	C	T
3	rs2630190	0	59970997	T	C
3	rs2630191	0	59971146	T	C
3	rs3821481	0	59971777	C	T
3	rs73106565	0	59971855	A	G
3	rs3821482	0	59971856	C	G
3	rs2630192	0	59971868	T	C
3	rs73106568	0	59972152	A	G
3	rs74333616	0	59972196	G	A
3	rs76928205	0	59972925	T	A
3	rs3772496	0	59973159	G	C
3	rs3772497	0	59973302	C	T
3	rs58526463	0	59973398	C	T
3	rs13095234	0	59973562	G	T
3	rs2630170	0	59973677	C	T
3	rs12107407	0	59973803	G	A
3	rs2630168	0	59973977	T	G
3	rs12107803	0	59974114	T	C
3	rs114819284	0	59974318	T	C
3	rs2630167	0	59974515	T	C
3	rs2687895	0	59974553	G	C
3	rs56045349	0	59975427	G	A
3	rs60751140	0	59976091	T	C
3	rs3772498	0	59976176	T	G
3	rs73089911	0	59976227	A	G
3	rs2736791	0	59976760	C	A
3	rs58731594	0	59977168	C	A
3	rs62240119	0	59977350	A	G
3	rs17319929	0	59977402	C	T
3	rs17254065	0	59977504	A	C
3	rs17061678	0	59977537	T	C
3	rs62238368	0	59977722	A	G
3	rs212014	0	59977733	C	T
3	rs79661500	0	59977758	A	G
3	rs17320006	0	59978159	A	G
3	rs3772499	0	59978197	G	C
3	rs59871933	0	59978358	T	C
3	rs3772500	0	59978486	T	C
3	rs3772501	0	59978703	A	C
3	rs17254231	0	59978793	A	G
3	rs3772502	0	59978860	C	T
3	rs17061683	0	59978912	C	G
3	rs17061684	0	59978998	G	C
3	rs12152244	0	59979237	G	T
3	rs7643828	0	59979372	G	C
3	rs73089917	0	59979546	G	A
3	rs78748519	0	59979551	T	G
3	rs17061689	0	59980019	A	G
3	rs3821484	0	59980087	C	G
3	rs55666681	0	59980170	T	C
3	rs3772503	0	59980424	T	C
3	rs11708751	0	59980478	C	T
3	rs3772504	0	59980746	A	G
3	rs72877063	0	59980958	C	G
3	rs212015	0	59981070	A	T
3	rs212016	0	59981525	T	C
3	rs62238369	0	59981720	A	G
3	rs55832883	0	59981750	C	A
3	rs58024458	0	59981849	A	G
3	rs17061705	0	59981968	T	C
3	rs17061708	0	59981976	A	G
3	rs17061712	0	59982010	T	A
3	rs13086424	0	59982062	C	T
3	rs78179214	0	59982238	A	G
3	rs17061716	0	59982336	C	G
3	rs6784057	0	59982993	T	C
3	rs73089924	0	59983578	G	A
3	rs74370945	0	59983672	T	G
3	rs74693395	0	59983710	G	A
3	rs17254574	0	59983728	G	A
3	rs3772505	0	59984124	T	C
3	rs3821485	0	59984201	G	A
3	rs3772506	0	59984286	T	C
3	rs3772507	0	59984355	C	A
3	rs3772508	0	59984404	T	C
3	rs212017	0	59984501	A	C
3	rs212018	0	59985179	G	A
3	rs13062945	0	59985420	G	A
3	rs7649040	0	59986266	G	T
3	rs17254765	0	59986297	T	C
3	rs12497400	0	59986922	T	C
3	rs12487545	0	59986929	A	C
3	rs13073897	0	59986986	C	A
3	rs212019	0	59987990	A	G
3	rs75348901	0	59988843	A	T
3	rs212020	0	59988905	A	G
3	rs73089929	0	59988930	A	G
3	rs17254835	0	59989125	A	C
3	rs666083	0	59989278	C	A
3	rs212022	0	59989320	T	A
3	rs55659096	0	59989341	C	G
3	rs17254898	0	59989782	G	A
3	rs17320834	0	59990031	C	A
3	rs62238370	0	59990540	T	C
3	rs13061337	0	59990662	C	G
3	rs62238371	0	59990809	T	A
3	rs62238372	0	59991146	G	C
3	rs12486471	0	59991323	A	T
3	rs810615	0	59991569	A	C
3	rs809710	0	59991608	A	G
3	rs809097	0	59991656	G	C
3	rs802777	0	59991863	G	A
3	rs802778	0	59991889	C	A
3	rs17061746	0	59992324	C	G
3	rs75647489	0	59992343	C	T
3	rs9879175	0	59992486	T	C
3	rs74882087	0	59992571	T	C
3	rs76809368	0	59992572	G	A
3	rs810616	0	59992659	C	T
3	rs114739542	0	59992929	T	C
3	rs802779	0	59993222	T	C
3	rs73089935	0	59993539	G	A
3	rs4679625	0	59993578	A	C
3	rs78878723	0	59993724	A	G
3	rs17255191	0	59994650	T	C
3	rs2361333	0	59994891	A	G
3	rs3915502	0	59995578	C	G
3	rs3915503	0	59995658	T	C
3	rs3915504	0	59995866	T	G
3	rs809098	0	59995968	C	G
3	rs17061763	0	59996083	A	G
3	rs11130745	0	59996668	G	A
3	rs191823398	0	59996683	C	G
3	rs17061766	0	59996835	C	A
3	rs17061767	0	59996919	A	G
3	rs4679626	0	59996927	T	C
3	rs7612646	0	59996946	T	C
3	rs4679627	0	59996969	C	T
3	rs1130972	0	59997112	G	A
3	rs116450973	0	59997841	G	A
3	rs2736792	0	59998294	C	A
3	rs2736793	0	59998389	A	C
3	rs3772509	0	59998714	A	G
3	rs79109393	0	59999143	C	T
3	rs80338276	0	59999661	T	A
3	rs13067835	0	59999690	T	C
3	rs17061789	0	59999965	C	T
3	rs17061792	0	60000052	C	T
3	rs13088717	0	60000216	A	G
3	rs3845970	0	60000536	C	A
3	rs112387308	0	60000574	T	C
3	rs3845971	0	60000672	T	C
3	rs113031890	0	60001185	A	G
3	rs78321348	0	60001389	G	A
3	rs80173757	0	60001390	G	T
3	rs17061812	0	60001414	G	A
3	rs78206668	0	60001467	G	A
3	rs76621284	0	60001606	G	C
3	rs62238373	0	60001734	T	C
3	rs9311745	0	60001825	T	C
3	rs7614540	0	60002020	C	T
3	rs17255873	0	60002052	T	C
3	rs3912492	0	60002455	T	C
3	rs17255936	0	60003288	T	C
3	rs9637471	0	60003590	T	G
3	rs6804301	0	60003650	C	G
3	rs113436108	0	60003909	G	C
3	rs9819370	0	60004441	C	T
3	rs9861525	0	60004908	A	G
3	rs79938157	0	60004935	A	G
3	rs55658297	0	60005493	T	G
3	rs9825153	0	60005569	C	T
3	rs11130746	0	60006232	A	G
3	rs17321950	0	60006588	T	C
3	rs12637950	0	60006945	A	T
3	rs9854540	0	60006963	T	G
3	rs3912493	0	60007121	T	C
3	rs12632711	0	60007631	C	T
3	rs3912494	0	60007657	C	G
3	rs113009651	0	60008036	T	C
3	rs9817092	0	60008794	G	T
3	rs13067992	0	60009027	A	G
3	rs3856659	0	60009173	C	T
3	rs212027	0	60010328	A	C
3	rs6794968	0	60010550	T	G
3	rs6803449	0	60010769	G	T
3	rs112987440	0	60010820	G	A
3	rs6782804	0	60011243	C	T
3	rs17256369	0	60011421	A	C
3	rs77688191	0	60011461	A	G
3	rs183872205	0	60011473	A	G
3	rs62238398	0	60012510	T	C
3	rs62238399	0	60012554	G	C
3	rs13072187	0	60013045	T	A
3	rs12636081	0	60013145	T	G
3	rs212028	0	60013709	T	C
3	rs73089965	0	60013834	T	C
3	rs9843907	0	60014037	C	T
3	rs62238400	0	60014079	T	C
3	rs115465145	0	60014438	G	A
3	rs9868731	0	60014839	T	C
3	rs114347946	0	60014907	G	T
3	rs17061864	0	60015255	C	G
3	rs9816955	0	60016166	A	G
3	rs9874888	0	60016317	T	A
3	rs2736801	0	60016773	G	C
3	rs2630143	0	60016855	A	T
3	rs79549595	0	60016906	T	C
3	rs114159997	0	60017331	A	G
3	rs62238402	0	60017395	C	T
3	rs3843359	0	60017562	C	T
3	rs62238403	0	60017597	A	T
3	rs12638206	0	60017685	A	T
3	rs2630144	0	60017878	G	C
3	rs66585630	0	60017892	A	C
3	rs2630145	0	60017969	C	T
3	rs35607797	0	60018058	G	C
3	rs35830310	0	60018066	T	G
3	rs184982492	0	60018264	C	A
3	rs17061880	0	60018326	C	T
3	rs11130751	0	60018915	T	C
3	rs35688021	0	60019077	G	A
3	rs7433793	0	60019550	T	C
3	rs113515602	0	60019906	C	G
3	rs2630161	0	60019926	G	A
3	rs182418	0	60020000	G	A
3	rs172456	0	60020071	G	A
3	rs17061893	0	60020277	T	C
3	rs13061158	0	60020661	C	T
3	rs17061897	0	60020954	G	A
3	rs146209256	0	60020975	C	A
3	rs17256807	0	60021467	T	G
3	rs13066837	0	60021470	C	T
3	rs212066	0	60021528	C	T
3	rs212065	0	60021748	T	C
3	rs75835065	0	60021999	C	G
3	rs212064	0	60022094	A	G
3	rs76576808	0	60022102	C	G
3	rs17322850	0	60022109	C	T
3	rs212063	0	60022161	C	T
3	rs212062	0	60022470	A	G
3	rs212061	0	60022585	T	C
3	rs34732137	0	60022998	T	C
3	rs57689046	0	60023820	G	A
3	rs140948202	0	60023865	C	T
3	rs11718208	0	60024039	G	A
3	rs7433134	0	60024084	T	C
3	rs4327338	0	60024100	G	A
3	rs212060	0	60024229	G	A
3	rs111634856	0	60024324	C	T
3	rs68193925	0	60024616	G	C
3	rs212059	0	60024883	T	C
3	rs17257241	0	60025038	G	A
3	rs17257269	0	60025505	T	C
3	rs11720431	0	60025996	C	T
3	rs212058	0	60026959	C	G
3	rs60458864	0	60027451	G	T
3	rs17323271	0	60027584	A	G
3	rs3845972	0	60027834	G	A
3	rs3845973	0	60027906	A	G
3	rs111993747	0	60028154	A	G
3	rs113085379	0	60028193	C	A
3	rs141998116	0	60028509	G	T
3	rs3856662	0	60028556	A	G
3	rs212057	0	60028591	T	C
3	rs13081934	0	60028784	C	G
3	rs113137190	0	60028834	G	C
3	rs3856663	0	60029008	A	T
3	rs3856664	0	60029103	G	A
3	rs3856665	0	60029109	T	C
3	rs77193405	0	60029270	G	A
3	rs115137618	0	60029323	C	A
3	rs4124061	0	60029378	T	A
3	rs13088111	0	60029928	C	T
3	rs11718957	0	60030138	C	T
3	rs11718994	0	60030168	C	G
3	rs112773492	0	60030324	C	G
3	rs17061919	0	60030325	C	T
3	rs77686022	0	60030330	G	A
3	rs11711227	0	60030402	A	C
3	rs34476175	0	60030789	A	C
3	rs149043930	0	60031139	A	T
3	rs117281081	0	60031160	T	A
3	rs17061923	0	60031518	C	T
3	rs6779755	0	60031959	A	G
3	rs35138137	0	60032384	G	A
3	rs35226385	0	60032776	G	A
3	rs76525121	0	60032870	G	C
3	rs212055	0	60032946	A	G
3	rs13063836	0	60033103	A	T
3	rs76912881	0	60033779	T	C
3	rs61120610	0	60033818	T	C
3	rs212054	0	60033908	G	T
3	rs212053	0	60033964	G	A
3	rs35122656	0	60033979	T	C
3	rs112307045	0	60034044	G	T
3	rs116638414	0	60034061	C	G
3	rs6779703	0	60034120	G	T
3	rs6779716	0	60034171	G	C
3	rs212052	0	60034194	G	A
3	rs115177978	0	60034197	C	T
3	rs77129462	0	60034268	C	T
3	rs111750512	0	60034410	C	G
3	rs212051	0	60034455	T	C
3	rs111826657	0	60034627	T	C
3	rs212050	0	60035070	C	A
3	rs13075738	0	60035084	A	T
3	rs212049	0	60035129	C	T
3	rs35066861	0	60035468	T	G
3	rs212048	0	60035766	A	G
3	rs212047	0	60036127	A	G
3	rs212046	0	60036213	T	C
3	rs13062399	0	60036295	T	G
3	rs11926327	0	60036377	A	G
3	rs212045	0	60036883	T	G
3	rs4083381	0	60037145	A	C
3	rs212044	0	60037278	C	T
3	rs7615959	0	60037346	C	A
3	rs169841	0	60037467	A	G
3	rs9831509	0	60037926	T	C
3	rs212043	0	60038000	G	A
3	rs13084717	0	60038114	T	C
3	rs212042	0	60038135	C	G
3	rs212041	0	60038278	G	T
3	rs212040	0	60038372	C	T
3	rs9812704	0	60038375	G	C
3	rs112510049	0	60038456	A	G
3	rs212039	0	60038581	C	T
3	rs212038	0	60038632	A	G
3	rs212037	0	60038971	T	C
3	rs3912495	0	60039011	T	A
3	rs212036	0	60039223	C	T
3	rs3845974	0	60039488	T	C
3	rs114006506	0	60039499	C	T
3	rs141608829	0	60039694	A	G
3	rs11716199	0	60039794	A	G
3	rs9311746	0	60040012	C	T
3	rs112678478	0	60040066	A	G
3	rs9860107	0	60040105	A	G
3	rs112152754	0	60040220	C	A
3	rs113298564	0	60040312	C	T
3	rs113569738	0	60040506	T	C
3	rs113039744	0	60040680	T	G
3	rs111738608	0	60040706	G	C
3	rs113669905	0	60040718	C	T
3	rs62238444	0	60040771	A	G
3	rs113903084	0	60040880	G	C
3	rs111757144	0	60040991	G	T
3	rs112747041	0	60041105	C	T
3	rs112415324	0	60041263	T	C
3	rs17324031	0	60041523	G	A
3	rs113749573	0	60041645	G	C
3	rs3843360	0	60041687	G	T
3	rs7640460	0	60042091	A	G
3	rs12632371	0	60042106	G	C
3	rs2630164	0	60042183	G	C
3	rs2630163	0	60042278	G	A
3	rs2630166	0	60042425	C	G
3	rs76209364	0	60042857	T	C
3	rs80187608	0	60043282	G	T
3	rs75408479	0	60043462	A	C
3	rs4024134	0	60043713	T	C
3	rs9843548	0	60043942	C	T
3	rs211999	0	60044013	T	C
3	rs212000	0	60044137	G	A
3	rs212001	0	60044173	G	C
3	rs73092171	0	60044850	G	T
3	rs111852894	0	60045214	G	A
3	rs13062539	0	60045641	A	G
3	rs112164501	0	60045650	T	C
3	rs7638558	0	60045801	T	C
3	rs17258256	0	60046938	A	T
3	rs17061972	0	60047076	A	C
3	rs9879807	0	60047100	T	G
3	rs67030566	0	60047575	C	T
3	rs172454	0	60047721	C	T
3	rs212003	0	60048237	G	C
3	rs17062005	0	60049180	T	C
3	rs212004	0	60049266	A	C
3	rs112168606	0	60049379	G	C
3	rs212005	0	60049421	C	G
3	rs142316904	0	60049522	T	C
3	rs11925432	0	60049565	T	C
3	rs212006	0	60049738	G	A
3	rs212007	0	60049927	C	A
3	rs76776309	0	60049930	T	C
3	rs13060068	0	60050093	C	A
3	rs212008	0	60050125	C	T
3	rs212009	0	60050512	T	C
3	rs212010	0	60050599	T	A
3	rs67136973	0	60050628	T	C
3	rs34267930	0	60050633	T	C
3	rs3856666	0	60050877	T	C
3	rs212011	0	60050978	C	T
3	rs191926	0	60050984	A	G
3	rs191927	0	60051071	C	T
3	rs3856667	0	60051116	G	A
3	rs2630154	0	60051133	T	C
3	rs3856668	0	60051227	A	G
3	rs4024131	0	60051300	C	T
3	rs3856669	0	60051461	G	T
3	rs2736807	0	60051565	G	A
3	rs125634	0	60051588	T	C
3	rs183322	0	60051659	G	A
3	rs2630165	0	60051898	G	T
3	rs9820238	0	60052007	A	G
3	rs115889140	0	60052097	T	A
3	rs187638142	0	60052449	C	T
3	rs34939144	0	60052478	G	A
3	rs76679447	0	60052747	T	C
3	rs17062038	0	60052783	T	C
3	rs79100050	0	60053158	A	T
3	rs2630172	0	60053271	T	C
3	rs2630173	0	60053331	C	T
3	rs116656639	0	60053441	T	C
3	rs2736808	0	60053572	G	A
3	rs2630174	0	60053580	G	C
3	rs145773698	0	60053702	C	A
3	rs2736809	0	60053947	C	T
3	rs3856670	0	60053991	C	T
3	rs77498628	0	60054148	A	C
3	rs115224482	0	60054300	T	A
3	rs77746964	0	60054307	C	T
3	rs2630175	0	60054406	A	G
3	rs2630176	0	60054410	C	T
3	rs75574149	0	60054443	C	T
3	rs2630177	0	60054460	T	C
3	rs9831864	0	60054590	A	T
3	rs9869623	0	60054624	C	T
3	rs2736810	0	60054674	C	T
3	rs11927585	0	60054700	C	T
3	rs2630178	0	60054720	T	G
3	rs57249968	0	60054874	T	G
3	rs146064513	0	60054966	T	C
3	rs2630179	0	60054973	T	G
3	rs9818696	0	60055038	T	C
3	rs17258872	0	60055193	C	A
3	rs2630180	0	60055225	G	A
3	rs2630181	0	60055347	C	T
3	rs9874674	0	60055392	C	T
3	rs2736812	0	60055454	A	G
3	rs9819602	0	60055631	T	C
3	rs2630182	0	60055788	C	G
3	rs2630183	0	60055846	C	T
3	rs2630184	0	60055914	C	T
3	rs145617980	0	60056028	C	T
3	rs35086063	0	60056378	T	C
3	rs2630194	0	60056524	C	T
3	rs2736816	0	60056547	T	C
3	rs2736817	0	60056550	C	T
3	rs2736818	0	60056623	G	C
3	rs2630195	0	60056648	T	A
3	rs115856322	0	60056844	T	G
3	rs2630196	0	60056853	A	G
3	rs2630197	0	60057008	C	T
3	rs77499478	0	60057049	T	C
3	rs2630198	0	60057101	G	A
3	rs2630199	0	60057137	T	A
3	rs2630200	0	60057160	G	A
3	rs114929129	0	60057182	C	A
3	rs2630201	0	60057184	G	A
3	rs2630202	0	60057408	A	G
3	rs2736819	0	60057411	G	C
3	rs2630203	0	60057497	G	A
3	rs2736820	0	60057500	T	C
3	rs114689709	0	60057531	G	A
3	rs2630204	0	60057777	A	G
3	rs2630205	0	60057957	C	T
3	rs2630206	0	60058091	A	T
3	rs76249231	0	60058106	C	T
3	rs115352667	0	60058473	T	C
3	rs73093924	0	60058618	C	T
3	rs115416861	0	60058689	C	T
3	rs2630207	0	60059041	G	A
3	rs116320406	0	60059071	C	A
3	rs115581895	0	60059196	G	A
3	rs77246665	0	60059290	G	A
3	rs2736821	0	60059610	G	A
3	rs77824914	0	60059864	C	A
3	rs2736760	0	60060771	T	A
3	rs78727175	0	60060900	G	A
3	rs2736761	0	60061262	G	C
3	rs2736762	0	60061268	A	G
3	rs9311747	0	60061513	G	A
3	rs2736763	0	60061523	C	T
3	rs13100563	0	60062025	G	A
3	rs2736764	0	60062100	C	G
3	rs35755790	0	60062134	T	C
3	rs2736766	0	60062315	C	T
3	rs2736767	0	60062400	G	A
3	rs13058814	0	60062636	C	A
3	rs17062101	0	60062654	A	G
3	rs2630187	0	60062698	A	G
3	rs6807325	0	60062939	C	T
3	rs73093941	0	60062997	G	A
3	rs146632735	0	60063149	A	G
3	rs3845976	0	60063219	A	G
3	rs2366953	0	60063338	T	C
3	rs138942380	0	60063363	T	C
3	rs75382925	0	60063512	G	T
3	rs150425461	0	60063557	G	C
3	rs77356759	0	60063849	T	C
3	rs2736769	0	60063964	A	G
3	rs13069706	0	60064167	A	C
3	rs13070338	0	60064296	G	A
3	rs4024129	0	60064388	C	T
3	rs112127538	0	60064803	A	G
3	rs7615432	0	60065257	C	A
3	rs7615522	0	60065319	C	T
3	rs149668593	0	60065460	T	A
3	rs2736776	0	60065566	G	A
3	rs7615700	0	60065585	C	G
3	rs115536932	0	60065820	G	A
3	rs9829623	0	60066360	C	T
3	rs79175107	0	60066480	T	C
3	rs2736777	0	60066610	T	C
3	rs2736778	0	60066644	G	A
3	rs2630149	0	60066775	C	A
3	rs2736779	0	60066844	G	A
3	rs2736780	0	60066991	T	C
3	rs2736781	0	60067086	G	A
3	rs2736782	0	60067193	C	G
3	rs2736783	0	60067238	T	A
3	rs76379487	0	60067254	T	C
3	rs2736784	0	60067284	A	G
3	rs2736785	0	60067425	G	A
3	rs2736786	0	60067449	C	G
3	rs2736787	0	60067748	T	C
3	rs76249488	0	60067812	A	G
3	rs4345028	0	60068059	C	A
3	rs13321394	0	60068115	A	C
3	rs79597745	0	60068148	G	A
3	rs2223085	0	60068269	A	G
3	rs2223086	0	60068334	C	A
3	rs3920478	0	60068367	C	T
3	rs4413275	0	60068385	A	G
3	rs7646436	0	60068462	G	A
3	rs2142300	0	60068730	T	C
3	rs2736789	0	60069667	C	T
3	rs76199501	0	60069748	C	T
3	rs3845977	0	60069828	C	A
3	rs114160887	0	60069861	A	C
3	rs2630148	0	60070007	C	A
3	rs138569285	0	60070257	T	C
3	rs141678876	0	60070319	T	G
3	rs9823026	0	60070332	G	A
3	rs34603508	0	60070709	G	A
3	rs4145506	0	60070931	A	G
3	rs2361335	0	60071079	G	C
3	rs17325940	0	60071129	T	C
3	rs986651	0	60071169	G	C
3	rs11918446	0	60071644	G	C
3	rs73830792	0	60072139	T	C
3	rs9833389	0	60072205	G	A
3	rs73093973	0	60072543	T	G
3	rs72880845	0	60072921	C	T
3	rs7635362	0	60073153	T	C
3	rs7623993	0	60073356	C	T
3	rs7645438	0	60073399	G	C
3	rs6446108	0	60073590	G	A
3	rs6801817	0	60073652	G	A
3	rs6793429	0	60073676	T	A
3	rs986015	0	60074752	C	A
3	rs17062141	0	60074775	A	G
3	rs146478781	0	60074897	A	G
3	rs1040335	0	60074906	A	G
3	rs17062148	0	60075063	G	C
3	rs17062150	0	60075118	T	C
3	rs1040336	0	60075192	T	C
3	rs1474525	0	60075270	T	G
3	rs6797474	0	60075472	A	G
3	rs72880854	0	60075547	A	G
3	rs115894613	0	60075566	T	C
3	rs4679628	0	60075872	C	A
3	rs78101717	0	60075998	A	G
3	rs12493170	0	60076397	G	A
3	rs9817116	0	60076491	A	G
3	rs114939266	0	60076677	C	T
3	rs6446109	0	60076989	G	C
3	rs12636241	0	60077040	G	C
3	rs4679629	0	60077258	C	G
3	rs6766477	0	60077261	G	A
3	rs146497157	0	60077274	A	C
3	rs115657005	0	60077353	C	T
3	rs75603068	0	60077541	A	G
3	rs9860502	0	60077604	C	T
3	rs17310854	0	60077810	C	T
3	rs73093988	0	60078883	C	A
3	rs11921963	0	60079319	C	A
3	rs59085701	0	60079398	C	T
3	rs35037895	0	60079461	G	A
3	rs17062179	0	60079724	T	C
3	rs7643042	0	60079759	C	A
3	rs76752768	0	60079774	G	A
3	rs115855969	0	60079804	T	A
3	rs7610403	0	60079868	A	G
3	rs17062191	0	60080362	C	G
3	rs6777011	0	60080506	G	C
3	rs17376767	0	60080887	C	T
3	rs35598923	0	60081107	C	T
3	rs4679630	0	60081680	G	T
3	rs73093995	0	60082115	A	T
3	rs12636662	0	60082619	G	A
3	rs75611353	0	60082718	C	G
3	rs17062198	0	60082783	G	C
3	rs6806074	0	60082884	T	C
3	rs6791450	0	60082939	C	T
3	rs17062206	0	60083186	T	C
3	rs6794055	0	60083227	C	T
3	rs6794069	0	60083269	C	G
3	rs9867348	0	60083293	C	T
3	rs78946473	0	60084493	A	G
3	rs35881306	0	60084903	T	C
3	rs7642268	0	60084924	C	A
3	rs7609578	0	60084971	A	G
3	rs17376950	0	60085026	G	C
3	rs2361336	0	60086142	A	G
3	rs79837189	0	60086191	T	G
3	rs6804216	0	60086281	C	T
3	rs143635090	0	60086367	C	A
3	rs60287158	0	60086849	G	C
3	rs11130752	0	60087071	C	T
3	rs13314734	0	60087317	C	T
3	rs6807624	0	60087390	C	G
3	rs9813549	0	60087451	C	G
3	rs6772047	0	60087728	A	G
3	rs6446110	0	60087817	C	T
3	rs969561	0	60088061	A	G
3	rs79172782	0	60088089	C	G
3	rs141347406	0	60088435	A	T
3	rs969562	0	60088482	T	A
3	rs9871368	0	60089286	G	A
3	rs10510825	0	60089314	C	T
3	rs10510826	0	60089378	C	T
3	rs10510827	0	60089571	T	C
3	rs9311748	0	60089594	T	C
3	rs17377293	0	60089610	C	T
3	rs11919455	0	60089635	A	T
3	rs11130753	0	60089918	C	G
3	rs138875518	0	60089924	C	G
3	rs17311592	0	60089983	C	T
3	rs6766789	0	60090013	C	A
3	rs11130754	0	60090043	A	G
3	rs12330253	0	60090116	T	C
3	rs10780042	0	60090402	G	T
3	rs11917733	0	60090683	T	C
3	rs4679510	0	60090694	C	T
3	rs4679511	0	60091006	C	T
3	rs115850384	0	60091008	G	A
3	rs4679631	0	60091156	T	C
3	rs2205361	0	60091257	T	G
3	rs144555397	0	60091318	A	G
3	rs13099584	0	60091567	G	A
3	rs75566375	0	60091796	G	A
3	rs58527891	0	60091798	G	T
3	rs33997839	0	60091934	G	A
3	rs35714610	0	60092067	C	T
3	rs6773600	0	60092100	C	T
3	rs147674915	0	60092228	A	T
3	rs34908488	0	60092267	C	T
3	rs6782148	0	60092706	G	A
3	rs6807027	0	60092789	C	T
3	rs6773849	0	60092971	T	C
3	rs996174	0	60093362	C	T
3	rs4679512	0	60093775	T	C
3	rs71313744	0	60093892	C	T
3	rs12630887	0	60094030	G	A
3	rs6764937	0	60094274	C	G
3	rs141538651	0	60094277	C	G
3	rs17312006	0	60094353	A	T
3	rs6788803	0	60094453	G	C
3	rs150887969	0	60094495	T	C
3	rs78312640	0	60094552	G	C
3	rs17062269	0	60094704	T	C
3	rs6789112	0	60094758	G	C
3	rs13317306	0	60094767	G	T
3	rs2142301	0	60095070	C	T
3	rs2142302	0	60095194	G	C
3	rs17378007	0	60095515	G	C
3	rs9311749	0	60095604	C	T
3	rs17062284	0	60095691	C	G
3	rs926140	0	60095794	G	C
3	rs926141	0	60095853	C	T
3	rs76292036	0	60096270	C	G
3	rs11130755	0	60096564	G	A
3	rs73096039	0	60096804	G	C
3	rs12715549	0	60096923	A	T
3	rs56263520	0	60097800	G	C
3	rs34476489	0	60097874	G	C
3	rs9814915	0	60097915	C	T
3	rs13088112	0	60097943	T	C
3	rs9834956	0	60097993	T	C
3	rs726409	0	60098144	T	A
3	rs9852879	0	60098201	A	C
3	rs146716183	0	60098301	C	G
3	rs2361337	0	60098309	G	C
3	rs3887229	0	60098433	T	C
3	rs75130326	0	60098725	C	G
3	rs760316	0	60098968	C	T
3	rs760317	0	60099156	A	G
3	rs74418294	0	60099180	G	C
3	rs11712298	0	60099334	T	C
3	rs78484767	0	60099368	C	A
3	rs11708236	0	60099454	C	T
3	rs79424112	0	60099466	C	T
3	rs11708267	0	60099524	C	A
3	rs7639761	0	60099871	A	G
3	rs7630991	0	60100332	C	T
3	rs6446111	0	60100426	T	G
3	rs6446112	0	60100482	G	A
3	rs67221972	0	60100560	T	C
3	rs6446113	0	60100775	T	C
3	rs7653008	0	60100776	G	A
3	rs6798840	0	60100903	A	T
3	rs115773501	0	60100978	T	C
3	rs148188965	0	60101244	A	G
3	rs9831468	0	60101340	C	G
3	rs80081808	0	60101445	T	C
3	rs7634619	0	60101821	C	T
3	rs1016448	0	60101835	T	C
3	rs7648380	0	60101853	T	G
3	rs7648572	0	60102035	T	C
3	rs1022445	0	60102060	G	A
3	rs7646225	0	60102091	A	T
3	rs4679633	0	60102175	T	A
3	rs7648665	0	60102186	T	C
3	rs4679634	0	60102221	C	G
3	rs4679635	0	60102446	G	C
3	rs7634772	0	60102668	T	C
3	rs7632624	0	60102913	A	G
3	rs4679636	0	60103026	C	G
3	rs12636523	0	60103098	T	C
3	rs28494615	0	60103119	A	G
3	rs28538005	0	60103125	A	T
3	rs34737256	0	60103273	T	C
3	rs28709472	0	60103296	T	C
3	rs34894656	0	60103355	T	G
3	rs34841206	0	60103408	G	A
3	rs74579058	0	60103760	G	C
3	rs56334439	0	60104028	A	C
3	rs9847443	0	60104131	G	A
3	rs9809808	0	60104357	A	G
3	rs9867457	0	60104360	T	G
3	rs9847682	0	60104416	C	T
3	rs74954961	0	60104831	C	T
3	rs75531891	0	60104841	T	C
3	rs143771619	0	60104942	A	G
3	rs34872452	0	60104980	T	A
3	rs12635236	0	60105165	G	A
3	rs9852627	0	60105194	C	T
3	rs12629851	0	60105206	A	T
3	rs9815054	0	60105329	A	G
3	rs9852972	0	60105454	C	T
3	rs9877256	0	60105791	T	A
3	rs9819455	0	60105815	A	C
3	rs9857624	0	60105991	C	T
3	rs11715819	0	60105993	G	T
3	rs7642167	0	60106128	A	T
3	rs7644751	0	60106497	A	G
3	rs77646852	0	60106617	C	T
3	rs9878583	0	60106651	T	C
3	rs77011490	0	60106693	G	C
3	rs9882623	0	60106852	T	C
3	rs7633785	0	60106968	C	T
3	rs7611309	0	60107186	G	T
3	rs7650052	0	60107245	T	C
3	rs7636416	0	60107310	C	T
3	rs7636422	0	60107333	C	T
3	rs7650150	0	60107367	T	C
3	rs74278845	0	60107497	G	A
3	rs76372042	0	60107506	C	T
3	rs7647923	0	60107521	A	G
3	rs9839495	0	60107670	C	G
3	rs72882745	0	60107753	G	C
3	rs72882746	0	60107902	A	T
3	rs145647152	0	60107926	G	A
3	rs2885254	0	60107930	T	C
3	rs5007870	0	60107964	T	G
3	rs2361338	0	60108025	C	T
3	rs4465902	0	60108030	T	C
3	rs4289309	0	60108065	A	G
3	rs4542973	0	60108087	G	T
3	rs4622857	0	60108210	G	A
3	rs4465903	0	60108296	T	C
3	rs4234290	0	60108357	T	C
3	rs4679637	0	60108413	T	G
3	rs35345892	0	60108517	G	A
3	rs77459161	0	60108734	T	C
3	rs74572528	0	60108735	G	A
3	rs72882755	0	60108994	C	T
3	rs72882758	0	60109015	G	A
3	rs72882760	0	60109057	C	T
3	rs72882762	0	60109117	T	C
3	rs115784186	0	60109302	T	C
3	rs75207763	0	60109323	T	G
3	rs9846395	0	60109369	G	A
3	rs6798836	0	60109669	C	G
3	rs80056411	0	60109679	C	G
3	rs74649850	0	60110048	G	C
3	rs7643359	0	60110143	C	A
3	rs2178929	0	60110171	G	A
3	rs7615233	0	60110225	T	G
3	rs9813494	0	60110337	A	G
3	rs9813638	0	60110406	A	G
3	rs9871341	0	60110412	T	C
3	rs9311750	0	60110443	C	T
3	rs12107521	0	60110502	G	A
3	rs9311751	0	60110529	A	G
3	rs9813806	0	60110558	A	C
3	rs9855874	0	60110683	G	A
3	rs12106838	0	60110821	A	C
3	rs72882775	0	60110882	C	A
3	rs58595175	0	60110914	C	G
3	rs9818283	0	60111056	A	T
3	rs9876035	0	60111062	T	A
3	rs9856850	0	60111266	G	A
3	rs9818726	0	60111308	A	G
3	rs73097523	0	60111440	T	G
3	rs9823129	0	60111677	A	G
3	rs2178930	0	60111767	T	C
3	rs79124816	0	60111969	T	G
3	rs722070	0	60112295	G	A
3	rs722071	0	60112359	T	C
3	rs56687712	0	60112529	G	C
3	rs59481751	0	60112530	G	C
3	rs66933131	0	60112549	G	C
3	rs66489460	0	60112608	G	A
3	rs62240241	0	60112645	G	A
3	rs73097527	0	60112658	G	A
3	rs116197896	0	60112798	T	G
3	rs115208463	0	60112799	C	A
3	rs60801834	0	60112829	C	T
3	rs55659703	0	60112830	A	G
3	rs41397044	0	60112854	C	T
3	rs77324651	0	60113107	T	A
3	rs66498237	0	60113468	T	C
3	rs9829738	0	60113545	A	G
3	rs11915829	0	60113719	T	C
3	rs9833904	0	60113861	A	G
3	rs7616359	0	60113968	G	A
3	rs13088055	0	60114118	G	A
3	rs13087782	0	60114233	A	G
3	rs116139282	0	60114403	T	G
3	rs76226884	0	60114556	G	A
3	rs34600946	0	60114621	T	C
3	rs9839662	0	60115140	A	G
3	rs74792483	0	60115250	G	C
3	rs41355450	0	60115462	T	G
3	rs12638815	0	60115653	G	A
3	rs12633953	0	60115726	A	G
3	rs2064015	0	60115757	T	G
3	rs12639423	0	60115937	G	A
3	rs2064016	0	60116055	T	C
3	rs80064068	0	60116087	G	A
3	rs11921817	0	60116304	A	G
3	rs2064017	0	60116356	A	T
3	rs2064018	0	60116397	C	T
3	rs2064019	0	60116440	T	C
3	rs11918355	0	60116660	T	G
3	rs116583085	0	60116666	A	C
3	rs116721496	0	60116823	T	C
3	rs4679514	0	60117021	A	G
3	rs72884606	0	60117423	C	T
3	rs72884607	0	60117477	A	G
3	rs61085940	0	60117642	T	C
3	rs13080137	0	60118008	G	A
3	rs13080038	0	60118181	A	G
3	rs73097532	0	60118190	C	T
3	rs56339134	0	60118730	C	G
3	rs9682976	0	60118879	C	T
3	rs9682987	0	60118990	G	A
3	rs2361339	0	60119081	C	T
3	rs78847124	0	60119143	G	A
3	rs7427130	0	60119817	C	T
3	rs9820356	0	60119998	T	C
3	rs17379551	0	60120068	A	G
3	rs10510828	0	60120243	A	G
3	rs35411457	0	60120257	G	A
3	rs9876439	0	60120437	C	T
3	rs7628184	0	60120954	A	G
3	rs7638267	0	60120995	G	A
3	rs111572532	0	60121031	T	C
3	rs9881474	0	60121220	C	T
3	rs9826272	0	60121321	T	C
3	rs9881795	0	60121440	C	T
3	rs17379746	0	60121485	C	T
3	rs79177799	0	60121883	T	C
3	rs17062315	0	60122023	G	C
3	rs76711549	0	60122071	A	G
3	rs17062321	0	60122156	C	T
3	rs114807731	0	60122415	G	A
3	rs12629469	0	60122472	G	A
3	rs9681146	0	60122926	G	A
3	rs17062324	0	60122955	T	G
3	rs77563983	0	60123450	A	T
3	rs17314091	0	60123504	G	A
3	rs10510829	0	60123522	A	G
3	rs75221616	0	60123553	C	G
3	rs78428117	0	60123565	G	A
3	rs11715209	0	60123590	A	G
3	rs75630459	0	60123603	T	C
3	rs7623479	0	60124230	A	G
3	rs2361340	0	60124388	T	C
3	rs9860134	0	60124510	A	G
3	rs6788821	0	60124580	G	A
3	rs78749776	0	60124674	C	T
3	rs7624360	0	60125182	A	T
3	rs76044636	0	60125368	T	C
3	rs7626928	0	60125570	A	G
3	rs77077707	0	60125981	C	T
3	rs6446114	0	60126384	G	A
3	rs113358385	0	60126405	C	T
3	rs2361341	0	60126662	G	A
3	rs13090962	0	60126844	A	G
3	rs77260037	0	60126886	T	C
3	rs6787664	0	60127027	T	C
3	rs17314469	0	60127616	C	T
3	rs995633	0	60127778	C	A
3	rs77980580	0	60128243	T	C
3	rs9789989	0	60128315	C	T
3	rs17062350	0	60128846	C	T
3	rs61158509	0	60128998	C	T
3	rs55827397	0	60129062	G	T
3	rs17062353	0	60129849	A	G
3	rs5014208	0	60129997	C	T
3	rs7642242	0	60130144	T	C
3	rs7630823	0	60130210	C	T
3	rs17062360	0	60130276	G	A
3	rs17062361	0	60130679	G	C
3	rs144564224	0	60130683	G	T
3	rs17062363	0	60130721	G	A
3	rs114882577	0	60131144	T	C
3	rs10510830	0	60131360	G	C
3	rs6789183	0	60131457	C	G
3	rs6764133	0	60131555	G	T
3	rs6789385	0	60131614	C	T
3	rs148983365	0	60131701	C	A
3	rs62240251	0	60131860	C	A
3	rs62240252	0	60131964	C	A
3	rs62240253	0	60132040	C	T
3	rs73831601	0	60132163	T	C
3	rs12638226	0	60132290	A	C
3	rs12632865	0	60132390	C	T
3	rs11130756	0	60132658	G	A
3	rs59882252	0	60133461	G	A
3	rs59665750	0	60133477	G	A
3	rs59746448	0	60133481	G	A
3	rs59536237	0	60133495	G	C
3	rs55858485	0	60134095	A	T
3	rs75756022	0	60134124	G	C
3	rs60934543	0	60134372	C	T
3	rs4679639	0	60134540	A	C
3	rs4679640	0	60134996	A	C
3	rs113955130	0	60135838	C	T
3	rs113790281	0	60135842	G	A
3	rs62240254	0	60136190	G	A
3	rs80122920	0	60136308	G	A
3	rs113050733	0	60136377	C	G
3	rs13094560	0	60136401	T	G
3	rs61650100	0	60136809	G	T
3	rs77233951	0	60136884	T	C
3	rs6788677	0	60136927	C	T
3	rs62240255	0	60137149	A	T
3	rs73834003	0	60137347	C	G
3	rs11709255	0	60137556	A	T
3	rs2064020	0	60138099	C	A
3	rs11716313	0	60138106	T	G
3	rs7616516	0	60138226	G	A
3	rs7653425	0	60138496	T	C
3	rs7639576	0	60138553	C	T
3	rs7616806	0	60138566	G	T
3	rs73834004	0	60138583	C	A
3	rs2064021	0	60139220	G	A
3	rs7642454	0	60139369	C	G
3	rs7642732	0	60139643	C	T
3	rs6773713	0	60139854	G	T
3	rs6776492	0	60140246	G	C
3	rs6776501	0	60140276	G	A
3	rs80153023	0	60140320	A	C
3	rs7615407	0	60140553	T	C
3	rs7645950	0	60140683	C	T
3	rs7623184	0	60140696	G	A
3	rs7646022	0	60140733	C	A
3	rs7646126	0	60140831	C	T
3	rs6802579	0	60141153	C	T
3	rs6780176	0	60141414	G	C
3	rs1040337	0	60141653	C	T
3	rs79600328	0	60141761	C	T
3	rs146377785	0	60141842	G	A
3	rs111724279	0	60142055	G	C
3	rs60380152	0	60142233	T	G
3	rs6790458	0	60142247	C	G
3	rs6802928	0	60142395	A	G
3	rs17062367	0	60142515	T	C
3	rs7649422	0	60142645	T	C
3	rs9828226	0	60142703	A	G
3	rs2049850	0	60142764	G	T
3	rs4679641	0	60143839	A	G
3	rs4679515	0	60143877	A	G
3	rs78116096	0	60144057	T	C
3	rs113880653	0	60144190	C	T
3	rs4679642	0	60144588	A	C
3	rs75491849	0	60144682	A	C
3	rs12715550	0	60144812	T	C
3	rs76359818	0	60144862	G	A
3	rs12633251	0	60144990	A	C
3	rs17062372	0	60145166	T	C
3	rs12638728	0	60145321	G	T
3	rs4679516	0	60145726	A	G
3	rs4679643	0	60145812	T	C
3	rs6779107	0	60146330	G	T
3	rs10510831	0	60147355	T	C
3	rs76757184	0	60147522	G	C
3	rs12629117	0	60148050	T	G
3	rs34220971	0	60148073	A	C
3	rs17062390	0	60148156	A	T
3	rs17062392	0	60148523	T	C
3	rs17394135	0	60148630	T	C
3	rs6446115	0	60148685	A	G
3	rs6781028	0	60149437	T	C
3	rs6781046	0	60149500	T	C
3	rs6766262	0	60149732	C	T
3	rs61006656	0	60149815	G	T
3	rs7613687	0	60149936	C	T
3	rs115439661	0	60150089	T	C
3	rs1882903	0	60150366	G	C
3	rs1882904	0	60150622	T	A
3	rs13078190	0	60151274	T	C
3	rs6797046	0	60151952	G	C
3	rs4411839	0	60152188	T	C
3	rs17062413	0	60152583	G	A
3	rs146481585	0	60152585	G	A
3	rs17062415	0	60152612	C	G
3	rs116142681	0	60153083	A	C
3	rs17062419	0	60153441	T	C
3	rs11916072	0	60153550	G	A
3	rs11916042	0	60153599	C	A
3	rs34330024	0	60153915	A	G
3	rs12172955	0	60154076	A	G
3	rs12172945	0	60154101	T	C
3	rs7612775	0	60154964	C	A
3	rs1983535	0	60155859	T	G
3	rs1983536	0	60155921	G	A
3	rs56312521	0	60155932	G	A
3	rs1016449	0	60156189	G	A
3	rs1016450	0	60156248	T	C
3	rs1040338	0	60156930	A	G
3	rs6446116	0	60157800	G	A
3	rs56382355	0	60157908	A	C
3	rs183639173	0	60158281	G	A
3	rs2103474	0	60158293	T	C
3	rs145113170	0	60158412	A	T
3	rs115153582	0	60158712	A	G
3	rs62238479	0	60159174	T	C
3	rs177138	0	60159463	T	C
3	rs213419	0	60159753	T	G
3	rs71313749	0	60160966	T	C
3	rs114296296	0	60161390	T	C
3	rs12635040	0	60161647	T	C
3	rs115449751	0	60161787	A	T
3	rs34655159	0	60162230	T	A
3	rs213420	0	60162456	T	C
3	rs1995067	0	60162765	T	C
3	rs13101019	0	60163758	C	G
3	rs35247746	0	60163770	A	G
3	rs73097579	0	60163971	A	C
3	rs113569457	0	60164494	C	G
3	rs56008509	0	60164691	T	C
3	rs73097582	0	60164989	C	T
3	rs80299283	0	60165092	A	G
3	rs73097583	0	60165116	T	C
3	rs116647601	0	60165205	T	C
3	rs73097584	0	60165479	C	A
3	rs55714398	0	60165482	C	A
3	rs56280355	0	60165611	C	T
3	rs12493585	0	60165890	G	A
3	rs213421	0	60165928	T	C
3	rs2362456	0	60165932	C	A
3	rs140446096	0	60166942	T	C
3	rs13077273	0	60166969	G	T
3	rs145118300	0	60166976	C	T
3	rs148081178	0	60166990	C	A
3	rs146023127	0	60167002	T	C
3	rs139313759	0	60167009	G	C
3	rs9882944	0	60167219	T	G
3	rs73097590	0	60167849	C	T
3	rs9864838	0	60168904	T	C
3	rs147664049	0	60168929	C	T
3	rs115776882	0	60168939	G	A
3	rs9865027	0	60169018	T	C
3	rs140307369	0	60169136	A	G
3	rs213423	0	60169681	C	T
3	rs6797203	0	60170083	T	C
3	rs79866233	0	60170954	G	A
3	rs9817793	0	60170957	A	G
3	rs9876685	0	60171660	T	C
3	rs79145740	0	60172172	A	C
3	rs73097598	0	60172396	G	A
3	rs80245486	0	60172509	G	A
3	rs213424	0	60173016	A	G
3	rs7637396	0	60174072	T	C
3	rs115369566	0	60174230	C	T
3	rs114287604	0	60174400	A	C
3	rs116423201	0	60174975	G	C
3	rs384530	0	60175045	C	T
3	rs213426	0	60175233	C	A
3	rs147979445	0	60175500	A	G
3	rs114378146	0	60175931	A	G
3	rs78283425	0	60176120	G	A
3	rs177139	0	60176126	A	G
3	rs9827176	0	60176151	T	C
3	rs213427	0	60176357	A	G
3	rs76156403	0	60176877	T	C
3	rs116527341	0	60177202	G	C
3	rs115970056	0	60177702	T	C
3	rs144041680	0	60177708	C	G
3	rs7613262	0	60177846	G	A
3	rs28579930	0	60177850	G	A
3	rs114111306	0	60177914	G	C
3	rs78884321	0	60178568	A	G
3	rs213292	0	60178833	C	T
3	rs213293	0	60179459	G	A
3	rs12491492	0	60179487	G	A
3	rs13067663	0	60180790	G	A
3	rs7622557	0	60180851	G	A
3	rs74722453	0	60181076	G	A
3	rs35596941	0	60181187	A	G
3	rs79666392	0	60181224	G	A
3	rs4679646	0	60181491	C	T
3	rs1566056	0	60181859	T	C
3	rs1569347	0	60182259	C	T
3	rs73099404	0	60182451	A	G
3	rs76473844	0	60182457	T	C
3	rs138813111	0	60182499	G	C
3	rs114067950	0	60182631	C	T
3	rs77888594	0	60182756	C	T
3	rs115746441	0	60183846	T	C
3	rs213294	0	60184207	C	T
3	rs35861160	0	60184430	G	A
3	rs79599528	0	60184488	C	G
3	rs115845086	0	60184573	C	T
3	rs213295	0	60184963	G	C
3	rs213296	0	60185212	C	T
3	rs213297	0	60185296	C	G
3	rs147133974	0	60185918	C	G
3	rs78723984	0	60185958	A	T
3	rs213298	0	60186025	G	C
3	rs7614564	0	60186660	A	G
3	rs213299	0	60186728	G	T
3	rs213300	0	60187101	G	A
3	rs34188830	0	60187209	G	C
3	rs78115745	0	60187562	T	C
3	rs213301	0	60187597	C	G
3	rs213302	0	60187613	T	C
3	rs213303	0	60187823	T	G
3	rs213304	0	60188339	A	G
3	rs213305	0	60188384	T	C
3	rs213306	0	60188512	T	C
3	rs213307	0	60188605	T	C
3	rs213308	0	60188656	C	T
3	rs213309	0	60188706	A	G
3	rs1496650	0	60189471	T	C
3	rs213310	0	60189715	T	C
3	rs60738633	0	60189748	T	C
3	rs213311	0	60189767	T	C
3	rs34661857	0	60189769	G	C
3	rs213312	0	60189931	T	C
3	rs439531	0	60190059	G	A
3	rs6765672	0	60190100	C	T
3	rs213313	0	60190706	G	C
3	rs71313750	0	60190858	G	C
3	rs6787176	0	60191552	T	C
3	rs55881626	0	60191687	A	T
3	rs145040756	0	60191793	G	A
3	rs76154666	0	60192188	G	A
3	rs213315	0	60192395	G	C
3	rs213316	0	60192651	G	C
3	rs213317	0	60192723	G	T
3	rs9834515	0	60192831	T	C
3	rs6784012	0	60193221	G	A
3	rs6775757	0	60193571	T	C
3	rs213318	0	60193758	C	G
3	rs213319	0	60193900	G	A
3	rs28459515	0	60193963	A	G
3	rs213320	0	60193967	T	C
3	rs213322	0	60194059	T	C
3	rs17395220	0	60194075	A	G
3	rs17395248	0	60194155	T	C
3	rs213323	0	60194570	T	C
3	rs138458426	0	60194787	G	C
3	rs116461265	0	60194812	T	C
3	rs213324	0	60194979	A	G
3	rs9846543	0	60195585	T	C
3	rs1908771	0	60195598	G	C
3	rs115033329	0	60195858	A	C
3	rs11130760	0	60196537	G	T
3	rs213325	0	60196758	A	G
3	rs447643	0	60196988	A	G
3	rs12493500	0	60197477	T	C
3	rs802933	0	60197485	G	A
3	rs9857010	0	60197514	T	G
3	rs1874500	0	60198435	G	C
3	rs115562047	0	60198440	A	G
3	rs17395576	0	60198603	C	A
3	rs115096693	0	60198968	C	G
3	rs17062486	0	60199196	G	A
3	rs17062490	0	60199795	C	T
3	rs4679647	0	60199948	G	C
3	rs141121653	0	60200099	G	A
3	rs143753513	0	60200523	A	G
3	rs9824900	0	60200545	C	T
3	rs28895693	0	60200675	A	G
3	rs6785232	0	60200946	C	G
3	rs6808530	0	60200975	G	T
3	rs213380	0	60201058	C	T
3	rs213381	0	60201133	A	G
3	rs17336290	0	60201555	G	A
3	rs734156	0	60201714	C	T
3	rs71313753	0	60202524	T	C
3	rs73099430	0	60202694	C	A
3	rs71313754	0	60202722	A	G
3	rs6776575	0	60203306	C	G
3	rs17062502	0	60203574	A	G
3	rs190002673	0	60203716	T	C
3	rs77996645	0	60203803	T	C
3	rs148490832	0	60203910	C	T
3	rs6801030	0	60204014	G	C
3	rs17062506	0	60205053	G	A
3	rs17062508	0	60205478	C	G
3	rs12715552	0	60205743	C	T
3	rs149888212	0	60205836	T	C
3	rs213407	0	60206501	T	G
3	rs146707442	0	60206589	C	A
3	rs9880785	0	60206763	T	G
3	rs213408	0	60206947	T	A
3	rs213409	0	60207193	T	C
3	rs9823838	0	60207196	A	G
3	rs115657681	0	60207434	A	G
3	rs9862380	0	60207474	G	C
3	rs213410	0	60207499	C	A
3	rs9837820	0	60207744	C	T
3	rs36105967	0	60208346	G	A
3	rs9839118	0	60208542	C	T
3	rs139468944	0	60208544	G	A
3	rs17062510	0	60208817	C	A
3	rs213411	0	60209086	T	G
3	rs9844132	0	60209258	C	G
3	rs17062513	0	60209373	G	C
3	rs2173056	0	60210356	T	G
3	rs213412	0	60210372	C	A
3	rs116822456	0	60210478	G	T
3	rs213413	0	60210491	T	C
3	rs213414	0	60211431	G	T
3	rs34884909	0	60211698	C	T
3	rs143609471	0	60212093	G	A
3	rs150134233	0	60212141	G	A
3	rs9880343	0	60212448	T	G
3	rs17062524	0	60212766	G	C
3	rs213415	0	60212916	A	C
3	rs9810084	0	60213207	T	C
3	rs9827643	0	60213301	A	C
3	rs9832192	0	60213805	A	G
3	rs17062536	0	60213863	T	G
3	rs10510833	0	60213882	C	A
3	rs9870279	0	60213995	C	G
3	rs1472369	0	60214367	A	G
3	rs78660210	0	60214424	C	T
3	rs9819920	0	60214820	T	C
3	rs9875448	0	60214892	C	T
3	rs9875624	0	60215023	C	T
3	rs113709922	0	60215303	T	C
3	rs142780281	0	60215385	T	C
3	rs6764230	0	60215950	A	C
3	rs150505737	0	60216221	C	T
3	rs17396765	0	60216250	T	C
3	rs35007946	0	60216454	T	C
3	rs116527705	0	60216540	G	C
3	rs17062553	0	60216788	T	C
3	rs9811336	0	60216989	G	A
3	rs62238513	0	60217163	G	A
3	rs17062557	0	60217315	G	A
3	rs77058963	0	60217316	C	T
3	rs9831415	0	60217330	T	C
3	rs6806748	0	60217646	C	A
3	rs17062563	0	60217842	A	G
3	rs11717164	0	60218337	G	T
3	rs11717136	0	60218393	C	G
3	rs11717200	0	60218434	G	A
3	rs720285	0	60218465	T	C
3	rs115395792	0	60218702	G	C
3	rs74598195	0	60219014	T	G
3	rs115505977	0	60219068	C	T
3	rs4679648	0	60219314	T	C
3	rs213416	0	60219453	C	G
3	rs213417	0	60219504	T	C
3	rs113436730	0	60219592	C	T
3	rs115435548	0	60219655	C	T
3	rs213418	0	60219969	T	A
3	rs146359241	0	60220201	G	A
3	rs7628950	0	60220307	T	A
3	rs7629068	0	60220486	T	C
3	rs17062567	0	60220685	C	T
3	rs172492	0	60220734	T	A
3	rs9841314	0	60220784	A	G
3	rs9879753	0	60221053	G	A
3	rs10510834	0	60221516	A	G
3	rs17397398	0	60221728	T	G
3	rs9311754	0	60221953	C	G
3	rs13082004	0	60222035	T	C
3	rs9311755	0	60222065	C	G
3	rs35332698	0	60222505	T	C
3	rs76935376	0	60222516	T	G
3	rs114930909	0	60223205	G	A
3	rs73832550	0	60223376	C	T
3	rs114145946	0	60224018	A	T
3	rs71313755	0	60225249	T	C
3	rs213388	0	60225409	A	C
3	rs213389	0	60225474	T	C
3	rs9830224	0	60225665	C	T
3	rs17062584	0	60226254	C	T
3	rs1496651	0	60227392	G	T
3	rs213390	0	60227592	C	A
3	rs150262813	0	60228566	T	C
3	rs17338297	0	60228660	G	A
3	rs34443264	0	60229201	C	T
3	rs112818764	0	60229846	C	T
3	rs17397822	0	60230073	G	C
3	rs71313756	0	60230535	T	C
3	rs71313757	0	60230543	G	A
3	rs17062603	0	60231549	G	C
3	rs71313758	0	60231572	G	C
3	rs17062604	0	60231579	C	G
3	rs17062605	0	60232178	G	C
3	rs11715172	0	60232225	T	C
3	rs9877486	0	60233087	A	G
3	rs79776388	0	60233196	T	C
3	rs71313759	0	60233567	T	G
3	rs181068339	0	60233593	C	T
3	rs767000	0	60233938	A	G
3	rs11718430	0	60234969	T	A
3	rs76931973	0	60235115	T	C
3	rs7650713	0	60235541	G	C
3	rs74278852	0	60235868	A	G
3	rs112833353	0	60236166	A	T
3	rs1496652	0	60236298	T	C
3	rs213391	0	60236693	G	T
3	rs213392	0	60236847	G	A
3	rs213394	0	60236977	G	T
3	rs71313760	0	60237303	G	A
3	rs213395	0	60237445	G	A
3	rs213396	0	60237710	C	T
3	rs13091891	0	60238022	A	C
3	rs213397	0	60238128	A	T
3	rs213398	0	60238326	G	A
3	rs35184553	0	60238484	C	A
3	rs36023952	0	60238490	C	T
3	rs213399	0	60238642	C	T
3	rs213400	0	60238818	T	C
3	rs213401	0	60238987	T	C
3	rs17062633	0	60239532	C	G
3	rs71313761	0	60239603	T	C
3	rs76370382	0	60240070	C	T
3	rs169913	0	60240638	A	G
3	rs169914	0	60241353	A	T
3	rs169915	0	60241445	A	G
3	rs187578885	0	60241520	T	A
3	rs213402	0	60241551	C	T
3	rs59183318	0	60241569	C	T
3	rs1390766	0	60242243	G	T
3	rs981852	0	60242348	C	T
3	rs12487617	0	60242432	A	G
3	rs13314141	0	60243570	T	G
3	rs73099449	0	60243578	C	T
3	rs73099453	0	60243631	G	A
3	rs114880734	0	60243683	C	G
3	rs17398712	0	60243843	G	C
3	rs114932364	0	60244351	G	A
3	rs6771240	0	60244536	G	T
3	rs77024979	0	60244586	T	C
3	rs75062558	0	60245451	C	G
3	rs76659674	0	60245888	T	C
3	rs143017	0	60245947	G	A
3	rs149429671	0	60246114	G	C
3	rs143018	0	60246190	G	A
3	rs73099457	0	60246327	T	C
3	rs213403	0	60246458	C	T
3	rs213404	0	60246636	C	A
3	rs13060801	0	60246687	G	A
3	rs140422101	0	60246712	C	A
3	rs10510835	0	60247121	G	T
3	rs4679650	0	60247935	A	T
3	rs213405	0	60248188	C	T
3	rs213406	0	60248418	C	T
3	rs79657546	0	60248941	T	C
3	rs34944550	0	60249433	C	T
3	rs35397711	0	60249580	C	T
3	rs213327	0	60249597	T	C
3	rs213328	0	60249862	A	T
3	rs147823052	0	60249917	G	T
3	rs17062647	0	60250064	C	A
3	rs213329	0	60250380	C	T
3	rs213330	0	60250475	A	G
3	rs138969658	0	60250620	C	T
3	rs213332	0	60251823	C	G
3	rs76148681	0	60252117	C	T
3	rs75326416	0	60252295	T	A
3	rs213333	0	60252827	C	T
3	rs213334	0	60252973	A	G
3	rs213335	0	60253005	T	C
3	rs116301701	0	60253340	C	T
3	rs77239705	0	60253342	G	C
3	rs76926433	0	60253475	G	T
3	rs74477036	0	60253524	C	T
3	rs77006939	0	60253615	A	C
3	rs213336	0	60253811	T	A
3	rs76657867	0	60253925	G	A
3	rs78710198	0	60254007	G	A
3	rs9839805	0	60254018	T	A
3	rs141889709	0	60254092	T	C
3	rs78444727	0	60254101	G	A
3	rs148652397	0	60254591	C	T
3	rs74577779	0	60254798	A	T
3	rs7625421	0	60254987	T	C
3	rs78559259	0	60255049	G	A
3	rs75228630	0	60255201	A	G
3	rs213338	0	60255590	T	G
3	rs7628257	0	60255629	T	G
3	rs7636129	0	60255737	G	C
3	rs7636133	0	60255761	G	T
3	rs7636213	0	60255807	G	A
3	rs146579565	0	60255901	C	T
3	rs7614891	0	60256000	C	T
3	rs4679651	0	60256293	G	A
3	rs213339	0	60256485	A	C
3	rs77127316	0	60256541	G	C
3	rs213340	0	60256857	G	A
3	rs11130761	0	60256907	C	G
3	rs2132608	0	60257178	G	C
3	rs62238538	0	60257251	C	A
3	rs74968737	0	60257348	A	G
3	rs78482499	0	60257577	G	C
3	rs213341	0	60257587	A	G
3	rs76171358	0	60258378	G	A
3	rs213342	0	60258461	C	G
3	rs213343	0	60258615	G	T
3	rs213344	0	60258799	A	G
3	rs213345	0	60259103	C	T
3	rs148267894	0	60259108	C	T
3	rs2223087	0	60259207	C	T
3	rs1845898	0	60259279	A	G
3	rs213346	0	60259333	G	A
3	rs12487096	0	60259526	G	A
3	rs73835237	0	60259607	T	C
3	rs2383	0	60259769	G	C
3	rs56308052	0	60260136	G	A
3	rs213347	0	60260223	A	G
3	rs213348	0	60260504	A	G
3	rs76770164	0	60261165	C	T
3	rs213349	0	60261283	C	G
3	rs213350	0	60261499	A	G
3	rs35270205	0	60261547	C	T
3	rs79489580	0	60262040	A	G
3	rs79443860	0	60262243	A	G
3	rs115415966	0	60262276	C	T
3	rs9835376	0	60262511	G	A
3	rs213352	0	60262617	A	G
3	rs75331333	0	60262761	A	G
3	rs17399247	0	60262800	A	T
3	rs114692621	0	60262801	T	C
3	rs213353	0	60262842	A	G
3	rs12636197	0	60262943	T	C
3	rs34244389	0	60263411	T	C
3	rs213354	0	60263721	C	A
3	rs213355	0	60263846	G	T
3	rs213356	0	60263917	C	G
3	rs213357	0	60263928	G	C
3	rs146787538	0	60264210	G	A
3	rs213358	0	60264266	T	G
3	rs138099662	0	60264277	T	C
3	rs9883016	0	60264318	A	T
3	rs213359	0	60264382	A	C
3	rs11130762	0	60264553	C	G
3	rs76925653	0	60264656	A	G
3	rs140844525	0	60264662	G	C
3	rs213360	0	60264671	T	C
3	rs1390763	0	60264951	C	T
3	rs213361	0	60265005	T	G
3	rs213362	0	60265636	T	C
3	rs4393861	0	60265675	G	A
3	rs35289739	0	60265925	A	C
3	rs75195637	0	60265941	A	C
3	rs62248468	0	60266292	C	G
3	rs62248469	0	60266326	T	C
3	rs213363	0	60266371	T	A
3	rs62248470	0	60266383	C	T
3	rs213364	0	60266437	G	C
3	rs9876544	0	60266653	T	C
3	rs67994115	0	60266814	G	A
3	rs67048609	0	60266821	A	G
3	rs71313762	0	60266836	G	A
3	rs62248471	0	60266922	T	G
3	rs213366	0	60267024	G	A
3	rs12487741	0	60267052	A	G
3	rs12494319	0	60267212	G	A
3	rs213367	0	60267620	G	T
3	rs62248472	0	60267887	G	A
3	rs11130763	0	60267929	T	C
3	rs12633077	0	60267949	G	A
3	rs213368	0	60268028	C	T
3	rs12638410	0	60268055	A	G
3	rs12633119	0	60268076	G	A
3	rs12638426	0	60268110	A	G
3	rs12633138	0	60268192	G	A
3	rs1948560	0	60268442	G	A
3	rs1948561	0	60268598	G	A
3	rs4679520	0	60268831	C	T
3	rs17062681	0	60268842	C	T
3	rs213369	0	60269095	C	A
3	rs4679521	0	60269214	T	C
3	rs4679522	0	60269247	T	C
3	rs4679523	0	60269307	C	T
3	rs62248473	0	60269460	T	C
3	rs12497746	0	60269543	A	C
3	rs12492065	0	60269673	G	A
3	rs17062684	0	60269729	A	G
3	rs213370	0	60269744	C	G
3	rs13060988	0	60269914	A	G
3	rs35297861	0	60269919	G	T
3	rs13061155	0	60269948	C	T
3	rs213371	0	60270363	T	C
3	rs9849524	0	60270364	G	A
3	rs17062694	0	60270382	G	C
3	rs9849664	0	60270401	G	A
3	rs9849856	0	60270554	G	A
3	rs726693	0	60270957	T	G
3	rs213372	0	60271140	C	T
3	rs726692	0	60271177	C	T
3	rs73836410	0	60271545	G	A
3	rs2201649	0	60271645	A	G
3	rs6446117	0	60271669	C	T
3	rs112746221	0	60271776	G	T
3	rs114869851	0	60271851	C	T
3	rs213373	0	60271986	A	T
3	rs9879860	0	60272317	T	C
3	rs9822070	0	60272360	A	C
3	rs73101215	0	60272630	T	G
3	rs9826614	0	60272829	A	G
3	rs62248475	0	60273192	C	T
3	rs75187470	0	60273376	T	C
3	rs213374	0	60273768	T	C
3	rs213375	0	60274032	A	G
3	rs213376	0	60274049	G	A
3	rs6802911	0	60274597	G	A
3	rs6794630	0	60274600	T	G
3	rs6792115	0	60274701	A	G
3	rs75725931	0	60274763	T	G
3	rs7628314	0	60275459	C	G
3	rs741895	0	60276185	G	T
3	rs732380	0	60276722	C	T
3	rs75026771	0	60276933	G	C
3	rs78919738	0	60276996	T	C
3	rs10049216	0	60277174	A	C
3	rs7611670	0	60277248	G	A
3	rs73836412	0	60277358	T	C
3	rs113366867	0	60277383	G	T
3	rs2049845	0	60277666	T	C
3	rs2049846	0	60277709	T	G
3	rs2049847	0	60277771	A	G
3	rs143146150	0	60277852	G	A
3	rs2049848	0	60277944	T	C
3	rs113369979	0	60277974	T	C
3	rs17062707	0	60278062	G	T
3	rs112536843	0	60278128	C	G
3	rs7648865	0	60278235	A	C
3	rs17340442	0	60278248	T	C
3	rs7651340	0	60278294	T	C
3	rs150258237	0	60278396	G	A
3	rs7615052	0	60278509	G	C
3	rs7637894	0	60278655	C	T
3	rs213377	0	60278957	G	A
3	rs6797140	0	60280008	C	T
3	rs183330	0	60280015	C	T
3	rs9848465	0	60280410	G	C
3	rs60569486	0	60280611	G	A
3	rs10866033	0	60280743	C	T
3	rs149925276	0	60280774	T	C
3	rs11130764	0	60280876	G	A
3	rs12629886	0	60281042	A	T
3	rs9853628	0	60281554	C	G
3	rs9858300	0	60281949	G	C
3	rs62248493	0	60282112	G	A
3	rs62248494	0	60282137	C	G
3	rs7647341	0	60282372	T	A
3	rs9883296	0	60282896	T	C
3	rs13324247	0	60283422	G	C
3	rs4295132	0	60283440	T	C
3	rs78157071	0	60283540	T	C
3	rs13317933	0	60283702	A	G
3	rs10154846	0	60283791	T	C
3	rs116365203	0	60283812	C	T
3	rs9311756	0	60283972	A	G
3	rs2088310	0	60284314	T	C
3	rs2088311	0	60284329	T	C
3	rs10155027	0	60284869	G	T
3	rs4679475	0	60284879	C	T
3	rs13315808	0	60285300	T	C
3	rs62248495	0	60285522	G	A
3	rs10866034	0	60285527	T	A
3	rs9311758	0	60285653	T	C
3	rs6765946	0	60286021	T	C
3	rs17400084	0	60286386	C	T
3	rs6768733	0	60286415	T	C
3	rs6768755	0	60286486	T	C
3	rs1496649	0	60287383	A	C
3	rs116779538	0	60287828	T	A
3	rs1353545	0	60287845	G	C
3	rs17400197	0	60288200	T	C
3	rs10510836	0	60288428	G	T
3	rs9867642	0	60289103	G	A
3	rs9829607	0	60289140	A	G
3	rs78925456	0	60289560	A	C
3	rs10510837	0	60289842	G	A
3	rs741896	0	60290063	C	G
3	rs741897	0	60290171	C	G
3	rs741898	0	60290350	A	G
3	rs932273	0	60290721	C	T
3	rs17340935	0	60291027	C	T
3	rs6780613	0	60291127	A	G
3	rs75541095	0	60291465	G	T
3	rs13095141	0	60291553	A	T
3	rs1353546	0	60291875	T	C
3	rs6779529	0	60292312	G	T
3	rs4679524	0	60292606	T	C
3	rs114472258	0	60292615	G	A
3	rs6804909	0	60292777	C	A
3	rs4679526	0	60292916	C	G
3	rs4679527	0	60292997	T	C
3	rs9813516	0	60293004	G	A
3	rs58921609	0	60293007	T	A
3	rs17400606	0	60293224	A	G
3	rs760322	0	60293496	T	G
3	rs760323	0	60293546	C	T
3	rs760324	0	60293713	C	T
3	rs6778121	0	60294559	T	G
3	rs74608928	0	60294953	G	A
3	rs76599943	0	60295080	C	T
3	rs6776005	0	60295081	A	G
3	rs6763641	0	60295114	C	A
3	rs6446119	0	60295160	C	T
3	rs6766165	0	60295207	C	T
3	rs75937838	0	60295244	G	C
3	rs4679528	0	60295498	T	C
3	rs75303898	0	60295532	T	A
3	rs9824783	0	60295553	C	T
3	rs78425775	0	60295953	T	C
3	rs1390765	0	60296444	A	G
3	rs76016854	0	60296544	G	A
3	rs6785656	0	60297076	T	A
3	rs28557335	0	60297381	T	C
3	rs7631389	0	60297746	A	G
3	rs71313763	0	60298041	A	T
3	rs115946313	0	60298045	A	T
3	rs7631677	0	60298057	A	G
3	rs146962423	0	60298092	G	A
3	rs10428177	0	60298104	A	G
3	rs11130765	0	60298147	T	A
3	rs7644138	0	60298229	G	A
3	rs57299646	0	60298473	C	T
3	rs4679529	0	60299184	C	A
3	rs4679530	0	60299185	T	A
3	rs114831469	0	60299255	C	A
3	rs4679531	0	60299260	T	G
3	rs145217325	0	60300148	T	A
3	rs35536483	0	60301046	G	A
3	rs75185190	0	60301285	G	A
3	rs9870612	0	60302135	A	C
3	rs114181085	0	60302885	T	C
3	rs12490488	0	60303504	G	A
3	rs10154943	0	60304669	G	C
3	rs186154	0	60305117	A	G
3	rs143741706	0	60305532	C	T
3	rs150580667	0	60306173	A	C
3	rs213382	0	60306891	G	T
3	rs213383	0	60307084	T	C
3	rs213384	0	60307263	A	G
3	rs213385	0	60307954	G	C
3	rs213386	0	60308079	T	C
3	rs11711514	0	60308216	C	T
3	rs213387	0	60308293	C	T
3	rs11711608	0	60308345	G	A
3	rs9837070	0	60308349	C	T
3	rs73103055	0	60308959	C	T
3	rs6808467	0	60309307	A	C
3	rs6446120	0	60309459	G	T
3	rs926143	0	60309541	G	C
3	rs1569348	0	60309753	T	C
3	rs1569349	0	60309971	A	G
3	rs1882898	0	60310376	A	G
3	rs1882899	0	60310427	G	T
3	rs1882900	0	60310473	G	T
3	rs1882901	0	60310558	G	A
3	rs10510838	0	60310790	C	T
3	rs34717494	0	60310992	C	T
3	rs9815526	0	60311430	A	G
3	rs11714913	0	60311652	C	T
3	rs72875033	0	60311878	G	A
3	rs67113918	0	60312317	G	C
3	rs1569350	0	60312356	T	C
3	rs1569351	0	60312417	A	T
3	rs116274190	0	60312439	A	G
3	rs1569352	0	60312514	C	A
3	rs12494639	0	60312915	G	C
3	rs12498046	0	60313087	T	G
3	rs149803937	0	60313150	G	A
3	rs11130766	0	60313231	C	T
3	rs73103073	0	60314358	G	T
3	rs1546830	0	60315037	A	T
3	rs1546831	0	60315093	A	G
3	rs73103076	0	60315293	A	G
3	rs6773826	0	60315622	G	T
3	rs6762886	0	60315708	A	C
3	rs11720480	0	60316347	C	G
3	rs727476	0	60316417	G	T
3	rs73103085	0	60317226	C	T
3	rs10866035	0	60319405	A	C
3	rs11717976	0	60319633	C	A
3	rs6779494	0	60319943	T	C
3	rs7614321	0	60320312	C	T
3	rs60132759	0	60320359	A	G
3	rs73103091	0	60320497	G	A
3	rs17599363	0	60320656	A	G
3	rs13074132	0	60321082	T	C
3	rs9878437	0	60321271	G	A
3	rs9878446	0	60321296	G	A
3	rs963685	0	60321572	A	C
3	rs9882907	0	60321912	C	T
3	rs10510839	0	60322861	T	A
3	rs9813221	0	60322948	G	A
3	rs17658293	0	60323739	A	G
3	rs80128563	0	60324975	T	C
3	rs146853178	0	60325122	A	C
3	rs1006902	0	60327199	A	C
3	rs1006901	0	60327205	A	C
3	rs3890406	0	60327262	G	A
3	rs17599845	0	60327391	A	G
3	rs17658463	0	60327559	T	C
3	rs58618157	0	60328073	T	C
3	rs57923315	0	60328079	G	A
3	rs73104914	0	60328357	C	A
3	rs73104916	0	60328359	T	G
3	rs73104920	0	60328466	G	C
3	rs73104921	0	60328468	A	G
3	rs6800393	0	60328600	G	A
3	rs73104925	0	60328620	C	T
3	rs17599894	0	60328751	C	A
3	rs73104932	0	60328782	A	C
3	rs28610194	0	60329153	T	C
3	rs73104934	0	60329467	A	G
3	rs73104937	0	60329999	A	G
3	rs11708562	0	60330356	C	A
3	rs115318229	0	60330374	C	T
3	rs11716358	0	60330390	A	C
3	rs11708661	0	60330569	C	T
3	rs6446125	0	60330713	G	A
3	rs11713599	0	60330755	T	C
3	rs11717219	0	60330764	A	C
3	rs11717293	0	60330877	A	T
3	rs73104946	0	60331470	T	C
3	rs10510841	0	60331641	T	C
3	rs6799964	0	60331873	A	C
3	rs6800049	0	60331934	A	G
3	rs115236013	0	60331974	C	T
3	rs6802584	0	60332001	T	C
3	rs6800257	0	60332152	A	C
3	rs6787076	0	60332231	T	C
3	rs6771883	0	60332288	C	G
3	rs6771886	0	60332301	C	T
3	rs78428078	0	60332701	C	T
3	rs17600161	0	60332702	G	A
3	rs11920482	0	60333449	C	T
3	rs113620055	0	60333551	A	G
3	rs113079200	0	60333568	C	A
3	rs111837446	0	60333727	T	C
3	rs73107015	0	60333788	C	T
3	rs73107017	0	60333792	C	T
3	rs17600182	0	60333853	A	G
3	rs77703956	0	60333954	T	A
3	rs73107018	0	60334464	A	G
3	rs73107020	0	60334600	A	G
3	rs73107021	0	60334700	C	A
3	rs73107022	0	60335177	A	G
3	rs79240394	0	60335345	T	C
3	rs6797780	0	60335529	T	C
3	rs75619449	0	60335645	T	C
3	rs12635331	0	60335750	C	G
3	rs73107028	0	60335987	A	C
3	rs73107031	0	60335997	A	G
3	rs73107035	0	60336139	T	C
3	rs17658860	0	60336443	T	C
3	rs73107040	0	60336470	A	C
3	rs78521802	0	60336581	T	C
3	rs11130767	0	60336882	T	A
3	rs57064547	0	60336924	G	A
3	rs61667611	0	60336961	T	A
3	rs60386258	0	60337189	C	T
3	rs6789565	0	60337581	C	T
3	rs6789642	0	60337609	C	T
3	rs114177718	0	60337634	T	C
3	rs6764498	0	60337651	G	A
3	rs4679476	0	60338006	G	A
3	rs115227607	0	60338138	A	G
3	rs73107048	0	60338259	A	G
3	rs137930622	0	60338486	C	T
3	rs73107049	0	60338577	C	T
3	rs73107051	0	60338603	G	A
3	rs13096007	0	60338749	G	A
3	rs17606826	0	60338943	G	A
3	rs141478358	0	60339002	A	G
3	rs73107055	0	60339003	G	C
3	rs79207662	0	60339015	T	C
3	rs73107058	0	60339662	C	T
3	rs148869660	0	60339796	G	A
3	rs73107060	0	60339987	T	C
3	rs35450604	0	60340126	C	T
3	rs73107062	0	60340190	T	A
3	rs17606882	0	60340650	C	T
3	rs6778218	0	60341702	G	A
3	rs6778312	0	60341773	G	A
3	rs12636057	0	60342439	C	T
3	rs33978427	0	60342726	A	G
3	rs76472458	0	60343992	G	C
3	rs115134707	0	60344346	T	C
3	rs79446715	0	60344688	T	C
3	rs12496431	0	60345053	G	A
3	rs34687640	0	60345525	T	C
3	rs79841852	0	60346114	G	C
3	rs144538825	0	60346850	C	T
3	rs12485388	0	60347122	G	A
3	rs11130768	0	60347135	T	C
3	rs66969673	0	60347701	T	C
3	rs6780740	0	60347713	G	C
3	rs141296966	0	60348293	G	A
3	rs80298781	0	60348455	C	T
3	rs35122696	0	60348599	G	T
3	rs6784469	0	60348943	G	A
3	rs6773303	0	60348977	A	G
3	rs6773500	0	60349109	A	C
3	rs965033	0	60349304	T	C
3	rs78917192	0	60349364	T	G
3	rs73090008	0	60349431	A	C
3	rs970045	0	60349462	C	T
3	rs35447167	0	60349742	A	G
3	rs6787887	0	60349971	G	C
3	rs6782631	0	60350709	T	C
3	rs116688362	0	60350720	G	A
3	rs12487526	0	60350833	T	C
3	rs115524555	0	60350899	T	C
3	rs77570712	0	60351044	T	C
3	rs6791718	0	60351167	G	T
3	rs17607715	0	60351179	A	C
3	rs60568558	0	60351310	C	G
3	rs17062824	0	60351561	C	G
3	rs6786100	0	60351746	T	C
3	rs11721192	0	60352086	G	A
3	rs60556501	0	60352123	G	A
3	rs58687504	0	60352174	C	T
3	rs6768883	0	60352975	A	C
3	rs6769064	0	60353148	A	T
3	rs6780146	0	60353155	G	A
3	rs11130769	0	60353431	A	G
3	rs62248546	0	60353603	A	G
3	rs12489534	0	60353622	T	G
3	rs12486822	0	60353853	C	G
3	rs12486873	0	60353855	G	A
3	rs6777599	0	60354255	T	G
3	rs6762611	0	60354368	C	T
3	rs6778142	0	60354787	T	C
3	rs7624537	0	60355093	T	C
3	rs970387	0	60355399	G	T
3	rs76771707	0	60355736	G	A
3	rs984757	0	60355849	C	T
3	rs78871653	0	60355854	A	T
3	rs7635477	0	60356197	G	A
3	rs78172506	0	60356475	T	A
3	rs10433635	0	60356829	C	T
3	rs77328170	0	60356852	C	T
3	rs17062850	0	60357382	T	C
3	rs1569353	0	60357673	C	A
3	rs1057501	0	60357822	T	G
3	rs1057504	0	60357956	C	T
3	rs3732551	0	60358100	T	C
3	rs3732552	0	60358120	T	C
3	rs73090039	0	60358269	T	C
3	rs7636619	0	60358517	T	C
3	rs2687159	0	60358675	G	A
3	rs983947	0	60359276	A	T
3	rs2736823	0	60359318	T	A
3	rs2736824	0	60359643	T	C
3	rs139308899	0	60360014	T	C
3	rs6795869	0	60360207	A	G
3	rs6807084	0	60360747	G	T
3	rs2687161	0	60360862	A	C
3	rs111312156	0	60361056	C	T
3	rs150106604	0	60361259	G	A
3	rs77944601	0	60361303	C	T
3	rs58609490	0	60361586	C	T
3	rs73090052	0	60361979	A	G
3	rs6802679	0	60362198	T	C
3	rs1569354	0	60362309	A	T
3	rs1569355	0	60362565	T	C
3	rs17608587	0	60363678	T	C
3	rs75143838	0	60363741	G	C
3	rs9863279	0	60363974	T	C
3	rs7653872	0	60364447	C	T
3	rs10510844	0	60364538	A	G
3	rs7631068	0	60364606	G	T
3	rs11718018	0	60364770	T	C
3	rs2736826	0	60364978	C	T
3	rs2687165	0	60365453	T	G
3	rs6780483	0	60365475	T	G
3	rs9853451	0	60365707	C	T
3	rs34555513	0	60365942	C	A
3	rs9816428	0	60366178	A	T
3	rs17062890	0	60366687	G	A
3	rs2736828	0	60367140	A	G
3	rs141400161	0	60367182	G	A
3	rs17062892	0	60367292	T	C
3	rs9860090	0	60367516	C	G
3	rs12497472	0	60367607	T	C
3	rs79666684	0	60368130	G	C
3	rs9836899	0	60368382	C	G
3	rs9837246	0	60368664	C	G
3	rs9841239	0	60368687	C	T
3	rs147950571	0	60369172	G	C
3	rs9842521	0	60369522	C	A
3	rs9847570	0	60370318	C	T
3	rs9847855	0	60370362	G	A
3	rs9848065	0	60370637	C	T
3	rs1117870	0	60370722	T	C
3	rs9814467	0	60370943	A	G
3	rs9814473	0	60370948	A	C
3	rs9814637	0	60371029	A	G
3	rs9872356	0	60371053	T	C
3	rs4605500	0	60371589	A	G
3	rs2687168	0	60372032	T	A
3	rs2687169	0	60372036	T	C
3	rs2687170	0	60372144	C	T
3	rs2734380	0	60372387	A	G
3	rs9863027	0	60372824	G	A
3	rs2687171	0	60372871	C	T
3	rs11716940	0	60372910	G	C
3	rs73090101	0	60373026	C	T
3	rs4615035	0	60373780	C	T
3	rs9868281	0	60374028	C	T
3	rs9868816	0	60374192	G	C
3	rs7635514	0	60374356	A	C
3	rs9831022	0	60374360	A	C
3	rs6801889	0	60374602	G	A
3	rs73094220	0	60374716	C	G
3	rs75180415	0	60374775	G	T
3	rs143969976	0	60375217	C	T
3	rs9874387	0	60375316	G	A
3	rs6782294	0	60376199	C	T
3	rs10470623	0	60376440	G	C
3	rs2687176	0	60377040	C	A
3	rs2687177	0	60377178	G	A
3	rs111622068	0	60377298	T	C
3	rs974513	0	60377305	T	C
3	rs9847063	0	60377313	A	T
3	rs736934	0	60377542	G	C
3	rs736935	0	60377674	C	T
3	rs9835300	0	60378132	C	A
3	rs9873339	0	60378434	A	G
3	rs73094239	0	60378646	T	C
3	rs142079641	0	60378945	G	A
3	rs17746541	0	60379253	T	G
3	rs971866	0	60379450	C	A
3	rs116407709	0	60379528	C	T
3	rs187810170	0	60379555	C	T
3	rs68056303	0	60379795	T	C
3	rs17062963	0	60379864	C	G
3	rs115454607	0	60380258	C	T
3	rs17062966	0	60380259	G	A
3	rs66638788	0	60380394	A	C
3	rs66636226	0	60380418	C	T
3	rs1882735	0	60381202	C	T
3	rs2734391	0	60381482	A	G
3	rs7646666	0	60382023	C	T
3	rs2362881	0	60382517	T	C
3	rs13098396	0	60382828	T	C
3	rs72624872	0	60383187	G	A
3	rs114954342	0	60383233	C	T
3	rs9824749	0	60383450	A	G
3	rs9882551	0	60383516	T	C
3	rs9862806	0	60383601	C	T
3	rs9862809	0	60383604	C	T
3	rs2734354	0	60383700	C	G
3	rs9867241	0	60383928	G	A
3	rs55798042	0	60384628	A	C
3	rs73094258	0	60384703	A	T
3	rs242214	0	60385194	G	A
3	rs116119708	0	60385399	C	T
3	rs242213	0	60386046	C	G
3	rs115445306	0	60386711	T	C
3	rs7618479	0	60388322	A	G
3	rs6808129	0	60388727	C	G
3	rs2734361	0	60388743	G	A
3	rs6783454	0	60388900	G	A
3	rs9865860	0	60389254	C	T
3	rs2734363	0	60389306	G	A
3	rs12637099	0	60389325	C	A
3	rs77387608	0	60389679	A	G
3	rs242212	0	60389803	C	A
3	rs242210	0	60389899	C	T
3	rs7429694	0	60391224	A	T
3	rs78180588	0	60391499	T	C
3	rs9877008	0	60391557	C	G
3	rs11709440	0	60392367	T	C
3	rs116687402	0	60392859	C	T
3	rs242209	0	60393086	T	C
3	rs192139474	0	60393237	C	T
3	rs9812351	0	60393480	C	T
3	rs9812396	0	60393558	C	T
3	rs6807277	0	60393816	C	G
3	rs4468937	0	60394360	C	G
3	rs242201	0	60395260	A	G
3	rs35601823	0	60395558	G	A
3	rs149798201	0	60395825	T	C
3	rs67250496	0	60396304	C	T
3	rs242198	0	60396531	A	G
3	rs242197	0	60396850	T	C
3	rs113990959	0	60396967	G	A
3	rs34417630	0	60397896	C	T
3	rs34264470	0	60397925	T	C
3	rs17063018	0	60397974	C	T
3	rs242196	0	60398156	T	C
3	rs1380466	0	60398303	G	A
3	rs66467459	0	60398535	A	T
3	rs242195	0	60399154	A	G
3	rs12489848	0	60399322	T	C
3	rs6791776	0	60399497	A	C
3	rs1380465	0	60399599	A	T
3	rs67430163	0	60399785	A	G
3	rs11715925	0	60400158	A	C
3	rs3931996	0	60400721	T	C
3	rs2611408	0	60401368	G	T
3	rs12172960	0	60401920	A	C
3	rs242193	0	60402451	T	C
3	rs242192	0	60402546	G	A
3	rs242191	0	60402690	C	T
3	rs186649608	0	60402801	G	A
3	rs68154260	0	60403023	T	C
3	rs242189	0	60403112	G	A
3	rs67014449	0	60403340	A	G
3	rs2687181	0	60403658	G	T
3	rs35102526	0	60403899	A	T
3	rs58118091	0	60404705	G	T
3	rs2687188	0	60404706	G	C
3	rs6446126	0	60404840	C	T
3	rs13059601	0	60405004	C	T
3	rs242171	0	60405161	G	T
3	rs7638538	0	60405187	T	G
3	rs242172	0	60405606	T	G
3	rs9810520	0	60405637	A	C
3	rs242173	0	60406248	A	T
3	rs242174	0	60406323	A	G
3	rs2734372	0	60406329	T	C
3	rs139081009	0	60407594	T	C
3	rs151743	0	60407864	C	T
3	rs241695	0	60407959	A	T
3	rs114918794	0	60408160	G	T
3	rs12632676	0	60408310	C	G
3	rs241694	0	60408319	C	G
3	rs12635633	0	60408347	T	C
3	rs241693	0	60408404	C	T
3	rs79600961	0	60409083	G	T
3	rs17063054	0	60409239	A	G
3	rs241692	0	60410187	A	G
3	rs17063058	0	60410706	T	C
3	rs114964274	0	60411151	C	T
3	rs73096240	0	60411853	C	T
3	rs146283258	0	60411870	T	C
3	rs145708769	0	60412032	T	C
3	rs12493462	0	60412102	G	A
3	rs73096245	0	60412104	C	T
3	rs12493494	0	60412390	C	T
3	rs9877074	0	60412561	T	C
3	rs241691	0	60413100	C	G
3	rs138376056	0	60413320	C	T
3	rs17063095	0	60413836	A	C
3	rs79451941	0	60414273	T	C
3	rs73096257	0	60415728	G	A
3	rs73096259	0	60415861	C	T
3	rs17063104	0	60415876	T	A
3	rs151739	0	60416358	T	G
3	rs1996829	0	60416413	A	T
3	rs1996828	0	60416547	G	T
3	rs4679536	0	60416844	T	C
3	rs75844455	0	60416898	C	T
3	rs10490773	0	60417039	A	C
3	rs2687192	0	60417095	C	G
3	rs2687193	0	60417103	G	A
3	rs73096274	0	60417114	A	G
3	rs2687194	0	60417130	C	G
3	rs2734375	0	60417208	C	T
3	rs2734376	0	60417339	C	T
3	rs111230888	0	60417448	A	C
3	rs77177472	0	60417495	C	A
3	rs73096281	0	60417758	G	A
3	rs146826459	0	60417865	T	C
3	rs73096283	0	60418050	G	A
3	rs17063126	0	60418142	G	A
3	rs77390989	0	60418182	A	G
3	rs77910078	0	60418254	T	C
3	rs953480	0	60418362	T	C
3	rs953479	0	60418642	A	C
3	rs7621114	0	60418721	T	C
3	rs7651806	0	60418840	C	G
3	rs114507927	0	60419004	T	G
3	rs78225966	0	60419275	A	G
3	rs9866142	0	60419351	G	A
3	rs143419695	0	60419453	T	C
3	rs115415288	0	60419511	T	C
3	rs79096395	0	60419915	G	A
3	rs9815504	0	60420118	T	G
3	rs75349049	0	60420168	G	C
3	rs409484	0	60420417	G	A
3	rs241688	0	60420665	G	T
3	rs2734377	0	60421094	T	A
3	rs2594250	0	60421119	A	G
3	rs2734378	0	60421191	G	A
3	rs77120193	0	60421221	G	A
3	rs112156190	0	60421345	G	A
3	rs146901103	0	60421470	G	T
3	rs241687	0	60421660	G	A
3	rs12488124	0	60421735	T	C
3	rs139279967	0	60422719	A	G
3	rs2687189	0	60423009	T	C
3	rs2594248	0	60423126	C	G
3	rs12632178	0	60423438	T	C
3	rs141871585	0	60423453	T	A
3	rs12630039	0	60423686	C	A
3	rs74473039	0	60423822	T	C
3	rs78628638	0	60424010	T	C
3	rs116590857	0	60424221	G	A
3	rs386599	0	60424305	T	C
3	rs1357320	0	60424618	T	C
3	rs114110478	0	60424982	G	C
3	rs885737	0	60425072	G	T
3	rs141856987	0	60425211	C	T
3	rs2594246	0	60426886	T	A
3	rs58044922	0	60427031	A	T
3	rs2611413	0	60427657	T	C
3	rs77635360	0	60427971	C	A
3	rs398084	0	60427976	C	T
3	rs144239138	0	60427998	C	G
3	rs77765120	0	60429507	G	C
3	rs494368	0	60430232	G	A
3	rs113679785	0	60430434	G	C
3	rs12163583	0	60430590	T	A
3	rs12054281	0	60430828	A	G
3	rs411734	0	60431060	C	T
3	rs9846621	0	60431516	T	C
3	rs478899	0	60432292	T	C
3	rs73098233	0	60432446	T	C
3	rs386348	0	60433224	A	T
3	rs995468	0	60433285	C	T
3	rs995467	0	60433315	T	C
3	rs1350638	0	60433412	G	A
3	rs995466	0	60433413	A	T
3	rs381450	0	60434122	G	A
3	rs369161	0	60434241	A	G
3	rs368553	0	60434250	C	T
3	rs75306382	0	60434259	C	A
3	rs28583724	0	60434645	A	T
3	rs383111	0	60434654	G	A
3	rs28562847	0	60434837	C	T
3	rs391770	0	60434882	G	A
3	rs73098257	0	60434982	G	A
3	rs12629110	0	60435225	A	C
3	rs79326839	0	60435509	G	A
3	rs393930	0	60435582	G	A
3	rs394261	0	60435690	C	A
3	rs9852328	0	60435797	G	C
3	rs7627604	0	60435923	C	T
3	rs73098268	0	60435977	G	A
3	rs433401	0	60436275	G	C
3	rs4679541	0	60436442	C	T
3	rs4679542	0	60436920	G	T
3	rs411076	0	60436983	T	A
3	rs411122	0	60437042	C	A
3	rs401810	0	60437236	A	G
3	rs423336	0	60437362	G	T
3	rs7644699	0	60437401	A	G
3	rs115837215	0	60437561	G	C
3	rs114295937	0	60437692	C	G
3	rs410351	0	60438026	A	G
3	rs368926	0	60438577	T	C
3	rs78642504	0	60438594	T	C
3	rs369278	0	60438679	A	C
3	rs412104	0	60438683	T	G
3	rs398105	0	60438854	C	T
3	rs426569	0	60438946	C	A
3	rs17063156	0	60439043	C	T
3	rs381217	0	60439169	C	T
3	rs73836738	0	60439171	C	T
3	rs398322	0	60439331	C	G
3	rs408164	0	60439446	T	A
3	rs4566489	0	60439567	C	T
3	rs148382885	0	60440255	C	G
3	rs12637710	0	60440671	T	A
3	rs7620217	0	60440761	G	A
3	rs1947161	0	60441079	T	C
3	rs400475	0	60441197	A	C
3	rs400747	0	60441302	T	C
3	rs1947162	0	60441341	C	G
3	rs12629710	0	60441487	A	C
3	rs73836740	0	60441879	G	A
3	rs377319	0	60442322	G	C
3	rs390523	0	60442417	T	G
3	rs146568031	0	60443737	C	T
3	rs150478107	0	60444350	G	A
3	rs73100212	0	60444466	C	A
3	rs2078287	0	60444654	G	C
3	rs391844	0	60445253	G	A
3	rs12486710	0	60445284	T	A
3	rs12486718	0	60445345	T	C
3	rs12638086	0	60445573	C	T
3	rs6810051	0	60445621	A	G
3	rs6797839	0	60445628	C	G
3	rs12638610	0	60445806	C	T
3	rs71313771	0	60445823	C	T
3	rs79509821	0	60445939	G	A
3	rs150791361	0	60445974	A	C
3	rs12638665	0	60446058	C	T
3	rs425036	0	60446283	T	G
3	rs71313772	0	60446428	T	C
3	rs115327627	0	60446435	T	C
3	rs72878721	0	60446795	C	T
3	rs77800664	0	60446841	T	C
3	rs2885639	0	60446894	T	G
3	rs521599	0	60447073	C	G
3	rs1579912	0	60447340	T	G
3	rs445057	0	60447369	C	T
3	rs75540235	0	60447388	T	C
3	rs11924823	0	60447990	C	T
3	rs424675	0	60448261	C	T
3	rs379394	0	60448320	G	A
3	rs9860907	0	60448569	C	G
3	rs378346	0	60448591	G	A
3	rs9809480	0	60448671	T	C
3	rs2594239	0	60449009	C	G
3	rs2734383	0	60449060	A	G
3	rs1447970	0	60449249	C	T
3	rs4679544	0	60450058	G	A
3	rs378022	0	60450403	G	C
3	rs56097800	0	60450508	G	T
3	rs150843545	0	60450582	T	C
3	rs555026	0	60450590	T	C
3	rs9876434	0	60451174	G	A
3	rs76957738	0	60451205	T	C
3	rs9821428	0	60451648	T	C
3	rs2734387	0	60451863	G	C
3	rs410775	0	60452275	G	A
3	rs2734388	0	60452282	C	G
3	rs492308	0	60452732	A	G
3	rs493345	0	60452873	A	G
3	rs1597104	0	60453227	T	C
3	rs430815	0	60453400	A	G
3	rs437784	0	60453536	G	A
3	rs410552	0	60454952	T	C
3	rs415175	0	60455417	T	C
3	rs34984537	0	60456136	G	C
3	rs423629	0	60456650	G	C
3	rs473944	0	60456745	T	C
3	rs439087	0	60456884	C	T
3	rs440692	0	60456954	A	G
3	rs6792761	0	60457002	G	C
3	rs11710814	0	60457584	C	G
3	rs4638920	0	60458005	A	T
3	rs2121861	0	60458278	G	A
3	rs2121862	0	60458418	C	G
3	rs143170874	0	60458542	C	T
3	rs385245	0	60458554	T	C
3	rs373730	0	60458608	G	A
3	rs4679478	0	60458639	C	T
3	rs393593	0	60458703	T	C
3	rs4234288	0	60458838	G	A
3	rs3856654	0	60458976	C	T
3	rs1546817	0	60459187	G	C
3	rs2121863	0	60459201	T	C
3	rs2734390	0	60459291	A	G
3	rs11924296	0	60459713	A	G
3	rs9820943	0	60460270	G	A
3	rs3901943	0	60460646	G	A
3	rs4468936	0	60460797	C	T
3	rs4393860	0	60460829	C	T
3	rs72880370	0	60460902	G	A
3	rs72880371	0	60460970	T	C
3	rs9826530	0	60461390	G	A
3	rs73833917	0	60461410	C	T
3	rs7644852	0	60461416	T	C
3	rs11917913	0	60461441	C	T
3	rs7644970	0	60461565	T	C
3	rs7645058	0	60461630	T	A
3	rs9830999	0	60461877	G	A
3	rs34197269	0	60461891	T	G
3	rs442760	0	60461943	A	G
3	rs9868373	0	60461994	A	G
3	rs413942	0	60462238	C	G
3	rs9856092	0	60462933	T	C
3	rs452203	0	60463474	T	A
3	rs452392	0	60463765	T	A
3	rs73100273	0	60463965	C	A
3	rs7627398	0	60464076	G	A
3	rs453951	0	60464275	G	A
3	rs116988392	0	60464669	G	A
3	rs2166824	0	60465139	T	C
3	rs1447971	0	60465279	G	A
3	rs9852001	0	60465713	G	A
3	rs415353	0	60466309	A	G
3	rs11924551	0	60467469	G	C
3	rs144504132	0	60467589	C	T
3	rs404404	0	60468060	C	T
3	rs10084745	0	60468090	A	T
3	rs378987	0	60468294	A	G
3	rs79473905	0	60468314	G	A
3	rs77322912	0	60468394	G	A
3	rs112654212	0	60468771	A	G
3	rs146844253	0	60468869	T	C
3	rs2362887	0	60468882	C	T
3	rs145872321	0	60468911	C	T
3	rs400620	0	60469105	G	A
3	rs400870	0	60469161	T	A
3	rs111255063	0	60469600	A	G
3	rs6791403	0	60470011	A	C
3	rs9846216	0	60470472	C	G
3	rs1813833	0	60470494	C	T
3	rs74843090	0	60470978	G	T
3	rs2205041	0	60471049	A	G
3	rs2205042	0	60471104	T	C
3	rs77721645	0	60471395	G	A
3	rs13091743	0	60471854	T	A
3	rs446714	0	60471985	A	G
3	rs9818182	0	60471986	A	G
3	rs9818342	0	60472087	A	G
3	rs9818349	0	60472107	A	G
3	rs9856634	0	60472209	G	A
3	rs13070051	0	60472253	G	A
3	rs434054	0	60472363	T	C
3	rs415832	0	60472410	C	A
3	rs1531334	0	60472481	C	T
3	rs2362888	0	60472650	C	T
3	rs2362889	0	60472673	G	A
3	rs410072	0	60472710	C	T
3	rs2362892	0	60472815	C	A
3	rs1447972	0	60472883	C	G
3	rs2362894	0	60472970	C	G
3	rs4485674	0	60473029	C	G
3	rs2734352	0	60473033	A	C
3	rs71313774	0	60473213	C	T
3	rs9861820	0	60473265	C	G
3	rs9824052	0	60473289	A	C
3	rs17063275	0	60473370	G	A
3	rs394509	0	60473475	A	G
3	rs9882078	0	60473498	T	C
3	rs9862176	0	60473555	C	G
3	rs440450	0	60473672	A	T
3	rs9828307	0	60473698	A	G
3	rs13081317	0	60473905	C	T
3	rs76674797	0	60473941	G	C
3	rs991783	0	60473943	T	C
3	rs77485171	0	60473950	A	G
3	rs13061510	0	60473968	T	C
3	rs430036	0	60474215	G	A
3	rs430270	0	60474379	C	A
3	rs10222349	0	60474501	T	G
3	rs73100284	0	60474774	G	C
3	rs391000	0	60474934	C	T
3	rs12053887	0	60475058	T	C
3	rs1447973	0	60475230	T	G
3	rs375127	0	60475269	G	A
3	rs9817027	0	60475305	T	A
3	rs378177	0	60475525	G	C
3	rs397227	0	60475616	G	A
3	rs9817511	0	60475639	T	C
3	rs79213821	0	60475750	T	G
3	rs73833928	0	60475801	T	C
3	rs71313775	0	60475920	C	A
3	rs71313776	0	60475932	T	C
3	rs385483	0	60476025	G	A
3	rs9877308	0	60476035	C	A
3	rs9822030	0	60476079	T	C
3	rs12330860	0	60476246	C	T
3	rs12330869	0	60476658	G	C
3	rs73833929	0	60476806	A	C
3	rs13099360	0	60476875	A	G
3	rs13079397	0	60476939	T	C
3	rs7646323	0	60477413	T	G
3	rs9311766	0	60477431	T	G
3	rs141909071	0	60477467	T	C
3	rs9858462	0	60478816	T	C
3	rs242219	0	60479380	T	C
3	rs73100291	0	60479543	G	A
3	rs146283925	0	60479568	A	G
3	rs242222	0	60479647	A	C
3	rs73100293	0	60479781	T	G
3	rs76778230	0	60479877	A	G
3	rs9881665	0	60480019	A	G
3	rs2121864	0	60480252	T	C
3	rs242224	0	60480392	T	C
3	rs2594268	0	60480401	C	T
3	rs242225	0	60480477	T	C
3	rs2362897	0	60480546	T	G
3	rs9848952	0	60480676	C	T
3	rs9849539	0	60480873	G	A
3	rs9869160	0	60480932	T	G
3	rs74898433	0	60481232	G	A
3	rs142518667	0	60481375	G	C
3	rs2197750	0	60481410	C	T
3	rs2197751	0	60481459	C	T
3	rs72882134	0	60482131	G	A
3	rs115774176	0	60482500	C	G
3	rs6801616	0	60482556	T	C
3	rs114857806	0	60482652	G	C
3	rs72882135	0	60482695	A	T
3	rs78456488	0	60483338	G	C
3	rs6789802	0	60483364	C	T
3	rs11708700	0	60483613	A	T
3	rs28594929	0	60483695	G	C
3	rs115782347	0	60483784	G	A
3	rs75793140	0	60483876	T	G
3	rs73101807	0	60483918	A	G
3	rs79012902	0	60483925	T	C
3	rs73101811	0	60484167	C	T
3	rs17817118	0	60484203	A	G
3	rs28373656	0	60484283	C	T
3	rs17765996	0	60484345	G	C
3	rs6793324	0	60484433	C	T
3	rs17063329	0	60484491	C	G
3	rs74696695	0	60484566	C	T
3	rs242226	0	60485139	T	G
3	rs58988599	0	60485203	T	C
3	rs9871322	0	60485218	G	A
3	rs56073239	0	60485264	A	G
3	rs77312360	0	60485280	G	A
3	rs57311618	0	60485293	A	G
3	rs75135899	0	60485407	C	T
3	rs35486781	0	60485640	A	G
3	rs17031605	0	60485733	G	C
3	rs34074099	0	60485737	T	G
3	rs6763524	0	60485823	T	C
3	rs6764060	0	60486579	A	G
3	rs75387199	0	60486655	C	T
3	rs149671273	0	60486801	A	G
3	rs6767126	0	60486957	T	C
3	rs9881669	0	60487014	G	A
3	rs17661314	0	60487074	A	C
3	rs13098406	0	60487150	A	G
3	rs13098699	0	60487181	C	T
3	rs9881736	0	60487247	C	T
3	rs2121865	0	60487313	C	T
3	rs75790563	0	60487327	C	T
3	rs17609657	0	60487573	A	G
3	rs17609699	0	60487578	G	A
3	rs73101888	0	60487667	G	A
3	rs12493686	0	60487688	C	T
3	rs4608644	0	60487914	C	T
3	rs17609762	0	60488133	C	G
3	rs55996445	0	60488291	T	C
3	rs17609783	0	60488470	C	T
3	rs13100448	0	60488694	T	C
3	rs9985430	0	60488758	C	T
3	rs56829862	0	60488814	A	G
3	rs12498050	0	60488827	T	C
3	rs9985431	0	60488975	C	G
3	rs17080828	0	60489071	T	C
3	rs12488248	0	60489074	A	G
3	rs6771504	0	60489116	A	G
3	rs6774103	0	60489139	T	G
3	rs6776721	0	60489370	T	A
3	rs13059195	0	60489462	T	C
3	rs35251804	0	60489707	T	A
3	rs35122152	0	60489715	A	C
3	rs6777241	0	60489824	T	A
3	rs7621164	0	60489952	A	C
3	rs6762271	0	60489964	C	T
3	rs7626208	0	60490485	T	G
3	rs77507979	0	60490547	A	G
3	rs11719292	0	60490961	C	T
3	rs12496532	0	60490990	G	A
3	rs6765826	0	60491066	C	A
3	rs6789538	0	60491103	G	A
3	rs6783772	0	60491407	T	C
3	rs6781130	0	60491445	A	G
3	rs6768625	0	60491489	C	T
3	rs6783802	0	60491503	T	C
3	rs6792440	0	60491527	G	A
3	rs10510845	0	60491927	G	T
3	rs13327150	0	60491989	G	C
3	rs10510846	0	60492136	T	C
3	rs10510847	0	60492152	G	A
3	rs73103709	0	60492235	C	A
3	rs13316872	0	60492300	T	C
3	rs11720615	0	60492365	C	T
3	rs9825503	0	60492594	T	C
3	rs9881093	0	60492636	G	T
3	rs11922239	0	60493072	A	G
3	rs9810924	0	60493645	C	G
3	rs9853194	0	60494358	A	G
3	rs17610098	0	60494393	T	C
3	rs4142702	0	60495053	T	C
3	rs4679479	0	60495173	T	C
3	rs2121866	0	60495274	T	C
3	rs2121867	0	60495297	T	C
3	rs55799121	0	60495627	G	A
3	rs9826111	0	60495990	G	T
3	rs1447974	0	60496077	T	G
3	rs9863826	0	60496302	A	G
3	rs9826469	0	60496438	C	T
3	rs1447975	0	60496628	C	T
3	rs79747889	0	60496635	G	C
3	rs1447976	0	60496962	C	G
3	rs17063396	0	60497106	C	T
3	rs78655616	0	60497364	G	A
3	rs28538294	0	60497391	C	T
3	rs28473445	0	60497431	C	T
3	rs114435889	0	60497721	A	G
3	rs73833962	0	60497799	G	A
3	rs11721188	0	60497851	C	T
3	rs73833964	0	60497898	C	T
3	rs17610429	0	60497968	G	C
3	rs74872194	0	60498031	C	T
3	rs6771732	0	60498130	C	T
3	rs79775254	0	60498146	C	G
3	rs13101027	0	60498172	C	T
3	rs6446129	0	60498456	C	G
3	rs9828971	0	60498520	T	C
3	rs7634921	0	60498732	T	C
3	rs17063405	0	60499055	C	G
3	rs3911035	0	60499088	T	C
3	rs3911036	0	60499446	A	G
3	rs11706913	0	60499537	G	A
3	rs11706898	0	60499640	C	A
3	rs144641715	0	60499676	C	T
3	rs741751	0	60499964	A	G
3	rs2077587	0	60500082	G	T
3	rs13319467	0	60500148	T	C
3	rs741752	0	60500273	A	G
3	rs10470699	0	60500347	A	G
3	rs10470624	0	60500385	A	C
3	rs2017941	0	60500549	T	C
3	rs9844074	0	60500916	T	A
3	rs9824412	0	60500929	G	A
3	rs9824750	0	60501108	G	C
3	rs9825234	0	60501453	G	C
3	rs9825127	0	60501499	C	T
3	rs71313778	0	60501532	C	T
3	rs116726867	0	60501742	G	A
3	rs9829234	0	60501837	C	T
3	rs9829514	0	60501861	G	A
3	rs9829628	0	60501884	G	A
3	rs12374046	0	60502115	C	T
3	rs1447980	0	60502447	A	G
3	rs1447981	0	60502641	T	C
3	rs9311767	0	60503108	A	G
3	rs17063416	0	60503438	A	G
3	rs6446130	0	60503466	C	T
3	rs13095523	0	60504529	G	A
3	rs10212368	0	60504686	C	T
3	rs10212612	0	60504699	A	C
3	rs79199791	0	60505216	C	G
3	rs71313779	0	60505413	C	T
3	rs35216768	0	60505692	C	A
3	rs9870292	0	60505757	T	C
3	rs13064050	0	60506244	C	A
3	rs17063425	0	60506349	A	G
3	rs17063427	0	60506369	A	T
3	rs9856484	0	60507008	G	T
3	rs9876121	0	60507011	T	C
3	rs144331801	0	60507037	A	G
3	rs2461613	0	60507074	A	G
3	rs113916172	0	60507171	G	A
3	rs2734404	0	60507191	A	G
3	rs151745	0	60507213	T	C
3	rs140194873	0	60507222	C	T
3	rs151746	0	60507223	G	A
3	rs151747	0	60507262	G	A
3	rs73103760	0	60507632	G	A
3	rs1823242	0	60507811	G	T
3	rs241665	0	60507953	C	T
3	rs80171647	0	60508340	G	T
3	rs11711026	0	60508567	G	A
3	rs11719552	0	60508755	A	C
3	rs143377510	0	60508889	C	T
3	rs7649971	0	60509093	T	A
3	rs35776137	0	60510791	A	G
3	rs12492175	0	60510909	C	A
3	rs241706	0	60511133	G	A
3	rs12492267	0	60511137	G	C
3	rs62251667	0	60511662	C	G
3	rs151740	0	60511707	A	G
3	rs12496632	0	60512472	T	C
3	rs241705	0	60512505	A	G
3	rs17063443	0	60512522	G	A
3	rs79765039	0	60512720	G	A
3	rs12494015	0	60512785	G	A
3	rs241704	0	60512889	A	G
3	rs12497397	0	60512955	T	C
3	rs4679545	0	60513123	G	A
3	rs241703	0	60513167	T	C
3	rs111295020	0	60513281	C	G
3	rs2611404	0	60513563	C	T
3	rs151749	0	60513692	C	G
3	rs60626381	0	60513854	A	G
3	rs241702	0	60514030	C	T
3	rs12485617	0	60514662	T	C
3	rs2594264	0	60514736	C	T
3	rs78569995	0	60515315	C	T
3	rs241701	0	60515348	G	C
3	rs717821	0	60515778	T	C
3	rs51549	0	60515855	T	C
3	rs1014595	0	60516133	T	C
3	rs7426703	0	60516181	T	C
3	rs241700	0	60516256	A	G
3	rs17668326	0	60517563	C	G
3	rs73103782	0	60518023	C	T
3	rs78920626	0	60518477	T	G
3	rs241699	0	60518504	G	A
3	rs1022418	0	60518970	T	C
3	rs17063477	0	60518998	A	G
3	rs73103785	0	60519030	C	G
3	rs2687150	0	60519224	G	A
3	rs2594262	0	60519412	A	C
3	rs241698	0	60519576	T	G
3	rs17063482	0	60520257	C	G
3	rs2611411	0	60520786	G	A
3	rs2594258	0	60520864	C	T
3	rs13090516	0	60521021	G	C
3	rs17668453	0	60521596	A	G
3	rs17063484	0	60521909	T	G
3	rs1403200	0	60522093	A	G
3	rs241697	0	60522968	C	T
3	rs2594257	0	60523330	C	T
3	rs78089817	0	60523732	C	A
3	rs171352	0	60523773	T	G
3	rs241664	0	60526281	T	C
3	rs6446132	0	60526817	C	T
3	rs9850777	0	60526908	T	A
3	rs55779425	0	60527232	G	A
3	rs241663	0	60527479	G	A
3	rs2121854	0	60528814	A	G
3	rs2121856	0	60528964	T	A
3	rs242188	0	60529153	T	C
3	rs242187	0	60529271	T	C
3	rs73105611	0	60529389	G	A
3	rs242186	0	60529881	A	G
3	rs242185	0	60529897	C	G
3	rs78302170	0	60530488	C	T
3	rs75616449	0	60530803	T	C
3	rs6797158	0	60531081	T	C
3	rs6807877	0	60531242	G	A
3	rs241675	0	60531297	G	A
3	rs73105619	0	60531810	T	C
3	rs241676	0	60532546	T	C
3	rs241677	0	60532855	T	C
3	rs241678	0	60533013	T	C
3	rs114893898	0	60533024	C	G
3	rs241679	0	60533593	A	G
3	rs241680	0	60533643	A	G
3	rs151744	0	60534054	A	G
3	rs1350636	0	60534147	T	C
3	rs9860669	0	60534388	T	G
3	rs78893779	0	60534734	A	G
3	rs241681	0	60534887	T	C
3	rs73105632	0	60535353	T	C
3	rs11130772	0	60535731	G	T
3	rs241682	0	60536000	G	A
3	rs9850904	0	60536156	C	A
3	rs2006807	0	60536420	A	C
3	rs107342	0	60536552	G	A
3	rs241683	0	60536590	A	G
3	rs241684	0	60536669	C	G
3	rs1005463	0	60536770	C	T
3	rs241685	0	60536993	A	T
3	rs28605691	0	60537005	G	C
3	rs79122802	0	60537457	C	A
3	rs11715704	0	60537629	G	A
3	rs78993978	0	60537727	T	C
3	rs6762597	0	60537999	G	A
3	rs149288	0	60538281	T	C
3	rs76200451	0	60538853	G	C
3	rs180983	0	60538865	C	A
3	rs115200144	0	60540044	C	T
3	rs241667	0	60540090	C	T
3	rs73105645	0	60540116	A	C
3	rs141016253	0	60540335	T	C
3	rs241668	0	60540588	A	T
3	rs73834217	0	60540596	G	A
3	rs241669	0	60540665	A	G
3	rs151737	0	60540745	A	G
3	rs111828480	0	60540887	C	T
3	rs140255798	0	60541060	G	A
3	rs241670	0	60541137	C	T
3	rs10510848	0	60541225	T	G
3	rs6801658	0	60542110	C	T
3	rs241671	0	60542151	G	T
3	rs180987	0	60542323	G	C
3	rs148113616	0	60542438	G	A
3	rs6798786	0	60542495	A	C
3	rs241672	0	60542525	C	T
3	rs1839075	0	60542566	G	C
3	rs141915361	0	60542597	C	T
3	rs139278214	0	60542848	T	C
3	rs180992	0	60543215	G	C
3	rs17063507	0	60543483	A	G
3	rs76603861	0	60543617	T	C
3	rs17031618	0	60543675	T	C
3	rs180993	0	60543866	G	C
3	rs171351	0	60543902	G	A
3	rs74961129	0	60544014	G	A
3	rs79599271	0	60544099	G	A
3	rs6805296	0	60544132	T	G
3	rs6805412	0	60544479	A	C
3	rs181349	0	60544637	G	C
3	rs180994	0	60544736	C	T
3	rs241673	0	60544871	A	T
3	rs241674	0	60545033	A	G
3	rs2682982	0	60545363	C	T
3	rs180995	0	60545389	A	C
3	rs2856045	0	60545429	A	G
3	rs180998	0	60545602	G	A
3	rs180999	0	60545661	T	A
3	rs17063517	0	60546244	T	C
3	rs12487370	0	60546396	T	C
3	rs2682981	0	60546628	T	G
3	rs181001	0	60546764	A	C
3	rs12054454	0	60546772	G	A
3	rs2734362	0	60546782	C	T
3	rs181002	0	60546807	T	C
3	rs181003	0	60546856	G	A
3	rs1447958	0	60547602	C	A
3	rs181008	0	60547811	A	G
3	rs2594273	0	60548617	A	G
3	rs1447959	0	60548728	C	T
3	rs1447960	0	60548808	G	T
3	rs9863683	0	60548937	G	C
3	rs111980531	0	60549172	C	T
3	rs1584339	0	60549280	C	A
3	rs2121857	0	60549347	G	T
3	rs9864410	0	60549395	G	A
3	rs1823244	0	60549473	G	C
3	rs1584340	0	60549580	G	A
3	rs1584341	0	60549680	C	A
3	rs2856005	0	60549782	A	G
3	rs12489122	0	60550188	A	G
3	rs2121858	0	60550414	A	G
3	rs2121859	0	60550544	C	T
3	rs114116984	0	60550609	A	G
3	rs7634073	0	60550891	G	A
3	rs7626618	0	60551301	A	G
3	rs2594265	0	60551320	T	C
3	rs6446135	0	60551623	G	C
3	rs140610962	0	60553462	G	C
3	rs4679548	0	60553592	G	A
3	rs4679549	0	60553706	G	A
3	rs4679550	0	60553734	T	G
3	rs4679551	0	60553783	A	G
3	rs4679552	0	60553829	C	A
3	rs2734364	0	60553970	C	G
3	rs2856010	0	60554369	T	G
3	rs9835422	0	60554440	T	C
3	rs2594259	0	60554521	T	C
3	rs79138718	0	60554554	A	C
3	rs2856011	0	60555010	T	A
3	rs2856012	0	60555046	C	G
3	rs2166823	0	60555274	C	G
3	rs2594256	0	60555576	A	C
3	rs2856013	0	60555641	A	G
3	rs2594255	0	60556010	G	C
3	rs2856014	0	60556021	C	T
3	rs116089341	0	60556070	T	C
3	rs75883200	0	60556204	C	T
3	rs2594254	0	60556368	T	C
3	rs2682959	0	60556639	T	C
3	rs2682960	0	60556695	T	C
3	rs2594253	0	60556747	A	G
3	rs2856015	0	60556776	A	G
3	rs2856016	0	60556936	A	G
3	rs2859794	0	60557102	A	C
3	rs114645164	0	60557119	A	G
3	rs2682961	0	60557171	T	G
3	rs2301156	0	60557685	T	G
3	rs2255772	0	60557852	A	G
3	rs2856017	0	60559047	C	T
3	rs112812146	0	60559646	G	C
3	rs2856018	0	60559889	A	T
3	rs28448293	0	60560162	T	C
3	rs28555532	0	60560313	A	G
3	rs77121744	0	60560672	C	A
3	rs72885798	0	60561008	C	T
3	rs73834244	0	60561125	C	T
3	rs13076604	0	60561326	G	A
3	rs7651928	0	60561722	G	C
3	rs11130774	0	60561849	T	A
3	rs56101492	0	60562000	A	G
3	rs12495226	0	60562113	A	G
3	rs17063532	0	60562327	G	A
3	rs12496064	0	60562934	A	T
3	rs11130775	0	60562945	A	T
3	rs190536436	0	60563090	C	T
3	rs11130776	0	60563119	C	T
3	rs10510849	0	60563160	G	A
3	rs12054041	0	60563467	G	A
3	rs3937353	0	60563632	C	T
3	rs113703194	0	60563987	T	C
3	rs2856019	0	60564073	C	G
3	rs12491463	0	60564687	C	G
3	rs9845479	0	60565145	C	T
3	rs2734365	0	60565903	T	C
3	rs2734366	0	60566055	G	A
3	rs17669257	0	60566161	T	C
3	rs73107355	0	60566446	G	T
3	rs10451993	0	60566492	C	T
3	rs28430306	0	60566976	G	C
3	rs10510850	0	60567102	C	T
3	rs2734367	0	60567427	T	C
3	rs78130434	0	60568180	C	T
3	rs9833533	0	60568253	G	A
3	rs2682962	0	60568941	A	G
3	rs9880898	0	60569815	A	T
3	rs12494672	0	60570031	T	C
3	rs17063578	0	60570448	T	C
3	rs2734368	0	60571437	C	A
3	rs2682963	0	60571772	C	T
3	rs73093554	0	60571905	A	G
3	rs7651468	0	60572073	G	A
3	rs62249089	0	60572535	T	C
3	rs2682964	0	60573000	G	C
3	rs7638056	0	60573106	G	C
3	rs13079016	0	60573681	C	A
3	rs9826800	0	60573769	A	C
3	rs6785709	0	60574069	A	G
3	rs9865739	0	60574546	C	T
3	rs13085258	0	60574721	G	T
3	rs73093559	0	60574787	G	A
3	rs2734369	0	60574911	G	T
3	rs62249090	0	60575068	A	G
3	rs9815092	0	60575075	T	C
3	rs2178808	0	60576077	C	T
3	rs6779985	0	60576086	C	A
3	rs2049799	0	60576324	G	A
3	rs2734370	0	60576769	C	A
3	rs7645898	0	60578226	A	G
3	rs140737235	0	60579780	G	C
3	rs2105829	0	60579957	G	A
3	rs939495	0	60580022	C	T
3	rs73093579	0	60580126	C	T
3	rs928945	0	60580392	C	A
3	rs77997326	0	60580522	G	A
3	rs2252742	0	60580713	G	C
3	rs2363667	0	60580732	C	T
3	rs11705999	0	60581081	A	T
3	rs62249091	0	60581133	G	A
3	rs2156972	0	60581324	G	A
3	rs2682965	0	60581354	G	A
3	rs2156973	0	60581433	G	A
3	rs12638023	0	60581806	T	C
3	rs2856021	0	60582046	G	T
3	rs2856022	0	60582730	A	C
3	rs139303010	0	60582886	G	A
3	rs62249092	0	60583943	A	C
3	rs112798636	0	60584039	T	C
3	rs2226971	0	60584204	G	T
3	rs12498136	0	60584217	T	C
3	rs143022690	0	60584598	C	T
3	rs76193383	0	60585595	A	G
3	rs7617530	0	60585756	G	A
3	rs2856025	0	60585933	T	C
3	rs2682967	0	60586452	A	G
3	rs2682968	0	60586524	C	A
3	rs2856026	0	60586772	G	T
3	rs1540263	0	60587302	C	A
3	rs11712757	0	60587580	A	G
3	rs2682969	0	60587641	T	A
3	rs2226972	0	60588095	A	G
3	rs2856027	0	60588494	A	T
3	rs2856028	0	60588627	C	A
3	rs6775612	0	60589338	T	C
3	rs2856029	0	60589410	C	T
3	rs11716874	0	60589429	C	T
3	rs11130777	0	60589455	T	C
3	rs1158425	0	60589986	G	A
3	rs2256806	0	60590016	C	A
3	rs724025	0	60590063	G	A
3	rs5016304	0	60590202	C	G
3	rs35710425	0	60590350	T	G
3	rs78592189	0	60590509	A	G
3	rs73095324	0	60590871	G	C
3	rs2856030	0	60591219	C	G
3	rs75240439	0	60591278	A	G
3	rs17669863	0	60591424	T	C
3	rs2682970	0	60591445	T	A
3	rs2682971	0	60591506	T	C
3	rs2682972	0	60592035	G	A
3	rs34970155	0	60592088	C	G
3	rs148058994	0	60592244	G	C
3	rs11720214	0	60592348	C	T
3	rs13100376	0	60592751	G	A
3	rs2040377	0	60592931	T	G
3	rs2040378	0	60593142	C	A
3	rs147135024	0	60593361	T	C
3	rs2856032	0	60594083	C	G
3	rs2856033	0	60594325	A	C
3	rs2856034	0	60594367	A	G
3	rs2856035	0	60594726	G	T
3	rs939496	0	60595403	T	C
3	rs78927785	0	60595440	T	A
3	rs17670088	0	60595646	A	G
3	rs17624325	0	60595986	C	T
3	rs17670154	0	60596018	G	C
3	rs114873467	0	60596184	C	T
3	rs939497	0	60596343	T	C
3	rs62249119	0	60596464	C	T
3	rs939498	0	60596699	A	C
3	rs17670198	0	60597001	A	G
3	rs34600947	0	60597061	T	C
3	rs36033536	0	60597092	G	A
3	rs2856036	0	60597463	A	G
3	rs59194055	0	60597839	T	G
3	rs115196039	0	60597980	C	G
3	rs17624439	0	60598400	A	C
3	rs717762	0	60599030	A	G
3	rs66813868	0	60599080	T	C
3	rs78477336	0	60599278	C	T
3	rs715381	0	60599282	T	C
3	rs17624475	0	60599361	T	C
3	rs715382	0	60599391	C	A
3	rs17624499	0	60599620	C	A
3	rs13068278	0	60600087	C	T
3	rs80156460	0	60600292	G	A
3	rs7637810	0	60600714	A	C
3	rs7640222	0	60600807	T	C
3	rs2856037	0	60600900	C	A
3	rs2682979	0	60600915	T	C
3	rs7638130	0	60601053	A	G
3	rs116103089	0	60601300	T	C
3	rs2856038	0	60601302	C	T
3	rs7642882	0	60601389	T	C
3	rs7640515	0	60601392	A	G
3	rs2856039	0	60601518	C	A
3	rs2682983	0	60602163	T	A
3	rs13060659	0	60602224	T	C
3	rs13080485	0	60602254	A	G
3	rs2682984	0	60602498	C	G
3	rs116697536	0	60602727	A	G
3	rs2246924	0	60602816	C	A
3	rs138496752	0	60602847	T	C
3	rs717228	0	60602895	T	C
3	rs149210649	0	60603251	A	T
3	rs62249121	0	60603451	G	A
3	rs71313784	0	60603479	A	G
3	rs17031623	0	60603516	A	G
3	rs7632868	0	60603621	T	G
3	rs7640909	0	60604078	G	C
3	rs2682978	0	60604363	A	G
3	rs13093294	0	60604489	C	T
3	rs2856040	0	60604943	T	C
3	rs2856041	0	60604947	C	G
3	rs2856042	0	60604969	C	T
3	rs2682977	0	60605206	G	C
3	rs2682976	0	60605286	C	G
3	rs2156974	0	60605583	G	A
3	rs2247359	0	60606456	A	G
3	rs2682974	0	60606990	T	G
3	rs721207	0	60607896	C	T
3	rs2856044	0	60608087	C	G
3	rs80003729	0	60608162	G	A
3	rs62249122	0	60608265	G	C
3	rs1029276	0	60608465	T	A
3	rs1009947	0	60608717	C	T
3	rs139887627	0	60608819	A	C
3	rs1029277	0	60609520	C	T
3	rs35245111	0	60609663	G	A
3	rs2885865	0	60610341	G	A
3	rs2213216	0	60610714	T	A
3	rs2682944	0	60610962	A	G
3	rs116575747	0	60610973	C	T
3	rs2363669	0	60611123	T	C
3	rs62249123	0	60611268	G	A
3	rs2156975	0	60611316	C	T
3	rs2363670	0	60611613	C	T
3	rs115220981	0	60612433	C	G
3	rs62249124	0	60612933	T	C
3	rs144224504	0	60613069	A	G
3	rs7610879	0	60613305	G	C
3	rs62249125	0	60613317	C	T
3	rs7610986	0	60613418	G	T
3	rs7633753	0	60613546	C	T
3	rs7633853	0	60613659	C	T
3	rs12498001	0	60613796	T	C
3	rs4679480	0	60614395	A	T
3	rs4679481	0	60614446	G	T
3	rs79082706	0	60614582	A	G
3	rs114969469	0	60614713	T	C
3	rs12152491	0	60614899	G	T
3	rs73095392	0	60615022	G	A
3	rs11926787	0	60615310	G	A
3	rs967318	0	60615590	A	G
3	rs114309418	0	60615629	T	C
3	rs967319	0	60615680	C	T
3	rs6762641	0	60616153	T	C
3	rs13090450	0	60616277	A	G
3	rs13090600	0	60616278	C	T
3	rs6765371	0	60616457	T	A
3	rs10510851	0	60616652	T	C
3	rs10510852	0	60616790	G	A
3	rs12487927	0	60617119	T	C
3	rs4679482	0	60618167	T	C
3	rs7618762	0	60618336	T	C
3	rs79115430	0	60618443	T	C
3	rs73095400	0	60618522	A	T
3	rs4679483	0	60618612	T	A
3	rs11716931	0	60619546	G	A
3	rs11721114	0	60619589	T	C
3	rs11717799	0	60619838	G	A
3	rs56188464	0	60619875	T	C
3	rs55688420	0	60620089	T	C
3	rs12637393	0	60620284	G	A
3	rs62249149	0	60620297	G	C
3	rs6764332	0	60620781	C	T
3	rs7633325	0	60621084	G	A
3	rs7625928	0	60621530	A	G
3	rs2077099	0	60621822	G	C
3	rs2003793	0	60621888	C	G
3	rs2003794	0	60621911	C	A
3	rs17670946	0	60622144	C	G
3	rs762693	0	60622150	G	A
3	rs184813110	0	60623035	C	T
3	rs11918370	0	60623276	T	C
3	rs17063700	0	60623366	A	G
3	rs11914311	0	60623464	G	T
3	rs56152902	0	60623910	C	T
3	rs13063948	0	60624071	C	A
3	rs62249151	0	60624322	G	T
3	rs2682940	0	60624815	T	C
3	rs2856055	0	60624819	C	G
3	rs2856056	0	60625101	C	T
3	rs2856057	0	60625118	T	A
3	rs7629382	0	60625154	G	A
3	rs10510853	0	60625286	C	G
3	rs77194787	0	60625352	A	G
3	rs2856058	0	60625598	C	T
3	rs2856059	0	60625658	C	T
3	rs2856060	0	60625779	G	A
3	rs9843949	0	60626006	T	C
3	rs112231891	0	60626750	C	A
3	rs75967962	0	60628811	A	G
3	rs721779	0	60629839	A	G
3	rs62249152	0	60630007	C	A
3	rs73097250	0	60630201	A	C
3	rs2856067	0	60630532	G	T
3	rs115658443	0	60630564	C	A
3	rs2856068	0	60630799	A	G
3	rs2682931	0	60631936	G	A
3	rs114433971	0	60632025	C	T
3	rs116427943	0	60632167	T	G
3	rs2682930	0	60632227	C	A
3	rs2856071	0	60632799	A	G
3	rs13086399	0	60633228	C	T
3	rs9837947	0	60633847	C	G
3	rs2856072	0	60634300	C	T
3	rs35595048	0	60634440	A	T
3	rs76889241	0	60634589	A	G
3	rs2682945	0	60634627	C	T
3	rs74829994	0	60635317	G	A
3	rs73097263	0	60635394	G	A
3	rs2682946	0	60635993	G	A
3	rs2856076	0	60636061	A	G
3	rs2856077	0	60636125	C	T
3	rs9869204	0	60636222	T	C
3	rs9853818	0	60636700	C	T
3	rs2682949	0	60637169	T	C
3	rs2856078	0	60637303	A	G
3	rs2682951	0	60637812	G	A
3	rs12632090	0	60637918	C	A
3	rs7648833	0	60639236	A	G
3	rs7649096	0	60639504	A	G
3	rs113671482	0	60639663	G	A
3	rs2682952	0	60639813	C	G
3	rs62249153	0	60639917	T	A
3	rs55955020	0	60640156	C	T
3	rs2855998	0	60640157	C	A
3	rs2855999	0	60640667	G	A
3	rs9866904	0	60640689	T	C
3	rs188068984	0	60640745	C	A
3	rs9311770	0	60640906	T	C
3	rs9847604	0	60640947	G	C
3	rs2682954	0	60641524	G	C
3	rs17063746	0	60641763	A	G
3	rs2682956	0	60642895	A	G
3	rs62249154	0	60642975	G	A
3	rs2213215	0	60643045	A	C
3	rs76108231	0	60643165	T	A
3	rs2682957	0	60644124	G	T
3	rs57725275	0	60644390	T	C
3	rs1618561	0	60645364	G	A
3	rs1735451	0	60645386	A	G
3	rs62249155	0	60645504	G	A
3	rs1716702	0	60645514	C	T
3	rs138586508	0	60645967	C	T
3	rs4600784	0	60646112	A	C
3	rs1735448	0	60647540	T	G
3	rs62249156	0	60647872	C	T
3	rs113484841	0	60647949	G	A
3	rs2156968	0	60648069	G	A
3	rs115402159	0	60648132	G	A
3	rs1716703	0	60648647	G	T
3	rs62251488	0	60649314	A	C
3	rs112991786	0	60649346	T	G
3	rs1716704	0	60649835	C	T
3	rs6784732	0	60650048	G	A
3	rs28448819	0	60650758	A	G
3	rs181076257	0	60651335	T	A
3	rs1735472	0	60651336	A	T
3	rs1735473	0	60651453	T	G
3	rs62251489	0	60651581	C	T
3	rs114345871	0	60652045	C	T
3	rs62251490	0	60652189	T	G
3	rs62251491	0	60652312	C	T
3	rs72872798	0	60652380	G	A
3	rs62251492	0	60652714	A	T
3	rs9827546	0	60652897	T	C
3	rs12488640	0	60653494	T	C
3	rs1716705	0	60653836	C	T
3	rs1623091	0	60654169	C	G
3	rs13314853	0	60654521	C	A
3	rs1625810	0	60654551	C	G
3	rs12630435	0	60655202	G	A
3	rs62251493	0	60656473	A	G
3	rs62251494	0	60656477	A	G
3	rs62251495	0	60656725	C	T
3	rs986687	0	60656974	G	T
3	rs17063778	0	60657068	A	G
3	rs2056834	0	60657145	G	A
3	rs1716709	0	60657213	A	G
3	rs1716710	0	60657454	C	G
3	rs62251496	0	60657703	T	C
3	rs1629179	0	60658871	G	A
3	rs62251500	0	60658881	T	A
3	rs11922545	0	60658900	A	G
3	rs75370838	0	60658960	T	G
3	rs73099215	0	60659002	G	A
3	rs62251501	0	60659045	A	G
3	rs1620446	0	60659567	T	C
3	rs58299945	0	60659698	T	C
3	rs67043096	0	60659787	G	A
3	rs1623840	0	60659977	T	C
3	rs1716713	0	60659988	T	A
3	rs1716714	0	60660179	A	G
3	rs1735440	0	60660340	A	T
3	rs79163424	0	60661031	C	T
3	rs17063781	0	60661146	T	G
3	rs6798559	0	60661293	T	C
3	rs1716717	0	60661380	T	G
3	rs1716718	0	60661991	C	G
3	rs1735443	0	60662282	T	C
3	rs13085845	0	60663049	C	T
3	rs62251502	0	60663123	G	T
3	rs13086029	0	60663179	A	G
3	rs150188940	0	60663256	A	G
3	rs1735444	0	60664075	G	T
3	rs4402886	0	60664177	T	C
3	rs6773741	0	60664489	T	C
3	rs12633258	0	60664643	G	A
3	rs73099240	0	60664736	T	C
3	rs1735445	0	60664978	C	T
3	rs1716724	0	60665016	C	G
3	rs1716729	0	60665336	T	A
3	rs1614618	0	60665474	T	G
3	rs1716739	0	60666612	T	C
3	rs1735446	0	60667028	A	G
3	rs115254613	0	60667280	G	A
3	rs58745931	0	60667422	G	C
3	rs6793104	0	60667862	G	A
3	rs79938991	0	60668344	C	A
3	rs1735447	0	60668841	G	T
3	rs1716738	0	60669312	C	T
3	rs1735449	0	60669422	A	G
3	rs2205355	0	60669712	A	G
3	rs1735450	0	60670134	A	T
3	rs1716737	0	60670339	G	A
3	rs1716736	0	60670456	G	A
3	rs68141782	0	60670717	T	C
3	rs1716735	0	60671095	G	A
3	rs34499190	0	60671295	C	T
3	rs1716734	0	60671318	C	T
3	rs9810266	0	60671438	A	G
3	rs1716733	0	60671844	A	T
3	rs7642546	0	60671994	T	C
3	rs1716732	0	60672698	G	A
3	rs1735452	0	60672821	T	C
3	rs1735453	0	60674209	A	G
3	rs6789900	0	60674249	T	C
3	rs9830759	0	60675037	A	G
3	rs2142299	0	60675043	G	A
3	rs9868891	0	60675103	G	A
3	rs62251532	0	60675279	T	C
3	rs9814237	0	60675641	T	C
3	rs1716730	0	60675740	T	C
3	rs7638754	0	60676149	T	C
3	rs7638652	0	60676243	A	G
3	rs73099272	0	60676512	C	T
3	rs11928674	0	60676829	C	T
3	rs11921025	0	60676988	A	G
3	rs9824756	0	60677502	T	C
3	rs13321532	0	60677983	T	C
3	rs1735454	0	60678026	T	C
3	rs11926456	0	60678268	A	G
3	rs57004000	0	60678601	A	T
3	rs115791771	0	60678824	C	T
3	rs9840473	0	60679865	C	T
3	rs34591582	0	60680122	G	A
3	rs145439368	0	60680539	T	C
3	rs62251534	0	60680564	A	G
3	rs13096315	0	60680582	G	A
3	rs140939863	0	60680635	C	T
3	rs189375977	0	60680759	C	T
3	rs9845813	0	60680849	C	G
3	rs1716722	0	60681361	T	C
3	rs35143592	0	60681685	T	C
3	rs1716721	0	60681992	T	C
3	rs9818734	0	60682953	A	G
3	rs62251535	0	60683076	T	C
3	rs7641604	0	60683165	A	G
3	rs1735457	0	60683737	G	A
3	rs1735458	0	60683840	A	T
3	rs62251536	0	60684047	G	T
3	rs6446150	0	60684276	T	C
3	rs7636178	0	60684634	C	T
3	rs6791660	0	60684903	C	T
3	rs1716720	0	60684930	G	A
3	rs9816751	0	60685668	T	A
3	rs9872622	0	60685844	G	A
3	rs114578503	0	60686013	A	G
3	rs9839778	0	60686772	A	G
3	rs1716723	0	60686952	G	A
3	rs9840107	0	60686981	A	C
3	rs9878248	0	60687023	G	A
3	rs9878020	0	60687062	C	A
3	rs9878383	0	60687070	G	C
3	rs74323669	0	60687188	A	C
3	rs78343106	0	60687270	T	C
3	rs62251537	0	60687417	C	T
3	rs72875002	0	60687449	C	T
3	rs143920927	0	60687540	G	A
3	rs9816956	0	60687785	A	G
3	rs9874852	0	60687872	T	C
3	rs9875027	0	60688008	T	C
3	rs140806954	0	60688056	C	T
3	rs77734629	0	60688481	C	T
3	rs7618351	0	60688836	T	G
3	rs77657499	0	60689116	C	T
3	rs9311772	0	60689305	T	C
3	rs9881065	0	60689368	T	C
3	rs9861551	0	60689476	G	A
3	rs9861707	0	60689578	G	C
3	rs6774839	0	60689647	T	C
3	rs79428005	0	60689745	G	A
3	rs6772346	0	60689784	A	G
3	rs62251538	0	60689812	C	T
3	rs78420016	0	60690129	A	G
3	rs9811304	0	60690474	T	C
3	rs9866844	0	60690495	G	C
3	rs9828898	0	60690572	A	G
3	rs62251539	0	60690843	G	A
3	rs9832938	0	60690849	A	G
3	rs9311773	0	60691191	G	C
3	rs76199885	0	60691224	G	A
3	rs62251540	0	60691254	C	A
3	rs62251541	0	60691531	C	G
3	rs1735460	0	60691605	T	C
3	rs9838172	0	60691813	A	G
3	rs9838335	0	60691888	A	G
3	rs9838669	0	60692133	A	G
3	rs9876876	0	60692292	C	A
3	rs9839019	0	60692312	A	G
3	rs116395588	0	60692321	C	A
3	rs9826128	0	60692832	T	G
3	rs1735461	0	60693141	A	C
3	rs9826570	0	60693144	T	G
3	rs1716725	0	60693253	T	C
3	rs9882477	0	60693267	G	C
3	rs9844497	0	60693305	A	G
3	rs185722562	0	60693359	T	C
3	rs9827312	0	60693580	T	A
3	rs9827340	0	60693626	T	C
3	rs79944090	0	60693896	G	T
3	rs1735462	0	60694205	T	C
3	rs73099293	0	60695069	T	A
3	rs4393862	0	60695292	C	A
3	rs1735463	0	60695316	C	A
3	rs1716726	0	60695507	T	C
3	rs1716727	0	60695629	A	G
3	rs1735464	0	60695638	G	T
3	rs62249265	0	60696156	G	A
3	rs62249266	0	60696313	T	G
3	rs1735465	0	60696460	A	C
3	rs62249267	0	60696891	C	A
3	rs189665430	0	60697069	A	C
3	rs4405865	0	60697204	C	T
3	rs4256080	0	60697526	A	G
3	rs4292193	0	60697585	G	T
3	rs112106998	0	60697945	C	G
3	rs1735466	0	60701742	G	A
3	rs1735467	0	60702028	G	A
3	rs1716711	0	60702435	T	C
3	rs1716712	0	60702460	T	C
3	rs9868595	0	60702828	A	G
3	rs9831418	0	60702853	G	C
3	rs11130780	0	60702929	T	A
3	rs62249271	0	60703551	C	T
3	rs1735468	0	60703616	A	G
3	rs58195903	0	60703945	T	A
3	rs1735469	0	60704297	C	G
3	rs148440868	0	60704776	A	G
3	rs1735470	0	60704815	A	G
3	rs1716744	0	60705150	G	C
3	rs1716746	0	60706566	G	A
3	rs13060811	0	60706579	A	G
3	rs17627239	0	60706631	A	T
3	rs9852628	0	60706912	C	T
3	rs17063868	0	60707254	G	T
3	rs114576587	0	60707933	G	A
3	rs62249273	0	60708557	A	C
3	rs1716747	0	60708593	T	C
3	rs62249274	0	60708706	G	A
3	rs1716748	0	60708889	C	T
3	rs1716749	0	60708988	A	G
3	rs9860076	0	60709745	T	A
3	rs1735474	0	60710434	T	C
3	rs112696061	0	60710480	C	A
3	rs1716751	0	60710616	A	T
3	rs73101682	0	60711530	A	G
3	rs7643144	0	60711659	C	T
3	rs1716752	0	60711804	G	A
3	rs116180977	0	60711931	C	T
3	rs1716753	0	60712075	T	G
3	rs1623349	0	60712140	G	A
3	rs12492639	0	60712251	G	A
3	rs11923145	0	60712262	G	A
3	rs62249302	0	60713681	G	A
3	rs1716754	0	60713726	G	T
3	rs6802913	0	60713766	T	C
3	rs7636357	0	60714931	C	T
3	rs138626612	0	60715158	C	T
3	rs1735475	0	60715166	A	T
3	rs2363681	0	60716037	T	C
3	rs6764043	0	60716214	T	C
3	rs6797892	0	60716472	C	A
3	rs62249304	0	60716489	G	A
3	rs7611967	0	60716756	T	C
3	rs7371970	0	60716973	T	C
3	rs7619756	0	60716974	G	A
3	rs1716743	0	60717147	A	G
3	rs13068173	0	60717816	G	A
3	rs1716742	0	60717960	T	C
3	rs115515589	0	60718261	G	A
3	rs72876942	0	60718401	G	A
3	rs78937125	0	60718922	G	A
3	rs1735476	0	60719139	A	G
3	rs1716741	0	60719423	T	C
3	rs17063890	0	60719751	A	C
3	rs73103506	0	60720272	C	T
3	rs17627738	0	60720891	C	T
3	rs1735477	0	60721185	G	A
3	rs1735478	0	60721778	C	A
3	rs7627621	0	60721875	T	C
3	rs57560924	0	60722025	A	G
3	rs77589722	0	60722549	T	C
3	rs62249306	0	60723298	T	A
3	rs34287614	0	60723337	G	A
3	rs112094634	0	60723525	C	T
3	rs741891	0	60723910	C	T
3	rs6779150	0	60723969	G	C
3	rs6779250	0	60724063	G	A
3	rs6781958	0	60724390	G	A
3	rs114208556	0	60724584	C	G
3	rs13090237	0	60724871	T	A
3	rs115969834	0	60725015	C	T
3	rs1716740	0	60725311	C	T
3	rs76211169	0	60725515	C	A
3	rs12493219	0	60725603	A	G
3	rs73103521	0	60726641	G	A
3	rs12631593	0	60726844	G	A
3	rs150130737	0	60727005	C	T
3	rs17031633	0	60727326	T	G
3	rs2205359	0	60727499	G	T
3	rs760314	0	60727958	C	T
3	rs760315	0	60728067	T	C
3	rs79453605	0	60728223	T	C
3	rs11914567	0	60729115	C	T
3	rs77477030	0	60729232	G	A
3	rs2363683	0	60729909	T	G
3	rs74865621	0	60729972	A	C
3	rs139364729	0	60730152	A	C
3	rs17063899	0	60730525	C	A
3	rs75741096	0	60730584	A	T
3	rs961374	0	60730657	G	A
3	rs78765994	0	60731529	G	A
3	rs17679400	0	60731898	T	C
3	rs75966640	0	60731965	C	T
3	rs6783059	0	60731999	C	A
3	rs17063904	0	60732105	A	G
3	rs6796003	0	60732190	A	T
3	rs62249307	0	60732237	C	T
3	rs28697197	0	60732716	G	A
3	rs3920477	0	60733152	G	T
3	rs112394262	0	60733409	C	T
3	rs2205360	0	60733537	G	A
3	rs13091058	0	60734277	G	T
3	rs147620821	0	60734720	G	A
3	rs9879376	0	60734957	A	G
3	rs17628405	0	60735438	C	T
3	rs34108453	0	60735900	G	A
3	rs6446152	0	60737133	G	A
3	rs78968176	0	60737211	G	A
3	rs78091203	0	60738685	C	T
3	rs112724716	0	60738960	A	G
3	rs6767314	0	60739923	G	T
3	rs79582651	0	60740429	T	C
3	rs9311779	0	60740480	T	C
3	rs62249308	0	60741548	A	G
3	rs79957300	0	60741663	A	C
3	rs9850579	0	60741689	C	T
3	rs17063922	0	60741700	C	T
3	rs77774677	0	60742031	G	A
3	rs13063937	0	60742058	C	A
3	rs77327927	0	60742471	T	C
3	rs4974255	0	60743058	C	A
3	rs4974256	0	60743101	T	C
3	rs4974239	0	60743122	A	G
3	rs6802326	0	60743231	T	G
3	rs17680010	0	60743319	C	T
3	rs13070504	0	60743458	C	G
3	rs7612949	0	60744333	G	A
3	rs75470348	0	60744470	T	G
3	rs79517905	0	60744858	C	T
3	rs7434129	0	60745635	T	C
3	rs1997582	0	60745669	T	C
3	rs79864724	0	60745686	T	C
3	rs62249310	0	60746277	A	G
3	rs17063928	0	60747216	C	G
3	rs2142294	0	60748133	A	T
3	rs79638604	0	60748153	T	C
3	rs17063933	0	60748255	C	T
3	rs4974227	0	60748726	A	G
3	rs6771383	0	60748842	T	C
3	rs115733010	0	60749233	G	T
3	rs74701508	0	60749606	A	C
3	rs77773625	0	60749861	T	G
3	rs1569346	0	60750062	A	G
3	rs6786508	0	60750560	G	T
3	rs73103570	0	60750988	G	A
3	rs7624678	0	60751317	A	C
3	rs28550945	0	60751568	C	G
3	rs2205342	0	60751671	C	T
3	rs7429680	0	60752004	T	C
3	rs11130781	0	60752059	T	C
3	rs13098348	0	60752818	G	A
3	rs13098545	0	60752914	G	C
3	rs13098466	0	60753126	A	C
3	rs74720804	0	60753157	C	T
3	rs9882068	0	60753366	C	T
3	rs13099811	0	60753662	G	A
3	rs79665172	0	60754195	A	G
3	rs57203484	0	60754206	A	C
3	rs57595293	0	60754288	A	G
3	rs75204433	0	60754376	C	T
3	rs13067083	0	60754752	C	T
3	rs72876976	0	60754840	T	C
3	rs12185984	0	60755000	T	C
3	rs2205344	0	60756204	C	T
3	rs6765136	0	60756357	C	G
3	rs6780451	0	60756588	T	C
3	rs78738346	0	60757155	G	A
3	rs11130782	0	60757500	T	C
3	rs77366932	0	60757563	T	G
3	rs9879770	0	60757940	C	T
3	rs9880233	0	60758240	C	G
3	rs9842547	0	60758281	A	G
3	rs9842721	0	60758385	A	C
3	rs9825246	0	60758429	T	C
3	rs13059280	0	60758697	A	G
3	rs9847131	0	60758793	A	G
3	rs6772782	0	60759129	C	T
3	rs6787897	0	60759272	A	G
3	rs11710207	0	60759462	T	C
3	rs17680697	0	60759742	T	C
3	rs17063959	0	60759780	C	T
3	rs13065371	0	60759854	A	G
3	rs13088864	0	60760207	T	C
3	rs9857754	0	60760808	A	C
3	rs11130783	0	60761015	C	T
3	rs9820935	0	60761312	C	A
3	rs9840977	0	60761316	T	G
3	rs57164580	0	60761454	C	G
3	rs13073028	0	60761472	G	A
3	rs57755919	0	60761527	G	A
3	rs9821406	0	60761571	C	A
3	rs78763729	0	60761890	G	A
3	rs71313791	0	60762020	C	T
3	rs13078149	0	60762197	A	T
3	rs12491786	0	60762575	T	G
3	rs13083707	0	60762719	G	A
3	rs9830935	0	60762738	G	A
3	rs13084123	0	60763089	C	G
3	rs11919041	0	60763256	G	T
3	rs11923137	0	60763460	T	C
3	rs13084713	0	60763528	A	C
3	rs4974228	0	60763597	T	C
3	rs2364293	0	60764828	A	G
3	rs60700810	0	60764976	A	C
3	rs13096204	0	60765084	A	G
3	rs77221380	0	60765287	C	T
3	rs73105412	0	60765994	C	T
3	rs2205345	0	60766064	G	A
3	rs2205346	0	60766151	T	G
3	rs7633027	0	60766324	G	A
3	rs73105415	0	60766372	C	T
3	rs7611737	0	60766378	C	T
3	rs926139	0	60766875	C	G
3	rs17063967	0	60767149	A	G
3	rs12492901	0	60767452	G	T
3	rs11709918	0	60767700	C	T
3	rs9849413	0	60767922	T	C
3	rs71313793	0	60768379	G	A
3	rs9854360	0	60768686	T	C
3	rs12489644	0	60768693	C	T
3	rs2064011	0	60768929	T	A
3	rs2064012	0	60769380	C	T
3	rs55897133	0	60769615	C	T
3	rs77041215	0	60769884	C	G
3	rs79652124	0	60770495	G	C
3	rs79532621	0	60770560	C	G
3	rs6801955	0	60770570	G	A
3	rs6791644	0	60771108	A	G
3	rs6794160	0	60771321	A	G
3	rs17063986	0	60771432	G	A
3	rs66487729	0	60771593	C	T
3	rs58033755	0	60771685	A	G
3	rs17063990	0	60771914	C	T
3	rs56129149	0	60772051	T	C
3	rs56228932	0	60772124	T	C
3	rs62249311	0	60772302	A	G
3	rs6790615	0	60772481	G	A
3	rs55868432	0	60772609	T	C
3	rs56364277	0	60772637	A	G
3	rs66481821	0	60772848	A	G
3	rs67260172	0	60773368	C	T
3	rs67843484	0	60773442	C	T
3	rs6794439	0	60773811	G	A
3	rs2142295	0	60773839	A	C
3	rs1014856	0	60774117	G	A
3	rs6797329	0	60774324	G	T
3	rs6786213	0	60774398	A	G
3	rs9866819	0	60774815	G	T
3	rs9311780	0	60775023	G	A
3	rs9829212	0	60775069	A	G
3	rs4974240	0	60775183	A	G
3	rs4974229	0	60775214	G	A
3	rs9311781	0	60775382	T	G
3	rs4974241	0	60775460	C	T
3	rs73107606	0	60775621	G	A
3	rs76688592	0	60775775	A	T
3	rs6777650	0	60775968	C	T
3	rs77033705	0	60776375	T	G
3	rs12632664	0	60776652	A	G
3	rs115927108	0	60776948	A	G
3	rs67310975	0	60777308	T	C
3	rs9823013	0	60777554	T	C
3	rs9878766	0	60777582	G	A
3	rs74542322	0	60777603	G	A
3	rs9878801	0	60777647	G	T
3	rs12492010	0	60777932	T	A
3	rs61474493	0	60778809	C	T
3	rs73107613	0	60779097	A	C
3	rs55881566	0	60779192	C	T
3	rs57394873	0	60780061	G	T
3	rs13094165	0	60780470	G	A
3	rs13093744	0	60780497	A	G
3	rs7639167	0	60780699	C	G
3	rs73107616	0	60780830	G	T
3	rs7650786	0	60780879	A	T
3	rs4974230	0	60780913	T	C
3	rs6809918	0	60781260	A	G
3	rs114326675	0	60781329	C	A
3	rs77539181	0	60781395	G	A
3	rs6797903	0	60781444	C	T
3	rs6764320	0	60781475	T	C
3	rs6762120	0	60781895	A	G
3	rs6762122	0	60781899	A	C
3	rs9754707	0	60782006	A	T
3	rs2736731	0	60782102	C	T
3	rs2594171	0	60782122	A	G
3	rs2594170	0	60782218	G	T
3	rs2594169	0	60782381	T	G
3	rs2594168	0	60782560	T	C
3	rs2594167	0	60782743	T	C
3	rs73107633	0	60783600	A	G
3	rs77343469	0	60783641	T	G
3	rs2736732	0	60783741	C	A
3	rs2594166	0	60784143	T	C
3	rs2594165	0	60784145	A	C
3	rs78732299	0	60784303	T	C
3	rs2594164	0	60784320	T	C
3	rs2736733	0	60784594	T	C
3	rs2594162	0	60784672	G	A
3	rs149294295	0	60784699	T	C
3	rs2251704	0	60784973	T	C
3	rs2736734	0	60785029	A	G
3	rs2251707	0	60785043	G	A
3	rs2594160	0	60785423	A	G
3	rs2736735	0	60785458	C	T
3	rs55965540	0	60786213	G	A
3	rs73836145	0	60786324	G	A
3	rs35100604	0	60786330	G	A
3	rs76284788	0	60786861	A	G
3	rs1447927	0	60787599	T	C
3	rs73836148	0	60787918	T	C
3	rs35746862	0	60787990	A	G
3	rs1447926	0	60788788	G	C
3	rs58299228	0	60788830	T	G
3	rs735667	0	60789574	A	G
3	rs114685364	0	60789602	C	T
```
