## Supplementary material for "Characterization of shared and ancestry-specific signals driving complex traits using multi-ancestry fine-mapping": s2.afreq

```
#CHROM	ID	REF	ALT	ALT_FREQS	OBS_CT
3	rs605545	A	G	0.574405	1008
3	rs505780	G	C	0.55754	1008
3	rs497767	A	G	0.580357	1008
3	rs2629877	C	T	0.548611	1008
3	rs3112505	G	A	0.543651	1008
3	rs3100803	G	A	0.543651	1008
3	rs11720016	C	T	0.543651	1008
3	rs2251216	G	A	0.565476	1008
3	rs4679507	A	G	0.581349	1008
3	rs75848113	T	C	0.0992063	1008
3	rs117335454	A	G	0.015873	1008
3	rs9882591	G	C	0.00198413	1008
3	rs6769366	C	G	0.00297619	1008
3	rs17061232	T	C	0.184524	1008
3	rs6791382	A	G	0.0267857	1008
3	rs6793899	T	C	0.0267857	1008
3	rs11130736	G	A	0.424603	1008
3	rs72888521	T	C	0.0267857	1008
3	rs72888522	A	G	0.0267857	1008
3	rs4679614	C	T	0.973214	1008
3	rs4679615	T	C	0.974206	1008
3	rs689497	G	T	0.362103	1008
3	rs1872495	A	G	0.973214	1008
3	rs6446083	G	A	0.0267857	1008
3	rs744192	G	A	0.973214	1008
3	rs10428174	G	A	0.973214	1008
3	rs1485725	T	C	0.0267857	1008
3	rs12490626	C	G	0.00595238	1008
3	rs1021227	A	T	0.0267857	1008
3	rs936823	C	T	0.0257937	1008
3	rs12492524	C	G	0.507937	1008
3	rs1905866	A	G	0.507937	1008
3	rs4375999	T	A	0.0257937	1008
3	rs201736939	G	T	0.0634921	1008
3	rs4679617	G	T	0.501984	1008
3	rs4679618	C	A	0.502976	1008
3	rs2605434	T	C	0.974206	1008
3	rs1485731	T	C	0.00595238	1008
3	rs1485730	G	T	0.994048	1008
3	rs7647491	C	T	0.4375	1008
3	rs9865813	G	A	0.00595238	1008
3	rs3112497	C	T	0.438492	1008
3	rs145629863	T	G	0.0287698	1008
3	rs7621132	A	G	0.566468	1008
3	rs633189	C	G	0.444444	1008
3	rs9855046	A	C	0.00595238	1008
3	rs526389	G	A	0.993056	1008
3	rs11130739	G	A	0.419643	1008
3	rs639244	G	C	0.422619	1008
3	rs117328489	C	T	0.0416667	1008
3	rs72888555	C	G	0.00793651	1008
3	rs780714	C	T	0.582341	1008
3	rs56279723	T	G	0.573413	1008
3	rs684584	T	C	0.58631	1008
3	rs612947	C	G	0.585317	1008
3	rs76340742	G	T	0.0386905	1008
3	rs652105	C	T	0.583333	1008
3	rs499323	T	A	0.58631	1008
3	rs12487204	A	G	0.412698	1008
3	rs78362727	A	G	0.430556	1008
3	rs7629400	C	G	0.587302	1008
3	rs681119	T	C	0.587302	1008
3	rs589522	G	A	0.587302	1008
3	rs6446085	G	A	0.587302	1008
3	rs78937474	G	A	0.0605159	1008
3	rs646372	T	C	0.584325	1008
3	rs2253211	A	G	0.587302	1008
3	rs2253303	T	A	0.587302	1008
3	rs2629875	C	T	0.583333	1008
3	rs1905863	C	T	0.415675	1008
3	rs148592542	C	A	0.0188492	1008
3	rs11923964	C	T	0.585317	1008
3	rs623032	G	T	0.585317	1008
3	rs11928015	T	C	0.585317	1008
3	rs623014	T	C	0.585317	1008
3	rs77561273	T	A	0.0109127	1008
3	rs650215	T	C	0.584325	1008
3	rs610766	T	C	0.584325	1008
3	rs13322831	G	C	0.587302	1008
3	rs609891	A	G	0.585317	1008
3	rs607730	T	G	0.588294	1008
3	rs675743	T	C	0.583333	1008
3	rs675758	G	A	0.584325	1008
3	rs606735	T	C	0.582341	1008
3	rs591934	A	C	0.592262	1008
3	rs612759	C	G	0.584325	1008
3	rs78783029	T	C	0.0595238	1008
3	rs632140	T	G	0.603175	1008
3	rs73839551	A	G	0.00793651	1008
3	rs923141	C	T	0.575397	1008
3	rs57341675	T	C	0.570437	1008
3	rs2220227	C	G	0.579365	1008
3	rs615542	G	A	0.578373	1008
3	rs587775	T	C	0.00198413	1008
3	rs147870110	G	C	0.0337302	1008
3	rs147633511	G	A	0.0357143	1008
3	rs675411	C	T	0.00198413	1008
3	rs675774	C	T	0.00198413	1008
3	rs6446086	A	C	0.998016	1008
3	rs35245215	G	A	0.0238095	1008
3	rs633798	T	C	0.55754	1008
3	rs138351397	G	A	0.0416667	1008
3	rs9841531	T	C	0.00892857	1008
3	rs604398	C	T	0.991071	1008
3	rs9311733	T	C	0.00892857	1008
3	rs1817587	T	C	0.00892857	1008
3	rs1813201	G	A	0.399802	1008
3	rs17061316	C	A	0.00892857	1008
3	rs17061318	C	T	0.00892857	1008
3	rs17061320	C	T	0.00892857	1008
3	rs17061321	A	G	0.00892857	1008
3	rs17061322	G	A	0.00892857	1008
3	rs628404	C	T	0.991071	1008
3	rs72872953	T	A	0.00892857	1008
3	rs17061326	A	C	0.00892857	1008
3	rs780712	G	A	0.989087	1008
3	rs73839564	T	C	0.00892857	1008
3	rs17061331	C	T	0.00892857	1008
3	rs9968157	T	C	0.00892857	1008
3	rs687069	A	G	0.987103	1008
3	rs602197	G	A	0.987103	1008
3	rs17061335	G	T	0.00595238	1008
3	rs80185931	G	A	0.0218254	1008
3	rs73100670	T	C	0.00496032	1008
3	rs73100672	T	G	0.00496032	1008
3	rs141855505	T	C	0.0128968	1008
3	rs73839568	T	A	0.00793651	1008
3	rs73839569	G	T	0.00793651	1008
3	rs150225606	G	C	0.0396825	1008
3	rs73100675	T	C	0.0128968	1008
3	rs17061340	G	A	0.00793651	1008
3	rs17061346	T	C	0.00793651	1008
3	rs78618767	T	A	0.047619	1008
3	rs17299290	T	A	0.00496032	1008
3	rs17365142	T	A	0.00496032	1008
3	rs56414037	C	T	0.00198413	1008
3	rs4368451	T	C	0.00496032	1008
3	rs17365190	T	G	0.00496032	1008
3	rs17061352	A	G	0.0128968	1008
3	rs59843181	G	A	0.00793651	1008
3	rs9853482	G	T	0.0128968	1008
3	rs73100688	T	C	0.00496032	1008
3	rs11924342	C	A	0.0128968	1008
3	rs11924368	C	T	0.0128968	1008
3	rs12636019	C	T	0.108135	1008
3	rs17061366	A	C	0.0128968	1008
3	rs17061373	G	A	0.00793651	1008
3	rs73100697	A	T	0.00496032	1008
3	rs73839584	G	A	0.00793651	1008
3	rs138732271	C	G	0.0297619	1008
3	rs11915344	G	A	0.00793651	1008
3	rs17061380	G	C	0.0128968	1008
3	rs73839586	C	T	0.00793651	1008
3	rs117329530	G	A	0.0119048	1008
3	rs17061381	A	C	0.0128968	1008
3	rs73839587	C	T	0.00793651	1008
3	rs9819258	G	A	0.00793651	1008
3	rs17061385	T	C	0.00793651	1008
3	rs17299801	A	G	0.0128968	1008
3	rs17061388	T	C	0.0128968	1008
3	rs750793	T	C	0.0138889	1008
3	rs9868156	A	C	0.0128968	1008
3	rs9284900	G	A	0.00793651	1008
3	rs56122642	C	T	0.00793651	1008
3	rs72624870	G	A	0.3125	1008
3	rs9311738	C	T	0.00793651	1008
3	rs9311739	C	A	0.00793651	1008
3	rs73839592	C	T	0.00793651	1008
3	rs73839593	G	A	0.00793651	1008
3	rs73839594	G	A	0.00793651	1008
3	rs114334719	A	C	0.00793651	1008
3	rs9851805	C	T	0.00793651	1008
3	rs9871827	T	A	0.00793651	1008
3	rs73839596	G	C	0.00793651	1008
3	rs56243466	A	G	0.00793651	1008
3	rs17061428	T	C	0.00793651	1008
3	rs6446087	A	T	0.00892857	1008
3	rs78342315	A	G	0.0248016	1008
3	rs56838688	T	C	0.00892857	1008
3	rs294451	A	G	0.991071	1008
3	rs9844365	C	T	0.00892857	1008
3	rs294450	C	A	0.717262	1008
3	rs67183715	G	A	0.713294	1008
3	rs780935	C	A	0.106151	1008
3	rs2629889	G	A	0.522817	1008
3	rs643629	G	A	0.105159	1008
3	rs7641743	C	T	0.806548	1008
3	rs11715245	C	T	0.031746	1008
3	rs6764256	A	C	0.387897	1008
3	rs11707595	A	T	0.031746	1008
3	rs77941385	C	T	0.0535714	1008
3	rs79205784	G	A	0.0396825	1008
3	rs1026989	T	C	0.422619	1008
3	rs624225	T	C	0.135913	1008
3	rs622875	A	G	0.945437	1008
3	rs117373247	C	T	0.0277778	1008
3	rs12629288	T	C	0.392857	1008
3	rs9810994	T	C	0.392857	1008
3	rs11707031	T	C	0.0327381	1008
3	rs141545248	G	A	0.0327381	1008
3	rs1485727	G	T	0.367063	1008
3	rs117152541	C	T	0.0287698	1008
3	rs6446089	C	G	0.394841	1008
3	rs294462	A	G	0.946429	1008
3	rs294461	A	G	0.556548	1008
3	rs11922668	A	T	0.392857	1008
3	rs6446090	G	C	0.40873	1008
3	rs294460	T	C	0.946429	1008
3	rs294459	T	C	0.506944	1008
3	rs11718220	G	A	0.0347222	1008
3	rs4679622	G	A	0.385913	1008
3	rs294458	T	C	0.558532	1008
3	rs78367964	C	T	0.0238095	1008
3	rs294457	A	G	0.561508	1008
3	rs78460900	T	A	0.0218254	1008
3	rs7622441	T	A	0.438492	1008
3	rs17366548	A	G	0.0337302	1008
3	rs34918586	G	C	0.448413	1008
3	rs294455	G	C	0.561508	1008
3	rs6787894	G	A	0.0535714	1008
3	rs9837060	A	G	0.422619	1008
3	rs294454	T	C	0.14881	1008
3	rs294453	G	T	0.143849	1008
3	rs62238309	C	T	0.144841	1008
3	rs35510391	C	A	0.0337302	1008
3	rs7612797	A	G	0.427579	1008
3	rs57962078	C	T	0.0327381	1008
3	rs1825630	C	T	0.515873	1008
3	rs13088815	T	C	0.0337302	1008
3	rs17301008	A	T	0.427579	1008
3	rs12630613	G	A	0.352183	1008
3	rs13071758	C	T	0.0863095	1008
3	rs1973780	A	C	0.919643	1008
3	rs9825594	C	A	0.345238	1008
3	rs55718637	A	C	0.0803571	1008
3	rs1385815	A	G	0.0128968	1008
3	rs6776435	A	G	0.0119048	1008
3	rs17301106	T	A	0.0128968	1008
3	rs2293212	C	T	0.434524	1008
3	rs2293211	C	G	0.0515873	1008
3	rs7625937	A	G	0.4375	1008
3	rs56102208	G	A	0.078373	1008
3	rs9311741	G	A	0.425595	1008
3	rs9311742	C	A	0.422619	1008
3	rs55700362	G	T	0.078373	1008
3	rs1385816	A	G	0.333333	1008
3	rs2276732	A	C	0.331349	1008
3	rs17061478	C	T	0.0892857	1008
3	rs2276733	C	T	0.331349	1008
3	rs66507349	G	T	0.077381	1008
3	rs2171130	A	G	0.332341	1008
3	rs13070872	G	C	0.0585317	1008
3	rs57355888	T	G	0.00992063	1008
3	rs12633994	T	C	0.334325	1008
3	rs931318	G	T	0.00992063	1008
3	rs931319	C	A	0.00992063	1008
3	rs12489018	G	A	0.104167	1008
3	rs17061480	C	G	0.0813492	1008
3	rs55706007	T	C	0.0853175	1008
3	rs6793471	G	A	0.315476	1008
3	rs6782393	A	C	0.315476	1008
3	rs58538301	T	G	0.00992063	1008
3	rs55676042	T	C	0.0863095	1008
3	rs59392582	A	G	0.00992063	1008
3	rs73104515	T	C	0.00992063	1008
3	rs80236846	A	G	0.00992063	1008
3	rs143468849	T	C	0.00992063	1008
3	rs145440064	C	G	0.00992063	1008
3	rs73104516	C	A	0.00992063	1008
3	rs77284646	C	A	0.492063	1008
3	rs2366968	C	T	0.977183	1008
3	rs55673050	T	C	0.00992063	1008
3	rs6783428	C	T	0.102183	1008
3	rs78024905	C	T	0.0357143	1008
3	rs1038516	A	G	0.0198413	1008
3	rs3772444	C	T	0.512897	1008
3	rs3772445	C	G	0.515873	1008
3	rs12490525	G	C	0.00992063	1008
3	rs3772446	A	C	0.00992063	1008
3	rs35019677	G	T	0.00992063	1008
3	rs73104524	A	T	0.0803571	1008
3	rs78803836	A	G	0.516865	1008
3	rs1385813	C	T	0.00992063	1008
3	rs1385812	G	T	0.904762	1008
3	rs17061493	T	C	0.517857	1008
3	rs74278834	G	A	0.0843254	1008
3	rs73104528	A	C	0.0138889	1008
3	rs74745679	G	C	0.50496	1008
3	rs11719244	T	C	0.0833333	1008
3	rs11707269	A	G	0.0823413	1008
3	rs3772447	T	C	0.902778	1008
3	rs17374239	T	G	0.0119048	1008
3	rs3772448	A	G	0.900794	1008
3	rs3772449	T	C	0.126984	1008
3	rs3772450	A	C	0.030754	1008
3	rs3772451	G	T	0.0119048	1008
3	rs17302202	T	C	0.0119048	1008
3	rs3772452	C	T	0.0734127	1008
3	rs3772453	T	C	0.339286	1008
3	rs6802153	A	C	0.0813492	1008
3	rs17061517	A	G	0.50496	1008
3	rs9877140	G	A	0.0168651	1008
3	rs3772454	T	C	0.0793651	1008
3	rs931320	A	T	0.894841	1008
3	rs931321	C	T	0.983135	1008
3	rs931322	G	A	0.894841	1008
3	rs3796193	A	G	0.0813492	1008
3	rs56286956	C	T	0.0734127	1008
3	rs1872531	T	G	0.982143	1008
3	rs141497666	T	C	0.015873	1008
3	rs73104555	C	T	0.0128968	1008
3	rs931317	A	G	0.0178571	1008
3	rs1817615	A	T	0.390873	1008
3	rs2366964	A	G	0.327381	1008
3	rs55728186	T	C	0.0128968	1008
3	rs148989317	C	T	0.0654762	1008
3	rs116695424	C	T	0.0654762	1008
3	rs112813269	C	T	0.0128968	1008
3	rs4679623	A	G	0.0684524	1008
3	rs4679508	T	C	0.0694444	1008
3	rs7615116	T	C	0.535714	1008
3	rs6446097	G	T	0.331349	1008
3	rs79598158	C	G	0.324405	1008
3	rs76411000	G	A	0.0654762	1008
3	rs9815985	C	A	0.951389	1008
3	rs9819930	C	T	0.344246	1008
3	rs6772201	A	T	0.0684524	1008
3	rs57077895	T	C	0.0406746	1008
3	rs61614530	C	G	0.0664683	1008
3	rs55649496	T	G	0.0178571	1008
3	rs3821476	T	C	0.594246	1008
3	rs75529625	C	T	0.110119	1008
3	rs55815123	T	C	0.0128968	1008
3	rs13063413	T	C	0.534722	1008
3	rs12489929	C	T	0.0128968	1008
3	rs7625787	A	G	0.222222	1008
3	rs74461300	T	C	0.0724206	1008
3	rs79821022	T	G	0.0496032	1008
3	rs2101339	A	G	0.0763889	1008
3	rs80013435	G	A	0.0496032	1008
3	rs3772458	G	T	0.645833	1008
3	rs78022573	G	A	0.0684524	1008
3	rs78311998	T	G	0.0684524	1008
3	rs9862003	A	C	0.929563	1008
3	rs1970842	G	C	0.0724206	1008
3	rs13081936	G	A	0.640873	1008
3	rs56257507	A	G	0.0724206	1008
3	rs55910136	T	C	0.0734127	1008
3	rs13081972	G	A	0.639881	1008
3	rs73104585	T	C	0.0128968	1008
3	rs7629424	C	T	0.223214	1008
3	rs143098893	G	A	0.014881	1008
3	rs74944167	A	G	0.046627	1008
3	rs9834844	C	T	0.24504	1008
3	rs13088505	G	A	0.639881	1008
3	rs13088669	G	A	0.639881	1008
3	rs12490649	G	C	0.0128968	1008
3	rs13094466	G	T	0.0416667	1008
3	rs3772460	A	G	0.0496032	1008
3	rs75645647	G	C	0.0724206	1008
3	rs11707548	A	G	0.325397	1008
3	rs11715442	G	C	0.326389	1008
3	rs13092173	T	C	0.531746	1008
3	rs11707783	A	G	0.326389	1008
3	rs11707816	A	G	0.0496032	1008
3	rs73104597	T	G	0.0128968	1008
3	rs57347814	C	T	0.0724206	1008
3	rs3772462	G	C	0.176587	1008
3	rs3772464	T	C	0.489087	1008
3	rs3821477	C	T	0.948413	1008
3	rs79276195	G	A	0.0496032	1008
3	rs11921436	C	T	0.369048	1008
3	rs9881070	A	C	0.37004	1008
3	rs1038518	T	C	0.919643	1008
3	rs75901767	G	T	0.0734127	1008
3	rs17302746	G	A	0.0724206	1008
3	rs1485904	A	C	0.920635	1008
3	rs3772466	A	G	0.0128968	1008
3	rs17302837	C	G	0.0734127	1008
3	rs60347439	G	C	0.0128968	1008
3	rs56963766	C	A	0.0128968	1008
3	rs13096138	T	C	0.577381	1008
3	rs9880771	T	A	0.364087	1008
3	rs73106507	C	T	0.0128968	1008
3	rs149697883	G	T	0.0198413	1008
3	rs77657109	C	T	0.0357143	1008
3	rs145506130	C	T	0.0119048	1008
3	rs9865672	G	A	0.37004	1008
3	rs6446100	C	T	0.37004	1008
3	rs17061544	C	T	0.0694444	1008
3	rs17375293	G	A	0.0109127	1008
3	rs17061546	T	C	0.0138889	1008
3	rs3772467	C	T	0.0684524	1008
3	rs76282673	A	G	0.0138889	1008
3	rs10510820	T	C	0.0109127	1008
3	rs10510821	T	C	0.0138889	1008
3	rs3772468	T	C	0.532738	1008
3	rs3821478	T	C	0.532738	1008
3	rs3772470	C	G	0.0109127	1008
3	rs3772471	T	A	0.368056	1008
3	rs1879996	C	T	0.362103	1008
3	rs3772473	C	T	0.532738	1008
3	rs3772474	T	G	0.0109127	1008
3	rs3772475	C	T	0.367063	1008
3	rs6446101	C	G	0.607143	1008
3	rs6446102	A	G	0.609127	1008
3	rs17309998	T	C	0.0109127	1008
3	rs143117597	G	C	0.00892857	1008
3	rs6446103	G	C	0.609127	1008
3	rs6446104	A	G	0.609127	1008
3	rs117389161	A	G	0.0128968	1008
3	rs3772476	A	C	0.623016	1008
3	rs3772477	T	C	0.357143	1008
3	rs3772479	A	G	0.989087	1008
3	rs3821479	T	C	0.53373	1008
3	rs17061598	T	C	0.0138889	1008
3	rs10510822	T	C	0.0734127	1008
3	rs74945209	T	A	0.146825	1008
3	rs13064036	T	C	0.62004	1008
3	rs10510823	G	T	0.0684524	1008
3	rs11130741	C	T	0.987103	1008
3	rs77014934	T	G	0.0406746	1008
3	rs11711589	A	G	0.371032	1008
3	rs13075410	T	C	0.616071	1008
3	rs74995510	G	C	0.0138889	1008
3	rs58197240	G	A	0.0109127	1008
3	rs7626013	T	C	0.0138889	1008
3	rs7626003	A	C	0.616071	1008
3	rs17253376	T	C	0.0109127	1008
3	rs212034	G	A	0.366071	1008
3	rs3772480	C	T	0.604167	1008
3	rs212032	A	G	0.901786	1008
3	rs3772482	C	A	0.615079	1008
3	rs3772483	C	T	0.532738	1008
3	rs13094437	T	C	0.53373	1008
3	rs17031569	A	C	0.0138889	1008
3	rs62240114	T	C	0.0128968	1008
3	rs13072228	A	T	0.604167	1008
3	rs10490808	A	C	0.53373	1008
3	rs2736794	A	G	0.382937	1008
3	rs13077692	G	C	0.547619	1008
3	rs3821480	G	C	0.549603	1008
3	rs3772484	C	T	0.535714	1008
3	rs3772485	C	A	0.0684524	1008
3	rs2736796	G	A	0.367063	1008
3	rs3772487	A	G	0.0109127	1008
3	rs77428414	G	C	0.077381	1008
3	rs7640107	C	T	0.532738	1008
3	rs4679624	G	A	0.0724206	1008
3	rs143621685	A	G	0.0337302	1008
3	rs2630186	T	C	0.931548	1008
3	rs802771	C	T	0.921627	1008
3	rs72877030	G	C	0.0109127	1008
3	rs2736802	G	A	0.363095	1008
3	rs72877033	T	C	0.0109127	1008
3	rs812445	G	C	0.451389	1008
3	rs802772	T	A	0.450397	1008
3	rs3772489	G	A	0.0109127	1008
3	rs72877036	C	T	0.0109127	1008
3	rs73106547	C	T	0.0109127	1008
3	rs75352249	G	A	0.0109127	1008
3	rs802774	G	A	0.451389	1008
3	rs2630189	G	T	0.361111	1008
3	rs6771484	T	G	0.532738	1008
3	rs802775	C	T	0.373016	1008
3	rs6771698	T	G	0.535714	1008
3	rs6805337	C	G	0.536706	1008
3	rs74278837	T	C	0.0714286	1008
3	rs13092997	T	C	0.532738	1008
3	rs13070475	G	A	0.537698	1008
3	rs13070349	C	T	0.545635	1008
3	rs12630463	C	T	0.532738	1008
3	rs78852495	G	A	0.0714286	1008
3	rs3772491	C	A	0.532738	1008
3	rs2687898	C	A	0.986111	1008
3	rs3772492	C	T	0.542659	1008
3	rs11130742	T	C	0.542659	1008
3	rs11130743	T	A	0.543651	1008
3	rs13061330	T	C	0.555556	1008
3	rs2687899	C	T	0.440476	1008
3	rs2630190	T	C	0.929563	1008
3	rs2630191	T	C	0.362103	1008
3	rs3821481	C	T	0.542659	1008
3	rs73106565	A	G	0.0109127	1008
3	rs3821482	C	G	0.544643	1008
3	rs73106568	A	G	0.0109127	1008
3	rs3772496	G	C	0.483135	1008
3	rs3772497	C	T	0.479167	1008
3	rs13095234	G	T	0.479167	1008
3	rs2630170	C	T	0.573413	1008
3	rs12107407	G	A	0.479167	1008
3	rs2630168	T	G	0.517857	1008
3	rs56045349	G	A	0.0128968	1008
3	rs60751140	T	C	0.0138889	1008
3	rs3772498	T	G	0.405754	1008
3	rs73089911	A	G	0.0128968	1008
3	rs2736791	C	A	0.425595	1008
3	rs58731594	C	A	0.015873	1008
3	rs17061678	T	C	0.015873	1008
3	rs212014	C	T	0.450397	1008
3	rs3772499	G	C	0.539683	1008
3	rs3772500	T	C	0.543651	1008
3	rs3772501	A	C	0.366071	1008
3	rs3772502	C	T	0.531746	1008
3	rs7643828	G	C	0.0823413	1008
3	rs73089917	G	A	0.0138889	1008
3	rs78748519	T	G	0.0803571	1008
3	rs17061689	A	G	0.0168651	1008
3	rs3821484	C	G	0.0168651	1008
3	rs3772503	T	C	0.0168651	1008
3	rs3772504	A	G	0.0178571	1008
3	rs212015	A	T	0.334325	1008
3	rs212016	T	C	0.367063	1008
3	rs55832883	C	A	0.0694444	1008
3	rs58024458	A	G	0.0178571	1008
3	rs17061705	T	C	0.0724206	1008
3	rs17061708	A	G	0.0178571	1008
3	rs17061712	T	A	0.0138889	1008
3	rs13086424	C	T	0.560516	1008
3	rs78179214	A	G	0.014881	1008
3	rs17061716	C	G	0.0178571	1008
3	rs6784057	T	C	0.544643	1008
3	rs3772505	T	C	0.560516	1008
3	rs3821485	G	A	0.0674603	1008
3	rs3772506	T	C	0.0704365	1008
3	rs3772507	C	A	0.0704365	1008
3	rs3772508	T	C	0.0704365	1008
3	rs3821486	G	A	0.157738	1008
3	rs13062945	G	A	0.570437	1008
3	rs80074713	T	C	0.0228175	1008
3	rs7649040	G	T	0.363095	1008
3	rs17254765	T	C	0.0644841	1008
3	rs12487545	A	C	0.608135	1008
3	rs13073897	C	A	0.483135	1008
3	rs75348901	A	T	0.0119048	1008
3	rs73089929	A	G	0.0138889	1008
3	rs666083	C	A	0.493056	1008
3	rs55659096	C	G	0.0654762	1008
3	rs75971973	T	C	0.0208333	1008
3	rs17254898	G	A	0.0128968	1008
3	rs17320834	C	A	0.0128968	1008
3	rs117417011	A	G	0.0277778	1008
3	rs13061337	C	G	0.520833	1008
3	rs12486471	A	T	0.0128968	1008
3	rs810615	A	C	0.501984	1008
3	rs809710	A	G	0.501984	1008
3	rs809097	G	C	0.0882937	1008
3	rs802778	C	A	0.372024	1008
3	rs17061746	C	G	0.094246	1008
3	rs75647489	C	T	0.094246	1008
3	rs9879175	T	C	0.0952381	1008
3	rs74882087	T	C	0.0952381	1008
3	rs76809368	G	A	0.094246	1008
3	rs810616	C	T	0.10119	1008
3	rs73089935	G	A	0.094246	1008
3	rs4679625	A	C	0.530754	1008
3	rs78878723	A	G	0.0982143	1008
3	rs2361333	A	G	0.886905	1008
3	rs3915502	C	G	0.375	1008
3	rs3915503	T	C	0.376984	1008
3	rs3915504	T	G	0.49504	1008
3	rs809098	C	G	0.625992	1008
3	rs11130745	G	A	0.451389	1008
3	rs4679626	T	C	0.458333	1008
3	rs4679627	C	T	0.455357	1008
3	rs2736792	C	A	0.100198	1008
3	rs2736793	A	C	0.203373	1008
3	rs3772509	A	G	0.455357	1008
3	rs13067835	T	C	0.297619	1008
3	rs17061789	C	T	0.00992063	1008
3	rs17061792	C	T	0.0119048	1008
3	rs3845970	C	A	0.460317	1008
3	rs3845971	T	C	0.47123	1008
3	rs80173757	G	T	0.284722	1008
3	rs17061812	G	A	0.284722	1008
3	rs78206668	G	A	0.28869	1008
3	rs76621284	G	C	0.299603	1008
3	rs9311745	T	C	0.298611	1008
3	rs7614540	C	T	0.758929	1008
3	rs3912492	T	C	0.30754	1008
3	rs9637471	T	G	0.291667	1008
3	rs6804301	C	G	0.762897	1008
3	rs9819370	C	T	0.758929	1008
3	rs9861525	A	G	0.463294	1008
3	rs79938157	A	G	0.0109127	1008
3	rs9825153	C	T	0.766865	1008
3	rs11130746	A	G	0.468254	1008
3	rs212025	G	A	0.905754	1008
3	rs12637950	A	T	0.299603	1008
3	rs9854540	T	G	0.475198	1008
3	rs3912493	T	C	0.771825	1008
3	rs12632711	C	T	0.28373	1008
3	rs3912494	C	G	0.291667	1008
3	rs9817092	G	T	0.446429	1008
3	rs3856659	C	T	0.730159	1008
3	rs145502306	T	C	0.0297619	1008
3	rs212027	A	C	0.250992	1008
3	rs6794968	T	G	0.737103	1008
3	rs6803449	G	T	0.268849	1008
3	rs6782804	C	T	0.727183	1008
3	rs77688191	A	G	0.27381	1008
3	rs183872205	A	G	0.267857	1008
3	rs144904022	T	C	0.077381	1008
3	rs12636081	T	G	0.281746	1008
3	rs212028	T	C	0.252976	1008
3	rs17061862	G	A	0.00694444	1008
3	rs9843907	C	T	0.439484	1008
3	rs62238400	T	C	0.28373	1008
3	rs9868731	T	C	0.455357	1008
3	rs17061864	C	G	0.270833	1008
3	rs9816955	A	G	0.470238	1008
3	rs9874888	T	A	0.46131	1008
3	rs2736801	G	C	0.979167	1008
3	rs2630143	A	T	0.985119	1008
3	rs79549595	T	C	0.0347222	1008
3	rs3843359	C	T	0.394841	1008
3	rs62238403	A	T	0.199405	1008
3	rs12638206	A	T	0.107143	1008
3	rs2630144	G	C	0.190476	1008
3	rs78560818	T	C	0.014881	1008
3	rs2630145	C	T	0.18254	1008
3	rs35607797	G	C	0.0426587	1008
3	rs35830310	T	G	0.0426587	1008
3	rs17061880	C	T	0.0664683	1008
3	rs11130751	T	C	0.207341	1008
3	rs35688021	G	A	0.0505952	1008
3	rs147708377	C	T	0.015873	1008
3	rs7433793	T	C	0.318452	1008
3	rs2630161	G	A	0.0456349	1008
3	rs182418	G	A	0.295635	1008
3	rs172456	G	A	0.0456349	1008
3	rs17061893	T	C	0.0525794	1008
3	rs144781581	A	G	0.00992063	1008
3	rs17061897	G	A	0.0525794	1008
3	rs13066837	C	T	0.175595	1008
3	rs212066	C	T	0.299603	1008
3	rs212065	T	C	0.300595	1008
3	rs140883723	T	C	0.0208333	1008
3	rs212064	A	G	0.325397	1008
3	rs76576808	C	G	0.015873	1008
3	rs17322850	C	T	0.176587	1008
3	rs212063	C	T	0.0654762	1008
3	rs212062	A	G	0.0496032	1008
3	rs212061	T	C	0.267857	1008
3	rs34732137	T	C	0.015873	1008
3	rs57689046	G	A	0.577381	1008
3	rs11718208	G	A	0.175595	1008
3	rs7433134	T	C	0.247024	1008
3	rs4327338	G	A	0.195437	1008
3	rs212060	G	A	0.0515873	1008
3	rs68193925	G	C	0.0515873	1008
3	rs212059	T	C	0.326389	1008
3	rs17257241	G	A	0.0515873	1008
3	rs17257269	T	C	0.0198413	1008
3	rs138010717	G	A	0.0198413	1008
3	rs11720431	C	T	0.176587	1008
3	rs147338139	G	T	0.0138889	1008
3	rs78345823	G	C	0.0198413	1008
3	rs212058	C	G	0.302579	1008
3	rs60458864	G	T	0.200397	1008
3	rs17323271	A	G	0.0515873	1008
3	rs3845972	G	A	0.253968	1008
3	rs3845973	A	G	0.201389	1008
3	rs212057	T	C	0.0496032	1008
3	rs13081934	C	G	0.202381	1008
3	rs3856663	A	T	0.201389	1008
3	rs3856664	G	A	0.201389	1008
3	rs3856665	T	C	0.201389	1008
3	rs115137618	C	A	0.0505952	1008
3	rs4124061	T	A	0.0515873	1008
3	rs13088111	C	T	0.231151	1008
3	rs11718957	C	T	0.179563	1008
3	rs11718994	C	G	0.237103	1008
3	rs138942367	G	A	0.0198413	1008
3	rs17061919	C	T	0.0515873	1008
3	rs11711227	A	C	0.237103	1008
3	rs34476175	A	C	0.236111	1008
3	rs149043930	A	T	0.0505952	1008
3	rs117281081	T	A	0.0505952	1008
3	rs17061923	C	T	0.0505952	1008
3	rs35138137	G	A	0.252976	1008
3	rs76525121	G	C	0.0873016	1008
3	rs212055	A	G	0.0505952	1008
3	rs13063836	A	T	0.205357	1008
3	rs61120610	T	C	0.0515873	1008
3	rs212054	G	T	0.318452	1008
3	rs212053	G	A	0.0496032	1008
3	rs35122656	T	C	0.179563	1008
3	rs6779703	G	T	0.184524	1008
3	rs212052	G	A	0.117063	1008
3	rs212051	T	C	0.25	1008
3	rs17061932	C	T	0.015873	1008
3	rs77640244	C	T	0.0168651	1008
3	rs212050	C	A	0.246032	1008
3	rs13075738	A	T	0.181548	1008
3	rs212049	C	T	0.297619	1008
3	rs212048	A	G	0.102183	1008
3	rs212047	A	G	0.0486111	1008
3	rs17061940	T	C	0.030754	1008
3	rs212046	T	C	0.0496032	1008
3	rs13062399	T	G	0.209325	1008
3	rs11926327	A	G	0.0555556	1008
3	rs212045	T	G	0.789683	1008
3	rs4083381	A	C	0.267857	1008
3	rs212044	C	T	0.232143	1008
3	rs7615959	C	A	0.047619	1008
3	rs169841	A	G	0.233135	1008
3	rs9831509	T	C	0.047619	1008
3	rs212043	G	A	0.230159	1008
3	rs212042	C	G	0.229167	1008
3	rs9812704	G	C	0.0486111	1008
3	rs212038	A	G	0.0228175	1008
3	rs3912495	T	A	0.223214	1008
3	rs212036	C	T	0.0228175	1008
3	rs3845974	T	C	0.0198413	1008
3	rs11716199	A	G	0.207341	1008
3	rs9311746	C	T	0.250992	1008
3	rs9860107	A	G	0.047619	1008
3	rs145945829	T	A	0.0327381	1008
3	rs62238444	A	G	0.210317	1008
3	rs3843360	G	T	0.184524	1008
3	rs7640460	A	G	0.0734127	1008
3	rs12632371	G	C	0.0753968	1008
3	rs2630164	G	C	0.0753968	1008
3	rs2630166	C	G	0.213294	1008
3	rs77961876	G	A	0.0654762	1008
3	rs4024134	T	C	0.0228175	1008
3	rs9843548	C	T	0.0456349	1008
3	rs79970064	T	C	0.0257937	1008
3	rs211999	T	C	0.255952	1008
3	rs73092171	G	T	0.719246	1008
3	rs140069427	T	G	0.0198413	1008
3	rs111852894	G	A	0.0436508	1008
3	rs79147318	T	C	0.0396825	1008
3	rs7638558	T	C	0.0456349	1008
3	rs17061972	A	C	0.0198413	1008
3	rs9879807	T	G	0.046627	1008
3	rs172454	C	T	0.252976	1008
3	rs212003	G	C	0.276786	1008
3	rs74846141	A	G	0.0238095	1008
3	rs212004	A	C	0.27877	1008
3	rs11925432	T	C	0.0198413	1008
3	rs212006	G	A	0.0634921	1008
3	rs212007	C	A	0.0178571	1008
3	rs13060068	C	A	0.015873	1008
3	rs212009	T	C	0.0634921	1008
3	rs212010	T	A	0.0178571	1008
3	rs67136973	T	C	0.0178571	1008
3	rs34267930	T	C	0.0178571	1008
3	rs212011	C	T	0.0634921	1008
3	rs191926	A	G	0.0674603	1008
3	rs191927	C	T	0.0634921	1008
3	rs3856667	G	A	0.0615079	1008
3	rs2630154	T	C	0.0634921	1008
3	rs3856668	A	G	0.0654762	1008
3	rs4024131	C	T	0.015873	1008
3	rs3856669	G	T	0.0456349	1008
3	rs125634	T	C	0.0496032	1008
3	rs183322	G	A	0.0575397	1008
3	rs117668634	C	T	0.0287698	1008
3	rs2630165	G	T	0.0128968	1008
3	rs9820238	A	G	0.0535714	1008
3	rs34939144	G	A	0.078373	1008
3	rs2630172	T	C	0.0744048	1008
3	rs2630173	C	T	0.0734127	1008
3	rs2736808	G	A	0.0734127	1008
3	rs2630174	G	C	0.0734127	1008
3	rs145773698	C	A	0.0734127	1008
3	rs2736809	C	T	0.0734127	1008
3	rs3856670	C	T	0.176587	1008
3	rs78853517	T	C	0.0208333	1008
3	rs2630175	A	G	0.078373	1008
3	rs2630176	C	T	0.078373	1008
3	rs2630177	T	C	0.078373	1008
3	rs9831864	A	T	0.078373	1008
3	rs9869623	C	T	0.078373	1008
3	rs2736810	C	T	0.078373	1008
3	rs11927585	C	T	0.174603	1008
3	rs2630178	T	G	0.078373	1008
3	rs2630179	T	G	0.0793651	1008
3	rs9818696	T	C	0.0555556	1008
3	rs2630180	G	A	0.078373	1008
3	rs2630181	C	T	0.078373	1008
3	rs9874674	C	T	0.0793651	1008
3	rs2736812	A	G	0.078373	1008
3	rs9819602	T	C	0.0555556	1008
3	rs2630182	C	G	0.0138889	1008
3	rs2630183	C	T	0.078373	1008
3	rs2630184	C	T	0.078373	1008
3	rs2630194	C	T	0.078373	1008
3	rs2736816	T	C	0.0744048	1008
3	rs2736817	C	T	0.0744048	1008
3	rs2736818	G	C	0.0744048	1008
3	rs2630195	T	A	0.0138889	1008
3	rs2630196	A	G	0.078373	1008
3	rs2630197	C	T	0.078373	1008
3	rs2630198	G	A	0.078373	1008
3	rs2630199	T	A	0.078373	1008
3	rs2630200	G	A	0.078373	1008
3	rs2630201	G	A	0.078373	1008
3	rs2630202	A	G	0.078373	1008
3	rs2736819	G	C	0.279762	1008
3	rs2630203	G	A	0.0972222	1008
3	rs2736820	T	C	0.0138889	1008
3	rs2630204	A	G	0.078373	1008
3	rs2630205	C	T	0.0138889	1008
3	rs2630206	A	T	0.078373	1008
3	rs139202882	G	A	0.0128968	1008
3	rs2630207	G	A	0.252976	1008
3	rs77246665	G	A	0.0436508	1008
3	rs2736821	G	A	0.0793651	1008
3	rs2736760	T	A	0.282738	1008
3	rs2736761	G	C	0.282738	1008
3	rs2736762	A	G	0.282738	1008
3	rs9311747	G	A	0.0555556	1008
3	rs2736763	C	T	0.0138889	1008
3	rs79012899	C	T	0.0119048	1008
3	rs2736764	C	G	0.248016	1008
3	rs2736766	C	T	0.255952	1008
3	rs2736767	G	A	0.25496	1008
3	rs13058814	C	A	0.186508	1008
3	rs2630187	A	G	0.255952	1008
3	rs6807325	C	T	0.25496	1008
3	rs3845976	A	G	0.25496	1008
3	rs2366953	T	C	0.0138889	1008
3	rs2736769	A	G	0.255952	1008
3	rs79803763	A	G	0.0674603	1008
3	rs13069706	A	C	0.185516	1008
3	rs13070338	G	A	0.179563	1008
3	rs4024129	C	T	0.0198413	1008
3	rs112127538	A	G	0.0257937	1008
3	rs7615432	C	A	0.196429	1008
3	rs7615522	C	T	0.197421	1008
3	rs2736776	G	A	0.014881	1008
3	rs7615700	C	G	0.260913	1008
3	rs58455872	G	A	0.0228175	1008
3	rs9829623	C	T	0.0625	1008
3	rs2736777	T	C	0.279762	1008
3	rs2736778	G	A	0.27877	1008
3	rs2630149	C	A	0.27877	1008
3	rs2736779	G	A	0.27877	1008
3	rs2736780	T	C	0.279762	1008
3	rs2736781	G	A	0.821429	1008
3	rs2736782	C	G	0.823413	1008
3	rs2736783	T	A	0.279762	1008
3	rs2736784	A	G	0.280754	1008
3	rs2736785	G	A	0.282738	1008
3	rs2736786	C	G	0.27877	1008
3	rs2736787	T	C	0.824405	1008
3	rs13321394	A	C	0.0625	1008
3	rs2223085	A	G	0.015873	1008
3	rs2223086	C	A	0.282738	1008
3	rs3920478	C	T	0.281746	1008
3	rs4413275	A	G	0.282738	1008
3	rs7646436	G	A	0.203373	1008
3	rs2142300	T	C	0.28373	1008
3	rs2736789	C	T	0.798611	1008
3	rs77932763	C	T	0.0188492	1008
3	rs3845977	C	A	0.201389	1008
3	rs2630148	C	A	0.798611	1008
3	rs75077067	A	T	0.113095	1008
3	rs9823026	G	A	0.0625	1008
3	rs117626811	G	T	0.0228175	1008
3	rs4145506	A	G	0.199405	1008
3	rs2361335	G	C	0.199405	1008
3	rs986651	G	C	0.984127	1008
3	rs11918446	G	C	0.201389	1008
3	rs73830792	T	C	0.204365	1008
3	rs9833389	G	A	0.984127	1008
3	rs73093973	T	G	0.52381	1008
3	rs72880845	C	T	0.0634921	1008
3	rs7635362	T	C	0.200397	1008
3	rs7623993	C	T	0.520833	1008
3	rs144831779	T	C	0.0327381	1008
3	rs6446108	G	A	0.46131	1008
3	rs6801817	G	A	0.257937	1008
3	rs6793429	T	A	0.0634921	1008
3	rs17062141	A	G	0.198413	1008
3	rs1040335	A	G	0.526786	1008
3	rs17062148	G	C	0.196429	1008
3	rs17062150	T	C	0.198413	1008
3	rs148205834	T	C	0.0119048	1008
3	rs1040336	T	C	0.527778	1008
3	rs1474525	T	G	0.527778	1008
3	rs6797474	A	G	0.984127	1008
3	rs72880854	A	G	0.0634921	1008
3	rs4679628	C	A	0.786706	1008
3	rs77820433	A	G	0.114087	1008
3	rs12493170	G	A	0.525794	1008
3	rs9817116	A	G	0.786706	1008
3	rs6446109	G	C	0.984127	1008
3	rs12636241	G	C	0.524802	1008
3	rs4679629	C	G	0.984127	1008
3	rs6766477	G	A	0.197421	1008
3	rs79581804	G	A	0.0248016	1008
3	rs9860502	C	T	0.0634921	1008
3	rs73093988	C	A	0.509921	1008
3	rs59085701	C	T	0.0615079	1008
3	rs7643042	C	A	0.260913	1008
3	rs76752768	G	A	0.118056	1008
3	rs7610403	A	G	0.306548	1008
3	rs17062191	C	G	0.516865	1008
3	rs6777011	G	C	0.258929	1008
3	rs4679630	G	T	0.511905	1008
3	rs147586849	G	A	0.00992063	1008
3	rs12636662	G	A	0.717262	1008
3	rs75611353	C	G	0.0674603	1008
3	rs17062198	G	C	0.500992	1008
3	rs6806074	T	C	0.977183	1008
3	rs6791450	C	T	0.977183	1008
3	rs17062206	T	C	0.0674603	1008
3	rs6794055	C	T	0.977183	1008
3	rs6794069	C	G	0.977183	1008
3	rs9867348	C	T	0.14881	1008
3	rs7642268	C	A	0.977183	1008
3	rs7609578	A	G	0.977183	1008
3	rs112339820	A	G	0.176587	1008
3	rs2361336	A	G	0.977183	1008
3	rs79837189	T	G	0.255952	1008
3	rs6804216	C	T	0.982143	1008
3	rs11130752	C	T	0.247024	1008
3	rs6807624	C	G	0.248016	1008
3	rs9813549	C	G	0.155754	1008
3	rs142767447	A	G	0.0327381	1008
3	rs6783062	G	C	0.164683	1008
3	rs6772047	A	G	0.250992	1008
3	rs6446110	C	T	0.983135	1008
3	rs12488398	A	C	0.0575397	1008
3	rs969561	A	G	0.0753968	1008
3	rs79172782	C	G	0.249008	1008
3	rs969562	T	A	0.982143	1008
3	rs9871368	G	A	0.728175	1008
3	rs10510825	C	T	0.25496	1008
3	rs10510827	T	C	0.0753968	1008
3	rs9311748	T	C	0.982143	1008
3	rs11919455	A	T	0.257937	1008
3	rs11130753	C	G	0.253968	1008
3	rs6766789	C	A	0.498016	1008
3	rs11130754	A	G	0.255952	1008
3	rs12330253	T	C	0.154762	1008
3	rs77594161	G	T	0.0257937	1008
3	rs10780042	G	T	0.481151	1008
3	rs11917733	T	C	0.258929	1008
3	rs4679510	C	T	0.983135	1008
3	rs4679511	C	T	0.544643	1008
3	rs4679631	T	C	0.983135	1008
3	rs2205361	T	G	0.546627	1008
3	rs144555397	A	G	0.00595238	1008
3	rs13099584	G	A	0.0753968	1008
3	rs58527891	G	T	0.470238	1008
3	rs33997839	G	A	0.0634921	1008
3	rs35714610	C	T	0.545635	1008
3	rs6773600	C	T	0.984127	1008
3	rs34908488	C	T	0.0744048	1008
3	rs6782148	G	A	0.984127	1008
3	rs6807027	C	T	0.730159	1008
3	rs6773849	T	C	0.735119	1008
3	rs996174	C	T	0.733135	1008
3	rs75362386	G	C	0.170635	1008
3	rs116927883	A	G	0.0168651	1008
3	rs4679512	T	C	0.478175	1008
3	rs12630887	G	A	0.181548	1008
3	rs6764937	C	G	0.720238	1008
3	rs6788803	G	C	0.0753968	1008
3	rs78312640	G	C	0.256944	1008
3	rs17062269	T	C	0.458333	1008
3	rs17062272	A	G	0.104167	1008
3	rs6789112	G	C	0.982143	1008
3	rs2142301	C	T	0.625	1008
3	rs2142302	G	C	0.454365	1008
3	rs9311749	C	T	0.329365	1008
3	rs17062284	C	G	0.452381	1008
3	rs926140	G	C	0.229167	1008
3	rs926141	C	T	0.229167	1008
3	rs76292036	C	G	0.102183	1008
3	rs149439253	G	A	0.0287698	1008
3	rs11130755	G	A	0.625	1008
3	rs73096039	G	C	0.452381	1008
3	rs12715549	A	T	0.172619	1008
3	rs74397956	G	C	0.0436508	1008
3	rs56263520	G	C	0.077381	1008
3	rs34476489	G	C	0.25	1008
3	rs9814915	C	T	0.804563	1008
3	rs13088112	T	C	0.172619	1008
3	rs9834956	T	C	0.25	1008
3	rs726409	T	A	0.802579	1008
3	rs9852879	A	C	0.0813492	1008
3	rs2361337	G	C	0.982143	1008
3	rs3887229	T	C	0.0962302	1008
3	rs75130326	C	G	0.0962302	1008
3	rs760316	C	T	0.806548	1008
3	rs760317	A	G	0.714286	1008
3	rs11712298	T	C	0.462302	1008
3	rs78484767	C	A	0.0962302	1008
3	rs11708236	C	T	0.46131	1008
3	rs79424112	C	T	0.0912698	1008
3	rs11708267	C	A	0.459325	1008
3	rs7639761	A	G	0.8125	1008
3	rs78865915	C	A	0.0446429	1008
3	rs7630991	C	T	0.144841	1008
3	rs6446111	T	G	0.252976	1008
3	rs6446112	G	A	0.170635	1008
3	rs67221972	T	C	0.0823413	1008
3	rs6446113	T	C	0.169643	1008
3	rs7653008	G	A	0.169643	1008
3	rs6798840	A	T	0.253968	1008
3	rs9831468	C	G	0.811508	1008
3	rs7634619	C	T	0.22619	1008
3	rs1016448	T	C	0.815476	1008
3	rs7648380	T	G	0.253968	1008
3	rs7648572	T	C	0.180556	1008
3	rs1022445	G	A	0.453373	1008
3	rs7646225	A	T	0.180556	1008
3	rs4679633	T	A	0.452381	1008
3	rs7648665	T	C	0.181548	1008
3	rs4679634	C	G	0.445437	1008
3	rs4679635	G	C	0.633929	1008
3	rs74827199	A	G	0.0496032	1008
3	rs7634772	T	C	0.078373	1008
3	rs7632624	A	G	0.171627	1008
3	rs4679636	C	G	0.982143	1008
3	rs12636523	T	C	0.0962302	1008
3	rs28494615	A	G	0.171627	1008
3	rs28538005	A	T	0.171627	1008
3	rs34737256	T	C	0.171627	1008
3	rs28709472	T	C	0.171627	1008
3	rs34894656	T	G	0.171627	1008
3	rs34841206	G	A	0.171627	1008
3	rs74579058	G	C	0.0912698	1008
3	rs56334439	A	C	0.078373	1008
3	rs9847443	G	A	0.145833	1008
3	rs9809808	A	G	0.142857	1008
3	rs9867457	T	G	0.142857	1008
3	rs9847682	C	T	0.144841	1008
3	rs74954961	C	T	0.144841	1008
3	rs75531891	T	C	0.144841	1008
3	rs34872452	T	A	0.144841	1008
3	rs12635236	G	A	0.223214	1008
3	rs9852627	C	T	0.144841	1008
3	rs12629851	A	T	0.144841	1008
3	rs9815054	A	G	0.250992	1008
3	rs9852972	C	T	0.144841	1008
3	rs9877256	T	A	0.146825	1008
3	rs9819455	A	C	0.225198	1008
3	rs9857624	C	T	0.151786	1008
3	rs11715819	G	T	0.00595238	1008
3	rs7642167	A	T	0.229167	1008
3	rs7644751	A	G	0.151786	1008
3	rs9878583	T	C	0.151786	1008
3	rs77011490	G	C	0.102183	1008
3	rs9882623	T	C	0.151786	1008
3	rs7633785	C	T	0.151786	1008
3	rs7611309	G	T	0.151786	1008
3	rs7650052	T	C	0.229167	1008
3	rs149189094	T	A	0.0168651	1008
3	rs7636416	C	T	0.151786	1008
3	rs7636422	C	T	0.229167	1008
3	rs7650150	T	C	0.229167	1008
3	rs74278845	G	A	0.110119	1008
3	rs76372042	C	T	0.110119	1008
3	rs7647923	A	G	0.340278	1008
3	rs9839495	C	G	0.340278	1008
3	rs72882745	G	C	0.00595238	1008
3	rs72882746	A	T	0.110119	1008
3	rs2885254	T	C	0.339286	1008
3	rs2361338	C	T	0.145833	1008
3	rs4465902	T	C	0.110119	1008
3	rs4289309	A	G	0.110119	1008
3	rs4542973	G	T	0.110119	1008
3	rs4622857	G	A	0.110119	1008
3	rs4465903	T	C	0.110119	1008
3	rs4234290	T	C	0.477183	1008
3	rs4679637	T	G	0.811508	1008
3	rs35345892	G	A	0.223214	1008
3	rs77459161	T	C	0.110119	1008
3	rs74572528	G	A	0.110119	1008
3	rs72882755	C	T	0.109127	1008
3	rs72882758	G	A	0.110119	1008
3	rs72882760	C	T	0.110119	1008
3	rs72882762	T	C	0.111111	1008
3	rs75207763	T	G	0.104167	1008
3	rs9846395	G	A	0.173611	1008
3	rs6798836	C	G	0.982143	1008
3	rs80056411	C	G	0.111111	1008
3	rs74649850	G	C	0.105159	1008
3	rs7643359	C	A	0.339286	1008
3	rs2178929	G	A	0.255952	1008
3	rs7615233	T	G	0.255952	1008
3	rs9813494	A	G	0.367063	1008
3	rs9813638	A	G	0.256944	1008
3	rs9871341	T	C	0.256944	1008
3	rs9311750	C	T	0.255952	1008
3	rs12107521	G	A	0.00595238	1008
3	rs9311751	A	G	0.255952	1008
3	rs9813806	A	C	0.255952	1008
3	rs9855874	G	A	0.255952	1008
3	rs12106838	A	C	0.112103	1008
3	rs72882775	C	A	0.109127	1008
3	rs58595175	C	G	0.255952	1008
3	rs9818283	A	T	0.253968	1008
3	rs9876035	T	A	0.253968	1008
3	rs9856850	G	A	0.250992	1008
3	rs9818726	A	G	0.361111	1008
3	rs73097523	T	G	0.077381	1008
3	rs9823129	A	G	0.361111	1008
3	rs2178930	T	C	0.368056	1008
3	rs722070	G	A	0.25	1008
3	rs722071	T	C	0.369048	1008
3	rs56687712	G	C	0.25496	1008
3	rs59481751	G	C	0.25496	1008
3	rs66933131	G	C	0.25496	1008
3	rs66489460	G	A	0.25496	1008
3	rs62240241	G	A	0.25	1008
3	rs73097527	G	A	0.077381	1008
3	rs60801834	C	T	0.175595	1008
3	rs55659703	A	G	0.375	1008
3	rs41397044	C	T	0.175595	1008
3	rs77324651	T	A	0.108135	1008
3	rs66498237	T	C	0.397817	1008
3	rs9829738	A	G	0.642857	1008
3	rs11915829	T	C	0.123016	1008
3	rs9833904	A	G	0.155754	1008
3	rs7616359	G	A	0.270833	1008
3	rs13088055	G	A	0.117063	1008
3	rs13087782	A	G	0.271825	1008
3	rs76226884	G	A	0.152778	1008
3	rs34600946	T	C	0.125992	1008
3	rs9839662	A	G	0.150794	1008
3	rs74792483	G	C	0.123016	1008
3	rs41355450	T	G	0.152778	1008
3	rs12638815	G	A	0.118056	1008
3	rs12633953	A	G	0.118056	1008
3	rs2064015	T	G	0.152778	1008
3	rs12639423	G	A	0.117063	1008
3	rs2064016	T	C	0.151786	1008
3	rs80064068	G	A	0.121032	1008
3	rs11921817	A	G	0.123016	1008
3	rs2064017	A	T	0.151786	1008
3	rs2064018	C	T	0.151786	1008
3	rs2064019	T	C	0.151786	1008
3	rs11918355	T	G	0.392857	1008
3	rs116721496	T	C	0.123016	1008
3	rs72884606	C	T	0.0585317	1008
3	rs72884607	A	G	0.0585317	1008
3	rs61085940	T	C	0.126984	1008
3	rs13080137	G	A	0.108135	1008
3	rs188867859	A	G	0.0218254	1008
3	rs13080038	A	G	0.300595	1008
3	rs73097532	C	T	0.00198413	1008
3	rs56339134	C	G	0.231151	1008
3	rs9682976	C	T	0.0535714	1008
3	rs9682987	G	A	0.0535714	1008
3	rs2361339	C	T	0.0545635	1008
3	rs78847124	G	A	0.113095	1008
3	rs142309006	T	C	0.00793651	1008
3	rs7427130	C	T	0.0535714	1008
3	rs17379551	A	G	0.223214	1008
3	rs10510828	A	G	0.222222	1008
3	rs7638267	G	A	0.0515873	1008
3	rs111572532	T	C	0.00198413	1008
3	rs9881474	C	T	0.0545635	1008
3	rs9826272	T	C	0.0545635	1008
3	rs9881795	C	T	0.0545635	1008
3	rs17379746	C	T	0.0545635	1008
3	rs79766092	T	C	0.0654762	1008
3	rs17062315	G	C	0.0545635	1008
3	rs17062321	C	T	0.0555556	1008
3	rs12629469	G	A	0.213294	1008
3	rs9681146	G	A	0.0525794	1008
3	rs17062324	T	G	0.0545635	1008
3	rs10510829	A	G	0.130952	1008
3	rs11715209	A	G	0.130952	1008
3	rs7623479	A	G	0.228175	1008
3	rs2361340	T	C	0.409722	1008
3	rs6788821	G	A	0.180556	1008
3	rs7624360	A	T	0.393849	1008
3	rs7626928	A	G	0.78373	1008
3	rs6446114	G	A	0.530754	1008
3	rs2361341	G	A	0.717262	1008
3	rs6787664	T	C	0.604167	1008
3	rs17314469	C	T	0.046627	1008
3	rs995633	C	A	0.735119	1008
3	rs9789989	C	T	0.66369	1008
3	rs192247285	G	C	0.0297619	1008
3	rs17062350	C	T	0.206349	1008
3	rs61158509	C	T	0.205357	1008
3	rs55827397	G	T	0.220238	1008
3	rs17062353	A	G	0.233135	1008
3	rs5014208	C	T	0.837302	1008
3	rs7642242	T	C	0.206349	1008
3	rs7630823	C	T	0.204365	1008
3	rs144564224	G	T	0.00793651	1008
3	rs10510830	G	C	0.206349	1008
3	rs62240251	C	A	0.209325	1008
3	rs62240252	C	A	0.208333	1008
3	rs62240253	C	T	0.208333	1008
3	rs12638226	A	C	0.215278	1008
3	rs12632865	C	T	0.208333	1008
3	rs11130756	G	A	0.202381	1008
3	rs150460373	G	A	0.0267857	1008
3	rs4679639	A	C	0.644841	1008
3	rs113955130	C	T	0.217262	1008
3	rs113790281	G	A	0.217262	1008
3	rs62240254	G	A	0.218254	1008
3	rs142772724	G	C	0.015873	1008
3	rs13094560	T	G	0.424603	1008
3	rs61650100	G	T	0.435516	1008
3	rs6788677	C	T	0.423611	1008
3	rs62240255	A	T	0.224206	1008
3	rs11709255	A	T	0.22619	1008
3	rs2064020	C	A	0.193452	1008
3	rs7653425	T	C	0.251984	1008
3	rs7639576	C	T	0.195437	1008
3	rs7616806	G	T	0.195437	1008
3	rs2064021	G	A	0.194444	1008
3	rs7642454	C	G	0.196429	1008
3	rs7642732	C	T	0.417659	1008
3	rs6773713	G	T	0.194444	1008
3	rs6776492	G	C	0.412698	1008
3	rs6776501	G	A	0.411706	1008
3	rs7645950	C	T	0.411706	1008
3	rs7623184	G	A	0.411706	1008
3	rs7646022	C	A	0.411706	1008
3	rs7646126	C	T	0.411706	1008
3	rs6802579	C	T	0.411706	1008
3	rs6780176	G	C	0.412698	1008
3	rs1040337	C	T	0.366071	1008
3	rs79600328	C	T	0.0625	1008
3	rs111724279	G	C	0.0128968	1008
3	rs60380152	T	G	0.014881	1008
3	rs6790458	C	G	0.444444	1008
3	rs6802928	A	G	0.77381	1008
3	rs75464262	C	T	0.0486111	1008
3	rs9828226	A	G	0.108135	1008
3	rs2049850	G	T	0.297619	1008
3	rs4679641	A	G	0.421627	1008
3	rs4679515	A	G	0.422619	1008
3	rs4679642	A	C	0.402778	1008
3	rs12715550	T	C	0.107143	1008
3	rs12633251	A	C	0.0962302	1008
3	rs17062372	T	C	0.327381	1008
3	rs78427679	A	G	0.409722	1008
3	rs12638728	G	T	0.077381	1008
3	rs4679516	A	G	0.389881	1008
3	rs4679643	T	C	0.306548	1008
3	rs6779107	G	T	0.299603	1008
3	rs10510831	T	C	0.31746	1008
3	rs12629117	T	G	0.31746	1008
3	rs34220971	A	C	0.0188492	1008
3	rs17062392	T	C	0.31746	1008
3	rs17394135	T	C	0.0178571	1008
3	rs6446115	A	G	0.624008	1008
3	rs6781028	T	C	0.622024	1008
3	rs6781046	T	C	0.314484	1008
3	rs6766262	C	T	0.618056	1008
3	rs61006656	G	T	0.366071	1008
3	rs7613687	C	T	0.366071	1008
3	rs1882903	G	C	0.218254	1008
3	rs1882904	T	A	0.673611	1008
3	rs17062405	G	A	0.363095	1008
3	rs118013805	A	G	0.0218254	1008
3	rs55702756	G	T	0.364087	1008
3	rs13078190	T	C	0.220238	1008
3	rs74962913	C	T	0.0297619	1008
3	rs6797046	G	C	0.0744048	1008
3	rs4411839	T	C	0.0188492	1008
3	rs17062413	G	A	0.0724206	1008
3	rs17062415	C	G	0.0734127	1008
3	rs17062419	T	C	0.314484	1008
3	rs11916072	G	A	0.186508	1008
3	rs34330024	A	G	0.1875	1008
3	rs12172955	A	G	0.314484	1008
3	rs12172945	T	C	0.335317	1008
3	rs1983535	T	G	0.078373	1008
3	rs1983536	G	A	0.0744048	1008
3	rs56312521	G	A	0.0178571	1008
3	rs1016450	T	C	0.3125	1008
3	rs1040338	A	G	0.311508	1008
3	rs6446116	G	A	0.181548	1008
3	rs56382355	A	C	0.0873016	1008
3	rs2103474	T	C	0.592262	1008
3	rs74278848	C	T	0.397817	1008
3	rs62238479	T	C	0.0178571	1008
3	rs177138	T	C	0.094246	1008
3	rs213419	T	G	0.0178571	1008
3	rs71313749	T	C	0.212302	1008
3	rs12635040	T	C	0.514881	1008
3	rs34655159	T	A	0.510913	1008
3	rs213420	T	C	0.608135	1008
3	rs1995067	T	C	0.302579	1008
3	rs13101019	C	G	0.21131	1008
3	rs35247746	A	G	0.214286	1008
3	rs73097579	A	C	0.301587	1008
3	rs56008509	T	C	0.302579	1008
3	rs12492663	G	A	0.108135	1008
3	rs73097582	C	T	0.286706	1008
3	rs73097583	T	C	0.298611	1008
3	rs73097584	C	A	0.28869	1008
3	rs55714398	C	A	0.28869	1008
3	rs56280355	C	T	0.28869	1008
3	rs12493585	G	A	0.102183	1008
3	rs213421	T	C	0.202381	1008
3	rs2362456	C	A	0.28869	1008
3	rs117280673	G	C	0.0674603	1008
3	rs140446096	T	C	0.214286	1008
3	rs13077273	G	T	0.104167	1008
3	rs148081178	C	A	0.292659	1008
3	rs139313759	G	C	0.292659	1008
3	rs9882944	T	G	0.444444	1008
3	rs73097590	C	T	0.279762	1008
3	rs9864838	T	C	0.112103	1008
3	rs9865027	T	C	0.919643	1008
3	rs12495046	T	A	0.0138889	1008
3	rs80313037	T	C	0.031746	1008
3	rs76908722	A	C	0.350198	1008
3	rs6797203	T	C	0.919643	1008
3	rs148895457	A	C	0.0138889	1008
3	rs117964899	G	A	0.046627	1008
3	rs79866233	G	A	0.00297619	1008
3	rs9817793	A	G	0.91369	1008
3	rs9856574	G	C	0.12004	1008
3	rs9876685	T	C	0.113095	1008
3	rs80245486	G	A	0.110119	1008
3	rs213424	A	G	0.0208333	1008
3	rs7637396	T	C	0.207341	1008
3	rs384530	C	T	0.925595	1008
3	rs213426	C	A	0.0178571	1008
3	rs75460655	C	T	0.0337302	1008
3	rs177139	A	G	0.950397	1008
3	rs9827176	T	C	0.093254	1008
3	rs187105601	G	C	0.0337302	1008
3	rs213427	A	G	0.950397	1008
3	rs7613262	G	A	0.516865	1008
3	rs28579930	G	A	0.109127	1008
3	rs75331710	C	T	0.0376984	1008
3	rs213292	C	T	0.015873	1008
3	rs12491492	G	A	0.0982143	1008
3	rs13067663	G	A	0.508929	1008
3	rs7622557	G	A	0.301587	1008
3	rs35596941	A	G	0.522817	1008
3	rs4679646	C	T	0.289683	1008
3	rs1566056	T	C	0.53869	1008
3	rs1566057	C	T	0.256944	1008
3	rs1569347	C	T	0.530754	1008
3	rs213294	C	T	0.015873	1008
3	rs35861160	G	A	0.28869	1008
3	rs149285294	C	T	0.0238095	1008
3	rs213297	C	G	0.893849	1008
3	rs213298	G	C	0.833333	1008
3	rs149816090	T	C	0.00992063	1008
3	rs7614564	A	G	0.30754	1008
3	rs213299	G	T	0.831349	1008
3	rs78752383	G	T	0.093254	1008
3	rs213300	G	A	0.5625	1008
3	rs34188830	G	C	0.0505952	1008
3	rs7650092	C	G	0.0992063	1008
3	rs78115745	T	C	0.310516	1008
3	rs213301	C	G	0.233135	1008
3	rs213302	T	C	0.0605159	1008
3	rs1496650	T	C	0.112103	1008
3	rs80229173	G	C	0.0188492	1008
3	rs213310	T	C	0.997024	1008
3	rs60738633	T	C	0.0208333	1008
3	rs213311	T	C	0.633929	1008
3	rs34661857	G	C	0.112103	1008
3	rs213312	T	C	0.747024	1008
3	rs439531	G	A	0.997024	1008
3	rs6765672	C	T	0.243056	1008
3	rs213313	G	C	0.847222	1008
3	rs71313750	G	C	0.249008	1008
3	rs6787176	T	C	0.244048	1008
3	rs145040756	G	A	0.115079	1008
3	rs213315	G	C	0.282738	1008
3	rs213316	G	C	0.843254	1008
3	rs213317	G	T	0.0426587	1008
3	rs9834515	T	C	0.240079	1008
3	rs6784012	G	A	0.242063	1008
3	rs74855762	T	C	0.0198413	1008
3	rs6775757	T	C	0.24504	1008
3	rs213318	C	G	0.272817	1008
3	rs78636541	A	C	0.0962302	1008
3	rs213319	G	A	0.0436508	1008
3	rs213320	T	C	0.0436508	1008
3	rs213322	T	C	0.290675	1008
3	rs17395220	A	G	0.24504	1008
3	rs17395248	T	C	0.244048	1008
3	rs213323	T	C	0.0446429	1008
3	rs213324	A	G	0.0446429	1008
3	rs1908771	G	C	0.237103	1008
3	rs186690719	A	G	0.0505952	1008
3	rs150324097	G	C	0.0168651	1008
3	rs11130760	G	T	0.123016	1008
3	rs213325	A	G	0.0416667	1008
3	rs447643	A	G	0.0426587	1008
3	rs75806737	G	A	0.0257937	1008
3	rs12493500	T	C	0.110119	1008
3	rs802933	G	A	0.824405	1008
3	rs9857010	T	G	0.252976	1008
3	rs1874500	G	C	0.110119	1008
3	rs17395576	C	A	0.107143	1008
3	rs4679647	G	C	0.228175	1008
3	rs9824900	C	T	0.115079	1008
3	rs28895693	A	G	0.114087	1008
3	rs6785232	C	G	0.114087	1008
3	rs6808530	G	T	0.114087	1008
3	rs213380	C	T	0.84623	1008
3	rs213381	A	G	0.856151	1008
3	rs17336290	G	A	0.225198	1008
3	rs734156	C	T	0.0982143	1008
3	rs71313753	T	C	0.128968	1008
3	rs77984932	A	G	0.0168651	1008
3	rs139919649	T	C	0.0178571	1008
3	rs12715552	C	T	0.127976	1008
3	rs213407	T	G	0.862103	1008
3	rs213408	T	A	0.719246	1008
3	rs9823838	A	G	0.248016	1008
3	rs9862380	G	C	0.127976	1008
3	rs213410	C	A	0.706349	1008
3	rs36105967	G	A	0.114087	1008
3	rs17062510	C	A	0.106151	1008
3	rs213411	T	G	0.0426587	1008
3	rs9844132	C	G	0.238095	1008
3	rs17062513	G	C	0.123016	1008
3	rs2173056	T	G	0.58631	1008
3	rs213412	C	A	0.143849	1008
3	rs213413	T	C	0.031746	1008
3	rs213414	G	T	0.572421	1008
3	rs34884909	C	T	0.112103	1008
3	rs9880343	T	G	0.360119	1008
3	rs149446689	A	C	0.00793651	1008
3	rs17062524	G	C	0.118056	1008
3	rs213415	A	C	0.972222	1008
3	rs9810084	T	C	0.250992	1008
3	rs9827643	A	C	0.250992	1008
3	rs9832192	A	G	0.253968	1008
3	rs10510833	C	A	0.249008	1008
3	rs9870279	C	G	0.252976	1008
3	rs1472369	A	G	0.244048	1008
3	rs9819920	T	C	0.119048	1008
3	rs9875448	C	T	0.12004	1008
3	rs9875624	C	T	0.12004	1008
3	rs6764230	A	C	0.0257937	1008
3	rs141640516	T	A	0.00992063	1008
3	rs17396765	T	C	0.239087	1008
3	rs35007946	T	C	0.240079	1008
3	rs17062553	T	C	0.0138889	1008
3	rs9811336	G	A	0.015873	1008
3	rs62238513	G	A	0.0386905	1008
3	rs17062557	G	A	0.0386905	1008
3	rs9831415	T	C	0.238095	1008
3	rs151033517	G	A	0.0138889	1008
3	rs6806748	C	A	0.277778	1008
3	rs17062563	A	G	0.0396825	1008
3	rs11717164	G	T	0.0386905	1008
3	rs11717136	C	G	0.0386905	1008
3	rs11717200	G	A	0.0386905	1008
3	rs720285	T	C	0.253968	1008
3	rs4679648	T	C	0.242063	1008
3	rs213416	C	G	0.140873	1008
3	rs213417	T	C	0.414683	1008
3	rs213418	T	A	0.139881	1008
3	rs7628950	T	A	0.229167	1008
3	rs7629068	T	C	0.287698	1008
3	rs172492	T	A	0.431548	1008
3	rs9841314	A	G	0.285714	1008
3	rs9879753	G	A	0.24504	1008
3	rs10510834	A	G	0.259921	1008
3	rs17397398	T	G	0.260913	1008
3	rs9311754	C	G	0.246032	1008
3	rs75080311	C	A	0.0644841	1008
3	rs13082004	T	C	0.259921	1008
3	rs9311755	C	G	0.261905	1008
3	rs35332698	T	C	0.259921	1008
3	rs75468305	C	T	0.0555556	1008
3	rs74278851	C	T	0.0575397	1008
3	rs118080279	A	G	0.0287698	1008
3	rs213388	A	C	0.93254	1008
3	rs213389	T	C	0.831349	1008
3	rs213390	C	A	0.803571	1008
3	rs17338297	G	A	0.0654762	1008
3	rs34443264	C	T	0.0654762	1008
3	rs17397822	G	C	0.0654762	1008
3	rs73832555	C	G	0.0813492	1008
3	rs71313756	T	C	0.146825	1008
3	rs71313757	G	A	0.0664683	1008
3	rs17062603	G	C	0.189484	1008
3	rs71313758	G	C	0.189484	1008
3	rs17062604	C	G	0.189484	1008
3	rs11715172	T	C	0.107143	1008
3	rs9877486	A	G	0.195437	1008
3	rs767000	A	G	0.193452	1008
3	rs11718430	T	A	0.107143	1008
3	rs74278852	A	G	0.106151	1008
3	rs1496652	T	C	0.191468	1008
3	rs213391	G	T	0.151786	1008
3	rs213392	G	A	0.0238095	1008
3	rs213394	G	T	0.143849	1008
3	rs71313760	G	A	0.0664683	1008
3	rs213395	G	A	0.0238095	1008
3	rs213396	C	T	0.185516	1008
3	rs13091891	A	C	0.0823413	1008
3	rs213397	A	T	0.0208333	1008
3	rs213398	G	A	0.196429	1008
3	rs35184553	C	A	0.0674603	1008
3	rs36023952	C	T	0.0674603	1008
3	rs147719117	G	A	0.0664683	1008
3	rs213399	C	T	0.0238095	1008
3	rs213400	T	C	0.0257937	1008
3	rs213401	T	C	0.0297619	1008
3	rs17062633	C	G	0.102183	1008
3	rs169913	A	G	0.133929	1008
3	rs147734176	G	A	0.0128968	1008
3	rs169914	A	T	0.0238095	1008
3	rs169915	A	G	0.186508	1008
3	rs213402	C	T	0.0277778	1008
3	rs59183318	C	T	0.0386905	1008
3	rs1390766	G	T	0.831349	1008
3	rs981852	C	T	0.927579	1008
3	rs12487617	A	G	0.838294	1008
3	rs76602595	T	C	0.0248016	1008
3	rs13314141	T	G	0.078373	1008
3	rs73099449	C	T	0.0327381	1008
3	rs73099453	G	A	0.0873016	1008
3	rs114880734	C	G	0.078373	1008
3	rs6771240	G	T	0.671627	1008
3	rs75062558	C	G	0.126984	1008
3	rs143017	G	A	0.923611	1008
3	rs143018	G	A	0.923611	1008
3	rs213404	C	A	0.985119	1008
3	rs13060801	G	A	0.0833333	1008
3	rs10510835	G	T	0.00793651	1008
3	rs4679650	A	T	0.671627	1008
3	rs213405	C	T	0.985119	1008
3	rs213406	C	T	0.985119	1008
3	rs34944550	C	T	0.0347222	1008
3	rs213328	A	T	0.985119	1008
3	rs17062647	C	A	0.142857	1008
3	rs213330	A	G	0.167659	1008
3	rs213332	C	G	0.985119	1008
3	rs213333	C	T	0.905754	1008
3	rs213335	T	C	0.252976	1008
3	rs213336	T	A	0.172619	1008
3	rs9839805	T	A	0.655754	1008
3	rs138273054	G	A	0.00992063	1008
3	rs4679651	G	A	0.651786	1008
3	rs213339	A	C	0.25496	1008
3	rs77127316	G	C	0.0873016	1008
3	rs146222740	T	C	0.0406746	1008
3	rs213340	G	A	0.900794	1008
3	rs11130761	C	G	0.654762	1008
3	rs2132608	G	C	0.655754	1008
3	rs62238538	C	A	0.014881	1008
3	rs213342	C	G	0.923611	1008
3	rs213343	G	T	0.923611	1008
3	rs213344	A	G	0.173611	1008
3	rs1845898	A	G	0.676587	1008
3	rs213346	G	A	0.169643	1008
3	rs12487096	G	A	0.145833	1008
3	rs73835237	T	C	0.0694444	1008
3	rs2383	G	C	0.248016	1008
3	rs141012105	G	C	0.0287698	1008
3	rs213347	A	G	0.923611	1008
3	rs213348	A	G	0.174603	1008
3	rs76770164	C	T	0.0694444	1008
3	rs213350	A	G	0.172619	1008
3	rs150718186	T	C	0.0208333	1008
3	rs9835376	G	A	0.744048	1008
3	rs213352	A	G	0.171627	1008
3	rs17399247	A	T	0.0753968	1008
3	rs12636197	T	C	0.676587	1008
3	rs34244389	T	C	0.078373	1008
3	rs213354	C	A	0.248016	1008
3	rs213355	G	T	0.248016	1008
3	rs213357	G	C	0.250992	1008
3	rs9883016	A	T	0.654762	1008
3	rs78296274	G	A	0.109127	1008
3	rs213359	A	C	0.906746	1008
3	rs11130762	C	G	0.656746	1008
3	rs76925653	A	G	0.0882937	1008
3	rs1390763	C	T	0.729167	1008
3	rs213361	T	G	0.176587	1008
3	rs4393861	G	A	0.679563	1008
3	rs35289739	A	C	0.0625	1008
3	rs118030599	T	C	0.0406746	1008
3	rs62248468	C	G	0.696429	1008
3	rs62248469	T	C	0.699405	1008
3	rs213363	T	A	0.150794	1008
3	rs62248470	C	T	0.695437	1008
3	rs9876544	T	C	0.699405	1008
3	rs67994115	G	A	0.698413	1008
3	rs67048609	A	G	0.698413	1008
3	rs71313762	G	A	0.697421	1008
3	rs62248471	T	G	0.698413	1008
3	rs213366	G	A	0.915675	1008
3	rs12487741	A	G	0.697421	1008
3	rs12494319	G	A	0.697421	1008
3	rs62248472	G	A	0.0882937	1008
3	rs11130763	T	C	0.676587	1008
3	rs12633077	G	A	0.676587	1008
3	rs213368	C	T	0.150794	1008
3	rs12638410	A	G	0.676587	1008
3	rs12633119	G	A	0.676587	1008
3	rs12638426	A	G	0.676587	1008
3	rs12633138	G	A	0.676587	1008
3	rs1948560	G	A	0.675595	1008
3	rs1948561	G	A	0.676587	1008
3	rs4679520	C	T	0.672619	1008
3	rs213369	C	A	0.150794	1008
3	rs4679521	T	C	0.671627	1008
3	rs4679522	T	C	0.671627	1008
3	rs4679523	C	T	0.690476	1008
3	rs12497746	A	C	0.6875	1008
3	rs12492065	G	A	0.685516	1008
3	rs117867971	T	C	0.0188492	1008
3	rs17062684	A	G	0.688492	1008
3	rs213370	C	G	0.162698	1008
3	rs13060988	A	G	0.689484	1008
3	rs35297861	G	T	0.672619	1008
3	rs13061155	C	T	0.670635	1008
3	rs213371	T	C	0.916667	1008
3	rs9849524	G	A	0.6875	1008
3	rs9849664	G	A	0.688492	1008
3	rs9849856	G	A	0.757937	1008
3	rs726693	T	G	0.704365	1008
3	rs726692	C	T	0.671627	1008
3	rs73836410	G	A	0.0545635	1008
3	rs146362039	C	T	0.0109127	1008
3	rs2201649	A	G	0.0823413	1008
3	rs6446117	C	T	0.637897	1008
3	rs114869851	C	T	0.0208333	1008
3	rs213373	A	T	0.046627	1008
3	rs185917150	T	C	0.0208333	1008
3	rs9879860	T	C	0.0456349	1008
3	rs9822070	A	C	0.046627	1008
3	rs73101215	T	G	0.047619	1008
3	rs9826614	A	G	0.047619	1008
3	rs213374	T	C	0.047619	1008
3	rs213375	A	G	0.046627	1008
3	rs213376	G	A	0.046627	1008
3	rs145850988	T	C	0.0386905	1008
3	rs75725931	T	G	0.077381	1008
3	rs741895	G	T	0.960317	1008
3	rs732380	C	T	0.727183	1008
3	rs10049216	A	C	0.734127	1008
3	rs7611670	G	A	0.96131	1008
3	rs73836412	T	C	0.252976	1008
3	rs2049845	T	C	0.96131	1008
3	rs2049846	T	G	0.930556	1008
3	rs2049847	A	G	0.930556	1008
3	rs2049848	T	C	0.931548	1008
3	rs7648865	A	C	0.930556	1008
3	rs7651340	T	C	0.930556	1008
3	rs7615052	G	C	0.930556	1008
3	rs7637894	C	T	0.96131	1008
3	rs213377	G	A	0.0386905	1008
3	rs6797140	C	T	0.96131	1008
3	rs183330	C	T	0.0694444	1008
3	rs9848465	G	C	0.96131	1008
3	rs60569486	G	A	0.252976	1008
3	rs10866033	C	T	0.96131	1008
3	rs11130764	G	A	0.647817	1008
3	rs12629886	A	T	0.929563	1008
3	rs9853628	C	G	0.958333	1008
3	rs9858300	G	C	0.939484	1008
3	rs62248493	G	A	0.951389	1008
3	rs62248494	C	G	0.951389	1008
3	rs9883296	T	C	0.733135	1008
3	rs13324247	G	C	0.752976	1008
3	rs4295132	T	C	0.953373	1008
3	rs78157071	T	C	0.0853175	1008
3	rs13317933	A	G	0.733135	1008
3	rs10154846	T	C	0.933532	1008
3	rs9311756	A	G	0.930556	1008
3	rs149873255	C	T	0.00595238	1008
3	rs2088310	T	C	0.953373	1008
3	rs2088311	T	C	0.953373	1008
3	rs10155027	G	T	0.0843254	1008
3	rs4679475	C	T	0.953373	1008
3	rs13315808	T	C	0.953373	1008
3	rs62248495	G	A	0.119048	1008
3	rs10866034	T	A	0.953373	1008
3	rs9311758	T	C	0.953373	1008
3	rs78667350	C	A	0.0228175	1008
3	rs6765946	T	C	0.140873	1008
3	rs17400084	C	T	0.0833333	1008
3	rs6768733	T	C	0.953373	1008
3	rs6768755	T	C	0.953373	1008
3	rs111247300	T	G	0.0228175	1008
3	rs74738297	T	A	0.0228175	1008
3	rs75481023	C	T	0.0228175	1008
3	rs1496649	A	C	0.953373	1008
3	rs115726486	T	A	0.0228175	1008
3	rs1353545	G	C	0.790675	1008
3	rs17400197	T	C	0.139881	1008
3	rs10510836	G	T	0.137897	1008
3	rs9867642	G	A	0.952381	1008
3	rs9829607	A	G	0.929563	1008
3	rs10510837	G	A	0.0843254	1008
3	rs6764575	C	T	0.0228175	1008
3	rs741896	C	G	0.828373	1008
3	rs741897	C	G	0.829365	1008
3	rs741898	A	G	0.700397	1008
3	rs115104919	C	T	0.0228175	1008
3	rs932273	C	T	0.829365	1008
3	rs6780613	A	G	0.834325	1008
3	rs75541095	G	T	0.0873016	1008
3	rs13095141	A	T	0.683532	1008
3	rs1353546	T	C	0.953373	1008
3	rs6779529	G	T	0.951389	1008
3	rs140811345	A	C	0.0138889	1008
3	rs4679524	T	C	0.808532	1008
3	rs6804909	C	A	0.71627	1008
3	rs4679526	C	G	0.808532	1008
3	rs4679527	T	C	0.719246	1008
3	rs9813516	G	A	0.809524	1008
3	rs58921609	T	A	0.0892857	1008
3	rs760322	T	G	0.952381	1008
3	rs760323	C	T	0.952381	1008
3	rs760324	C	T	0.952381	1008
3	rs6778121	T	G	0.0952381	1008
3	rs143126174	G	C	0.0228175	1008
3	rs76599943	C	T	0.0873016	1008
3	rs6776005	A	G	0.031746	1008
3	rs6763641	C	A	0.0902778	1008
3	rs6446119	C	T	0.114087	1008
3	rs6766165	C	T	0.114087	1008
3	rs75937838	G	C	0.0912698	1008
3	rs4679528	T	C	0.821429	1008
3	rs9824783	C	T	0.114087	1008
3	rs114445603	C	A	0.0228175	1008
3	rs78425775	T	C	0.0922619	1008
3	rs1390765	A	G	0.14881	1008
3	rs6785656	T	A	0.0873016	1008
3	rs75660667	C	T	0.146825	1008
3	rs28557335	T	C	0.844246	1008
3	rs182658661	G	A	0.0228175	1008
3	rs7631389	A	G	0.951389	1008
3	rs191206110	G	A	0.0228175	1008
3	rs7631677	A	G	0.843254	1008
3	rs10428177	A	G	0.949405	1008
3	rs11130765	T	A	0.843254	1008
3	rs7644138	G	A	0.108135	1008
3	rs57299646	C	T	0.0853175	1008
3	rs4679529	C	A	0.684524	1008
3	rs4679530	T	A	0.684524	1008
3	rs4679531	T	G	0.803571	1008
3	rs149680854	T	C	0.0228175	1008
3	rs114924262	A	G	0.0228175	1008
3	rs35536483	G	A	0.655754	1008
3	rs75185190	G	A	0.124008	1008
3	rs9870612	A	C	0.723214	1008
3	rs117216458	A	G	0.0228175	1008
3	rs117624733	T	C	0.0168651	1008
3	rs12490488	G	A	0.659722	1008
3	rs186154	A	G	0.804563	1008
3	rs76027415	C	A	0.0803571	1008
3	rs213382	G	T	0.160714	1008
3	rs213383	T	C	0.199405	1008
3	rs213384	A	G	0.201389	1008
3	rs143809651	A	G	0.0426587	1008
3	rs213385	G	C	0.206349	1008
3	rs213386	T	C	0.198413	1008
3	rs213387	C	T	0.195437	1008
3	rs11711608	G	A	0.0327381	1008
3	rs9837070	C	T	0.196429	1008
3	rs73103055	C	T	0.0327381	1008
3	rs6808467	A	C	0.0337302	1008
3	rs6446120	G	T	0.202381	1008
3	rs926143	G	C	0.204365	1008
3	rs1569348	T	C	0.203373	1008
3	rs1569349	A	G	0.204365	1008
3	rs1882898	A	G	0.204365	1008
3	rs1882899	G	T	0.204365	1008
3	rs1882900	G	T	0.203373	1008
3	rs1882901	G	A	0.204365	1008
3	rs10510838	C	T	0.0327381	1008
3	rs34717494	C	T	0.202381	1008
3	rs9815526	A	G	0.207341	1008
3	rs72875033	G	A	0.512897	1008
3	rs67113918	G	C	0.0297619	1008
3	rs1569350	T	C	0.189484	1008
3	rs1569351	A	T	0.162698	1008
3	rs1569352	C	A	0.208333	1008
3	rs12494639	G	C	0.194444	1008
3	rs12498046	T	G	0.196429	1008
3	rs11130766	C	T	0.193452	1008
3	rs146530613	A	G	0.0575397	1008
3	rs73103073	G	T	0.0238095	1008
3	rs137976054	T	C	0.0277778	1008
3	rs1546830	A	T	0.22619	1008
3	rs1546831	A	G	0.201389	1008
3	rs73103076	A	G	0.0238095	1008
3	rs6773826	G	T	0.223214	1008
3	rs6762886	A	C	0.202381	1008
3	rs11720480	C	G	0.0238095	1008
3	rs727476	G	T	0.191468	1008
3	rs73103085	C	T	0.0238095	1008
3	rs139656719	T	A	0.0257937	1008
3	rs10866035	A	C	0.241071	1008
3	rs11717976	C	A	0.0248016	1008
3	rs6779494	T	C	0.0257937	1008
3	rs117524274	G	A	0.0208333	1008
3	rs7614321	C	T	0.174603	1008
3	rs60132759	A	G	0.0257937	1008
3	rs73103091	G	A	0.0248016	1008
3	rs13074132	T	C	0.15377	1008
3	rs9878437	G	A	0.0257937	1008
3	rs9878446	G	A	0.0257937	1008
3	rs963685	A	C	0.234127	1008
3	rs9882907	C	T	0.0257937	1008
3	rs10510839	T	A	0.205357	1008
3	rs17658293	A	G	0.0248016	1008
3	rs1006902	A	C	0.230159	1008
3	rs1006901	A	C	0.215278	1008
3	rs3890406	G	A	0.230159	1008
3	rs17599845	A	G	0.217262	1008
3	rs17658463	T	C	0.228175	1008
3	rs117958890	G	T	0.0198413	1008
3	rs58618157	T	C	0.0248016	1008
3	rs57923315	G	A	0.0248016	1008
3	rs73104914	C	A	0.0257937	1008
3	rs73104916	T	G	0.0257937	1008
3	rs73104920	G	C	0.0257937	1008
3	rs73104921	A	G	0.0257937	1008
3	rs6800393	G	A	0.0257937	1008
3	rs73104925	C	T	0.0248016	1008
3	rs17599894	C	A	0.0257937	1008
3	rs73104932	A	C	0.0257937	1008
3	rs28610194	T	C	0.178571	1008
3	rs73104934	A	G	0.0257937	1008
3	rs147898931	T	C	0.0138889	1008
3	rs73104937	A	G	0.0257937	1008
3	rs11708562	C	A	0.0257937	1008
3	rs11716358	A	C	0.0257937	1008
3	rs117612612	T	C	0.0595238	1008
3	rs11708661	C	T	0.0257937	1008
3	rs6446125	G	A	0.166667	1008
3	rs11713599	T	C	0.0257937	1008
3	rs11717219	A	C	0.0248016	1008
3	rs11717293	A	T	0.0257937	1008
3	rs73104946	T	C	0.0257937	1008
3	rs10510841	T	C	0.0248016	1008
3	rs6799964	A	C	0.232143	1008
3	rs6800049	A	G	0.0257937	1008
3	rs6802584	T	C	0.0257937	1008
3	rs6800257	A	C	0.204365	1008
3	rs6787076	T	C	0.176587	1008
3	rs6771883	C	G	0.0257937	1008
3	rs6771886	C	T	0.132937	1008
3	rs17600161	G	A	0.0267857	1008
3	rs11920482	C	T	0.170635	1008
3	rs113620055	A	G	0.0257937	1008
3	rs113079200	C	A	0.0248016	1008
3	rs111837446	T	C	0.0257937	1008
3	rs73107015	C	T	0.0257937	1008
3	rs73107017	C	T	0.0257937	1008
3	rs17600182	A	G	0.0257937	1008
3	rs73107018	A	G	0.0248016	1008
3	rs73107020	A	G	0.0248016	1008
3	rs73107021	C	A	0.0238095	1008
3	rs73107022	A	G	0.0257937	1008
3	rs79240394	T	C	0.0248016	1008
3	rs6797780	T	C	0.367063	1008
3	rs75619449	T	C	0.0248016	1008
3	rs12635331	C	G	0.389881	1008
3	rs73107028	A	C	0.0248016	1008
3	rs73107031	A	G	0.0248016	1008
3	rs73107035	T	C	0.0248016	1008
3	rs17658860	T	C	0.0248016	1008
3	rs73107040	A	C	0.0248016	1008
3	rs12493207	G	A	0.0863095	1008
3	rs11130767	T	A	0.213294	1008
3	rs57064547	G	A	0.0248016	1008
3	rs61667611	T	A	0.0248016	1008
3	rs114549053	G	C	0.00396825	1008
3	rs60386258	C	T	0.0248016	1008
3	rs6789565	C	T	0.0248016	1008
3	rs6789642	C	T	0.0248016	1008
3	rs6764498	G	A	0.377976	1008
3	rs4679476	G	A	0.377976	1008
3	rs73107048	A	G	0.0248016	1008
3	rs73107051	G	A	0.0248016	1008
3	rs13096007	G	A	0.353175	1008
3	rs17606826	G	A	0.0248016	1008
3	rs141478358	A	G	0.015873	1008
3	rs73107055	G	C	0.0248016	1008
3	rs79207662	T	C	0.0248016	1008
3	rs73107058	C	T	0.0248016	1008
3	rs73107060	T	C	0.0248016	1008
3	rs35450604	C	T	0.326389	1008
3	rs73107062	T	A	0.0248016	1008
3	rs17606882	C	T	0.0257937	1008
3	rs6778218	G	A	0.326389	1008
3	rs6778312	G	A	0.301587	1008
3	rs12636057	C	T	0.298611	1008
3	rs33978427	A	G	0.342262	1008
3	rs76472458	G	C	0.0168651	1008
3	rs12496431	G	A	0.297619	1008
3	rs34687640	T	C	0.0238095	1008
3	rs75250521	A	T	0.0218254	1008
3	rs12485388	G	A	0.308532	1008
3	rs11130768	T	C	0.366071	1008
3	rs66969673	T	C	0.0367063	1008
3	rs80298781	C	T	0.0367063	1008
3	rs35122696	G	T	0.0347222	1008
3	rs6784469	G	A	0.214286	1008
3	rs6773303	A	G	0.0704365	1008
3	rs6773500	A	C	0.0644841	1008
3	rs965033	T	C	0.502976	1008
3	rs970045	C	T	0.741071	1008
3	rs35447167	A	G	0.625	1008
3	rs6787887	G	C	0.582341	1008
3	rs6782631	T	C	0.448413	1008
3	rs12487526	T	C	0.266865	1008
3	rs115524555	T	C	0.00297619	1008
3	rs6791718	G	T	0.683532	1008
3	rs17607715	A	C	0.268849	1008
3	rs60568558	C	G	0.269841	1008
3	rs17062824	C	G	0.252976	1008
3	rs6786100	T	C	0.710317	1008
3	rs11721192	G	A	0.265873	1008
3	rs60556501	G	A	0.265873	1008
3	rs58687504	C	T	0.265873	1008
3	rs6768883	A	C	0.274802	1008
3	rs6780146	G	A	0.269841	1008
3	rs11130769	A	G	0.269841	1008
3	rs62248546	A	G	0.00198413	1008
3	rs12489534	T	G	0.271825	1008
3	rs12486822	C	G	0.268849	1008
3	rs12486873	G	A	0.268849	1008
3	rs6777599	T	G	0.275794	1008
3	rs6762611	C	T	0.678571	1008
3	rs74762585	C	G	0.0257937	1008
3	rs6778142	T	C	0.27381	1008
3	rs7624537	T	C	0.27381	1008
3	rs970387	G	T	0.678571	1008
3	rs984757	C	T	0.678571	1008
3	rs7635477	G	A	0.678571	1008
3	rs10433635	C	T	0.685516	1008
3	rs17062850	T	C	0.41369	1008
3	rs1569353	C	A	0.00198413	1008
3	rs1057501	T	G	0.6875	1008
3	rs1057504	C	T	0.685516	1008
3	rs3732551	T	C	0.685516	1008
3	rs3732552	T	C	0.685516	1008
3	rs7636619	T	C	0.275794	1008
3	rs983947	A	T	0.686508	1008
3	rs117203515	G	T	0.0486111	1008
3	rs2736823	T	A	0.686508	1008
3	rs6795869	A	G	0.274802	1008
3	rs6807084	G	T	0.267857	1008
3	rs2687161	A	C	0.684524	1008
3	rs111312156	C	T	0.266865	1008
3	rs58609490	C	T	0.266865	1008
3	rs73090052	A	G	0.272817	1008
3	rs1569354	A	T	0.686508	1008
3	rs1569355	T	C	0.00297619	1008
3	rs17608587	T	C	0.00198413	1008
3	rs9863279	T	C	0.479167	1008
3	rs11130770	C	T	0.218254	1008
3	rs7653872	C	T	0.694444	1008
3	rs7631068	G	T	0.693452	1008
3	rs11718018	T	C	0.00297619	1008
3	rs17062882	T	C	0.214286	1008
3	rs2736826	C	T	0.694444	1008
3	rs2687165	T	G	0.482143	1008
3	rs6780483	T	G	0.697421	1008
3	rs9853451	C	T	0.693452	1008
3	rs34555513	C	A	0.696429	1008
3	rs9816428	A	T	0.696429	1008
3	rs17062890	G	A	0.213294	1008
3	rs2736828	A	G	0.695437	1008
3	rs17062892	T	C	0.480159	1008
3	rs74957537	G	C	0.213294	1008
3	rs9860090	C	G	0.481151	1008
3	rs4679533	G	C	0.21131	1008
3	rs12497472	T	C	0.21131	1008
3	rs62248547	T	A	0.21131	1008
3	rs9836899	C	G	0.482143	1008
3	rs9837246	C	G	0.480159	1008
3	rs9841239	C	T	0.480159	1008
3	rs9842521	C	A	0.47619	1008
3	rs4679534	T	C	0.202381	1008
3	rs9847570	C	T	0.477183	1008
3	rs9847855	G	A	0.477183	1008
3	rs9848065	C	T	0.477183	1008
3	rs1117870	T	C	0.21627	1008
3	rs9814467	A	G	0.477183	1008
3	rs9814473	A	C	0.477183	1008
3	rs9814637	A	G	0.477183	1008
3	rs9872356	T	C	0.477183	1008
3	rs4605500	A	G	0.477183	1008
3	rs2687168	T	A	0.480159	1008
3	rs2687169	T	C	0.480159	1008
3	rs2687170	C	T	0.477183	1008
3	rs2734380	A	G	0.477183	1008
3	rs2687171	C	T	0.477183	1008
3	rs11716940	G	C	0.311508	1008
3	rs73090101	C	T	0.477183	1008
3	rs4615035	C	T	0.47619	1008
3	rs9868281	C	T	0.00198413	1008
3	rs9868816	G	C	0.00198413	1008
3	rs7635514	A	C	0.498016	1008
3	rs6801889	G	A	0.474206	1008
3	rs73094220	C	G	0.474206	1008
3	rs9874387	G	A	0.469246	1008
3	rs2687176	C	A	0.675595	1008
3	rs9847063	A	T	0.295635	1008
3	rs736934	G	C	0.00297619	1008
3	rs736935	C	T	0.507937	1008
3	rs73094239	T	C	0.298611	1008
3	rs971866	C	A	0.169643	1008
3	rs68056303	T	C	0.464286	1008
3	rs17062963	C	G	0.463294	1008
3	rs17062966	G	A	0.463294	1008
3	rs117009421	G	A	0.0436508	1008
3	rs66638788	A	C	0.463294	1008
3	rs66636226	C	T	0.463294	1008
3	rs7646666	C	T	0.463294	1008
3	rs186410765	T	C	0.0178571	1008
3	rs2362881	T	C	0.218254	1008
3	rs13098396	T	C	0.319444	1008
3	rs72624872	G	A	0.465278	1008
3	rs9824749	A	G	0.464286	1008
3	rs9882551	T	C	0.47123	1008
3	rs9862806	C	T	0.465278	1008
3	rs9862809	C	T	0.465278	1008
3	rs2734354	C	G	0.681548	1008
3	rs9867241	G	A	0.464286	1008
3	rs73094258	A	T	0.318452	1008
3	rs242213	C	G	0.786706	1008
3	rs7618479	A	G	0.463294	1008
3	rs6808129	C	G	0.463294	1008
3	rs2734361	G	A	0.713294	1008
3	rs6783454	G	A	0.460317	1008
3	rs2734363	G	A	0.462302	1008
3	rs12637099	C	A	0.458333	1008
3	rs9877008	C	G	0.43254	1008
3	rs11709440	T	C	0.263889	1008
3	rs242209	T	C	0.492063	1008
3	rs6807277	C	G	0.468254	1008
3	rs242201	A	G	0.0238095	1008
3	rs67250496	C	T	0.483135	1008
3	rs242197	T	C	0.487103	1008
3	rs17063018	C	T	0.213294	1008
3	rs242196	T	C	0.00198413	1008
3	rs1380466	G	A	0.486111	1008
3	rs66467459	A	T	0.486111	1008
3	rs242195	A	G	0.00198413	1008
3	rs12489848	T	C	0.264881	1008
3	rs6791776	A	C	0.257937	1008
3	rs1380465	A	T	0.482143	1008
3	rs67430163	A	G	0.482143	1008
3	rs11715925	A	C	0.261905	1008
3	rs3931996	T	C	0.52877	1008
3	rs79807767	T	C	0.0188492	1008
3	rs12172960	A	C	0.487103	1008
3	rs242193	T	C	0.00198413	1008
3	rs242192	G	A	0.510913	1008
3	rs68154260	T	C	0.479167	1008
3	rs67014449	A	G	0.487103	1008
3	rs35102526	A	T	0.00198413	1008
3	rs58118091	G	T	0.256944	1008
3	rs6446126	C	T	0.474206	1008
3	rs13059601	C	T	0.256944	1008
3	rs242171	G	T	0.47619	1008
3	rs7638538	T	G	0.475198	1008
3	rs9810520	A	C	0.265873	1008
3	rs242174	A	G	0.267857	1008
3	rs2734372	T	C	0.268849	1008
3	rs151743	C	T	0.4375	1008
3	rs12632676	C	G	0.361111	1008
3	rs12635633	T	C	0.363095	1008
3	rs241693	C	T	0.456349	1008
3	rs17063050	G	A	0.0426587	1008
3	rs116444902	C	A	0.0426587	1008
3	rs17063058	T	C	0.366071	1008
3	rs2611414	C	T	0.957341	1008
3	rs73096240	C	T	0.363095	1008
3	rs77687808	C	T	0.0426587	1008
3	rs12493462	G	A	0.133929	1008
3	rs73096245	C	T	0.363095	1008
3	rs12493494	C	T	0.133929	1008
3	rs17063073	A	G	0.0446429	1008
3	rs75862705	C	T	0.0396825	1008
3	rs9877074	T	C	0.955357	1008
3	rs17063086	C	T	0.0446429	1008
3	rs17063090	A	G	0.0446429	1008
3	rs116625187	C	T	0.00297619	1008
3	rs17063095	A	C	0.366071	1008
3	rs79555335	A	G	0.0446429	1008
3	rs17063100	C	T	0.0436508	1008
3	rs73096257	G	A	0.0863095	1008
3	rs73096259	C	T	0.362103	1008
3	rs17063104	T	A	0.133929	1008
3	rs151739	T	G	0.00892857	1008
3	rs1996829	A	T	0.458333	1008
3	rs1996828	G	T	0.458333	1008
3	rs4679536	T	C	0.133929	1008
3	rs118093216	T	C	0.0446429	1008
3	rs75844455	C	T	0.360119	1008
3	rs10490773	A	C	0.360119	1008
3	rs2687192	C	G	0.46131	1008
3	rs2687193	G	A	0.46131	1008
3	rs73096274	A	G	0.360119	1008
3	rs2687194	C	G	0.462302	1008
3	rs2734375	C	T	0.446429	1008
3	rs2734376	C	T	0.453373	1008
3	rs73096281	G	A	0.359127	1008
3	rs73096283	G	A	0.361111	1008
3	rs17063126	G	A	0.361111	1008
3	rs953480	T	C	0.359127	1008
3	rs6446127	T	A	0.0446429	1008
3	rs953479	A	C	0.359127	1008
3	rs7621114	T	C	0.141865	1008
3	rs7651806	C	G	0.144841	1008
3	rs150461999	A	G	0.0178571	1008
3	rs9866142	G	A	0.141865	1008
3	rs74319501	T	C	0.030754	1008
3	rs117231859	C	T	0.0228175	1008
3	rs9815504	T	G	0.144841	1008
3	rs75349049	G	C	0.339286	1008
3	rs409484	G	A	0.217262	1008
3	rs241688	G	T	0.469246	1008
3	rs2734377	T	A	0.526786	1008
3	rs2594250	A	G	0.472222	1008
3	rs2734378	G	A	0.8125	1008
3	rs241687	G	A	0.458333	1008
3	rs12488124	T	C	0.142857	1008
3	rs2687189	T	C	0.594246	1008
3	rs2594248	C	G	0.449405	1008
3	rs12632178	T	C	0.363095	1008
3	rs12630039	C	A	0.363095	1008
3	rs78628638	T	C	0.364087	1008
3	rs144792246	G	A	0.0337302	1008
3	rs1357320	T	C	0.604167	1008
3	rs885737	G	T	0.457341	1008
3	rs78801030	C	T	0.0337302	1008
3	rs79853187	T	C	0.0337302	1008
3	rs79253987	G	C	0.0337302	1008
3	rs75238986	T	A	0.0337302	1008
3	rs2594246	T	A	0.390873	1008
3	rs2611413	T	C	0.603175	1008
3	rs77635360	C	A	0.395833	1008
3	rs78149075	A	G	0.0337302	1008
3	rs77765120	G	C	0.144841	1008
3	rs139027574	T	G	0.0337302	1008
3	rs494368	G	A	0.152778	1008
3	rs12163583	T	A	0.549603	1008
3	rs12054281	A	G	0.39881	1008
3	rs411734	C	T	0.449405	1008
3	rs9846621	T	C	0.543651	1008
3	rs77063016	G	C	0.131944	1008
3	rs79887153	T	G	0.0337302	1008
3	rs478899	T	C	0.551587	1008
3	rs75531782	G	A	0.0337302	1008
3	rs995468	C	T	0.180556	1008
3	rs995467	T	C	0.180556	1008
3	rs1350638	G	A	0.144841	1008
3	rs995466	A	T	0.144841	1008
3	rs117319880	G	A	0.0337302	1008
3	rs381450	G	A	0.188492	1008
3	rs369161	A	G	0.188492	1008
3	rs368553	C	T	0.188492	1008
3	rs28583724	A	T	0.146825	1008
3	rs383111	G	A	0.188492	1008
3	rs28562847	C	T	0.180556	1008
3	rs391770	G	A	0.550595	1008
3	rs12629110	A	C	0.362103	1008
3	rs117439979	T	C	0.0347222	1008
3	rs79326839	G	A	0.361111	1008
3	rs394261	C	A	0.184524	1008
3	rs7627604	C	T	0.180556	1008
3	rs4679541	C	T	0.146825	1008
3	rs4679542	G	T	0.147817	1008
3	rs411076	T	A	0.191468	1008
3	rs411122	C	A	0.190476	1008
3	rs423336	G	T	0.0426587	1008
3	rs7644699	A	G	0.149802	1008
3	rs75085401	G	T	0.0337302	1008
3	rs368926	T	C	0.564484	1008
3	rs369278	A	C	0.576389	1008
3	rs412104	T	G	0.576389	1008
3	rs398105	C	T	0.564484	1008
3	rs17063156	C	T	0.358135	1008
3	rs381217	C	T	0.564484	1008
3	rs73836738	C	T	0.358135	1008
3	rs408164	T	A	0.564484	1008
3	rs4566489	C	T	0.16369	1008
3	rs148382885	C	G	0.165675	1008
3	rs12637710	T	A	0.358135	1008
3	rs7620217	G	A	0.0525794	1008
3	rs1947161	T	C	0.576389	1008
3	rs400475	A	C	0.576389	1008
3	rs400747	T	C	0.576389	1008
3	rs1947162	C	G	0.164683	1008
3	rs12629710	A	C	0.358135	1008
3	rs377319	G	C	0.565476	1008
3	rs114202402	G	C	0.0337302	1008
3	rs390523	T	G	0.565476	1008
3	rs146568031	C	T	0.358135	1008
3	rs2078287	G	C	0.555556	1008
3	rs12486710	T	A	0.16369	1008
3	rs12486718	T	C	0.164683	1008
3	rs12638086	C	T	0.359127	1008
3	rs6810051	A	G	0.578373	1008
3	rs6797839	C	G	0.578373	1008
3	rs12638610	C	T	0.359127	1008
3	rs12638665	C	T	0.359127	1008
3	rs425036	T	G	0.577381	1008
3	rs72878721	C	T	0.357143	1008
3	rs2885639	T	G	0.210317	1008
3	rs79988792	G	A	0.0208333	1008
3	rs17063191	C	T	0.046627	1008
3	rs1579912	T	G	0.402778	1008
3	rs445057	C	T	0.411706	1008
3	rs17063200	C	T	0.0446429	1008
3	rs424675	C	T	0.402778	1008
3	rs9860907	C	G	0.165675	1008
3	rs378346	G	A	0.401786	1008
3	rs9809480	T	C	0.166667	1008
3	rs2594239	C	G	0.411706	1008
3	rs1447970	C	T	0.410714	1008
3	rs17063215	G	C	0.0446429	1008
3	rs75365614	T	A	0.0456349	1008
3	rs4679544	G	A	0.521825	1008
3	rs378022	G	C	0.571429	1008
3	rs111622814	C	T	0.0446429	1008
3	rs74537628	T	G	0.0446429	1008
3	rs9821428	T	C	0.575397	1008
3	rs2734387	G	C	0.575397	1008
3	rs118172326	T	C	0.0446429	1008
3	rs410775	G	A	0.522817	1008
3	rs2734388	C	G	0.58631	1008
3	rs492308	A	G	0.576389	1008
3	rs493345	A	G	0.519841	1008
3	rs1597104	T	C	0.164683	1008
3	rs151159511	T	A	0.0168651	1008
3	rs430815	A	G	0.40873	1008
3	rs437784	G	A	0.519841	1008
3	rs410552	T	C	0.575397	1008
3	rs79238887	T	C	0.0446429	1008
3	rs415175	T	C	0.575397	1008
3	rs34984537	G	C	0.357143	1008
3	rs75311553	A	G	0.0446429	1008
3	rs473944	T	C	0.574405	1008
3	rs439087	C	T	0.519841	1008
3	rs440692	A	G	0.574405	1008
3	rs117556987	T	A	0.0386905	1008
3	rs117852404	A	C	0.133929	1008
3	rs199692194	T	C	0.0386905	1008
3	rs75577149	G	T	0.0347222	1008
3	rs4638920	A	T	0.579365	1008
3	rs2121861	G	A	0.544643	1008
3	rs2121862	C	G	0.579365	1008
3	rs4679478	C	T	0.534722	1008
3	rs4234288	G	A	0.53373	1008
3	rs3856654	C	T	0.568452	1008
3	rs1546817	G	C	0.534722	1008
3	rs2121863	T	C	0.570437	1008
3	rs2734390	A	G	0.569444	1008
3	rs11924296	A	G	0.534722	1008
3	rs17063248	C	T	0.0347222	1008
3	rs9820943	G	A	0.531746	1008
3	rs3901943	G	A	0.532738	1008
3	rs4468936	C	T	0.532738	1008
3	rs4393860	C	T	0.532738	1008
3	rs72880370	G	A	0.0347222	1008
3	rs72880371	T	C	0.0347222	1008
3	rs9826530	G	A	0.531746	1008
3	rs7644852	T	C	0.531746	1008
3	rs7644970	T	C	0.532738	1008
3	rs7645058	T	A	0.532738	1008
3	rs9830999	G	A	0.521825	1008
3	rs9868373	A	G	0.521825	1008
3	rs138264546	C	T	0.0287698	1008
3	rs9856092	T	C	0.510913	1008
3	rs452203	T	A	0.543651	1008
3	rs80147986	G	A	0.0347222	1008
3	rs452392	T	A	0.507937	1008
3	rs73100273	C	A	0.145833	1008
3	rs7627398	G	A	0.552579	1008
3	rs453951	G	A	0.517857	1008
3	rs76269729	G	A	0.0347222	1008
3	rs2166824	T	C	0.517857	1008
3	rs1447971	G	A	0.550595	1008
3	rs117415849	G	A	0.0347222	1008
3	rs9852001	G	A	0.518849	1008
3	rs10084745	A	T	0.362103	1008
3	rs149986741	C	T	0.0228175	1008
3	rs400870	T	A	0.396825	1008
3	rs140485514	T	C	0.0347222	1008
3	rs147421338	C	T	0.0337302	1008
3	rs9846216	C	G	0.360119	1008
3	rs2205041	A	G	0.636905	1008
3	rs2205042	T	C	0.635913	1008
3	rs13091743	T	A	0.0406746	1008
3	rs9818182	A	G	0.480159	1008
3	rs9818342	A	G	0.383929	1008
3	rs9818349	A	G	0.480159	1008
3	rs77686999	A	G	0.117063	1008
3	rs9856634	G	A	0.382937	1008
3	rs13070051	G	A	0.0406746	1008
3	rs415832	C	A	0.479167	1008
3	rs1531334	C	T	0.382937	1008
3	rs74621770	C	G	0.112103	1008
3	rs2362888	C	T	0.382937	1008
3	rs2362889	G	A	0.382937	1008
3	rs410072	C	T	0.480159	1008
3	rs77255677	G	C	0.0565476	1008
3	rs2362892	C	A	0.382937	1008
3	rs1447972	C	G	0.521825	1008
3	rs2362894	C	G	0.382937	1008
3	rs4485674	C	G	0.382937	1008
3	rs2734352	A	C	0.480159	1008
3	rs9861820	C	G	0.382937	1008
3	rs9824052	A	C	0.382937	1008
3	rs17063274	A	G	0.0575397	1008
3	rs17063275	G	A	0.0396825	1008
3	rs394509	A	G	0.481151	1008
3	rs9882078	T	C	0.382937	1008
3	rs9862176	C	G	0.382937	1008
3	rs440450	A	T	0.480159	1008
3	rs9828307	A	G	0.382937	1008
3	rs13081317	C	T	0.0396825	1008
3	rs76674797	G	C	0.382937	1008
3	rs77485171	A	G	0.383929	1008
3	rs13061510	T	C	0.0396825	1008
3	rs430036	G	A	0.382937	1008
3	rs430270	C	A	0.473214	1008
3	rs10222349	T	G	0.381944	1008
3	rs12053887	T	C	0.381944	1008
3	rs1447973	T	G	0.381944	1008
3	rs375127	G	A	0.381944	1008
3	rs9817027	T	A	0.382937	1008
3	rs9817511	T	C	0.381944	1008
3	rs71313775	C	A	0.0396825	1008
3	rs71313776	T	C	0.0416667	1008
3	rs385483	G	A	0.478175	1008
3	rs9877308	C	A	0.381944	1008
3	rs9822030	T	C	0.381944	1008
3	rs12330860	C	T	0.381944	1008
3	rs12330869	G	C	0.479167	1008
3	rs117577441	A	G	0.0575397	1008
3	rs13099360	A	G	0.0763889	1008
3	rs13079397	T	C	0.0763889	1008
3	rs75961745	A	G	0.0565476	1008
3	rs7646323	T	G	0.551587	1008
3	rs9311766	T	G	0.352183	1008
3	rs17063317	A	C	0.0575397	1008
3	rs17063320	T	A	0.0575397	1008
3	rs75096865	A	G	0.0575397	1008
3	rs9858462	T	C	0.355159	1008
3	rs75685258	T	C	0.0575397	1008
3	rs242219	T	C	0.430556	1008
3	rs76778230	A	G	0.0605159	1008
3	rs2121864	T	C	0.866071	1008
3	rs117427048	C	T	0.00793651	1008
3	rs2594268	C	T	0.87996	1008
3	rs242225	T	C	0.303571	1008
3	rs2362897	T	G	0.357143	1008
3	rs9848952	C	T	0.582341	1008
3	rs9849539	G	A	0.343254	1008
3	rs9869160	T	G	0.37996	1008
3	rs2197750	C	T	0.359127	1008
3	rs2197751	C	T	0.80754	1008
3	rs72882134	G	A	0.3125	1008
3	rs6801616	T	C	0.740079	1008
3	rs72882135	A	T	0.315476	1008
3	rs78456488	G	C	0.046627	1008
3	rs6789802	C	T	0.733135	1008
3	rs11708700	A	T	0.735119	1008
3	rs28594929	G	C	0.184524	1008
3	rs115782347	G	A	0.046627	1008
3	rs75793140	T	G	0.0744048	1008
3	rs73101807	A	G	0.113095	1008
3	rs17817118	A	G	0.113095	1008
3	rs28373656	C	T	0.18254	1008
3	rs6793324	C	T	0.732143	1008
3	rs17063329	C	G	0.315476	1008
3	rs74696695	C	T	0.077381	1008
3	rs58988599	T	C	0.121032	1008
3	rs9871322	G	A	0.490079	1008
3	rs56073239	A	G	0.115079	1008
3	rs77312360	G	A	0.305556	1008
3	rs57311618	A	G	0.0734127	1008
3	rs75135899	C	T	0.115079	1008
3	rs35486781	A	G	0.0734127	1008
3	rs17031605	G	C	0.459325	1008
3	rs34074099	T	G	0.078373	1008
3	rs6763524	T	C	0.0833333	1008
3	rs6764060	A	G	0.500992	1008
3	rs75387199	C	T	0.30754	1008
3	rs17063335	C	T	0.0585317	1008
3	rs9881669	G	A	0.0823413	1008
3	rs17661314	A	C	0.111111	1008
3	rs13098406	A	G	0.0734127	1008
3	rs13098699	C	T	0.0734127	1008
3	rs9881736	C	T	0.0823413	1008
3	rs2121865	C	T	0.616071	1008
3	rs75790563	C	T	0.0426587	1008
3	rs17609657	A	G	0.111111	1008
3	rs17609699	G	A	0.115079	1008
3	rs75767888	A	G	0.0287698	1008
3	rs12493686	C	T	0.0823413	1008
3	rs4608644	C	T	0.612103	1008
3	rs17609762	C	G	0.109127	1008
3	rs55996445	T	C	0.109127	1008
3	rs17609783	C	T	0.109127	1008
3	rs13100448	T	C	0.144841	1008
3	rs9985430	C	T	0.262897	1008
3	rs56829862	A	G	0.335317	1008
3	rs12498050	T	C	0.152778	1008
3	rs9985431	C	G	0.110119	1008
3	rs17080828	T	C	0.309524	1008
3	rs12488248	A	G	0.264881	1008
3	rs6771504	A	G	0.264881	1008
3	rs6774103	T	G	0.264881	1008
3	rs6776721	T	A	0.264881	1008
3	rs13059195	T	C	0.15377	1008
3	rs35251804	T	A	0.15377	1008
3	rs35122152	A	C	0.15377	1008
3	rs6777241	T	A	0.263889	1008
3	rs7621164	A	C	0.152778	1008
3	rs6762271	C	T	0.308532	1008
3	rs7626208	T	G	0.263889	1008
3	rs11719292	C	T	0.110119	1008
3	rs12496532	G	A	0.15377	1008
3	rs6765826	C	A	0.154762	1008
3	rs6789538	G	A	0.15377	1008
3	rs6783772	T	C	0.152778	1008
3	rs6781130	A	G	0.263889	1008
3	rs6768625	C	T	0.263889	1008
3	rs6783802	T	C	0.263889	1008
3	rs6792440	G	A	0.263889	1008
3	rs10510845	G	T	0.263889	1008
3	rs13327150	G	C	0.110119	1008
3	rs10510846	T	C	0.110119	1008
3	rs10510847	G	A	0.263889	1008
3	rs73103709	C	A	0.109127	1008
3	rs13316872	T	C	0.110119	1008
3	rs11720615	C	T	0.606151	1008
3	rs9881093	G	T	0.301587	1008
3	rs11922239	A	G	0.301587	1008
3	rs148953470	C	A	0.0376984	1008
3	rs117479005	G	A	0.0376984	1008
3	rs117674531	C	A	0.0376984	1008
3	rs145148535	A	G	0.0376984	1008
3	rs4142702	T	C	0.465278	1008
3	rs4679479	T	C	0.272817	1008
3	rs2121866	T	C	0.31746	1008
3	rs2121867	T	C	0.316468	1008
3	rs78875165	G	A	0.047619	1008
3	rs79235695	C	T	0.0436508	1008
3	rs149267192	T	G	0.0436508	1008
3	rs117089872	G	A	0.0436508	1008
3	rs1447974	T	G	0.314484	1008
3	rs9863826	A	G	0.468254	1008
3	rs117155057	G	A	0.0436508	1008
3	rs9826469	C	T	0.159722	1008
3	rs1447975	C	T	0.202381	1008
3	rs1447976	C	G	0.201389	1008
3	rs17063396	C	T	0.267857	1008
3	rs141332698	C	G	0.0436508	1008
3	rs78655616	G	A	0.268849	1008
3	rs28538294	C	T	0.116071	1008
3	rs28473445	C	T	0.116071	1008
3	rs117041338	G	A	0.0436508	1008
3	rs73833962	G	A	0.202381	1008
3	rs11721188	C	T	0.363095	1008
3	rs73833964	C	T	0.202381	1008
3	rs17610429	G	C	0.155754	1008
3	rs118155355	C	A	0.0436508	1008
3	rs6771732	C	T	0.630952	1008
3	rs13101027	C	T	0.202381	1008
3	rs9828971	T	C	0.319444	1008
3	rs17063405	C	G	0.300595	1008
3	rs3911035	T	C	0.634921	1008
3	rs3911036	A	G	0.296627	1008
3	rs741751	A	G	0.337302	1008
3	rs741752	A	G	0.292659	1008
3	rs2017941	T	C	0.162698	1008
3	rs9825234	G	C	0.277778	1008
3	rs71313778	C	T	0.164683	1008
3	rs9829514	G	A	0.209325	1008
3	rs9829628	G	A	0.0446429	1008
3	rs12374046	C	T	0.111111	1008
3	rs115412792	T	C	0.0436508	1008
3	rs1447980	A	G	0.316468	1008
3	rs1447981	T	C	0.276786	1008
3	rs9311767	A	G	0.623016	1008
3	rs17063416	A	G	0.169643	1008
3	rs6446130	C	T	0.16369	1008
3	rs112535314	G	A	0.128968	1008
3	rs13095523	G	A	0.16369	1008
3	rs10212612	A	C	0.195437	1008
3	rs71313779	C	T	0.162698	1008
3	rs141782275	C	T	0.0436508	1008
3	rs35216768	C	A	0.161706	1008
3	rs9870292	T	C	0.313492	1008
3	rs13064050	C	A	0.162698	1008
3	rs17063425	A	G	0.302579	1008
3	rs2461613	A	G	0.714286	1008
3	rs200076485	A	G	0.0287698	1008
3	rs373657162	G	A	0.030754	1008
3	rs113916172	G	A	0.0962302	1008
3	rs151745	T	C	0.00793651	1008
3	rs151746	G	A	0.121032	1008
3	rs151747	G	A	0.253968	1008
3	rs1823242	G	T	0.665675	1008
3	rs241665	C	T	0.242063	1008
3	rs80171647	G	T	0.14881	1008
3	rs11711026	G	A	0.390873	1008
3	rs11719552	A	C	0.236111	1008
3	rs7649971	T	A	0.527778	1008
3	rs143165085	G	T	0.0357143	1008
3	rs35776137	A	G	0.308532	1008
3	rs12492175	C	A	0.306548	1008
3	rs241706	G	A	0.542659	1008
3	rs12492267	G	C	0.536706	1008
3	rs62251667	C	G	0.160714	1008
3	rs151740	A	G	0.924603	1008
3	rs12496632	T	C	0.181548	1008
3	rs241705	A	G	0.919643	1008
3	rs17063443	G	A	0.229167	1008
3	rs79765039	G	A	0.208333	1008
3	rs12494015	G	A	0.18254	1008
3	rs241704	A	G	0.736111	1008
3	rs12497397	T	C	0.18254	1008
3	rs4679545	G	A	0.181548	1008
3	rs241703	T	C	0.0813492	1008
3	rs151749	C	G	0.0823413	1008
3	rs60626381	A	G	0.229167	1008
3	rs241702	C	T	0.505952	1008
3	rs12485617	T	C	0.176587	1008
3	rs717821	T	C	0.0803571	1008
3	rs51549	T	C	0.424603	1008
3	rs118180367	T	A	0.0416667	1008
3	rs1014595	T	C	0.345238	1008
3	rs7426703	T	C	0.230159	1008
3	rs241700	A	G	0.420635	1008
3	rs79780567	T	C	0.0426587	1008
3	rs183830050	C	A	0.0565476	1008
3	rs78920626	T	G	0.181548	1008
3	rs1022418	T	C	0.589286	1008
3	rs17063477	A	G	0.231151	1008
3	rs17063479	G	C	0.0376984	1008
3	rs2687150	G	A	0.768849	1008
3	rs241698	T	G	0.58631	1008
3	rs2611411	G	A	0.768849	1008
3	rs2594258	C	T	0.768849	1008
3	rs13090516	G	C	0.169643	1008
3	rs17668453	A	G	0.168651	1008
3	rs17063484	T	G	0.174603	1008
3	rs1403200	A	G	0.768849	1008
3	rs241697	C	T	0.589286	1008
3	rs2594257	C	T	0.766865	1008
3	rs77688148	A	G	0.0565476	1008
3	rs6446132	C	T	0.766865	1008
3	rs9850777	T	A	0.176587	1008
3	rs241663	G	A	0.588294	1008
3	rs116875599	T	C	0.0267857	1008
3	rs242187	T	C	0.822421	1008
3	rs73105611	G	A	0.176587	1008
3	rs78302170	C	T	0.172619	1008
3	rs75616449	T	C	0.170635	1008
3	rs241675	G	A	0.587302	1008
3	rs138644960	T	C	0.031746	1008
3	rs1350636	T	C	0.287698	1008
3	rs9860669	T	G	0.240079	1008
3	rs78893779	A	G	0.240079	1008
3	rs241681	T	C	0.475198	1008
3	rs141335057	T	C	0.0287698	1008
3	rs11130772	G	T	0.170635	1008
3	rs9850904	C	A	0.234127	1008
3	rs2006807	A	C	0.28869	1008
3	rs107342	G	A	0.0684524	1008
3	rs1005463	C	T	0.169643	1008
3	rs241685	A	T	0.765873	1008
3	rs28605691	G	C	0.233135	1008
3	rs79122802	C	A	0.170635	1008
3	rs78993978	T	C	0.242063	1008
3	rs76069446	T	C	0.0347222	1008
3	rs6762597	G	A	0.285714	1008
3	rs75813937	C	G	0.0248016	1008
3	rs76200451	G	C	0.203373	1008
3	rs180983	C	A	0.324405	1008
3	rs241667	C	T	0.675595	1008
3	rs241668	A	T	0.675595	1008
3	rs73834217	G	A	0.165675	1008
3	rs241669	A	G	0.922619	1008
3	rs151737	A	G	0.671627	1008
3	rs241670	C	T	0.878968	1008
3	rs10510848	T	G	0.167659	1008
3	rs241671	G	T	0.470238	1008
3	rs180987	G	C	0.102183	1008
3	rs241672	C	T	0.485119	1008
3	rs1839075	G	C	0.409722	1008
3	rs77812729	A	T	0.0585317	1008
3	rs180992	G	C	0.114087	1008
3	rs180993	G	C	0.111111	1008
3	rs74961129	G	A	0.21627	1008
3	rs79599271	G	A	0.0456349	1008
3	rs6805296	T	G	0.455357	1008
3	rs6805412	A	C	0.454365	1008
3	rs181349	G	C	0.934524	1008
3	rs180994	C	T	0.108135	1008
3	rs180995	A	C	0.492063	1008
3	rs180998	G	A	0.109127	1008
3	rs180999	T	A	0.492063	1008
3	rs17063517	T	C	0.394841	1008
3	rs12487370	T	C	0.394841	1008
3	rs181001	A	C	0.498016	1008
3	rs12054454	G	A	0.387897	1008
3	rs181002	T	C	0.500992	1008
3	rs181003	G	A	0.49504	1008
3	rs1447958	C	A	0.930556	1008
3	rs181008	A	G	0.393849	1008
3	rs1447959	C	T	0.453373	1008
3	rs1447960	G	T	0.928571	1008
3	rs111980531	C	T	0.171627	1008
3	rs2121857	G	T	0.225198	1008
3	rs9864410	G	A	0.0982143	1008
3	rs1823244	G	C	0.885913	1008
3	rs2856005	A	G	0.507937	1008
3	rs12489122	A	G	0.393849	1008
3	rs2121858	A	G	0.393849	1008
3	rs2121859	C	T	0.883929	1008
3	rs7634073	G	A	0.107143	1008
3	rs7626618	A	G	0.0972222	1008
3	rs2594265	T	C	0.547619	1008
3	rs6446135	G	C	0.451389	1008
3	rs144506635	C	T	0.0575397	1008
3	rs4679548	G	A	0.449405	1008
3	rs4679549	G	A	0.445437	1008
3	rs4679550	T	G	0.352183	1008
3	rs4679551	A	G	0.352183	1008
3	rs4679552	C	A	0.449405	1008
3	rs2734364	C	G	0.885913	1008
3	rs2856010	T	G	0.892857	1008
3	rs9835422	T	C	0.343254	1008
3	rs2594259	T	C	0.892857	1008
3	rs79138718	A	C	0.4375	1008
3	rs2166823	C	G	0.478175	1008
3	rs75883200	C	T	0.172619	1008
3	rs2594254	T	C	0.553571	1008
3	rs2301156	T	G	0.496032	1008
3	rs117920249	G	C	0.0525794	1008
3	rs2255772	A	G	0.615079	1008
3	rs77759030	C	A	0.0416667	1008
3	rs145898073	A	C	0.0228175	1008
3	rs2856017	C	T	0.0704365	1008
3	rs2856018	A	T	0.444444	1008
3	rs28448293	T	C	0.356151	1008
3	rs28555532	A	G	0.180556	1008
3	rs77121744	C	A	0.345238	1008
3	rs72885798	C	T	0.345238	1008
3	rs73834244	C	T	0.350198	1008
3	rs13076604	G	A	0.122024	1008
3	rs7651928	G	C	0.485119	1008
3	rs144329712	C	T	0.0228175	1008
3	rs11130774	T	A	0.470238	1008
3	rs56101492	A	G	0.124008	1008
3	rs12495226	A	G	0.343254	1008
3	rs17063532	G	A	0.0922619	1008
3	rs12496064	A	T	0.146825	1008
3	rs11130775	A	T	0.340278	1008
3	rs11130776	C	T	0.33631	1008
3	rs10510849	G	A	0.338294	1008
3	rs76138421	G	A	0.0178571	1008
3	rs12054041	G	A	0.339286	1008
3	rs3937353	C	T	0.46131	1008
3	rs117066644	C	G	0.046627	1008
3	rs12491463	C	G	0.420635	1008
3	rs9845479	C	T	0.113095	1008
3	rs2734365	T	C	0.803571	1008
3	rs2734366	G	A	0.378968	1008
3	rs17669257	T	C	0.130952	1008
3	rs10451993	C	T	0.519841	1008
3	rs10510850	C	T	0.396825	1008
3	rs2734367	T	C	0.918651	1008
3	rs78130434	C	T	0.391865	1008
3	rs2682962	A	G	0.527778	1008
3	rs12494672	T	C	0.353175	1008
3	rs17063578	T	C	0.160714	1008
3	rs2734368	C	A	0.885913	1008
3	rs2682963	C	T	0.884921	1008
3	rs2682964	G	C	0.89881	1008
3	rs7638056	G	C	0.448413	1008
3	rs13079016	C	A	0.108135	1008
3	rs9826800	A	C	0.457341	1008
3	rs6785709	A	G	0.0605159	1008
3	rs9865739	C	T	0.0625	1008
3	rs13085258	G	T	0.49504	1008
3	rs2734369	G	T	0.664683	1008
3	rs62249090	A	G	0.137897	1008
3	rs9815092	T	C	0.260913	1008
3	rs2178808	C	T	0.291667	1008
3	rs6779985	C	A	0.100198	1008
3	rs2049799	G	A	0.454365	1008
3	rs2734370	C	A	0.172619	1008
3	rs7645898	A	G	0.301587	1008
3	rs145767761	G	A	0.0168651	1008
3	rs939495	C	T	0.933532	1008
3	rs928945	C	A	0.220238	1008
3	rs77997326	G	A	0.0585317	1008
3	rs2363667	C	T	0.220238	1008
3	rs11705999	A	T	0.220238	1008
3	rs62249091	G	A	0.220238	1008
3	rs2156972	G	A	0.220238	1008
3	rs2682965	G	A	0.831349	1008
3	rs2156973	G	A	0.220238	1008
3	rs118154455	G	A	0.031746	1008
3	rs12638023	T	C	0.603175	1008
3	rs2856021	G	T	0.822421	1008
3	rs62249092	A	C	0.25496	1008
3	rs2226971	G	T	0.250992	1008
3	rs12498136	T	C	0.585317	1008
3	rs79726878	C	G	0.0426587	1008
3	rs7617530	G	A	0.581349	1008
3	rs2856025	T	C	0.826389	1008
3	rs2682967	A	G	0.824405	1008
3	rs2682968	C	A	0.223214	1008
3	rs2856026	G	T	0.223214	1008
3	rs1540263	C	A	0.223214	1008
3	rs11712757	A	G	0.225198	1008
3	rs2682969	T	A	0.814484	1008
3	rs2226972	A	G	0.595238	1008
3	rs2856027	A	T	0.222222	1008
3	rs2856028	C	A	0.813492	1008
3	rs6775612	T	C	0.555556	1008
3	rs2856029	C	T	0.77877	1008
3	rs11716874	C	T	0.222222	1008
3	rs11130777	T	C	0.222222	1008
3	rs1158425	G	A	0.774802	1008
3	rs2256806	C	A	0.223214	1008
3	rs724025	G	A	0.22123	1008
3	rs5016304	C	G	0.498016	1008
3	rs2856030	C	G	0.779762	1008
3	rs17669863	T	C	0.0446429	1008
3	rs12638171	G	T	0.410714	1008
3	rs34970155	C	G	0.513889	1008
3	rs11720214	C	T	0.225198	1008
3	rs13100376	G	A	0.0416667	1008
3	rs147135024	T	C	0.031746	1008
3	rs2856032	C	G	0.782738	1008
3	rs2856033	A	C	0.808532	1008
3	rs2856034	A	G	0.0654762	1008
3	rs2856035	G	T	0.809524	1008
3	rs939496	T	C	0.805556	1008
3	rs17670088	A	G	0.210317	1008
3	rs17624325	C	T	0.209325	1008
3	rs17670154	G	C	0.21131	1008
3	rs939497	T	C	0.680556	1008
3	rs939498	A	C	0.868056	1008
3	rs17670198	A	G	0.250992	1008
3	rs34600947	T	C	0.250992	1008
3	rs2856036	A	G	0.868056	1008
3	rs59194055	T	G	0.585317	1008
3	rs115196039	C	G	0.0218254	1008
3	rs17624439	A	C	0.250992	1008
3	rs717762	A	G	0.864087	1008
3	rs715381	T	C	0.214286	1008
3	rs17624475	T	C	0.212302	1008
3	rs715382	C	A	0.21131	1008
3	rs17624499	C	A	0.21131	1008
3	rs13068278	C	T	0.260913	1008
3	rs7637810	A	C	0.262897	1008
3	rs7640222	T	C	0.262897	1008
3	rs2856037	C	A	0.819444	1008
3	rs2682979	T	C	0.819444	1008
3	rs7638130	A	G	0.262897	1008
3	rs2856038	C	T	0.555556	1008
3	rs7642882	T	C	0.262897	1008
3	rs7640515	A	G	0.262897	1008
3	rs2856039	C	A	0.816468	1008
3	rs2682983	T	A	0.552579	1008
3	rs13060659	T	C	0.262897	1008
3	rs13080485	A	G	0.262897	1008
3	rs2682984	C	G	0.8125	1008
3	rs717228	T	C	0.543651	1008
3	rs62249121	G	A	0.247024	1008
3	rs71313784	A	G	0.0595238	1008
3	rs17031623	A	G	0.0406746	1008
3	rs7632868	T	G	0.80754	1008
3	rs7640909	G	C	0.0595238	1008
3	rs116980522	C	A	0.0287698	1008
3	rs2682978	A	G	0.607143	1008
3	rs13093294	C	T	0.0545635	1008
3	rs2856040	T	C	0.816468	1008
3	rs2856041	C	G	0.555556	1008
3	rs2856042	C	T	0.553571	1008
3	rs2682977	G	C	0.821429	1008
3	rs2682976	C	G	0.81746	1008
3	rs2156974	G	A	0.498016	1008
3	rs2247359	A	G	0.541667	1008
3	rs2682974	T	G	0.757937	1008
3	rs721207	C	T	0.468254	1008
3	rs2856044	C	G	0.496032	1008
3	rs62249122	G	C	0.25	1008
3	rs1029276	T	A	0.0555556	1008
3	rs1009947	C	T	0.623016	1008
3	rs1029277	C	T	0.818452	1008
3	rs2885865	G	A	0.71627	1008
3	rs2213216	T	A	0.72123	1008
3	rs2682944	A	G	0.884921	1008
3	rs2363669	T	C	0.72123	1008
3	rs62249123	G	A	0.151786	1008
3	rs2363670	C	T	0.162698	1008
3	rs62249124	T	C	0.0912698	1008
3	rs7610879	G	C	0.0555556	1008
3	rs62249125	C	T	0.125	1008
3	rs7610986	G	T	0.644841	1008
3	rs7633753	C	T	0.0555556	1008
3	rs7633853	C	T	0.644841	1008
3	rs12498001	T	C	0.649802	1008
3	rs4679480	A	T	0.819444	1008
3	rs4679481	G	T	0.815476	1008
3	rs79082706	A	G	0.58631	1008
3	rs12152491	G	T	0.861111	1008
3	rs11926787	G	A	0.643849	1008
3	rs967318	A	G	0.177579	1008
3	rs967319	C	T	0.175595	1008
3	rs6762641	T	C	0.175595	1008
3	rs75870404	C	T	0.239087	1008
3	rs13090450	A	G	0.646825	1008
3	rs13090600	C	T	0.646825	1008
3	rs6765371	T	A	0.819444	1008
3	rs10510851	T	C	0.691468	1008
3	rs10510852	G	A	0.175595	1008
3	rs12487927	T	C	0.175595	1008
3	rs17063678	C	T	0.0496032	1008
3	rs4679482	T	C	0.819444	1008
3	rs7618762	T	C	0.823413	1008
3	rs73095400	A	T	0.16369	1008
3	rs4679483	T	A	0.823413	1008
3	rs11716931	G	A	0.172619	1008
3	rs11721114	T	C	0.172619	1008
3	rs11717799	G	A	0.172619	1008
3	rs12637393	G	A	0.642857	1008
3	rs62249149	G	C	0.16369	1008
3	rs6764332	C	T	0.169643	1008
3	rs7633325	G	A	0.645833	1008
3	rs7625928	A	G	0.69246	1008
3	rs2077099	G	C	0.640873	1008
3	rs2003793	C	G	0.173611	1008
3	rs2003794	C	A	0.641865	1008
3	rs762693	G	A	0.173611	1008
3	rs79142067	G	C	0.0248016	1008
3	rs11918370	T	C	0.181548	1008
3	rs17063700	A	G	0.181548	1008
3	rs11914311	G	T	0.238095	1008
3	rs56152902	C	T	0.178571	1008
3	rs62249151	G	T	0.167659	1008
3	rs2682940	T	C	0.977183	1008
3	rs2856055	C	G	0.782738	1008
3	rs2856056	C	T	0.816468	1008
3	rs2856057	T	A	0.863095	1008
3	rs7629382	G	A	0.102183	1008
3	rs2856058	C	T	0.830357	1008
3	rs2856059	C	T	0.123016	1008
3	rs2856060	G	A	0.830357	1008
3	rs9843949	T	C	0.508929	1008
3	rs75390719	G	A	0.0575397	1008
3	rs139343225	T	C	0.0257937	1008
3	rs79204918	A	T	0.21627	1008
3	rs721779	A	G	0.753968	1008
3	rs62249152	C	A	0.122024	1008
3	rs2856067	G	T	0.831349	1008
3	rs2856068	A	G	0.830357	1008
3	rs2682931	G	A	0.830357	1008
3	rs114433971	C	T	0.169643	1008
3	rs2682930	C	A	0.830357	1008
3	rs13086399	C	T	0.125	1008
3	rs9837947	C	G	0.702381	1008
3	rs2856072	C	T	0.125992	1008
3	rs76889241	A	G	0.0555556	1008
3	rs2682945	C	T	0.830357	1008
3	rs74829994	G	A	0.0119048	1008
3	rs2856076	A	G	0.113095	1008
3	rs9869204	T	C	0.739087	1008
3	rs9853818	C	T	0.738095	1008
3	rs2856078	A	G	0.125992	1008
3	rs2682951	G	A	0.124008	1008
3	rs12632090	C	A	0.835317	1008
3	rs7648833	A	G	0.752976	1008
3	rs7649096	A	G	0.743056	1008
3	rs113671482	G	A	0.00992063	1008
3	rs2682952	C	G	0.865079	1008
3	rs62249153	T	A	0.132937	1008
3	rs55955020	C	T	0.0357143	1008
3	rs2855998	C	A	0.865079	1008
3	rs9866904	T	C	0.744048	1008
3	rs9311770	T	C	0.744048	1008
3	rs9847604	G	C	0.743056	1008
3	rs17063746	A	G	0.744048	1008
3	rs2682956	A	G	0.125992	1008
3	rs62249154	G	A	0.0109127	1008
3	rs2213215	A	C	0.0892857	1008
3	rs2682957	G	T	0.126984	1008
3	rs57725275	T	C	0.652778	1008
3	rs1618561	G	A	0.833333	1008
3	rs1735451	A	G	0.833333	1008
3	rs62249155	G	A	0.0545635	1008
3	rs77706726	G	A	0.0634921	1008
3	rs4600784	A	C	0.727183	1008
3	rs1735448	T	G	0.854167	1008
3	rs62249156	C	T	0.133929	1008
3	rs113484841	G	A	0.0109127	1008
3	rs2156968	G	A	0.681548	1008
3	rs115402159	G	A	0.133929	1008
3	rs1716703	G	T	0.854167	1008
3	rs62251488	A	C	0.133929	1008
3	rs112991786	T	G	0.0555556	1008
3	rs1716704	C	T	0.0892857	1008
3	rs6784732	G	A	0.0565476	1008
3	rs28448819	A	G	0.681548	1008
3	rs146875124	A	G	0.0456349	1008
3	rs140744542	G	A	0.00892857	1008
3	rs1735472	A	T	0.810516	1008
3	rs1735473	T	G	0.810516	1008
3	rs62251489	C	T	0.0555556	1008
3	rs62251490	T	G	0.133929	1008
3	rs62251491	C	T	0.0119048	1008
3	rs138013814	G	C	0.0168651	1008
3	rs72872798	G	A	0.0575397	1008
3	rs62251492	A	T	0.0575397	1008
3	rs9827546	T	C	0.0575397	1008
3	rs12488640	T	C	0.132937	1008
3	rs1716705	C	T	0.808532	1008
3	rs1623091	C	G	0.866071	1008
3	rs13314853	C	A	0.0575397	1008
3	rs12630435	G	A	0.680556	1008
3	rs74498716	C	A	0.0218254	1008
3	rs62251493	A	G	0.0575397	1008
3	rs62251494	A	G	0.0575397	1008
3	rs62251495	C	T	0.0119048	1008
3	rs986687	G	T	0.866071	1008
3	rs79182506	A	G	0.0218254	1008
3	rs17063778	A	G	0.0119048	1008
3	rs1716709	A	G	0.854167	1008
3	rs1716710	C	G	0.854167	1008
3	rs62251496	T	C	0.0119048	1008
3	rs1629179	G	A	0.126984	1008
3	rs62251500	T	A	0.0119048	1008
3	rs11922545	A	G	0.0119048	1008
3	rs75370838	T	G	0.133929	1008
3	rs62251501	A	G	0.0119048	1008
3	rs1620446	T	C	0.854167	1008
3	rs58299945	T	C	0.730159	1008
3	rs67043096	G	A	0.728175	1008
3	rs1623840	T	C	0.854167	1008
3	rs1716713	T	A	0.854167	1008
3	rs1716714	A	G	0.866071	1008
3	rs1735440	A	T	0.866071	1008
3	rs79163424	C	T	0.133929	1008
3	rs17063781	T	G	0.0119048	1008
3	rs6798559	T	C	0.866071	1008
3	rs1716717	T	G	0.854167	1008
3	rs1716718	C	G	0.866071	1008
3	rs1735443	T	C	0.852183	1008
3	rs13085845	C	T	0.866071	1008
3	rs62251502	G	T	0.0119048	1008
3	rs13086029	A	G	0.866071	1008
3	rs1735444	G	T	0.811508	1008
3	rs4402886	T	C	0.0555556	1008
3	rs6773741	T	C	0.731151	1008
3	rs12633258	G	A	0.467262	1008
3	rs1735445	C	T	0.867063	1008
3	rs1716724	C	G	0.855159	1008
3	rs1716729	T	A	0.868056	1008
3	rs1614618	T	G	0.855159	1008
3	rs1716739	T	C	0.867063	1008
3	rs1735446	A	G	0.867063	1008
3	rs58745931	G	C	0.0119048	1008
3	rs1735447	G	T	0.0863095	1008
3	rs1716738	C	T	0.868056	1008
3	rs1735449	A	G	0.868056	1008
3	rs2205355	A	G	0.131944	1008
3	rs1735450	A	T	0.868056	1008
3	rs1716737	G	A	0.856151	1008
3	rs1716736	G	A	0.868056	1008
3	rs68141782	T	C	0.733135	1008
3	rs1716735	G	A	0.856151	1008
3	rs34499190	C	T	0.113095	1008
3	rs1716734	C	T	0.866071	1008
3	rs1716733	A	T	0.886905	1008
3	rs1716732	G	A	0.856151	1008
3	rs1735452	T	C	0.886905	1008
3	rs1735453	A	G	0.892857	1008
3	rs2142299	G	A	0.116071	1008
3	rs1716730	T	C	0.883929	1008
3	rs116979597	A	T	0.0347222	1008
3	rs142625214	C	T	0.0555556	1008
3	rs1735454	T	C	0.882937	1008
3	rs139288408	T	C	0.0198413	1008
3	rs34591582	G	A	0.0853175	1008
3	rs13096315	G	A	0.862103	1008
3	rs1716722	T	C	0.884921	1008
3	rs1716721	T	C	0.885913	1008
3	rs1735457	G	A	0.865079	1008
3	rs1735458	A	T	0.865079	1008
3	rs1716723	G	A	0.884921	1008
3	rs78343106	T	C	0.115079	1008
3	rs143920927	G	A	0.115079	1008
3	rs140806954	C	T	0.0119048	1008
3	rs6774839	T	C	0.0376984	1008
3	rs79428005	G	A	0.131944	1008
3	rs76703193	C	T	0.0208333	1008
3	rs1716725	T	C	0.0823413	1008
3	rs79944090	G	T	0.110119	1008
3	rs1735463	C	A	0.868056	1008
3	rs1716727	A	G	0.0833333	1008
3	rs1735467	G	A	0.866071	1008
3	rs78593005	C	T	0.175595	1008
3	rs192041009	T	A	0.0257937	1008
3	rs62249271	C	T	0.111111	1008
3	rs1735468	A	G	0.888889	1008
3	rs13060811	A	G	0.0902778	1008
3	rs17627239	A	T	0.135913	1008
3	rs62249273	A	C	0.135913	1008
3	rs1716747	T	C	0.212302	1008
3	rs1716748	C	T	0.212302	1008
3	rs1716749	A	G	0.212302	1008
3	rs1735474	T	C	0.0744048	1008
3	rs1716751	A	T	0.0744048	1008
3	rs7643144	C	T	0.804563	1008
3	rs1716753	T	G	0.882937	1008
3	rs1623349	G	A	0.877976	1008
3	rs12492639	G	A	0.806548	1008
3	rs1716754	G	T	0.0744048	1008
3	rs6802913	T	C	0.80754	1008
3	rs7636357	C	T	0.805556	1008
3	rs1735475	A	T	0.880952	1008
3	rs2363681	T	C	0.806548	1008
3	rs6764043	T	C	0.805556	1008
3	rs7611967	T	C	0.80754	1008
3	rs7371970	T	C	0.800595	1008
3	rs7619756	G	A	0.733135	1008
3	rs1716743	A	G	0.805556	1008
3	rs58157803	G	A	0.135913	1008
3	rs1716742	T	C	0.793651	1008
3	rs78937125	G	A	0.00694444	1008
3	rs1735476	A	G	0.047619	1008
3	rs1716741	T	C	0.047619	1008
3	rs73103506	C	T	0.107143	1008
3	rs17627738	C	T	0.107143	1008
3	rs57560924	A	G	0.473214	1008
3	rs77589722	T	C	0.209325	1008
3	rs62249306	T	A	0.634921	1008
3	rs34287614	G	A	0.207341	1008
3	rs741891	C	T	0.77381	1008
3	rs6779150	G	C	0.225198	1008
3	rs6781958	G	A	0.22123	1008
3	rs13090237	T	A	0.22123	1008
3	rs116937279	A	T	0.0198413	1008
3	rs12631593	G	A	0.114087	1008
3	rs2205359	G	T	0.611111	1008
3	rs760314	C	T	0.877976	1008
3	rs760315	T	C	0.0486111	1008
3	rs11914567	C	T	0.0297619	1008
3	rs74865621	A	C	0.164683	1008
3	rs17063899	C	A	0.152778	1008
3	rs961374	G	A	0.399802	1008
3	rs17679400	T	C	0.160714	1008
3	rs6783059	C	A	0.309524	1008
3	rs6796003	A	T	0.917659	1008
3	rs28697197	G	A	0.179563	1008
3	rs3920477	G	T	0.53869	1008
3	rs112394262	C	T	0.0138889	1008
3	rs78044154	C	T	0.0327381	1008
3	rs2205360	G	A	0.168651	1008
3	rs13091058	G	T	0.541667	1008
3	rs9879376	A	G	0.535714	1008
3	rs142225808	A	C	0.0109127	1008
3	rs115478349	A	G	0.0138889	1008
3	rs77448845	G	A	0.0972222	1008
3	rs17628405	C	T	0.166667	1008
3	rs6446152	G	A	0.91369	1008
3	rs78968176	G	A	0.214286	1008
3	rs78091203	C	T	0.155754	1008
3	rs112724716	A	G	0.0128968	1008
3	rs6767314	G	T	0.522817	1008
3	rs79582651	T	C	0.00396825	1008
3	rs9311779	T	C	0.702381	1008
3	rs62249308	A	G	0.258929	1008
3	rs79957300	A	C	0.0109127	1008
3	rs9850579	C	T	0.712302	1008
3	rs17063922	C	T	0.0436508	1008
3	rs13063937	C	A	0.0138889	1008
3	rs4974255	C	A	0.015873	1008
3	rs4974256	T	C	0.0188492	1008
3	rs4974239	A	G	0.014881	1008
3	rs6802326	T	G	0.014881	1008
3	rs17680010	C	T	0.0198413	1008
3	rs13070504	C	G	0.130952	1008
3	rs7612949	G	A	0.577381	1008
3	rs146902121	T	C	0.0218254	1008
3	rs1997582	T	C	0.619048	1008
3	rs2142294	A	T	0.228175	1008
3	rs4974227	A	G	0.209325	1008
3	rs6771383	T	C	0.229167	1008
3	rs1569346	A	G	0.229167	1008
3	rs2205342	C	T	0.197421	1008
3	rs7429680	T	C	0.208333	1008
3	rs11130781	T	C	0.230159	1008
3	rs13098348	G	A	0.208333	1008
3	rs13098545	G	C	0.208333	1008
3	rs13098466	A	C	0.208333	1008
3	rs9882068	C	T	0.208333	1008
3	rs13099811	G	A	0.208333	1008
3	rs57203484	A	C	0.208333	1008
3	rs57595293	A	G	0.208333	1008
3	rs13067083	C	T	0.210317	1008
3	rs12185984	T	C	0.230159	1008
3	rs2205344	C	T	0.209325	1008
3	rs11130782	T	C	0.209325	1008
3	rs141115603	A	C	0.0257937	1008
3	rs13059280	A	G	0.209325	1008
3	rs9847131	A	G	0.229167	1008
3	rs6787897	A	G	0.229167	1008
3	rs11710207	T	C	0.209325	1008
3	rs17680697	T	C	0.112103	1008
3	rs75978791	G	A	0.0605159	1008
3	rs13065371	A	G	0.209325	1008
3	rs13088864	T	C	0.0625	1008
3	rs143569903	A	G	0.0119048	1008
3	rs9820935	C	A	0.0337302	1008
3	rs9840977	T	G	0.209325	1008
3	rs13073028	G	A	0.175595	1008
3	rs9821406	C	A	0.0337302	1008
3	rs78750187	A	G	0.0218254	1008
3	rs13078149	A	T	0.0634921	1008
3	rs12491786	T	G	0.105159	1008
3	rs114641266	T	C	0.0248016	1008
3	rs13083707	G	A	0.0644841	1008
3	rs9830935	G	A	0.0337302	1008
3	rs139811493	G	A	0.0267857	1008
3	rs13084123	C	G	0.122024	1008
3	rs11919041	G	T	0.0962302	1008
3	rs11923137	T	C	0.0962302	1008
3	rs140214958	T	A	0.0248016	1008
3	rs13084713	A	C	0.0962302	1008
3	rs4974228	T	C	0.128968	1008
3	rs2364293	A	G	0.227183	1008
3	rs13096204	A	G	0.0972222	1008
3	rs77221380	C	T	0.102183	1008
3	rs74910736	C	T	0.0248016	1008
3	rs2205345	G	A	0.0972222	1008
3	rs2205346	T	G	0.0337302	1008
3	rs7633027	G	A	0.0972222	1008
3	rs7611737	C	T	0.0972222	1008
3	rs926139	C	G	0.22619	1008
3	rs77665088	A	G	0.0248016	1008
3	rs12492901	G	T	0.103175	1008
3	rs11709918	C	T	0.0625	1008
3	rs9849413	T	C	0.0962302	1008
3	rs9854360	T	C	0.122024	1008
3	rs12489644	C	T	0.102183	1008
3	rs2064011	T	A	0.0972222	1008
3	rs2064012	C	T	0.224206	1008
3	rs73836123	C	A	0.0248016	1008
3	rs79652124	G	C	0.102183	1008
3	rs6801955	G	A	0.0982143	1008
3	rs6791644	A	G	0.106151	1008
3	rs6794160	A	G	0.138889	1008
3	rs58033755	A	G	0.0337302	1008
3	rs17063990	C	T	0.105159	1008
3	rs56129149	T	C	0.106151	1008
3	rs56228932	T	C	0.106151	1008
3	rs62249311	A	G	0.740079	1008
3	rs6790615	G	A	0.138889	1008
3	rs55868432	T	C	0.138889	1008
3	rs116908252	C	T	0.0218254	1008
3	rs116219306	T	A	0.0248016	1008
3	rs6794439	G	A	0.0327381	1008
3	rs75775878	G	A	0.015873	1008
3	rs1014856	G	A	0.105159	1008
3	rs6797329	G	T	0.0327381	1008
3	rs6786213	A	G	0.202381	1008
3	rs9866819	G	T	0.0565476	1008
3	rs9311780	G	A	0.0337302	1008
3	rs9829212	A	G	0.137897	1008
3	rs4974240	A	G	0.203373	1008
3	rs4974229	G	A	0.105159	1008
3	rs9311781	T	G	0.0327381	1008
3	rs4974241	C	T	0.141865	1008
3	rs76688592	A	T	0.108135	1008
3	rs6777650	C	T	0.0327381	1008
3	rs77033705	T	G	0.108135	1008
3	rs12632664	A	G	0.0605159	1008
3	rs9823013	T	C	0.224206	1008
3	rs9878766	G	A	0.224206	1008
3	rs74542322	G	A	0.109127	1008
3	rs9878801	G	T	0.200397	1008
3	rs12492010	T	A	0.110119	1008
3	rs75193339	C	A	0.0406746	1008
3	rs61474493	C	T	0.110119	1008
3	rs55881566	C	T	0.0347222	1008
3	rs57394873	G	T	0.132937	1008
3	rs13094165	G	A	0.0585317	1008
3	rs13093744	A	G	0.0585317	1008
3	rs7639167	C	G	0.093254	1008
3	rs7650786	A	T	0.093254	1008
3	rs4974230	T	C	0.227183	1008
3	rs6809918	A	G	0.094246	1008
3	rs114326675	C	A	0.0337302	1008
3	rs77539181	G	A	0.0337302	1008
3	rs6797903	C	T	0.204365	1008
3	rs6764320	T	C	0.204365	1008
3	rs148243527	C	T	0.0188492	1008
3	rs6762120	A	G	0.204365	1008
3	rs6762122	A	C	0.204365	1008
3	rs9754707	A	T	0.204365	1008
3	rs2736731	C	T	0.204365	1008
3	rs2594171	A	G	0.204365	1008
3	rs2594170	G	T	0.204365	1008
3	rs2594169	T	G	0.202381	1008
3	rs2594168	T	C	0.225198	1008
3	rs2594167	T	C	0.202381	1008
3	rs12054388	T	C	0.030754	1008
3	rs77343469	T	G	0.0337302	1008
3	rs2736732	C	A	0.141865	1008
3	rs2594166	T	C	0.205357	1008
3	rs2594165	A	C	0.202381	1008
3	rs78732299	T	C	0.0605159	1008
3	rs2594164	T	C	0.202381	1008
3	rs114324998	T	C	0.0228175	1008
3	rs2736733	T	C	0.141865	1008
3	rs2594162	G	A	0.202381	1008
3	rs2251704	T	C	0.203373	1008
3	rs2736734	A	G	0.225198	1008
3	rs2251707	G	A	0.225198	1008
3	rs2594160	A	G	0.202381	1008
3	rs73836145	G	A	0.0337302	1008
3	rs35100604	G	A	0.0585317	1008
3	rs117954582	A	G	0.127976	1008
3	rs1447927	T	C	0.110119	1008
3	rs73836148	T	C	0.109127	1008
3	rs35746862	A	G	0.109127	1008
3	rs1447926	G	C	0.141865	1008
3	rs735667	A	G	0.0625	1008
```
