## Supplementary material for "Characterization of shared and ancestry-specific signals driving complex traits using multi-ancestry fine-mapping": s2_ref.bim

```
3	rs605545	0	59790167	A	G
3	rs505780	0	59790427	G	C
3	rs497767	0	59791240	A	G
3	rs2629877	0	59793062	C	T
3	rs3112505	0	59793661	G	A
3	rs3100803	0	59793696	G	A
3	rs11720016	0	59794977	C	T
3	rs2251216	0	59795925	G	A
3	rs4679507	0	59798951	A	G
3	rs75848113	0	59799551	T	C
3	rs117335454	0	59800428	A	G
3	rs9882591	0	59801480	G	C
3	rs6769366	0	59801859	C	G
3	rs17061232	0	59804978	T	C
3	rs6791382	0	59809732	A	G
3	rs6793899	0	59809733	T	C
3	rs11130736	0	59810153	G	A
3	rs72888521	0	59810306	T	C
3	rs72888522	0	59810542	A	G
3	rs4679614	0	59810867	C	T
3	rs4679615	0	59811024	T	C
3	rs689497	0	59811462	G	T
3	rs1872495	0	59811637	A	G
3	rs6446083	0	59812026	G	A
3	rs744192	0	59812382	G	A
3	rs10428174	0	59814048	G	A
3	rs1485725	0	59816719	T	C
3	rs12490626	0	59817800	C	G
3	rs1021227	0	59818354	A	T
3	rs936823	0	59818752	C	T
3	rs12492524	0	59820104	C	G
3	rs1905866	0	59820539	A	G
3	rs4375999	0	59822099	T	A
3	rs201736939	0	59822416	G	T
3	rs4679617	0	59823010	G	T
3	rs4679618	0	59823199	C	A
3	rs2605434	0	59823218	T	C
3	rs1485731	0	59823781	T	C
3	rs1485730	0	59826778	G	T
3	rs7647491	0	59827390	C	T
3	rs9865813	0	59828149	G	A
3	rs3112497	0	59828477	C	T
3	rs145629863	0	59829346	T	G
3	rs7621132	0	59829607	A	G
3	rs633189	0	59832595	C	G
3	rs9855046	0	59833534	A	C
3	rs526389	0	59834138	G	A
3	rs11130739	0	59839050	G	A
3	rs639244	0	59839235	G	C
3	rs117328489	0	59839643	C	T
3	rs72888555	0	59840234	C	G
3	rs780714	0	59841529	C	T
3	rs56279723	0	59842055	T	G
3	rs684584	0	59842644	T	C
3	rs612947	0	59844030	C	G
3	rs76340742	0	59844583	G	T
3	rs652105	0	59844776	C	T
3	rs499323	0	59845153	T	A
3	rs12487204	0	59846067	A	G
3	rs78362727	0	59846288	A	G
3	rs7629400	0	59846291	C	G
3	rs681119	0	59846614	T	C
3	rs589522	0	59847978	G	A
3	rs6446085	0	59848463	G	A
3	rs78937474	0	59848827	G	A
3	rs646372	0	59849088	T	C
3	rs2253211	0	59849547	A	G
3	rs2253303	0	59849717	T	A
3	rs2629875	0	59849803	C	T
3	rs1905863	0	59850337	C	T
3	rs148592542	0	59850466	C	A
3	rs11923964	0	59850758	C	T
3	rs623032	0	59850782	G	T
3	rs11928015	0	59850789	T	C
3	rs623014	0	59850793	T	C
3	rs77561273	0	59850849	T	A
3	rs650215	0	59850928	T	C
3	rs610766	0	59851220	T	C
3	rs13322831	0	59851265	G	C
3	rs609891	0	59851413	A	G
3	rs607730	0	59851920	T	G
3	rs675743	0	59852037	T	C
3	rs675758	0	59852041	G	A
3	rs606735	0	59852168	T	C
3	rs591934	0	59853123	A	C
3	rs612759	0	59854159	C	G
3	rs78783029	0	59854724	T	C
3	rs632140	0	59855630	T	G
3	rs73839551	0	59855802	A	G
3	rs923141	0	59855994	C	T
3	rs57341675	0	59856766	T	C
3	rs2220227	0	59857014	C	G
3	rs615542	0	59857067	G	A
3	rs587775	0	59857319	T	C
3	rs147870110	0	59857350	G	C
3	rs147633511	0	59857431	G	A
3	rs675411	0	59857612	C	T
3	rs675774	0	59857645	C	T
3	rs6446086	0	59857932	A	C
3	rs35245215	0	59861654	G	A
3	rs633798	0	59861871	T	C
3	rs138351397	0	59862357	G	A
3	rs9841531	0	59863811	T	C
3	rs604398	0	59863847	C	T
3	rs9311733	0	59864467	T	C
3	rs1817587	0	59865181	T	C
3	rs1813201	0	59865385	G	A
3	rs17061316	0	59866061	C	A
3	rs17061318	0	59866135	C	T
3	rs17061320	0	59866449	C	T
3	rs17061321	0	59866834	A	G
3	rs17061322	0	59866931	G	A
3	rs628404	0	59867125	C	T
3	rs72872953	0	59867140	T	A
3	rs17061326	0	59868423	A	C
3	rs780712	0	59869007	G	A
3	rs73839564	0	59869736	T	C
3	rs17061331	0	59870288	C	T
3	rs9968157	0	59870950	T	C
3	rs687069	0	59871013	A	G
3	rs602197	0	59871049	G	A
3	rs17061335	0	59871414	G	T
3	rs80185931	0	59871430	G	A
3	rs73100670	0	59871752	T	C
3	rs73100672	0	59872177	T	G
3	rs141855505	0	59872253	T	C
3	rs73839568	0	59872458	T	A
3	rs73839569	0	59872490	G	T
3	rs150225606	0	59872764	G	C
3	rs73100675	0	59872821	T	C
3	rs17061340	0	59873150	G	A
3	rs17061346	0	59873356	T	C
3	rs78618767	0	59873563	T	A
3	rs17299290	0	59874018	T	A
3	rs17365142	0	59874097	T	A
3	rs56414037	0	59874248	C	T
3	rs4368451	0	59874630	T	C
3	rs17365190	0	59875001	T	G
3	rs17061352	0	59875155	A	G
3	rs59843181	0	59875230	G	A
3	rs9853482	0	59875624	G	T
3	rs73100688	0	59875688	T	C
3	rs11924342	0	59875996	C	A
3	rs11924368	0	59876137	C	T
3	rs12636019	0	59876418	C	T
3	rs17061366	0	59876658	A	C
3	rs17061373	0	59876943	G	A
3	rs73100697	0	59877031	A	T
3	rs73839584	0	59877355	G	A
3	rs138732271	0	59877777	C	G
3	rs11915344	0	59877910	G	A
3	rs17061380	0	59877996	G	C
3	rs73839586	0	59878062	C	T
3	rs117329530	0	59878163	G	A
3	rs17061381	0	59878184	A	C
3	rs73839587	0	59878384	C	T
3	rs9819258	0	59879030	G	A
3	rs17061385	0	59879134	T	C
3	rs17299801	0	59880142	A	G
3	rs17061388	0	59880322	T	C
3	rs750793	0	59880384	T	C
3	rs9868156	0	59881589	A	C
3	rs9284900	0	59882206	G	A
3	rs56122642	0	59882569	C	T
3	rs72624870	0	59882760	G	A
3	rs9311738	0	59884024	C	T
3	rs9311739	0	59884212	C	A
3	rs73839592	0	59884389	C	T
3	rs73839593	0	59885225	G	A
3	rs73839594	0	59885226	G	A
3	rs114334719	0	59885451	A	C
3	rs9851805	0	59885485	C	T
3	rs9871827	0	59885522	T	A
3	rs73839596	0	59885678	G	C
3	rs56243466	0	59885744	A	G
3	rs17061428	0	59886083	T	C
3	rs6446087	0	59886332	A	T
3	rs78342315	0	59886443	A	G
3	rs56838688	0	59886699	T	C
3	rs294451	0	59887788	A	G
3	rs9844365	0	59889113	C	T
3	rs294450	0	59889815	C	A
3	rs67183715	0	59889846	G	A
3	rs780935	0	59890291	C	A
3	rs2629889	0	59890437	G	A
3	rs643629	0	59890976	G	A
3	rs7641743	0	59891010	C	T
3	rs11715245	0	59891227	C	T
3	rs6764256	0	59891420	A	C
3	rs11707595	0	59891635	A	T
3	rs77941385	0	59891638	C	T
3	rs79205784	0	59892106	G	A
3	rs1026989	0	59892473	T	C
3	rs624225	0	59893036	T	C
3	rs622875	0	59893355	A	G
3	rs117373247	0	59893387	C	T
3	rs12629288	0	59893490	T	C
3	rs9810994	0	59893532	T	C
3	rs11707031	0	59893945	T	C
3	rs141545248	0	59893953	G	A
3	rs1485727	0	59894061	G	T
3	rs117152541	0	59894906	C	T
3	rs6446089	0	59896203	C	G
3	rs294462	0	59896735	A	G
3	rs294461	0	59897085	A	G
3	rs11922668	0	59897414	A	T
3	rs6446090	0	59897465	G	C
3	rs294460	0	59897548	T	C
3	rs294459	0	59898057	T	C
3	rs11718220	0	59898939	G	A
3	rs4679622	0	59898962	G	A
3	rs294458	0	59898985	T	C
3	rs78367964	0	59899041	C	T
3	rs294457	0	59899215	A	G
3	rs78460900	0	59899225	T	A
3	rs7622441	0	59899496	T	A
3	rs17366548	0	59899683	A	G
3	rs34918586	0	59899803	G	C
3	rs294455	0	59900027	G	C
3	rs6787894	0	59900251	G	A
3	rs9837060	0	59900298	A	G
3	rs294454	0	59900739	T	C
3	rs294453	0	59900929	G	T
3	rs62238309	0	59901393	C	T
3	rs35510391	0	59901769	C	A
3	rs7612797	0	59902252	A	G
3	rs57962078	0	59902261	C	T
3	rs1825630	0	59902801	C	T
3	rs13088815	0	59903194	T	C
3	rs17301008	0	59903580	A	T
3	rs12630613	0	59903812	G	A
3	rs13071758	0	59904017	C	T
3	rs1973780	0	59904539	A	C
3	rs9825594	0	59904811	C	A
3	rs55718637	0	59904826	A	C
3	rs1385815	0	59905777	A	G
3	rs6776435	0	59905933	A	G
3	rs17301106	0	59906054	T	A
3	rs2293212	0	59906598	C	T
3	rs2293211	0	59906627	C	G
3	rs7625937	0	59907070	A	G
3	rs56102208	0	59907227	G	A
3	rs9311741	0	59907329	G	A
3	rs9311742	0	59907628	C	A
3	rs55700362	0	59907630	G	T
3	rs1385816	0	59908126	A	G
3	rs2276732	0	59908265	A	C
3	rs17061478	0	59908281	C	T
3	rs2276733	0	59908401	C	T
3	rs66507349	0	59908502	G	T
3	rs2171130	0	59908514	A	G
3	rs13070872	0	59909315	G	C
3	rs57355888	0	59910061	T	G
3	rs12633994	0	59910352	T	C
3	rs931318	0	59910675	G	T
3	rs931319	0	59910892	C	A
3	rs12489018	0	59911566	G	A
3	rs17061480	0	59911602	C	G
3	rs55706007	0	59912121	T	C
3	rs6793471	0	59912872	G	A
3	rs6782393	0	59912933	A	C
3	rs58538301	0	59912938	T	G
3	rs55676042	0	59912970	T	C
3	rs59392582	0	59912994	A	G
3	rs73104515	0	59914315	T	C
3	rs80236846	0	59914385	A	G
3	rs143468849	0	59914586	T	C
3	rs145440064	0	59915206	C	G
3	rs73104516	0	59915933	C	A
3	rs77284646	0	59916225	C	A
3	rs2366968	0	59916314	C	T
3	rs55673050	0	59916653	T	C
3	rs6783428	0	59916752	C	T
3	rs78024905	0	59917892	C	T
3	rs1038516	0	59917928	A	G
3	rs3772444	0	59917970	C	T
3	rs3772445	0	59918223	C	G
3	rs12490525	0	59918375	G	C
3	rs3772446	0	59918539	A	C
3	rs35019677	0	59918820	G	T
3	rs73104524	0	59919841	A	T
3	rs78803836	0	59919946	A	G
3	rs1385813	0	59919993	C	T
3	rs1385812	0	59920004	G	T
3	rs17061493	0	59920186	T	C
3	rs74278834	0	59920284	G	A
3	rs73104528	0	59920500	A	C
3	rs74745679	0	59920614	G	C
3	rs11719244	0	59920697	T	C
3	rs11707269	0	59920709	A	G
3	rs3772447	0	59921647	T	C
3	rs17374239	0	59921786	T	G
3	rs3772448	0	59922017	A	G
3	rs3772449	0	59922032	T	C
3	rs3772450	0	59922387	A	C
3	rs3772451	0	59922613	G	T
3	rs17302202	0	59922638	T	C
3	rs3772452	0	59922809	C	T
3	rs3772453	0	59923514	T	C
3	rs6802153	0	59924068	A	C
3	rs17061517	0	59924843	A	G
3	rs9877140	0	59925591	G	A
3	rs3772454	0	59925672	T	C
3	rs931320	0	59926093	A	T
3	rs931321	0	59926117	C	T
3	rs931322	0	59926256	G	A
3	rs3796193	0	59927727	A	G
3	rs56286956	0	59928217	C	T
3	rs1872531	0	59928508	T	G
3	rs141497666	0	59928599	T	C
3	rs73104555	0	59928850	C	T
3	rs931317	0	59928851	A	G
3	rs1817615	0	59930470	A	T
3	rs2366964	0	59930672	A	G
3	rs55728186	0	59930818	T	C
3	rs148989317	0	59931183	C	T
3	rs116695424	0	59931458	C	T
3	rs112813269	0	59931475	C	T
3	rs4679623	0	59932009	A	G
3	rs4679508	0	59932094	T	C
3	rs7615116	0	59932353	T	C
3	rs6446097	0	59933005	G	T
3	rs79598158	0	59933105	C	G
3	rs76411000	0	59933431	G	A
3	rs9815985	0	59933614	C	A
3	rs9819930	0	59933791	C	T
3	rs6772201	0	59934262	A	T
3	rs57077895	0	59934440	T	C
3	rs61614530	0	59934940	C	G
3	rs55649496	0	59935426	T	G
3	rs3821476	0	59935451	T	C
3	rs75529625	0	59935487	C	T
3	rs55815123	0	59935551	T	C
3	rs13063413	0	59935804	T	C
3	rs12489929	0	59936963	C	T
3	rs7625787	0	59936997	A	G
3	rs74461300	0	59937197	T	C
3	rs79821022	0	59937681	T	G
3	rs2101339	0	59938447	A	G
3	rs80013435	0	59938471	G	A
3	rs3772458	0	59939373	G	T
3	rs78022573	0	59939818	G	A
3	rs78311998	0	59940020	T	G
3	rs9862003	0	59940252	A	C
3	rs1970842	0	59940537	G	C
3	rs13081936	0	59940778	G	A
3	rs56257507	0	59940792	A	G
3	rs55910136	0	59940824	T	C
3	rs13081972	0	59940838	G	A
3	rs73104585	0	59941215	T	C
3	rs7629424	0	59941389	C	T
3	rs143098893	0	59941819	G	A
3	rs74944167	0	59941955	A	G
3	rs9834844	0	59942093	C	T
3	rs13088505	0	59942118	G	A
3	rs13088669	0	59942181	G	A
3	rs12490649	0	59942865	G	C
3	rs13094466	0	59943017	G	T
3	rs3772460	0	59943532	A	G
3	rs75645647	0	59945690	G	C
3	rs11707548	0	59945727	A	G
3	rs11715442	0	59945810	G	C
3	rs13092173	0	59946046	T	C
3	rs11707783	0	59946384	A	G
3	rs11707816	0	59946469	A	G
3	rs73104597	0	59946511	T	G
3	rs57347814	0	59946528	C	T
3	rs3772462	0	59946710	G	C
3	rs3772464	0	59946851	T	C
3	rs3821477	0	59946930	C	T
3	rs79276195	0	59947181	G	A
3	rs11921436	0	59948813	C	T
3	rs9881070	0	59948841	A	C
3	rs1038518	0	59948929	T	C
3	rs75901767	0	59948944	G	T
3	rs17302746	0	59949805	G	A
3	rs1485904	0	59950763	A	C
3	rs3772466	0	59951058	A	G
3	rs17302837	0	59951191	C	G
3	rs60347439	0	59951694	G	C
3	rs56963766	0	59951705	C	A
3	rs13096138	0	59951847	T	C
3	rs9880771	0	59952659	T	A
3	rs73106507	0	59952677	C	T
3	rs149697883	0	59952899	G	T
3	rs77657109	0	59952949	C	T
3	rs145506130	0	59953110	C	T
3	rs9865672	0	59953207	G	A
3	rs6446100	0	59953505	C	T
3	rs17061544	0	59953714	C	T
3	rs17375293	0	59953792	G	A
3	rs17061546	0	59953793	T	C
3	rs3772467	0	59954005	C	T
3	rs76282673	0	59954163	A	G
3	rs10510820	0	59954385	T	C
3	rs10510821	0	59954689	T	C
3	rs3772468	0	59954966	T	C
3	rs3821478	0	59955193	T	C
3	rs3772470	0	59955410	C	G
3	rs3772471	0	59955531	T	A
3	rs1879996	0	59956094	C	T
3	rs3772473	0	59956303	C	T
3	rs3772474	0	59956436	T	G
3	rs3772475	0	59956549	C	T
3	rs6446101	0	59956983	C	G
3	rs6446102	0	59957116	A	G
3	rs17309998	0	59957134	T	C
3	rs143117597	0	59957187	G	C
3	rs6446103	0	59957191	G	C
3	rs6446104	0	59957252	A	G
3	rs117389161	0	59957559	A	G
3	rs3772476	0	59957705	A	C
3	rs3772477	0	59957938	T	C
3	rs3772479	0	59958388	A	G
3	rs3821479	0	59958515	T	C
3	rs17061598	0	59958728	T	C
3	rs10510822	0	59958834	T	C
3	rs74945209	0	59958896	T	A
3	rs13064036	0	59959014	T	C
3	rs10510823	0	59959483	G	T
3	rs11130741	0	59960142	C	T
3	rs77014934	0	59960244	T	G
3	rs11711589	0	59960657	A	G
3	rs13075410	0	59960707	T	C
3	rs74995510	0	59960808	G	C
3	rs58197240	0	59960997	G	A
3	rs7626013	0	59961159	T	C
3	rs7626003	0	59961340	A	C
3	rs17253376	0	59961514	T	C
3	rs212034	0	59961536	G	A
3	rs3772480	0	59962330	C	T
3	rs212032	0	59963131	A	G
3	rs3772482	0	59963156	C	A
3	rs3772483	0	59963559	C	T
3	rs13094437	0	59964134	T	C
3	rs17031569	0	59964309	A	C
3	rs62240114	0	59964443	T	C
3	rs13072228	0	59964546	A	T
3	rs10490808	0	59964699	A	C
3	rs2736794	0	59964805	A	G
3	rs13077692	0	59964881	G	C
3	rs3821480	0	59964918	G	C
3	rs3772484	0	59965274	C	T
3	rs3772485	0	59965282	C	A
3	rs2736796	0	59965628	G	A
3	rs3772487	0	59965812	A	G
3	rs77428414	0	59965862	G	C
3	rs7640107	0	59966156	C	T
3	rs4679624	0	59966174	G	A
3	rs143621685	0	59966187	A	G
3	rs2630186	0	59966228	T	C
3	rs802771	0	59966396	C	T
3	rs72877030	0	59966506	G	C
3	rs2736802	0	59966553	G	A
3	rs72877033	0	59966667	T	C
3	rs812445	0	59966769	G	C
3	rs802772	0	59966975	T	A
3	rs3772489	0	59967022	G	A
3	rs72877036	0	59967047	C	T
3	rs73106547	0	59967289	C	T
3	rs75352249	0	59967386	G	A
3	rs802774	0	59967673	G	A
3	rs2630189	0	59968059	G	T
3	rs6771484	0	59968282	T	G
3	rs802775	0	59968353	C	T
3	rs6771698	0	59968479	T	G
3	rs6805337	0	59968649	C	G
3	rs74278837	0	59968978	T	C
3	rs13092997	0	59969281	T	C
3	rs13070475	0	59969336	G	A
3	rs13070349	0	59969371	C	T
3	rs12630463	0	59969419	C	T
3	rs78852495	0	59969540	G	A
3	rs3772491	0	59969666	C	A
3	rs2687898	0	59969729	C	A
3	rs3772492	0	59969894	C	T
3	rs11130742	0	59970232	T	C
3	rs11130743	0	59970368	T	A
3	rs13061330	0	59970735	T	C
3	rs2687899	0	59970958	C	T
3	rs2630190	0	59970997	T	C
3	rs2630191	0	59971146	T	C
3	rs3821481	0	59971777	C	T
3	rs73106565	0	59971855	A	G
3	rs3821482	0	59971856	C	G
3	rs73106568	0	59972152	A	G
3	rs3772496	0	59973159	G	C
3	rs3772497	0	59973302	C	T
3	rs13095234	0	59973562	G	T
3	rs2630170	0	59973677	C	T
3	rs12107407	0	59973803	G	A
3	rs2630168	0	59973977	T	G
3	rs56045349	0	59975427	G	A
3	rs60751140	0	59976091	T	C
3	rs3772498	0	59976176	T	G
3	rs73089911	0	59976227	A	G
3	rs2736791	0	59976760	C	A
3	rs58731594	0	59977168	C	A
3	rs17061678	0	59977537	T	C
3	rs212014	0	59977733	C	T
3	rs3772499	0	59978197	G	C
3	rs3772500	0	59978486	T	C
3	rs3772501	0	59978703	A	C
3	rs3772502	0	59978860	C	T
3	rs7643828	0	59979372	G	C
3	rs73089917	0	59979546	G	A
3	rs78748519	0	59979551	T	G
3	rs17061689	0	59980019	A	G
3	rs3821484	0	59980087	C	G
3	rs3772503	0	59980424	T	C
3	rs3772504	0	59980746	A	G
3	rs212015	0	59981070	A	T
3	rs212016	0	59981525	T	C
3	rs55832883	0	59981750	C	A
3	rs58024458	0	59981849	A	G
3	rs17061705	0	59981968	T	C
3	rs17061708	0	59981976	A	G
3	rs17061712	0	59982010	T	A
3	rs13086424	0	59982062	C	T
3	rs78179214	0	59982238	A	G
3	rs17061716	0	59982336	C	G
3	rs6784057	0	59982993	T	C
3	rs3772505	0	59984124	T	C
3	rs3821485	0	59984201	G	A
3	rs3772506	0	59984286	T	C
3	rs3772507	0	59984355	C	A
3	rs3772508	0	59984404	T	C
3	rs3821486	0	59984611	G	A
3	rs13062945	0	59985420	G	A
3	rs80074713	0	59985510	T	C
3	rs7649040	0	59986266	G	T
3	rs17254765	0	59986297	T	C
3	rs12487545	0	59986929	A	C
3	rs13073897	0	59986986	C	A
3	rs75348901	0	59988843	A	T
3	rs73089929	0	59988930	A	G
3	rs666083	0	59989278	C	A
3	rs55659096	0	59989341	C	G
3	rs75971973	0	59989766	T	C
3	rs17254898	0	59989782	G	A
3	rs17320834	0	59990031	C	A
3	rs117417011	0	59990378	A	G
3	rs13061337	0	59990662	C	G
3	rs12486471	0	59991323	A	T
3	rs810615	0	59991569	A	C
3	rs809710	0	59991608	A	G
3	rs809097	0	59991656	G	C
3	rs802778	0	59991889	C	A
3	rs17061746	0	59992324	C	G
3	rs75647489	0	59992343	C	T
3	rs9879175	0	59992486	T	C
3	rs74882087	0	59992571	T	C
3	rs76809368	0	59992572	G	A
3	rs810616	0	59992659	C	T
3	rs73089935	0	59993539	G	A
3	rs4679625	0	59993578	A	C
3	rs78878723	0	59993724	A	G
3	rs2361333	0	59994891	A	G
3	rs3915502	0	59995578	C	G
3	rs3915503	0	59995658	T	C
3	rs3915504	0	59995866	T	G
3	rs809098	0	59995968	C	G
3	rs11130745	0	59996668	G	A
3	rs4679626	0	59996927	T	C
3	rs4679627	0	59996969	C	T
3	rs2736792	0	59998294	C	A
3	rs2736793	0	59998389	A	C
3	rs3772509	0	59998714	A	G
3	rs13067835	0	59999690	T	C
3	rs17061789	0	59999965	C	T
3	rs17061792	0	60000052	C	T
3	rs3845970	0	60000536	C	A
3	rs3845971	0	60000672	T	C
3	rs80173757	0	60001390	G	T
3	rs17061812	0	60001414	G	A
3	rs78206668	0	60001467	G	A
3	rs76621284	0	60001606	G	C
3	rs9311745	0	60001825	T	C
3	rs7614540	0	60002020	C	T
3	rs3912492	0	60002455	T	C
3	rs9637471	0	60003590	T	G
3	rs6804301	0	60003650	C	G
3	rs9819370	0	60004441	C	T
3	rs9861525	0	60004908	A	G
3	rs79938157	0	60004935	A	G
3	rs9825153	0	60005569	C	T
3	rs11130746	0	60006232	A	G
3	rs212025	0	60006708	G	A
3	rs12637950	0	60006945	A	T
3	rs9854540	0	60006963	T	G
3	rs3912493	0	60007121	T	C
3	rs12632711	0	60007631	C	T
3	rs3912494	0	60007657	C	G
3	rs9817092	0	60008794	G	T
3	rs3856659	0	60009173	C	T
3	rs145502306	0	60009443	T	C
3	rs212027	0	60010328	A	C
3	rs6794968	0	60010550	T	G
3	rs6803449	0	60010769	G	T
3	rs6782804	0	60011243	C	T
3	rs77688191	0	60011461	A	G
3	rs183872205	0	60011473	A	G
3	rs144904022	0	60012668	T	C
3	rs12636081	0	60013145	T	G
3	rs212028	0	60013709	T	C
3	rs17061862	0	60013799	G	A
3	rs9843907	0	60014037	C	T
3	rs62238400	0	60014079	T	C
3	rs9868731	0	60014839	T	C
3	rs17061864	0	60015255	C	G
3	rs9816955	0	60016166	A	G
3	rs9874888	0	60016317	T	A
3	rs2736801	0	60016773	G	C
3	rs2630143	0	60016855	A	T
3	rs79549595	0	60016906	T	C
3	rs3843359	0	60017562	C	T
3	rs62238403	0	60017597	A	T
3	rs12638206	0	60017685	A	T
3	rs2630144	0	60017878	G	C
3	rs78560818	0	60017894	T	C
3	rs2630145	0	60017969	C	T
3	rs35607797	0	60018058	G	C
3	rs35830310	0	60018066	T	G
3	rs17061880	0	60018326	C	T
3	rs11130751	0	60018915	T	C
3	rs35688021	0	60019077	G	A
3	rs147708377	0	60019298	C	T
3	rs7433793	0	60019550	T	C
3	rs2630161	0	60019926	G	A
3	rs182418	0	60020000	G	A
3	rs172456	0	60020071	G	A
3	rs17061893	0	60020277	T	C
3	rs144781581	0	60020294	A	G
3	rs17061897	0	60020954	G	A
3	rs13066837	0	60021470	C	T
3	rs212066	0	60021528	C	T
3	rs212065	0	60021748	T	C
3	rs140883723	0	60021895	T	C
3	rs212064	0	60022094	A	G
3	rs76576808	0	60022102	C	G
3	rs17322850	0	60022109	C	T
3	rs212063	0	60022161	C	T
3	rs212062	0	60022470	A	G
3	rs212061	0	60022585	T	C
3	rs34732137	0	60022998	T	C
3	rs57689046	0	60023820	G	A
3	rs11718208	0	60024039	G	A
3	rs7433134	0	60024084	T	C
3	rs4327338	0	60024100	G	A
3	rs212060	0	60024229	G	A
3	rs68193925	0	60024616	G	C
3	rs212059	0	60024883	T	C
3	rs17257241	0	60025038	G	A
3	rs17257269	0	60025505	T	C
3	rs138010717	0	60025614	G	A
3	rs11720431	0	60025996	C	T
3	rs147338139	0	60026006	G	T
3	rs78345823	0	60026416	G	C
3	rs212058	0	60026959	C	G
3	rs60458864	0	60027451	G	T
3	rs17323271	0	60027584	A	G
3	rs3845972	0	60027834	G	A
3	rs3845973	0	60027906	A	G
3	rs212057	0	60028591	T	C
3	rs13081934	0	60028784	C	G
3	rs3856663	0	60029008	A	T
3	rs3856664	0	60029103	G	A
3	rs3856665	0	60029109	T	C
3	rs115137618	0	60029323	C	A
3	rs4124061	0	60029378	T	A
3	rs13088111	0	60029928	C	T
3	rs11718957	0	60030138	C	T
3	rs11718994	0	60030168	C	G
3	rs138942367	0	60030317	G	A
3	rs17061919	0	60030325	C	T
3	rs11711227	0	60030402	A	C
3	rs34476175	0	60030789	A	C
3	rs149043930	0	60031139	A	T
3	rs117281081	0	60031160	T	A
3	rs17061923	0	60031518	C	T
3	rs35138137	0	60032384	G	A
3	rs76525121	0	60032870	G	C
3	rs212055	0	60032946	A	G
3	rs13063836	0	60033103	A	T
3	rs61120610	0	60033818	T	C
3	rs212054	0	60033908	G	T
3	rs212053	0	60033964	G	A
3	rs35122656	0	60033979	T	C
3	rs6779703	0	60034120	G	T
3	rs212052	0	60034194	G	A
3	rs212051	0	60034455	T	C
3	rs17061932	0	60034521	C	T
3	rs77640244	0	60034930	C	T
3	rs212050	0	60035070	C	A
3	rs13075738	0	60035084	A	T
3	rs212049	0	60035129	C	T
3	rs212048	0	60035766	A	G
3	rs212047	0	60036127	A	G
3	rs17061940	0	60036160	T	C
3	rs212046	0	60036213	T	C
3	rs13062399	0	60036295	T	G
3	rs11926327	0	60036377	A	G
3	rs212045	0	60036883	T	G
3	rs4083381	0	60037145	A	C
3	rs212044	0	60037278	C	T
3	rs7615959	0	60037346	C	A
3	rs169841	0	60037467	A	G
3	rs9831509	0	60037926	T	C
3	rs212043	0	60038000	G	A
3	rs212042	0	60038135	C	G
3	rs9812704	0	60038375	G	C
3	rs212038	0	60038632	A	G
3	rs3912495	0	60039011	T	A
3	rs212036	0	60039223	C	T
3	rs3845974	0	60039488	T	C
3	rs11716199	0	60039794	A	G
3	rs9311746	0	60040012	C	T
3	rs9860107	0	60040105	A	G
3	rs145945829	0	60040637	T	A
3	rs62238444	0	60040771	A	G
3	rs3843360	0	60041687	G	T
3	rs7640460	0	60042091	A	G
3	rs12632371	0	60042106	G	C
3	rs2630164	0	60042183	G	C
3	rs2630166	0	60042425	C	G
3	rs77961876	0	60042645	G	A
3	rs4024134	0	60043713	T	C
3	rs9843548	0	60043942	C	T
3	rs79970064	0	60044008	T	C
3	rs211999	0	60044013	T	C
3	rs73092171	0	60044850	G	T
3	rs140069427	0	60044958	T	G
3	rs111852894	0	60045214	G	A
3	rs79147318	0	60045588	T	C
3	rs7638558	0	60045801	T	C
3	rs17061972	0	60047076	A	C
3	rs9879807	0	60047100	T	G
3	rs172454	0	60047721	C	T
3	rs212003	0	60048237	G	C
3	rs74846141	0	60048809	A	G
3	rs212004	0	60049266	A	C
3	rs11925432	0	60049565	T	C
3	rs212006	0	60049738	G	A
3	rs212007	0	60049927	C	A
3	rs13060068	0	60050093	C	A
3	rs212009	0	60050512	T	C
3	rs212010	0	60050599	T	A
3	rs67136973	0	60050628	T	C
3	rs34267930	0	60050633	T	C
3	rs212011	0	60050978	C	T
3	rs191926	0	60050984	A	G
3	rs191927	0	60051071	C	T
3	rs3856667	0	60051116	G	A
3	rs2630154	0	60051133	T	C
3	rs3856668	0	60051227	A	G
3	rs4024131	0	60051300	C	T
3	rs3856669	0	60051461	G	T
3	rs125634	0	60051588	T	C
3	rs183322	0	60051659	G	A
3	rs117668634	0	60051714	C	T
3	rs2630165	0	60051898	G	T
3	rs9820238	0	60052007	A	G
3	rs34939144	0	60052478	G	A
3	rs2630172	0	60053271	T	C
3	rs2630173	0	60053331	C	T
3	rs2736808	0	60053572	G	A
3	rs2630174	0	60053580	G	C
3	rs145773698	0	60053702	C	A
3	rs2736809	0	60053947	C	T
3	rs3856670	0	60053991	C	T
3	rs78853517	0	60054086	T	C
3	rs2630175	0	60054406	A	G
3	rs2630176	0	60054410	C	T
3	rs2630177	0	60054460	T	C
3	rs9831864	0	60054590	A	T
3	rs9869623	0	60054624	C	T
3	rs2736810	0	60054674	C	T
3	rs11927585	0	60054700	C	T
3	rs2630178	0	60054720	T	G
3	rs2630179	0	60054973	T	G
3	rs9818696	0	60055038	T	C
3	rs2630180	0	60055225	G	A
3	rs2630181	0	60055347	C	T
3	rs9874674	0	60055392	C	T
3	rs2736812	0	60055454	A	G
3	rs9819602	0	60055631	T	C
3	rs2630182	0	60055788	C	G
3	rs2630183	0	60055846	C	T
3	rs2630184	0	60055914	C	T
3	rs2630194	0	60056524	C	T
3	rs2736816	0	60056547	T	C
3	rs2736817	0	60056550	C	T
3	rs2736818	0	60056623	G	C
3	rs2630195	0	60056648	T	A
3	rs2630196	0	60056853	A	G
3	rs2630197	0	60057008	C	T
3	rs2630198	0	60057101	G	A
3	rs2630199	0	60057137	T	A
3	rs2630200	0	60057160	G	A
3	rs2630201	0	60057184	G	A
3	rs2630202	0	60057408	A	G
3	rs2736819	0	60057411	G	C
3	rs2630203	0	60057497	G	A
3	rs2736820	0	60057500	T	C
3	rs2630204	0	60057777	A	G
3	rs2630205	0	60057957	C	T
3	rs2630206	0	60058091	A	T
3	rs139202882	0	60058315	G	A
3	rs2630207	0	60059041	G	A
3	rs77246665	0	60059290	G	A
3	rs2736821	0	60059610	G	A
3	rs2736760	0	60060771	T	A
3	rs2736761	0	60061262	G	C
3	rs2736762	0	60061268	A	G
3	rs9311747	0	60061513	G	A
3	rs2736763	0	60061523	C	T
3	rs79012899	0	60061879	C	T
3	rs2736764	0	60062100	C	G
3	rs2736766	0	60062315	C	T
3	rs2736767	0	60062400	G	A
3	rs13058814	0	60062636	C	A
3	rs2630187	0	60062698	A	G
3	rs6807325	0	60062939	C	T
3	rs3845976	0	60063219	A	G
3	rs2366953	0	60063338	T	C
3	rs2736769	0	60063964	A	G
3	rs79803763	0	60064121	A	G
3	rs13069706	0	60064167	A	C
3	rs13070338	0	60064296	G	A
3	rs4024129	0	60064388	C	T
3	rs112127538	0	60064803	A	G
3	rs7615432	0	60065257	C	A
3	rs7615522	0	60065319	C	T
3	rs2736776	0	60065566	G	A
3	rs7615700	0	60065585	C	G
3	rs58455872	0	60065774	G	A
3	rs9829623	0	60066360	C	T
3	rs2736777	0	60066610	T	C
3	rs2736778	0	60066644	G	A
3	rs2630149	0	60066775	C	A
3	rs2736779	0	60066844	G	A
3	rs2736780	0	60066991	T	C
3	rs2736781	0	60067086	G	A
3	rs2736782	0	60067193	C	G
3	rs2736783	0	60067238	T	A
3	rs2736784	0	60067284	A	G
3	rs2736785	0	60067425	G	A
3	rs2736786	0	60067449	C	G
3	rs2736787	0	60067748	T	C
3	rs13321394	0	60068115	A	C
3	rs2223085	0	60068269	A	G
3	rs2223086	0	60068334	C	A
3	rs3920478	0	60068367	C	T
3	rs4413275	0	60068385	A	G
3	rs7646436	0	60068462	G	A
3	rs2142300	0	60068730	T	C
3	rs2736789	0	60069667	C	T
3	rs77932763	0	60069820	C	T
3	rs3845977	0	60069828	C	A
3	rs2630148	0	60070007	C	A
3	rs75077067	0	60070138	A	T
3	rs9823026	0	60070332	G	A
3	rs117626811	0	60070869	G	T
3	rs4145506	0	60070931	A	G
3	rs2361335	0	60071079	G	C
3	rs986651	0	60071169	G	C
3	rs11918446	0	60071644	G	C
3	rs73830792	0	60072139	T	C
3	rs9833389	0	60072205	G	A
3	rs73093973	0	60072543	T	G
3	rs72880845	0	60072921	C	T
3	rs7635362	0	60073153	T	C
3	rs7623993	0	60073356	C	T
3	rs144831779	0	60073567	T	C
3	rs6446108	0	60073590	G	A
3	rs6801817	0	60073652	G	A
3	rs6793429	0	60073676	T	A
3	rs17062141	0	60074775	A	G
3	rs1040335	0	60074906	A	G
3	rs17062148	0	60075063	G	C
3	rs17062150	0	60075118	T	C
3	rs148205834	0	60075122	T	C
3	rs1040336	0	60075192	T	C
3	rs1474525	0	60075270	T	G
3	rs6797474	0	60075472	A	G
3	rs72880854	0	60075547	A	G
3	rs4679628	0	60075872	C	A
3	rs77820433	0	60075945	A	G
3	rs12493170	0	60076397	G	A
3	rs9817116	0	60076491	A	G
3	rs6446109	0	60076989	G	C
3	rs12636241	0	60077040	G	C
3	rs4679629	0	60077258	C	G
3	rs6766477	0	60077261	G	A
3	rs79581804	0	60077391	G	A
3	rs9860502	0	60077604	C	T
3	rs73093988	0	60078883	C	A
3	rs59085701	0	60079398	C	T
3	rs7643042	0	60079759	C	A
3	rs76752768	0	60079774	G	A
3	rs7610403	0	60079868	A	G
3	rs17062191	0	60080362	C	G
3	rs6777011	0	60080506	G	C
3	rs4679630	0	60081680	G	T
3	rs147586849	0	60082484	G	A
3	rs12636662	0	60082619	G	A
3	rs75611353	0	60082718	C	G
3	rs17062198	0	60082783	G	C
3	rs6806074	0	60082884	T	C
3	rs6791450	0	60082939	C	T
3	rs17062206	0	60083186	T	C
3	rs6794055	0	60083227	C	T
3	rs6794069	0	60083269	C	G
3	rs9867348	0	60083293	C	T
3	rs7642268	0	60084924	C	A
3	rs7609578	0	60084971	A	G
3	rs112339820	0	60085890	A	G
3	rs2361336	0	60086142	A	G
3	rs79837189	0	60086191	T	G
3	rs6804216	0	60086281	C	T
3	rs11130752	0	60087071	C	T
3	rs6807624	0	60087390	C	G
3	rs9813549	0	60087451	C	G
3	rs142767447	0	60087461	A	G
3	rs6783062	0	60087678	G	C
3	rs6772047	0	60087728	A	G
3	rs6446110	0	60087817	C	T
3	rs12488398	0	60087851	A	C
3	rs969561	0	60088061	A	G
3	rs79172782	0	60088089	C	G
3	rs969562	0	60088482	T	A
3	rs9871368	0	60089286	G	A
3	rs10510825	0	60089314	C	T
3	rs10510827	0	60089571	T	C
3	rs9311748	0	60089594	T	C
3	rs11919455	0	60089635	A	T
3	rs11130753	0	60089918	C	G
3	rs6766789	0	60090013	C	A
3	rs11130754	0	60090043	A	G
3	rs12330253	0	60090116	T	C
3	rs77594161	0	60090262	G	T
3	rs10780042	0	60090402	G	T
3	rs11917733	0	60090683	T	C
3	rs4679510	0	60090694	C	T
3	rs4679511	0	60091006	C	T
3	rs4679631	0	60091156	T	C
3	rs2205361	0	60091257	T	G
3	rs144555397	0	60091318	A	G
3	rs13099584	0	60091567	G	A
3	rs58527891	0	60091798	G	T
3	rs33997839	0	60091934	G	A
3	rs35714610	0	60092067	C	T
3	rs6773600	0	60092100	C	T
3	rs34908488	0	60092267	C	T
3	rs6782148	0	60092706	G	A
3	rs6807027	0	60092789	C	T
3	rs6773849	0	60092971	T	C
3	rs996174	0	60093362	C	T
3	rs75362386	0	60093479	G	C
3	rs116927883	0	60093564	A	G
3	rs4679512	0	60093775	T	C
3	rs12630887	0	60094030	G	A
3	rs6764937	0	60094274	C	G
3	rs6788803	0	60094453	G	C
3	rs78312640	0	60094552	G	C
3	rs17062269	0	60094704	T	C
3	rs17062272	0	60094713	A	G
3	rs6789112	0	60094758	G	C
3	rs2142301	0	60095070	C	T
3	rs2142302	0	60095194	G	C
3	rs9311749	0	60095604	C	T
3	rs17062284	0	60095691	C	G
3	rs926140	0	60095794	G	C
3	rs926141	0	60095853	C	T
3	rs76292036	0	60096270	C	G
3	rs149439253	0	60096376	G	A
3	rs11130755	0	60096564	G	A
3	rs73096039	0	60096804	G	C
3	rs12715549	0	60096923	A	T
3	rs74397956	0	60096993	G	C
3	rs56263520	0	60097800	G	C
3	rs34476489	0	60097874	G	C
3	rs9814915	0	60097915	C	T
3	rs13088112	0	60097943	T	C
3	rs9834956	0	60097993	T	C
3	rs726409	0	60098144	T	A
3	rs9852879	0	60098201	A	C
3	rs2361337	0	60098309	G	C
3	rs3887229	0	60098433	T	C
3	rs75130326	0	60098725	C	G
3	rs760316	0	60098968	C	T
3	rs760317	0	60099156	A	G
3	rs11712298	0	60099334	T	C
3	rs78484767	0	60099368	C	A
3	rs11708236	0	60099454	C	T
3	rs79424112	0	60099466	C	T
3	rs11708267	0	60099524	C	A
3	rs7639761	0	60099871	A	G
3	rs78865915	0	60100169	C	A
3	rs7630991	0	60100332	C	T
3	rs6446111	0	60100426	T	G
3	rs6446112	0	60100482	G	A
3	rs67221972	0	60100560	T	C
3	rs6446113	0	60100775	T	C
3	rs7653008	0	60100776	G	A
3	rs6798840	0	60100903	A	T
3	rs9831468	0	60101340	C	G
3	rs7634619	0	60101821	C	T
3	rs1016448	0	60101835	T	C
3	rs7648380	0	60101853	T	G
3	rs7648572	0	60102035	T	C
3	rs1022445	0	60102060	G	A
3	rs7646225	0	60102091	A	T
3	rs4679633	0	60102175	T	A
3	rs7648665	0	60102186	T	C
3	rs4679634	0	60102221	C	G
3	rs4679635	0	60102446	G	C
3	rs74827199	0	60102497	A	G
3	rs7634772	0	60102668	T	C
3	rs7632624	0	60102913	A	G
3	rs4679636	0	60103026	C	G
3	rs12636523	0	60103098	T	C
3	rs28494615	0	60103119	A	G
3	rs28538005	0	60103125	A	T
3	rs34737256	0	60103273	T	C
3	rs28709472	0	60103296	T	C
3	rs34894656	0	60103355	T	G
3	rs34841206	0	60103408	G	A
3	rs74579058	0	60103760	G	C
3	rs56334439	0	60104028	A	C
3	rs9847443	0	60104131	G	A
3	rs9809808	0	60104357	A	G
3	rs9867457	0	60104360	T	G
3	rs9847682	0	60104416	C	T
3	rs74954961	0	60104831	C	T
3	rs75531891	0	60104841	T	C
3	rs34872452	0	60104980	T	A
3	rs12635236	0	60105165	G	A
3	rs9852627	0	60105194	C	T
3	rs12629851	0	60105206	A	T
3	rs9815054	0	60105329	A	G
3	rs9852972	0	60105454	C	T
3	rs9877256	0	60105791	T	A
3	rs9819455	0	60105815	A	C
3	rs9857624	0	60105991	C	T
3	rs11715819	0	60105993	G	T
3	rs7642167	0	60106128	A	T
3	rs7644751	0	60106497	A	G
3	rs9878583	0	60106651	T	C
3	rs77011490	0	60106693	G	C
3	rs9882623	0	60106852	T	C
3	rs7633785	0	60106968	C	T
3	rs7611309	0	60107186	G	T
3	rs7650052	0	60107245	T	C
3	rs149189094	0	60107273	T	A
3	rs7636416	0	60107310	C	T
3	rs7636422	0	60107333	C	T
3	rs7650150	0	60107367	T	C
3	rs74278845	0	60107497	G	A
3	rs76372042	0	60107506	C	T
3	rs7647923	0	60107521	A	G
3	rs9839495	0	60107670	C	G
3	rs72882745	0	60107753	G	C
3	rs72882746	0	60107902	A	T
3	rs2885254	0	60107930	T	C
3	rs2361338	0	60108025	C	T
3	rs4465902	0	60108030	T	C
3	rs4289309	0	60108065	A	G
3	rs4542973	0	60108087	G	T
3	rs4622857	0	60108210	G	A
3	rs4465903	0	60108296	T	C
3	rs4234290	0	60108357	T	C
3	rs4679637	0	60108413	T	G
3	rs35345892	0	60108517	G	A
3	rs77459161	0	60108734	T	C
3	rs74572528	0	60108735	G	A
3	rs72882755	0	60108994	C	T
3	rs72882758	0	60109015	G	A
3	rs72882760	0	60109057	C	T
3	rs72882762	0	60109117	T	C
3	rs75207763	0	60109323	T	G
3	rs9846395	0	60109369	G	A
3	rs6798836	0	60109669	C	G
3	rs80056411	0	60109679	C	G
3	rs74649850	0	60110048	G	C
3	rs7643359	0	60110143	C	A
3	rs2178929	0	60110171	G	A
3	rs7615233	0	60110225	T	G
3	rs9813494	0	60110337	A	G
3	rs9813638	0	60110406	A	G
3	rs9871341	0	60110412	T	C
3	rs9311750	0	60110443	C	T
3	rs12107521	0	60110502	G	A
3	rs9311751	0	60110529	A	G
3	rs9813806	0	60110558	A	C
3	rs9855874	0	60110683	G	A
3	rs12106838	0	60110821	A	C
3	rs72882775	0	60110882	C	A
3	rs58595175	0	60110914	C	G
3	rs9818283	0	60111056	A	T
3	rs9876035	0	60111062	T	A
3	rs9856850	0	60111266	G	A
3	rs9818726	0	60111308	A	G
3	rs73097523	0	60111440	T	G
3	rs9823129	0	60111677	A	G
3	rs2178930	0	60111767	T	C
3	rs722070	0	60112295	G	A
3	rs722071	0	60112359	T	C
3	rs56687712	0	60112529	G	C
3	rs59481751	0	60112530	G	C
3	rs66933131	0	60112549	G	C
3	rs66489460	0	60112608	G	A
3	rs62240241	0	60112645	G	A
3	rs73097527	0	60112658	G	A
3	rs60801834	0	60112829	C	T
3	rs55659703	0	60112830	A	G
3	rs41397044	0	60112854	C	T
3	rs77324651	0	60113107	T	A
3	rs66498237	0	60113468	T	C
3	rs9829738	0	60113545	A	G
3	rs11915829	0	60113719	T	C
3	rs9833904	0	60113861	A	G
3	rs7616359	0	60113968	G	A
3	rs13088055	0	60114118	G	A
3	rs13087782	0	60114233	A	G
3	rs76226884	0	60114556	G	A
3	rs34600946	0	60114621	T	C
3	rs9839662	0	60115140	A	G
3	rs74792483	0	60115250	G	C
3	rs41355450	0	60115462	T	G
3	rs12638815	0	60115653	G	A
3	rs12633953	0	60115726	A	G
3	rs2064015	0	60115757	T	G
3	rs12639423	0	60115937	G	A
3	rs2064016	0	60116055	T	C
3	rs80064068	0	60116087	G	A
3	rs11921817	0	60116304	A	G
3	rs2064017	0	60116356	A	T
3	rs2064018	0	60116397	C	T
3	rs2064019	0	60116440	T	C
3	rs11918355	0	60116660	T	G
3	rs116721496	0	60116823	T	C
3	rs72884606	0	60117423	C	T
3	rs72884607	0	60117477	A	G
3	rs61085940	0	60117642	T	C
3	rs13080137	0	60118008	G	A
3	rs188867859	0	60118177	A	G
3	rs13080038	0	60118181	A	G
3	rs73097532	0	60118190	C	T
3	rs56339134	0	60118730	C	G
3	rs9682976	0	60118879	C	T
3	rs9682987	0	60118990	G	A
3	rs2361339	0	60119081	C	T
3	rs78847124	0	60119143	G	A
3	rs142309006	0	60119586	T	C
3	rs7427130	0	60119817	C	T
3	rs17379551	0	60120068	A	G
3	rs10510828	0	60120243	A	G
3	rs7638267	0	60120995	G	A
3	rs111572532	0	60121031	T	C
3	rs9881474	0	60121220	C	T
3	rs9826272	0	60121321	T	C
3	rs9881795	0	60121440	C	T
3	rs17379746	0	60121485	C	T
3	rs79766092	0	60121499	T	C
3	rs17062315	0	60122023	G	C
3	rs17062321	0	60122156	C	T
3	rs12629469	0	60122472	G	A
3	rs9681146	0	60122926	G	A
3	rs17062324	0	60122955	T	G
3	rs10510829	0	60123522	A	G
3	rs11715209	0	60123590	A	G
3	rs7623479	0	60124230	A	G
3	rs2361340	0	60124388	T	C
3	rs6788821	0	60124580	G	A
3	rs7624360	0	60125182	A	T
3	rs7626928	0	60125570	A	G
3	rs6446114	0	60126384	G	A
3	rs2361341	0	60126662	G	A
3	rs6787664	0	60127027	T	C
3	rs17314469	0	60127616	C	T
3	rs995633	0	60127778	C	A
3	rs9789989	0	60128315	C	T
3	rs192247285	0	60128839	G	C
3	rs17062350	0	60128846	C	T
3	rs61158509	0	60128998	C	T
3	rs55827397	0	60129062	G	T
3	rs17062353	0	60129849	A	G
3	rs5014208	0	60129997	C	T
3	rs7642242	0	60130144	T	C
3	rs7630823	0	60130210	C	T
3	rs144564224	0	60130683	G	T
3	rs10510830	0	60131360	G	C
3	rs62240251	0	60131860	C	A
3	rs62240252	0	60131964	C	A
3	rs62240253	0	60132040	C	T
3	rs12638226	0	60132290	A	C
3	rs12632865	0	60132390	C	T
3	rs11130756	0	60132658	G	A
3	rs150460373	0	60133900	G	A
3	rs4679639	0	60134540	A	C
3	rs113955130	0	60135838	C	T
3	rs113790281	0	60135842	G	A
3	rs62240254	0	60136190	G	A
3	rs142772724	0	60136196	G	C
3	rs13094560	0	60136401	T	G
3	rs61650100	0	60136809	G	T
3	rs6788677	0	60136927	C	T
3	rs62240255	0	60137149	A	T
3	rs11709255	0	60137556	A	T
3	rs2064020	0	60138099	C	A
3	rs7653425	0	60138496	T	C
3	rs7639576	0	60138553	C	T
3	rs7616806	0	60138566	G	T
3	rs2064021	0	60139220	G	A
3	rs7642454	0	60139369	C	G
3	rs7642732	0	60139643	C	T
3	rs6773713	0	60139854	G	T
3	rs6776492	0	60140246	G	C
3	rs6776501	0	60140276	G	A
3	rs7645950	0	60140683	C	T
3	rs7623184	0	60140696	G	A
3	rs7646022	0	60140733	C	A
3	rs7646126	0	60140831	C	T
3	rs6802579	0	60141153	C	T
3	rs6780176	0	60141414	G	C
3	rs1040337	0	60141653	C	T
3	rs79600328	0	60141761	C	T
3	rs111724279	0	60142055	G	C
3	rs60380152	0	60142233	T	G
3	rs6790458	0	60142247	C	G
3	rs6802928	0	60142395	A	G
3	rs75464262	0	60142549	C	T
3	rs9828226	0	60142703	A	G
3	rs2049850	0	60142764	G	T
3	rs4679641	0	60143839	A	G
3	rs4679515	0	60143877	A	G
3	rs4679642	0	60144588	A	C
3	rs12715550	0	60144812	T	C
3	rs12633251	0	60144990	A	C
3	rs17062372	0	60145166	T	C
3	rs78427679	0	60145195	A	G
3	rs12638728	0	60145321	G	T
3	rs4679516	0	60145726	A	G
3	rs4679643	0	60145812	T	C
3	rs6779107	0	60146330	G	T
3	rs10510831	0	60147355	T	C
3	rs12629117	0	60148050	T	G
3	rs34220971	0	60148073	A	C
3	rs17062392	0	60148523	T	C
3	rs17394135	0	60148630	T	C
3	rs6446115	0	60148685	A	G
3	rs6781028	0	60149437	T	C
3	rs6781046	0	60149500	T	C
3	rs6766262	0	60149732	C	T
3	rs61006656	0	60149815	G	T
3	rs7613687	0	60149936	C	T
3	rs1882903	0	60150366	G	C
3	rs1882904	0	60150622	T	A
3	rs17062405	0	60150819	G	A
3	rs118013805	0	60150820	A	G
3	rs55702756	0	60151133	G	T
3	rs13078190	0	60151274	T	C
3	rs74962913	0	60151605	C	T
3	rs6797046	0	60151952	G	C
3	rs4411839	0	60152188	T	C
3	rs17062413	0	60152583	G	A
3	rs17062415	0	60152612	C	G
3	rs17062419	0	60153441	T	C
3	rs11916072	0	60153550	G	A
3	rs34330024	0	60153915	A	G
3	rs12172955	0	60154076	A	G
3	rs12172945	0	60154101	T	C
3	rs1983535	0	60155859	T	G
3	rs1983536	0	60155921	G	A
3	rs56312521	0	60155932	G	A
3	rs1016450	0	60156248	T	C
3	rs1040338	0	60156930	A	G
3	rs6446116	0	60157800	G	A
3	rs56382355	0	60157908	A	C
3	rs2103474	0	60158293	T	C
3	rs74278848	0	60158339	C	T
3	rs62238479	0	60159174	T	C
3	rs177138	0	60159463	T	C
3	rs213419	0	60159753	T	G
3	rs71313749	0	60160966	T	C
3	rs12635040	0	60161647	T	C
3	rs34655159	0	60162230	T	A
3	rs213420	0	60162456	T	C
3	rs1995067	0	60162765	T	C
3	rs13101019	0	60163758	C	G
3	rs35247746	0	60163770	A	G
3	rs73097579	0	60163971	A	C
3	rs56008509	0	60164691	T	C
3	rs12492663	0	60164829	G	A
3	rs73097582	0	60164989	C	T
3	rs73097583	0	60165116	T	C
3	rs73097584	0	60165479	C	A
3	rs55714398	0	60165482	C	A
3	rs56280355	0	60165611	C	T
3	rs12493585	0	60165890	G	A
3	rs213421	0	60165928	T	C
3	rs2362456	0	60165932	C	A
3	rs117280673	0	60166054	G	C
3	rs140446096	0	60166942	T	C
3	rs13077273	0	60166969	G	T
3	rs148081178	0	60166990	C	A
3	rs139313759	0	60167009	G	C
3	rs9882944	0	60167219	T	G
3	rs73097590	0	60167849	C	T
3	rs9864838	0	60168904	T	C
3	rs9865027	0	60169018	T	C
3	rs12495046	0	60169556	T	A
3	rs80313037	0	60170000	T	C
3	rs76908722	0	60170070	A	C
3	rs6797203	0	60170083	T	C
3	rs148895457	0	60170762	A	C
3	rs117964899	0	60170931	G	A
3	rs79866233	0	60170954	G	A
3	rs9817793	0	60170957	A	G
3	rs9856574	0	60171337	G	C
3	rs9876685	0	60171660	T	C
3	rs80245486	0	60172509	G	A
3	rs213424	0	60173016	A	G
3	rs7637396	0	60174072	T	C
3	rs384530	0	60175045	C	T
3	rs213426	0	60175233	C	A
3	rs75460655	0	60175945	C	T
3	rs177139	0	60176126	A	G
3	rs9827176	0	60176151	T	C
3	rs187105601	0	60176347	G	C
3	rs213427	0	60176357	A	G
3	rs7613262	0	60177846	G	A
3	rs28579930	0	60177850	G	A
3	rs75331710	0	60178227	C	T
3	rs213292	0	60178833	C	T
3	rs12491492	0	60179487	G	A
3	rs13067663	0	60180790	G	A
3	rs7622557	0	60180851	G	A
3	rs35596941	0	60181187	A	G
3	rs4679646	0	60181491	C	T
3	rs1566056	0	60181859	T	C
3	rs1566057	0	60182144	C	T
3	rs1569347	0	60182259	C	T
3	rs213294	0	60184207	C	T
3	rs35861160	0	60184430	G	A
3	rs149285294	0	60185245	C	T
3	rs213297	0	60185296	C	G
3	rs213298	0	60186025	G	C
3	rs149816090	0	60186505	T	C
3	rs7614564	0	60186660	A	G
3	rs213299	0	60186728	G	T
3	rs78752383	0	60186740	G	T
3	rs213300	0	60187101	G	A
3	rs34188830	0	60187209	G	C
3	rs7650092	0	60187233	C	G
3	rs78115745	0	60187562	T	C
3	rs213301	0	60187597	C	G
3	rs213302	0	60187613	T	C
3	rs1496650	0	60189471	T	C
3	rs80229173	0	60189701	G	C
3	rs213310	0	60189715	T	C
3	rs60738633	0	60189748	T	C
3	rs213311	0	60189767	T	C
3	rs34661857	0	60189769	G	C
3	rs213312	0	60189931	T	C
3	rs439531	0	60190059	G	A
3	rs6765672	0	60190100	C	T
3	rs213313	0	60190706	G	C
3	rs71313750	0	60190858	G	C
3	rs6787176	0	60191552	T	C
3	rs145040756	0	60191793	G	A
3	rs213315	0	60192395	G	C
3	rs213316	0	60192651	G	C
3	rs213317	0	60192723	G	T
3	rs9834515	0	60192831	T	C
3	rs6784012	0	60193221	G	A
3	rs74855762	0	60193513	T	C
3	rs6775757	0	60193571	T	C
3	rs213318	0	60193758	C	G
3	rs78636541	0	60193885	A	C
3	rs213319	0	60193900	G	A
3	rs213320	0	60193967	T	C
3	rs213322	0	60194059	T	C
3	rs17395220	0	60194075	A	G
3	rs17395248	0	60194155	T	C
3	rs213323	0	60194570	T	C
3	rs213324	0	60194979	A	G
3	rs1908771	0	60195598	G	C
3	rs186690719	0	60196426	A	G
3	rs150324097	0	60196446	G	C
3	rs11130760	0	60196537	G	T
3	rs213325	0	60196758	A	G
3	rs447643	0	60196988	A	G
3	rs75806737	0	60197088	G	A
3	rs12493500	0	60197477	T	C
3	rs802933	0	60197485	G	A
3	rs9857010	0	60197514	T	G
3	rs1874500	0	60198435	G	C
3	rs17395576	0	60198603	C	A
3	rs4679647	0	60199948	G	C
3	rs9824900	0	60200545	C	T
3	rs28895693	0	60200675	A	G
3	rs6785232	0	60200946	C	G
3	rs6808530	0	60200975	G	T
3	rs213380	0	60201058	C	T
3	rs213381	0	60201133	A	G
3	rs17336290	0	60201555	G	A
3	rs734156	0	60201714	C	T
3	rs71313753	0	60202524	T	C
3	rs77984932	0	60205089	A	G
3	rs139919649	0	60205113	T	C
3	rs12715552	0	60205743	C	T
3	rs213407	0	60206501	T	G
3	rs213408	0	60206947	T	A
3	rs9823838	0	60207196	A	G
3	rs9862380	0	60207474	G	C
3	rs213410	0	60207499	C	A
3	rs36105967	0	60208346	G	A
3	rs17062510	0	60208817	C	A
3	rs213411	0	60209086	T	G
3	rs9844132	0	60209258	C	G
3	rs17062513	0	60209373	G	C
3	rs2173056	0	60210356	T	G
3	rs213412	0	60210372	C	A
3	rs213413	0	60210491	T	C
3	rs213414	0	60211431	G	T
3	rs34884909	0	60211698	C	T
3	rs9880343	0	60212448	T	G
3	rs149446689	0	60212743	A	C
3	rs17062524	0	60212766	G	C
3	rs213415	0	60212916	A	C
3	rs9810084	0	60213207	T	C
3	rs9827643	0	60213301	A	C
3	rs9832192	0	60213805	A	G
3	rs10510833	0	60213882	C	A
3	rs9870279	0	60213995	C	G
3	rs1472369	0	60214367	A	G
3	rs9819920	0	60214820	T	C
3	rs9875448	0	60214892	C	T
3	rs9875624	0	60215023	C	T
3	rs6764230	0	60215950	A	C
3	rs141640516	0	60216156	T	A
3	rs17396765	0	60216250	T	C
3	rs35007946	0	60216454	T	C
3	rs17062553	0	60216788	T	C
3	rs9811336	0	60216989	G	A
3	rs62238513	0	60217163	G	A
3	rs17062557	0	60217315	G	A
3	rs9831415	0	60217330	T	C
3	rs151033517	0	60217399	G	A
3	rs6806748	0	60217646	C	A
3	rs17062563	0	60217842	A	G
3	rs11717164	0	60218337	G	T
3	rs11717136	0	60218393	C	G
3	rs11717200	0	60218434	G	A
3	rs720285	0	60218465	T	C
3	rs4679648	0	60219314	T	C
3	rs213416	0	60219453	C	G
3	rs213417	0	60219504	T	C
3	rs213418	0	60219969	T	A
3	rs7628950	0	60220307	T	A
3	rs7629068	0	60220486	T	C
3	rs172492	0	60220734	T	A
3	rs9841314	0	60220784	A	G
3	rs9879753	0	60221053	G	A
3	rs10510834	0	60221516	A	G
3	rs17397398	0	60221728	T	G
3	rs9311754	0	60221953	C	G
3	rs75080311	0	60222004	C	A
3	rs13082004	0	60222035	T	C
3	rs9311755	0	60222065	C	G
3	rs35332698	0	60222505	T	C
3	rs75468305	0	60223858	C	T
3	rs74278851	0	60224247	C	T
3	rs118080279	0	60224721	A	G
3	rs213388	0	60225409	A	C
3	rs213389	0	60225474	T	C
3	rs213390	0	60227592	C	A
3	rs17338297	0	60228660	G	A
3	rs34443264	0	60229201	C	T
3	rs17397822	0	60230073	G	C
3	rs73832555	0	60230531	C	G
3	rs71313756	0	60230535	T	C
3	rs71313757	0	60230543	G	A
3	rs17062603	0	60231549	G	C
3	rs71313758	0	60231572	G	C
3	rs17062604	0	60231579	C	G
3	rs11715172	0	60232225	T	C
3	rs9877486	0	60233087	A	G
3	rs767000	0	60233938	A	G
3	rs11718430	0	60234969	T	A
3	rs74278852	0	60235868	A	G
3	rs1496652	0	60236298	T	C
3	rs213391	0	60236693	G	T
3	rs213392	0	60236847	G	A
3	rs213394	0	60236977	G	T
3	rs71313760	0	60237303	G	A
3	rs213395	0	60237445	G	A
3	rs213396	0	60237710	C	T
3	rs13091891	0	60238022	A	C
3	rs213397	0	60238128	A	T
3	rs213398	0	60238326	G	A
3	rs35184553	0	60238484	C	A
3	rs36023952	0	60238490	C	T
3	rs147719117	0	60238491	G	A
3	rs213399	0	60238642	C	T
3	rs213400	0	60238818	T	C
3	rs213401	0	60238987	T	C
3	rs17062633	0	60239532	C	G
3	rs169913	0	60240638	A	G
3	rs147734176	0	60241122	G	A
3	rs169914	0	60241353	A	T
3	rs169915	0	60241445	A	G
3	rs213402	0	60241551	C	T
3	rs59183318	0	60241569	C	T
3	rs1390766	0	60242243	G	T
3	rs981852	0	60242348	C	T
3	rs12487617	0	60242432	A	G
3	rs76602595	0	60243140	T	C
3	rs13314141	0	60243570	T	G
3	rs73099449	0	60243578	C	T
3	rs73099453	0	60243631	G	A
3	rs114880734	0	60243683	C	G
3	rs6771240	0	60244536	G	T
3	rs75062558	0	60245451	C	G
3	rs143017	0	60245947	G	A
3	rs143018	0	60246190	G	A
3	rs213404	0	60246636	C	A
3	rs13060801	0	60246687	G	A
3	rs10510835	0	60247121	G	T
3	rs4679650	0	60247935	A	T
3	rs213405	0	60248188	C	T
3	rs213406	0	60248418	C	T
3	rs34944550	0	60249433	C	T
3	rs213328	0	60249862	A	T
3	rs17062647	0	60250064	C	A
3	rs213330	0	60250475	A	G
3	rs213332	0	60251823	C	G
3	rs213333	0	60252827	C	T
3	rs213335	0	60253005	T	C
3	rs213336	0	60253811	T	A
3	rs9839805	0	60254018	T	A
3	rs138273054	0	60255620	G	A
3	rs4679651	0	60256293	G	A
3	rs213339	0	60256485	A	C
3	rs77127316	0	60256541	G	C
3	rs146222740	0	60256715	T	C
3	rs213340	0	60256857	G	A
3	rs11130761	0	60256907	C	G
3	rs2132608	0	60257178	G	C
3	rs62238538	0	60257251	C	A
3	rs213342	0	60258461	C	G
3	rs213343	0	60258615	G	T
3	rs213344	0	60258799	A	G
3	rs1845898	0	60259279	A	G
3	rs213346	0	60259333	G	A
3	rs12487096	0	60259526	G	A
3	rs73835237	0	60259607	T	C
3	rs2383	0	60259769	G	C
3	rs141012105	0	60260124	G	C
3	rs213347	0	60260223	A	G
3	rs213348	0	60260504	A	G
3	rs76770164	0	60261165	C	T
3	rs213350	0	60261499	A	G
3	rs150718186	0	60262095	T	C
3	rs9835376	0	60262511	G	A
3	rs213352	0	60262617	A	G
3	rs17399247	0	60262800	A	T
3	rs12636197	0	60262943	T	C
3	rs34244389	0	60263411	T	C
3	rs213354	0	60263721	C	A
3	rs213355	0	60263846	G	T
3	rs213357	0	60263928	G	C
3	rs9883016	0	60264318	A	T
3	rs78296274	0	60264326	G	A
3	rs213359	0	60264382	A	C
3	rs11130762	0	60264553	C	G
3	rs76925653	0	60264656	A	G
3	rs1390763	0	60264951	C	T
3	rs213361	0	60265005	T	G
3	rs4393861	0	60265675	G	A
3	rs35289739	0	60265925	A	C
3	rs118030599	0	60265968	T	C
3	rs62248468	0	60266292	C	G
3	rs62248469	0	60266326	T	C
3	rs213363	0	60266371	T	A
3	rs62248470	0	60266383	C	T
3	rs9876544	0	60266653	T	C
3	rs67994115	0	60266814	G	A
3	rs67048609	0	60266821	A	G
3	rs71313762	0	60266836	G	A
3	rs62248471	0	60266922	T	G
3	rs213366	0	60267024	G	A
3	rs12487741	0	60267052	A	G
3	rs12494319	0	60267212	G	A
3	rs62248472	0	60267887	G	A
3	rs11130763	0	60267929	T	C
3	rs12633077	0	60267949	G	A
3	rs213368	0	60268028	C	T
3	rs12638410	0	60268055	A	G
3	rs12633119	0	60268076	G	A
3	rs12638426	0	60268110	A	G
3	rs12633138	0	60268192	G	A
3	rs1948560	0	60268442	G	A
3	rs1948561	0	60268598	G	A
3	rs4679520	0	60268831	C	T
3	rs213369	0	60269095	C	A
3	rs4679521	0	60269214	T	C
3	rs4679522	0	60269247	T	C
3	rs4679523	0	60269307	C	T
3	rs12497746	0	60269543	A	C
3	rs12492065	0	60269673	G	A
3	rs117867971	0	60269689	T	C
3	rs17062684	0	60269729	A	G
3	rs213370	0	60269744	C	G
3	rs13060988	0	60269914	A	G
3	rs35297861	0	60269919	G	T
3	rs13061155	0	60269948	C	T
3	rs213371	0	60270363	T	C
3	rs9849524	0	60270364	G	A
3	rs9849664	0	60270401	G	A
3	rs9849856	0	60270554	G	A
3	rs726693	0	60270957	T	G
3	rs726692	0	60271177	C	T
3	rs73836410	0	60271545	G	A
3	rs146362039	0	60271586	C	T
3	rs2201649	0	60271645	A	G
3	rs6446117	0	60271669	C	T
3	rs114869851	0	60271851	C	T
3	rs213373	0	60271986	A	T
3	rs185917150	0	60272220	T	C
3	rs9879860	0	60272317	T	C
3	rs9822070	0	60272360	A	C
3	rs73101215	0	60272630	T	G
3	rs9826614	0	60272829	A	G
3	rs213374	0	60273768	T	C
3	rs213375	0	60274032	A	G
3	rs213376	0	60274049	G	A
3	rs145850988	0	60274472	T	C
3	rs75725931	0	60274763	T	G
3	rs741895	0	60276185	G	T
3	rs732380	0	60276722	C	T
3	rs10049216	0	60277174	A	C
3	rs7611670	0	60277248	G	A
3	rs73836412	0	60277358	T	C
3	rs2049845	0	60277666	T	C
3	rs2049846	0	60277709	T	G
3	rs2049847	0	60277771	A	G
3	rs2049848	0	60277944	T	C
3	rs7648865	0	60278235	A	C
3	rs7651340	0	60278294	T	C
3	rs7615052	0	60278509	G	C
3	rs7637894	0	60278655	C	T
3	rs213377	0	60278957	G	A
3	rs6797140	0	60280008	C	T
3	rs183330	0	60280015	C	T
3	rs9848465	0	60280410	G	C
3	rs60569486	0	60280611	G	A
3	rs10866033	0	60280743	C	T
3	rs11130764	0	60280876	G	A
3	rs12629886	0	60281042	A	T
3	rs9853628	0	60281554	C	G
3	rs9858300	0	60281949	G	C
3	rs62248493	0	60282112	G	A
3	rs62248494	0	60282137	C	G
3	rs9883296	0	60282896	T	C
3	rs13324247	0	60283422	G	C
3	rs4295132	0	60283440	T	C
3	rs78157071	0	60283540	T	C
3	rs13317933	0	60283702	A	G
3	rs10154846	0	60283791	T	C
3	rs9311756	0	60283972	A	G
3	rs149873255	0	60284287	C	T
3	rs2088310	0	60284314	T	C
3	rs2088311	0	60284329	T	C
3	rs10155027	0	60284869	G	T
3	rs4679475	0	60284879	C	T
3	rs13315808	0	60285300	T	C
3	rs62248495	0	60285522	G	A
3	rs10866034	0	60285527	T	A
3	rs9311758	0	60285653	T	C
3	rs78667350	0	60285715	C	A
3	rs6765946	0	60286021	T	C
3	rs17400084	0	60286386	C	T
3	rs6768733	0	60286415	T	C
3	rs6768755	0	60286486	T	C
3	rs111247300	0	60286616	T	G
3	rs74738297	0	60286659	T	A
3	rs75481023	0	60287198	C	T
3	rs1496649	0	60287383	A	C
3	rs115726486	0	60287453	T	A
3	rs1353545	0	60287845	G	C
3	rs17400197	0	60288200	T	C
3	rs10510836	0	60288428	G	T
3	rs9867642	0	60289103	G	A
3	rs9829607	0	60289140	A	G
3	rs10510837	0	60289842	G	A
3	rs6764575	0	60290014	C	T
3	rs741896	0	60290063	C	G
3	rs741897	0	60290171	C	G
3	rs741898	0	60290350	A	G
3	rs115104919	0	60290504	C	T
3	rs932273	0	60290721	C	T
3	rs6780613	0	60291127	A	G
3	rs75541095	0	60291465	G	T
3	rs13095141	0	60291553	A	T
3	rs1353546	0	60291875	T	C
3	rs6779529	0	60292312	G	T
3	rs140811345	0	60292445	A	C
3	rs4679524	0	60292606	T	C
3	rs6804909	0	60292777	C	A
3	rs4679526	0	60292916	C	G
3	rs4679527	0	60292997	T	C
3	rs9813516	0	60293004	G	A
3	rs58921609	0	60293007	T	A
3	rs760322	0	60293496	T	G
3	rs760323	0	60293546	C	T
3	rs760324	0	60293713	C	T
3	rs6778121	0	60294559	T	G
3	rs143126174	0	60295057	G	C
3	rs76599943	0	60295080	C	T
3	rs6776005	0	60295081	A	G
3	rs6763641	0	60295114	C	A
3	rs6446119	0	60295160	C	T
3	rs6766165	0	60295207	C	T
3	rs75937838	0	60295244	G	C
3	rs4679528	0	60295498	T	C
3	rs9824783	0	60295553	C	T
3	rs114445603	0	60295573	C	A
3	rs78425775	0	60295953	T	C
3	rs1390765	0	60296444	A	G
3	rs6785656	0	60297076	T	A
3	rs75660667	0	60297112	C	T
3	rs28557335	0	60297381	T	C
3	rs182658661	0	60297737	G	A
3	rs7631389	0	60297746	A	G
3	rs191206110	0	60297798	G	A
3	rs7631677	0	60298057	A	G
3	rs10428177	0	60298104	A	G
3	rs11130765	0	60298147	T	A
3	rs7644138	0	60298229	G	A
3	rs57299646	0	60298473	C	T
3	rs4679529	0	60299184	C	A
3	rs4679530	0	60299185	T	A
3	rs4679531	0	60299260	T	G
3	rs149680854	0	60300435	T	C
3	rs114924262	0	60300996	A	G
3	rs35536483	0	60301046	G	A
3	rs75185190	0	60301285	G	A
3	rs9870612	0	60302135	A	C
3	rs117216458	0	60302749	A	G
3	rs117624733	0	60303058	T	C
3	rs12490488	0	60303504	G	A
3	rs186154	0	60305117	A	G
3	rs76027415	0	60305697	C	A
3	rs213382	0	60306891	G	T
3	rs213383	0	60307084	T	C
3	rs213384	0	60307263	A	G
3	rs143809651	0	60307673	A	G
3	rs213385	0	60307954	G	C
3	rs213386	0	60308079	T	C
3	rs213387	0	60308293	C	T
3	rs11711608	0	60308345	G	A
3	rs9837070	0	60308349	C	T
3	rs73103055	0	60308959	C	T
3	rs6808467	0	60309307	A	C
3	rs6446120	0	60309459	G	T
3	rs926143	0	60309541	G	C
3	rs1569348	0	60309753	T	C
3	rs1569349	0	60309971	A	G
3	rs1882898	0	60310376	A	G
3	rs1882899	0	60310427	G	T
3	rs1882900	0	60310473	G	T
3	rs1882901	0	60310558	G	A
3	rs10510838	0	60310790	C	T
3	rs34717494	0	60310992	C	T
3	rs9815526	0	60311430	A	G
3	rs72875033	0	60311878	G	A
3	rs67113918	0	60312317	G	C
3	rs1569350	0	60312356	T	C
3	rs1569351	0	60312417	A	T
3	rs1569352	0	60312514	C	A
3	rs12494639	0	60312915	G	C
3	rs12498046	0	60313087	T	G
3	rs11130766	0	60313231	C	T
3	rs146530613	0	60313336	A	G
3	rs73103073	0	60314358	G	T
3	rs137976054	0	60314435	T	C
3	rs1546830	0	60315037	A	T
3	rs1546831	0	60315093	A	G
3	rs73103076	0	60315293	A	G
3	rs6773826	0	60315622	G	T
3	rs6762886	0	60315708	A	C
3	rs11720480	0	60316347	C	G
3	rs727476	0	60316417	G	T
3	rs73103085	0	60317226	C	T
3	rs139656719	0	60317752	T	A
3	rs10866035	0	60319405	A	C
3	rs11717976	0	60319633	C	A
3	rs6779494	0	60319943	T	C
3	rs117524274	0	60319958	G	A
3	rs7614321	0	60320312	C	T
3	rs60132759	0	60320359	A	G
3	rs73103091	0	60320497	G	A
3	rs13074132	0	60321082	T	C
3	rs9878437	0	60321271	G	A
3	rs9878446	0	60321296	G	A
3	rs963685	0	60321572	A	C
3	rs9882907	0	60321912	C	T
3	rs10510839	0	60322861	T	A
3	rs17658293	0	60323739	A	G
3	rs1006902	0	60327199	A	C
3	rs1006901	0	60327205	A	C
3	rs3890406	0	60327262	G	A
3	rs17599845	0	60327391	A	G
3	rs17658463	0	60327559	T	C
3	rs117958890	0	60327979	G	T
3	rs58618157	0	60328073	T	C
3	rs57923315	0	60328079	G	A
3	rs73104914	0	60328357	C	A
3	rs73104916	0	60328359	T	G
3	rs73104920	0	60328466	G	C
3	rs73104921	0	60328468	A	G
3	rs6800393	0	60328600	G	A
3	rs73104925	0	60328620	C	T
3	rs17599894	0	60328751	C	A
3	rs73104932	0	60328782	A	C
3	rs28610194	0	60329153	T	C
3	rs73104934	0	60329467	A	G
3	rs147898931	0	60329628	T	C
3	rs73104937	0	60329999	A	G
3	rs11708562	0	60330356	C	A
3	rs11716358	0	60330390	A	C
3	rs117612612	0	60330477	T	C
3	rs11708661	0	60330569	C	T
3	rs6446125	0	60330713	G	A
3	rs11713599	0	60330755	T	C
3	rs11717219	0	60330764	A	C
3	rs11717293	0	60330877	A	T
3	rs73104946	0	60331470	T	C
3	rs10510841	0	60331641	T	C
3	rs6799964	0	60331873	A	C
3	rs6800049	0	60331934	A	G
3	rs6802584	0	60332001	T	C
3	rs6800257	0	60332152	A	C
3	rs6787076	0	60332231	T	C
3	rs6771883	0	60332288	C	G
3	rs6771886	0	60332301	C	T
3	rs17600161	0	60332702	G	A
3	rs11920482	0	60333449	C	T
3	rs113620055	0	60333551	A	G
3	rs113079200	0	60333568	C	A
3	rs111837446	0	60333727	T	C
3	rs73107015	0	60333788	C	T
3	rs73107017	0	60333792	C	T
3	rs17600182	0	60333853	A	G
3	rs73107018	0	60334464	A	G
3	rs73107020	0	60334600	A	G
3	rs73107021	0	60334700	C	A
3	rs73107022	0	60335177	A	G
3	rs79240394	0	60335345	T	C
3	rs6797780	0	60335529	T	C
3	rs75619449	0	60335645	T	C
3	rs12635331	0	60335750	C	G
3	rs73107028	0	60335987	A	C
3	rs73107031	0	60335997	A	G
3	rs73107035	0	60336139	T	C
3	rs17658860	0	60336443	T	C
3	rs73107040	0	60336470	A	C
3	rs12493207	0	60336635	G	A
3	rs11130767	0	60336882	T	A
3	rs57064547	0	60336924	G	A
3	rs61667611	0	60336961	T	A
3	rs114549053	0	60337187	G	C
3	rs60386258	0	60337189	C	T
3	rs6789565	0	60337581	C	T
3	rs6789642	0	60337609	C	T
3	rs6764498	0	60337651	G	A
3	rs4679476	0	60338006	G	A
3	rs73107048	0	60338259	A	G
3	rs73107051	0	60338603	G	A
3	rs13096007	0	60338749	G	A
3	rs17606826	0	60338943	G	A
3	rs141478358	0	60339002	A	G
3	rs73107055	0	60339003	G	C
3	rs79207662	0	60339015	T	C
3	rs73107058	0	60339662	C	T
3	rs73107060	0	60339987	T	C
3	rs35450604	0	60340126	C	T
3	rs73107062	0	60340190	T	A
3	rs17606882	0	60340650	C	T
3	rs6778218	0	60341702	G	A
3	rs6778312	0	60341773	G	A
3	rs12636057	0	60342439	C	T
3	rs33978427	0	60342726	A	G
3	rs76472458	0	60343992	G	C
3	rs12496431	0	60345053	G	A
3	rs34687640	0	60345525	T	C
3	rs75250521	0	60345890	A	T
3	rs12485388	0	60347122	G	A
3	rs11130768	0	60347135	T	C
3	rs66969673	0	60347701	T	C
3	rs80298781	0	60348455	C	T
3	rs35122696	0	60348599	G	T
3	rs6784469	0	60348943	G	A
3	rs6773303	0	60348977	A	G
3	rs6773500	0	60349109	A	C
3	rs965033	0	60349304	T	C
3	rs970045	0	60349462	C	T
3	rs35447167	0	60349742	A	G
3	rs6787887	0	60349971	G	C
3	rs6782631	0	60350709	T	C
3	rs12487526	0	60350833	T	C
3	rs115524555	0	60350899	T	C
3	rs6791718	0	60351167	G	T
3	rs17607715	0	60351179	A	C
3	rs60568558	0	60351310	C	G
3	rs17062824	0	60351561	C	G
3	rs6786100	0	60351746	T	C
3	rs11721192	0	60352086	G	A
3	rs60556501	0	60352123	G	A
3	rs58687504	0	60352174	C	T
3	rs6768883	0	60352975	A	C
3	rs6780146	0	60353155	G	A
3	rs11130769	0	60353431	A	G
3	rs62248546	0	60353603	A	G
3	rs12489534	0	60353622	T	G
3	rs12486822	0	60353853	C	G
3	rs12486873	0	60353855	G	A
3	rs6777599	0	60354255	T	G
3	rs6762611	0	60354368	C	T
3	rs74762585	0	60354748	C	G
3	rs6778142	0	60354787	T	C
3	rs7624537	0	60355093	T	C
3	rs970387	0	60355399	G	T
3	rs984757	0	60355849	C	T
3	rs7635477	0	60356197	G	A
3	rs10433635	0	60356829	C	T
3	rs17062850	0	60357382	T	C
3	rs1569353	0	60357673	C	A
3	rs1057501	0	60357822	T	G
3	rs1057504	0	60357956	C	T
3	rs3732551	0	60358100	T	C
3	rs3732552	0	60358120	T	C
3	rs7636619	0	60358517	T	C
3	rs983947	0	60359276	A	T
3	rs117203515	0	60359300	G	T
3	rs2736823	0	60359318	T	A
3	rs6795869	0	60360207	A	G
3	rs6807084	0	60360747	G	T
3	rs2687161	0	60360862	A	C
3	rs111312156	0	60361056	C	T
3	rs58609490	0	60361586	C	T
3	rs73090052	0	60361979	A	G
3	rs1569354	0	60362309	A	T
3	rs1569355	0	60362565	T	C
3	rs17608587	0	60363678	T	C
3	rs9863279	0	60363974	T	C
3	rs11130770	0	60364046	C	T
3	rs7653872	0	60364447	C	T
3	rs7631068	0	60364606	G	T
3	rs11718018	0	60364770	T	C
3	rs17062882	0	60364863	T	C
3	rs2736826	0	60364978	C	T
3	rs2687165	0	60365453	T	G
3	rs6780483	0	60365475	T	G
3	rs9853451	0	60365707	C	T
3	rs34555513	0	60365942	C	A
3	rs9816428	0	60366178	A	T
3	rs17062890	0	60366687	G	A
3	rs2736828	0	60367140	A	G
3	rs17062892	0	60367292	T	C
3	rs74957537	0	60367373	G	C
3	rs9860090	0	60367516	C	G
3	rs4679533	0	60367530	G	C
3	rs12497472	0	60367607	T	C
3	rs62248547	0	60367765	T	A
3	rs9836899	0	60368382	C	G
3	rs9837246	0	60368664	C	G
3	rs9841239	0	60368687	C	T
3	rs9842521	0	60369522	C	A
3	rs4679534	0	60370052	T	C
3	rs9847570	0	60370318	C	T
3	rs9847855	0	60370362	G	A
3	rs9848065	0	60370637	C	T
3	rs1117870	0	60370722	T	C
3	rs9814467	0	60370943	A	G
3	rs9814473	0	60370948	A	C
3	rs9814637	0	60371029	A	G
3	rs9872356	0	60371053	T	C
3	rs4605500	0	60371589	A	G
3	rs2687168	0	60372032	T	A
3	rs2687169	0	60372036	T	C
3	rs2687170	0	60372144	C	T
3	rs2734380	0	60372387	A	G
3	rs2687171	0	60372871	C	T
3	rs11716940	0	60372910	G	C
3	rs73090101	0	60373026	C	T
3	rs4615035	0	60373780	C	T
3	rs9868281	0	60374028	C	T
3	rs9868816	0	60374192	G	C
3	rs7635514	0	60374356	A	C
3	rs6801889	0	60374602	G	A
3	rs73094220	0	60374716	C	G
3	rs9874387	0	60375316	G	A
3	rs2687176	0	60377040	C	A
3	rs9847063	0	60377313	A	T
3	rs736934	0	60377542	G	C
3	rs736935	0	60377674	C	T
3	rs73094239	0	60378646	T	C
3	rs971866	0	60379450	C	A
3	rs68056303	0	60379795	T	C
3	rs17062963	0	60379864	C	G
3	rs17062966	0	60380259	G	A
3	rs117009421	0	60380295	G	A
3	rs66638788	0	60380394	A	C
3	rs66636226	0	60380418	C	T
3	rs7646666	0	60382023	C	T
3	rs186410765	0	60382066	T	C
3	rs2362881	0	60382517	T	C
3	rs13098396	0	60382828	T	C
3	rs72624872	0	60383187	G	A
3	rs9824749	0	60383450	A	G
3	rs9882551	0	60383516	T	C
3	rs9862806	0	60383601	C	T
3	rs9862809	0	60383604	C	T
3	rs2734354	0	60383700	C	G
3	rs9867241	0	60383928	G	A
3	rs73094258	0	60384703	A	T
3	rs242213	0	60386046	C	G
3	rs7618479	0	60388322	A	G
3	rs6808129	0	60388727	C	G
3	rs2734361	0	60388743	G	A
3	rs6783454	0	60388900	G	A
3	rs2734363	0	60389306	G	A
3	rs12637099	0	60389325	C	A
3	rs9877008	0	60391557	C	G
3	rs11709440	0	60392367	T	C
3	rs242209	0	60393086	T	C
3	rs6807277	0	60393816	C	G
3	rs242201	0	60395260	A	G
3	rs67250496	0	60396304	C	T
3	rs242197	0	60396850	T	C
3	rs17063018	0	60397974	C	T
3	rs242196	0	60398156	T	C
3	rs1380466	0	60398303	G	A
3	rs66467459	0	60398535	A	T
3	rs242195	0	60399154	A	G
3	rs12489848	0	60399322	T	C
3	rs6791776	0	60399497	A	C
3	rs1380465	0	60399599	A	T
3	rs67430163	0	60399785	A	G
3	rs11715925	0	60400158	A	C
3	rs3931996	0	60400721	T	C
3	rs79807767	0	60400919	T	C
3	rs12172960	0	60401920	A	C
3	rs242193	0	60402451	T	C
3	rs242192	0	60402546	G	A
3	rs68154260	0	60403023	T	C
3	rs67014449	0	60403340	A	G
3	rs35102526	0	60403899	A	T
3	rs58118091	0	60404705	G	T
3	rs6446126	0	60404840	C	T
3	rs13059601	0	60405004	C	T
3	rs242171	0	60405161	G	T
3	rs7638538	0	60405187	T	G
3	rs9810520	0	60405637	A	C
3	rs242174	0	60406323	A	G
3	rs2734372	0	60406329	T	C
3	rs151743	0	60407864	C	T
3	rs12632676	0	60408310	C	G
3	rs12635633	0	60408347	T	C
3	rs241693	0	60408404	C	T
3	rs17063050	0	60408484	G	A
3	rs116444902	0	60409226	C	A
3	rs17063058	0	60410706	T	C
3	rs2611414	0	60411669	C	T
3	rs73096240	0	60411853	C	T
3	rs77687808	0	60412007	C	T
3	rs12493462	0	60412102	G	A
3	rs73096245	0	60412104	C	T
3	rs12493494	0	60412390	C	T
3	rs17063073	0	60412402	A	G
3	rs75862705	0	60412501	C	T
3	rs9877074	0	60412561	T	C
3	rs17063086	0	60413397	C	T
3	rs17063090	0	60413516	A	G
3	rs116625187	0	60413541	C	T
3	rs17063095	0	60413836	A	C
3	rs79555335	0	60414168	A	G
3	rs17063100	0	60414407	C	T
3	rs73096257	0	60415728	G	A
3	rs73096259	0	60415861	C	T
3	rs17063104	0	60415876	T	A
3	rs151739	0	60416358	T	G
3	rs1996829	0	60416413	A	T
3	rs1996828	0	60416547	G	T
3	rs4679536	0	60416844	T	C
3	rs118093216	0	60416857	T	C
3	rs75844455	0	60416898	C	T
3	rs10490773	0	60417039	A	C
3	rs2687192	0	60417095	C	G
3	rs2687193	0	60417103	G	A
3	rs73096274	0	60417114	A	G
3	rs2687194	0	60417130	C	G
3	rs2734375	0	60417208	C	T
3	rs2734376	0	60417339	C	T
3	rs73096281	0	60417758	G	A
3	rs73096283	0	60418050	G	A
3	rs17063126	0	60418142	G	A
3	rs953480	0	60418362	T	C
3	rs6446127	0	60418409	T	A
3	rs953479	0	60418642	A	C
3	rs7621114	0	60418721	T	C
3	rs7651806	0	60418840	C	G
3	rs150461999	0	60418880	A	G
3	rs9866142	0	60419351	G	A
3	rs74319501	0	60419727	T	C
3	rs117231859	0	60419820	C	T
3	rs9815504	0	60420118	T	G
3	rs75349049	0	60420168	G	C
3	rs409484	0	60420417	G	A
3	rs241688	0	60420665	G	T
3	rs2734377	0	60421094	T	A
3	rs2594250	0	60421119	A	G
3	rs2734378	0	60421191	G	A
3	rs241687	0	60421660	G	A
3	rs12488124	0	60421735	T	C
3	rs2687189	0	60423009	T	C
3	rs2594248	0	60423126	C	G
3	rs12632178	0	60423438	T	C
3	rs12630039	0	60423686	C	A
3	rs78628638	0	60424010	T	C
3	rs144792246	0	60424496	G	A
3	rs1357320	0	60424618	T	C
3	rs885737	0	60425072	G	T
3	rs78801030	0	60425514	C	T
3	rs79853187	0	60426004	T	C
3	rs79253987	0	60426335	G	C
3	rs75238986	0	60426533	T	A
3	rs2594246	0	60426886	T	A
3	rs2611413	0	60427657	T	C
3	rs77635360	0	60427971	C	A
3	rs78149075	0	60428024	A	G
3	rs77765120	0	60429507	G	C
3	rs139027574	0	60429855	T	G
3	rs494368	0	60430232	G	A
3	rs12163583	0	60430590	T	A
3	rs12054281	0	60430828	A	G
3	rs411734	0	60431060	C	T
3	rs9846621	0	60431516	T	C
3	rs77063016	0	60431863	G	C
3	rs79887153	0	60432136	T	G
3	rs478899	0	60432292	T	C
3	rs75531782	0	60432708	G	A
3	rs995468	0	60433285	C	T
3	rs995467	0	60433315	T	C
3	rs1350638	0	60433412	G	A
3	rs995466	0	60433413	A	T
3	rs117319880	0	60433582	G	A
3	rs381450	0	60434122	G	A
3	rs369161	0	60434241	A	G
3	rs368553	0	60434250	C	T
3	rs28583724	0	60434645	A	T
3	rs383111	0	60434654	G	A
3	rs28562847	0	60434837	C	T
3	rs391770	0	60434882	G	A
3	rs12629110	0	60435225	A	C
3	rs117439979	0	60435361	T	C
3	rs79326839	0	60435509	G	A
3	rs394261	0	60435690	C	A
3	rs7627604	0	60435923	C	T
3	rs4679541	0	60436442	C	T
3	rs4679542	0	60436920	G	T
3	rs411076	0	60436983	T	A
3	rs411122	0	60437042	C	A
3	rs423336	0	60437362	G	T
3	rs7644699	0	60437401	A	G
3	rs75085401	0	60438134	G	T
3	rs368926	0	60438577	T	C
3	rs369278	0	60438679	A	C
3	rs412104	0	60438683	T	G
3	rs398105	0	60438854	C	T
3	rs17063156	0	60439043	C	T
3	rs381217	0	60439169	C	T
3	rs73836738	0	60439171	C	T
3	rs408164	0	60439446	T	A
3	rs4566489	0	60439567	C	T
3	rs148382885	0	60440255	C	G
3	rs12637710	0	60440671	T	A
3	rs7620217	0	60440761	G	A
3	rs1947161	0	60441079	T	C
3	rs400475	0	60441197	A	C
3	rs400747	0	60441302	T	C
3	rs1947162	0	60441341	C	G
3	rs12629710	0	60441487	A	C
3	rs377319	0	60442322	G	C
3	rs114202402	0	60442344	G	C
3	rs390523	0	60442417	T	G
3	rs146568031	0	60443737	C	T
3	rs2078287	0	60444654	G	C
3	rs12486710	0	60445284	T	A
3	rs12486718	0	60445345	T	C
3	rs12638086	0	60445573	C	T
3	rs6810051	0	60445621	A	G
3	rs6797839	0	60445628	C	G
3	rs12638610	0	60445806	C	T
3	rs12638665	0	60446058	C	T
3	rs425036	0	60446283	T	G
3	rs72878721	0	60446795	C	T
3	rs2885639	0	60446894	T	G
3	rs79988792	0	60447040	G	A
3	rs17063191	0	60447301	C	T
3	rs1579912	0	60447340	T	G
3	rs445057	0	60447369	C	T
3	rs17063200	0	60447719	C	T
3	rs424675	0	60448261	C	T
3	rs9860907	0	60448569	C	G
3	rs378346	0	60448591	G	A
3	rs9809480	0	60448671	T	C
3	rs2594239	0	60449009	C	G
3	rs1447970	0	60449249	C	T
3	rs17063215	0	60449695	G	C
3	rs75365614	0	60449950	T	A
3	rs4679544	0	60450058	G	A
3	rs378022	0	60450403	G	C
3	rs111622814	0	60450702	C	T
3	rs74537628	0	60451072	T	G
3	rs9821428	0	60451648	T	C
3	rs2734387	0	60451863	G	C
3	rs118172326	0	60451885	T	C
3	rs410775	0	60452275	G	A
3	rs2734388	0	60452282	C	G
3	rs492308	0	60452732	A	G
3	rs493345	0	60452873	A	G
3	rs1597104	0	60453227	T	C
3	rs151159511	0	60453238	T	A
3	rs430815	0	60453400	A	G
3	rs437784	0	60453536	G	A
3	rs410552	0	60454952	T	C
3	rs79238887	0	60455344	T	C
3	rs415175	0	60455417	T	C
3	rs34984537	0	60456136	G	C
3	rs75311553	0	60456164	A	G
3	rs473944	0	60456745	T	C
3	rs439087	0	60456884	C	T
3	rs440692	0	60456954	A	G
3	rs117556987	0	60457092	T	A
3	rs117852404	0	60457555	A	C
3	rs199692194	0	60457886	T	C
3	rs75577149	0	60457924	G	T
3	rs4638920	0	60458005	A	T
3	rs2121861	0	60458278	G	A
3	rs2121862	0	60458418	C	G
3	rs4679478	0	60458639	C	T
3	rs4234288	0	60458838	G	A
3	rs3856654	0	60458976	C	T
3	rs1546817	0	60459187	G	C
3	rs2121863	0	60459201	T	C
3	rs2734390	0	60459291	A	G
3	rs11924296	0	60459713	A	G
3	rs17063248	0	60460152	C	T
3	rs9820943	0	60460270	G	A
3	rs3901943	0	60460646	G	A
3	rs4468936	0	60460797	C	T
3	rs4393860	0	60460829	C	T
3	rs72880370	0	60460902	G	A
3	rs72880371	0	60460970	T	C
3	rs9826530	0	60461390	G	A
3	rs7644852	0	60461416	T	C
3	rs7644970	0	60461565	T	C
3	rs7645058	0	60461630	T	A
3	rs9830999	0	60461877	G	A
3	rs9868373	0	60461994	A	G
3	rs138264546	0	60462528	C	T
3	rs9856092	0	60462933	T	C
3	rs452203	0	60463474	T	A
3	rs80147986	0	60463709	G	A
3	rs452392	0	60463765	T	A
3	rs73100273	0	60463965	C	A
3	rs7627398	0	60464076	G	A
3	rs453951	0	60464275	G	A
3	rs76269729	0	60464958	G	A
3	rs2166824	0	60465139	T	C
3	rs1447971	0	60465279	G	A
3	rs117415849	0	60465526	G	A
3	rs9852001	0	60465713	G	A
3	rs10084745	0	60468090	A	T
3	rs149986741	0	60468408	C	T
3	rs400870	0	60469161	T	A
3	rs140485514	0	60469734	T	C
3	rs147421338	0	60470449	C	T
3	rs9846216	0	60470472	C	G
3	rs2205041	0	60471049	A	G
3	rs2205042	0	60471104	T	C
3	rs13091743	0	60471854	T	A
3	rs9818182	0	60471986	A	G
3	rs9818342	0	60472087	A	G
3	rs9818349	0	60472107	A	G
3	rs77686999	0	60472150	A	G
3	rs9856634	0	60472209	G	A
3	rs13070051	0	60472253	G	A
3	rs415832	0	60472410	C	A
3	rs1531334	0	60472481	C	T
3	rs74621770	0	60472618	C	G
3	rs2362888	0	60472650	C	T
3	rs2362889	0	60472673	G	A
3	rs410072	0	60472710	C	T
3	rs77255677	0	60472749	G	C
3	rs2362892	0	60472815	C	A
3	rs1447972	0	60472883	C	G
3	rs2362894	0	60472970	C	G
3	rs4485674	0	60473029	C	G
3	rs2734352	0	60473033	A	C
3	rs9861820	0	60473265	C	G
3	rs9824052	0	60473289	A	C
3	rs17063274	0	60473310	A	G
3	rs17063275	0	60473370	G	A
3	rs394509	0	60473475	A	G
3	rs9882078	0	60473498	T	C
3	rs9862176	0	60473555	C	G
3	rs440450	0	60473672	A	T
3	rs9828307	0	60473698	A	G
3	rs13081317	0	60473905	C	T
3	rs76674797	0	60473941	G	C
3	rs77485171	0	60473950	A	G
3	rs13061510	0	60473968	T	C
3	rs430036	0	60474215	G	A
3	rs430270	0	60474379	C	A
3	rs10222349	0	60474501	T	G
3	rs12053887	0	60475058	T	C
3	rs1447973	0	60475230	T	G
3	rs375127	0	60475269	G	A
3	rs9817027	0	60475305	T	A
3	rs9817511	0	60475639	T	C
3	rs71313775	0	60475920	C	A
3	rs71313776	0	60475932	T	C
3	rs385483	0	60476025	G	A
3	rs9877308	0	60476035	C	A
3	rs9822030	0	60476079	T	C
3	rs12330860	0	60476246	C	T
3	rs12330869	0	60476658	G	C
3	rs117577441	0	60476667	A	G
3	rs13099360	0	60476875	A	G
3	rs13079397	0	60476939	T	C
3	rs75961745	0	60477128	A	G
3	rs7646323	0	60477413	T	G
3	rs9311766	0	60477431	T	G
3	rs17063317	0	60478040	A	C
3	rs17063320	0	60478186	T	A
3	rs75096865	0	60478734	A	G
3	rs9858462	0	60478816	T	C
3	rs75685258	0	60478941	T	C
3	rs242219	0	60479380	T	C
3	rs76778230	0	60479877	A	G
3	rs2121864	0	60480252	T	C
3	rs117427048	0	60480259	C	T
3	rs2594268	0	60480401	C	T
3	rs242225	0	60480477	T	C
3	rs2362897	0	60480546	T	G
3	rs9848952	0	60480676	C	T
3	rs9849539	0	60480873	G	A
3	rs9869160	0	60480932	T	G
3	rs2197750	0	60481410	C	T
3	rs2197751	0	60481459	C	T
3	rs72882134	0	60482131	G	A
3	rs6801616	0	60482556	T	C
3	rs72882135	0	60482695	A	T
3	rs78456488	0	60483338	G	C
3	rs6789802	0	60483364	C	T
3	rs11708700	0	60483613	A	T
3	rs28594929	0	60483695	G	C
3	rs115782347	0	60483784	G	A
3	rs75793140	0	60483876	T	G
3	rs73101807	0	60483918	A	G
3	rs17817118	0	60484203	A	G
3	rs28373656	0	60484283	C	T
3	rs6793324	0	60484433	C	T
3	rs17063329	0	60484491	C	G
3	rs74696695	0	60484566	C	T
3	rs58988599	0	60485203	T	C
3	rs9871322	0	60485218	G	A
3	rs56073239	0	60485264	A	G
3	rs77312360	0	60485280	G	A
3	rs57311618	0	60485293	A	G
3	rs75135899	0	60485407	C	T
3	rs35486781	0	60485640	A	G
3	rs17031605	0	60485733	G	C
3	rs34074099	0	60485737	T	G
3	rs6763524	0	60485823	T	C
3	rs6764060	0	60486579	A	G
3	rs75387199	0	60486655	C	T
3	rs17063335	0	60486890	C	T
3	rs9881669	0	60487014	G	A
3	rs17661314	0	60487074	A	C
3	rs13098406	0	60487150	A	G
3	rs13098699	0	60487181	C	T
3	rs9881736	0	60487247	C	T
3	rs2121865	0	60487313	C	T
3	rs75790563	0	60487327	C	T
3	rs17609657	0	60487573	A	G
3	rs17609699	0	60487578	G	A
3	rs75767888	0	60487597	A	G
3	rs12493686	0	60487688	C	T
3	rs4608644	0	60487914	C	T
3	rs17609762	0	60488133	C	G
3	rs55996445	0	60488291	T	C
3	rs17609783	0	60488470	C	T
3	rs13100448	0	60488694	T	C
3	rs9985430	0	60488758	C	T
3	rs56829862	0	60488814	A	G
3	rs12498050	0	60488827	T	C
3	rs9985431	0	60488975	C	G
3	rs17080828	0	60489071	T	C
3	rs12488248	0	60489074	A	G
3	rs6771504	0	60489116	A	G
3	rs6774103	0	60489139	T	G
3	rs6776721	0	60489370	T	A
3	rs13059195	0	60489462	T	C
3	rs35251804	0	60489707	T	A
3	rs35122152	0	60489715	A	C
3	rs6777241	0	60489824	T	A
3	rs7621164	0	60489952	A	C
3	rs6762271	0	60489964	C	T
3	rs7626208	0	60490485	T	G
3	rs11719292	0	60490961	C	T
3	rs12496532	0	60490990	G	A
3	rs6765826	0	60491066	C	A
3	rs6789538	0	60491103	G	A
3	rs6783772	0	60491407	T	C
3	rs6781130	0	60491445	A	G
3	rs6768625	0	60491489	C	T
3	rs6783802	0	60491503	T	C
3	rs6792440	0	60491527	G	A
3	rs10510845	0	60491927	G	T
3	rs13327150	0	60491989	G	C
3	rs10510846	0	60492136	T	C
3	rs10510847	0	60492152	G	A
3	rs73103709	0	60492235	C	A
3	rs13316872	0	60492300	T	C
3	rs11720615	0	60492365	C	T
3	rs9881093	0	60492636	G	T
3	rs11922239	0	60493072	A	G
3	rs148953470	0	60494449	C	A
3	rs117479005	0	60494481	G	A
3	rs117674531	0	60494486	C	A
3	rs145148535	0	60494955	A	G
3	rs4142702	0	60495053	T	C
3	rs4679479	0	60495173	T	C
3	rs2121866	0	60495274	T	C
3	rs2121867	0	60495297	T	C
3	rs78875165	0	60495543	G	A
3	rs79235695	0	60495626	C	T
3	rs149267192	0	60495830	T	G
3	rs117089872	0	60495937	G	A
3	rs1447974	0	60496077	T	G
3	rs9863826	0	60496302	A	G
3	rs117155057	0	60496405	G	A
3	rs9826469	0	60496438	C	T
3	rs1447975	0	60496628	C	T
3	rs1447976	0	60496962	C	G
3	rs17063396	0	60497106	C	T
3	rs141332698	0	60497249	C	G
3	rs78655616	0	60497364	G	A
3	rs28538294	0	60497391	C	T
3	rs28473445	0	60497431	C	T
3	rs117041338	0	60497764	G	A
3	rs73833962	0	60497799	G	A
3	rs11721188	0	60497851	C	T
3	rs73833964	0	60497898	C	T
3	rs17610429	0	60497968	G	C
3	rs118155355	0	60498030	C	A
3	rs6771732	0	60498130	C	T
3	rs13101027	0	60498172	C	T
3	rs9828971	0	60498520	T	C
3	rs17063405	0	60499055	C	G
3	rs3911035	0	60499088	T	C
3	rs3911036	0	60499446	A	G
3	rs741751	0	60499964	A	G
3	rs741752	0	60500273	A	G
3	rs2017941	0	60500549	T	C
3	rs9825234	0	60501453	G	C
3	rs71313778	0	60501532	C	T
3	rs9829514	0	60501861	G	A
3	rs9829628	0	60501884	G	A
3	rs12374046	0	60502115	C	T
3	rs115412792	0	60502351	T	C
3	rs1447980	0	60502447	A	G
3	rs1447981	0	60502641	T	C
3	rs9311767	0	60503108	A	G
3	rs17063416	0	60503438	A	G
3	rs6446130	0	60503466	C	T
3	rs112535314	0	60504209	G	A
3	rs13095523	0	60504529	G	A
3	rs10212612	0	60504699	A	C
3	rs71313779	0	60505413	C	T
3	rs141782275	0	60505594	C	T
3	rs35216768	0	60505692	C	A
3	rs9870292	0	60505757	T	C
3	rs13064050	0	60506244	C	A
3	rs17063425	0	60506349	A	G
3	rs2461613	0	60507074	A	G
3	rs200076485	0	60507076	A	G
3	rs373657162	0	60507130	G	A
3	rs113916172	0	60507171	G	A
3	rs151745	0	60507213	T	C
3	rs151746	0	60507223	G	A
3	rs151747	0	60507262	G	A
3	rs1823242	0	60507811	G	T
3	rs241665	0	60507953	C	T
3	rs80171647	0	60508340	G	T
3	rs11711026	0	60508567	G	A
3	rs11719552	0	60508755	A	C
3	rs7649971	0	60509093	T	A
3	rs143165085	0	60510749	G	T
3	rs35776137	0	60510791	A	G
3	rs12492175	0	60510909	C	A
3	rs241706	0	60511133	G	A
3	rs12492267	0	60511137	G	C
3	rs62251667	0	60511662	C	G
3	rs151740	0	60511707	A	G
3	rs12496632	0	60512472	T	C
3	rs241705	0	60512505	A	G
3	rs17063443	0	60512522	G	A
3	rs79765039	0	60512720	G	A
3	rs12494015	0	60512785	G	A
3	rs241704	0	60512889	A	G
3	rs12497397	0	60512955	T	C
3	rs4679545	0	60513123	G	A
3	rs241703	0	60513167	T	C
3	rs151749	0	60513692	C	G
3	rs60626381	0	60513854	A	G
3	rs241702	0	60514030	C	T
3	rs12485617	0	60514662	T	C
3	rs717821	0	60515778	T	C
3	rs51549	0	60515855	T	C
3	rs118180367	0	60516043	T	A
3	rs1014595	0	60516133	T	C
3	rs7426703	0	60516181	T	C
3	rs241700	0	60516256	A	G
3	rs79780567	0	60517072	T	C
3	rs183830050	0	60517074	C	A
3	rs78920626	0	60518477	T	G
3	rs1022418	0	60518970	T	C
3	rs17063477	0	60518998	A	G
3	rs17063479	0	60519166	G	C
3	rs2687150	0	60519224	G	A
3	rs241698	0	60519576	T	G
3	rs2611411	0	60520786	G	A
3	rs2594258	0	60520864	C	T
3	rs13090516	0	60521021	G	C
3	rs17668453	0	60521596	A	G
3	rs17063484	0	60521909	T	G
3	rs1403200	0	60522093	A	G
3	rs241697	0	60522968	C	T
3	rs2594257	0	60523330	C	T
3	rs77688148	0	60526498	A	G
3	rs6446132	0	60526817	C	T
3	rs9850777	0	60526908	T	A
3	rs241663	0	60527479	G	A
3	rs116875599	0	60528334	T	C
3	rs242187	0	60529271	T	C
3	rs73105611	0	60529389	G	A
3	rs78302170	0	60530488	C	T
3	rs75616449	0	60530803	T	C
3	rs241675	0	60531297	G	A
3	rs138644960	0	60531868	T	C
3	rs1350636	0	60534147	T	C
3	rs9860669	0	60534388	T	G
3	rs78893779	0	60534734	A	G
3	rs241681	0	60534887	T	C
3	rs141335057	0	60535435	T	C
3	rs11130772	0	60535731	G	T
3	rs9850904	0	60536156	C	A
3	rs2006807	0	60536420	A	C
3	rs107342	0	60536552	G	A
3	rs1005463	0	60536770	C	T
3	rs241685	0	60536993	A	T
3	rs28605691	0	60537005	G	C
3	rs79122802	0	60537457	C	A
3	rs78993978	0	60537727	T	C
3	rs76069446	0	60537952	T	C
3	rs6762597	0	60537999	G	A
3	rs75813937	0	60538478	C	G
3	rs76200451	0	60538853	G	C
3	rs180983	0	60538865	C	A
3	rs241667	0	60540090	C	T
3	rs241668	0	60540588	A	T
3	rs73834217	0	60540596	G	A
3	rs241669	0	60540665	A	G
3	rs151737	0	60540745	A	G
3	rs241670	0	60541137	C	T
3	rs10510848	0	60541225	T	G
3	rs241671	0	60542151	G	T
3	rs180987	0	60542323	G	C
3	rs241672	0	60542525	C	T
3	rs1839075	0	60542566	G	C
3	rs77812729	0	60543170	A	T
3	rs180992	0	60543215	G	C
3	rs180993	0	60543866	G	C
3	rs74961129	0	60544014	G	A
3	rs79599271	0	60544099	G	A
3	rs6805296	0	60544132	T	G
3	rs6805412	0	60544479	A	C
3	rs181349	0	60544637	G	C
3	rs180994	0	60544736	C	T
3	rs180995	0	60545389	A	C
3	rs180998	0	60545602	G	A
3	rs180999	0	60545661	T	A
3	rs17063517	0	60546244	T	C
3	rs12487370	0	60546396	T	C
3	rs181001	0	60546764	A	C
3	rs12054454	0	60546772	G	A
3	rs181002	0	60546807	T	C
3	rs181003	0	60546856	G	A
3	rs1447958	0	60547602	C	A
3	rs181008	0	60547811	A	G
3	rs1447959	0	60548728	C	T
3	rs1447960	0	60548808	G	T
3	rs111980531	0	60549172	C	T
3	rs2121857	0	60549347	G	T
3	rs9864410	0	60549395	G	A
3	rs1823244	0	60549473	G	C
3	rs2856005	0	60549782	A	G
3	rs12489122	0	60550188	A	G
3	rs2121858	0	60550414	A	G
3	rs2121859	0	60550544	C	T
3	rs7634073	0	60550891	G	A
3	rs7626618	0	60551301	A	G
3	rs2594265	0	60551320	T	C
3	rs6446135	0	60551623	G	C
3	rs144506635	0	60553083	C	T
3	rs4679548	0	60553592	G	A
3	rs4679549	0	60553706	G	A
3	rs4679550	0	60553734	T	G
3	rs4679551	0	60553783	A	G
3	rs4679552	0	60553829	C	A
3	rs2734364	0	60553970	C	G
3	rs2856010	0	60554369	T	G
3	rs9835422	0	60554440	T	C
3	rs2594259	0	60554521	T	C
3	rs79138718	0	60554554	A	C
3	rs2166823	0	60555274	C	G
3	rs75883200	0	60556204	C	T
3	rs2594254	0	60556368	T	C
3	rs2301156	0	60557685	T	G
3	rs117920249	0	60557768	G	C
3	rs2255772	0	60557852	A	G
3	rs77759030	0	60558061	C	A
3	rs145898073	0	60558248	A	C
3	rs2856017	0	60559047	C	T
3	rs2856018	0	60559889	A	T
3	rs28448293	0	60560162	T	C
3	rs28555532	0	60560313	A	G
3	rs77121744	0	60560672	C	A
3	rs72885798	0	60561008	C	T
3	rs73834244	0	60561125	C	T
3	rs13076604	0	60561326	G	A
3	rs7651928	0	60561722	G	C
3	rs144329712	0	60561834	C	T
3	rs11130774	0	60561849	T	A
3	rs56101492	0	60562000	A	G
3	rs12495226	0	60562113	A	G
3	rs17063532	0	60562327	G	A
3	rs12496064	0	60562934	A	T
3	rs11130775	0	60562945	A	T
3	rs11130776	0	60563119	C	T
3	rs10510849	0	60563160	G	A
3	rs76138421	0	60563427	G	A
3	rs12054041	0	60563467	G	A
3	rs3937353	0	60563632	C	T
3	rs117066644	0	60564472	C	G
3	rs12491463	0	60564687	C	G
3	rs9845479	0	60565145	C	T
3	rs2734365	0	60565903	T	C
3	rs2734366	0	60566055	G	A
3	rs17669257	0	60566161	T	C
3	rs10451993	0	60566492	C	T
3	rs10510850	0	60567102	C	T
3	rs2734367	0	60567427	T	C
3	rs78130434	0	60568180	C	T
3	rs2682962	0	60568941	A	G
3	rs12494672	0	60570031	T	C
3	rs17063578	0	60570448	T	C
3	rs2734368	0	60571437	C	A
3	rs2682963	0	60571772	C	T
3	rs2682964	0	60573000	G	C
3	rs7638056	0	60573106	G	C
3	rs13079016	0	60573681	C	A
3	rs9826800	0	60573769	A	C
3	rs6785709	0	60574069	A	G
3	rs9865739	0	60574546	C	T
3	rs13085258	0	60574721	G	T
3	rs2734369	0	60574911	G	T
3	rs62249090	0	60575068	A	G
3	rs9815092	0	60575075	T	C
3	rs2178808	0	60576077	C	T
3	rs6779985	0	60576086	C	A
3	rs2049799	0	60576324	G	A
3	rs2734370	0	60576769	C	A
3	rs7645898	0	60578226	A	G
3	rs145767761	0	60579979	G	A
3	rs939495	0	60580022	C	T
3	rs928945	0	60580392	C	A
3	rs77997326	0	60580522	G	A
3	rs2363667	0	60580732	C	T
3	rs11705999	0	60581081	A	T
3	rs62249091	0	60581133	G	A
3	rs2156972	0	60581324	G	A
3	rs2682965	0	60581354	G	A
3	rs2156973	0	60581433	G	A
3	rs118154455	0	60581436	G	A
3	rs12638023	0	60581806	T	C
3	rs2856021	0	60582046	G	T
3	rs62249092	0	60583943	A	C
3	rs2226971	0	60584204	G	T
3	rs12498136	0	60584217	T	C
3	rs79726878	0	60585634	C	G
3	rs7617530	0	60585756	G	A
3	rs2856025	0	60585933	T	C
3	rs2682967	0	60586452	A	G
3	rs2682968	0	60586524	C	A
3	rs2856026	0	60586772	G	T
3	rs1540263	0	60587302	C	A
3	rs11712757	0	60587580	A	G
3	rs2682969	0	60587641	T	A
3	rs2226972	0	60588095	A	G
3	rs2856027	0	60588494	A	T
3	rs2856028	0	60588627	C	A
3	rs6775612	0	60589338	T	C
3	rs2856029	0	60589410	C	T
3	rs11716874	0	60589429	C	T
3	rs11130777	0	60589455	T	C
3	rs1158425	0	60589986	G	A
3	rs2256806	0	60590016	C	A
3	rs724025	0	60590063	G	A
3	rs5016304	0	60590202	C	G
3	rs2856030	0	60591219	C	G
3	rs17669863	0	60591424	T	C
3	rs12638171	0	60591461	G	T
3	rs34970155	0	60592088	C	G
3	rs11720214	0	60592348	C	T
3	rs13100376	0	60592751	G	A
3	rs147135024	0	60593361	T	C
3	rs2856032	0	60594083	C	G
3	rs2856033	0	60594325	A	C
3	rs2856034	0	60594367	A	G
3	rs2856035	0	60594726	G	T
3	rs939496	0	60595403	T	C
3	rs17670088	0	60595646	A	G
3	rs17624325	0	60595986	C	T
3	rs17670154	0	60596018	G	C
3	rs939497	0	60596343	T	C
3	rs939498	0	60596699	A	C
3	rs17670198	0	60597001	A	G
3	rs34600947	0	60597061	T	C
3	rs2856036	0	60597463	A	G
3	rs59194055	0	60597839	T	G
3	rs115196039	0	60597980	C	G
3	rs17624439	0	60598400	A	C
3	rs717762	0	60599030	A	G
3	rs715381	0	60599282	T	C
3	rs17624475	0	60599361	T	C
3	rs715382	0	60599391	C	A
3	rs17624499	0	60599620	C	A
3	rs13068278	0	60600087	C	T
3	rs7637810	0	60600714	A	C
3	rs7640222	0	60600807	T	C
3	rs2856037	0	60600900	C	A
3	rs2682979	0	60600915	T	C
3	rs7638130	0	60601053	A	G
3	rs2856038	0	60601302	C	T
3	rs7642882	0	60601389	T	C
3	rs7640515	0	60601392	A	G
3	rs2856039	0	60601518	C	A
3	rs2682983	0	60602163	T	A
3	rs13060659	0	60602224	T	C
3	rs13080485	0	60602254	A	G
3	rs2682984	0	60602498	C	G
3	rs717228	0	60602895	T	C
3	rs62249121	0	60603451	G	A
3	rs71313784	0	60603479	A	G
3	rs17031623	0	60603516	A	G
3	rs7632868	0	60603621	T	G
3	rs7640909	0	60604078	G	C
3	rs116980522	0	60604302	C	A
3	rs2682978	0	60604363	A	G
3	rs13093294	0	60604489	C	T
3	rs2856040	0	60604943	T	C
3	rs2856041	0	60604947	C	G
3	rs2856042	0	60604969	C	T
3	rs2682977	0	60605206	G	C
3	rs2682976	0	60605286	C	G
3	rs2156974	0	60605583	G	A
3	rs2247359	0	60606456	A	G
3	rs2682974	0	60606990	T	G
3	rs721207	0	60607896	C	T
3	rs2856044	0	60608087	C	G
3	rs62249122	0	60608265	G	C
3	rs1029276	0	60608465	T	A
3	rs1009947	0	60608717	C	T
3	rs1029277	0	60609520	C	T
3	rs2885865	0	60610341	G	A
3	rs2213216	0	60610714	T	A
3	rs2682944	0	60610962	A	G
3	rs2363669	0	60611123	T	C
3	rs62249123	0	60611268	G	A
3	rs2363670	0	60611613	C	T
3	rs62249124	0	60612933	T	C
3	rs7610879	0	60613305	G	C
3	rs62249125	0	60613317	C	T
3	rs7610986	0	60613418	G	T
3	rs7633753	0	60613546	C	T
3	rs7633853	0	60613659	C	T
3	rs12498001	0	60613796	T	C
3	rs4679480	0	60614395	A	T
3	rs4679481	0	60614446	G	T
3	rs79082706	0	60614582	A	G
3	rs12152491	0	60614899	G	T
3	rs11926787	0	60615310	G	A
3	rs967318	0	60615590	A	G
3	rs967319	0	60615680	C	T
3	rs6762641	0	60616153	T	C
3	rs75870404	0	60616273	C	T
3	rs13090450	0	60616277	A	G
3	rs13090600	0	60616278	C	T
3	rs6765371	0	60616457	T	A
3	rs10510851	0	60616652	T	C
3	rs10510852	0	60616790	G	A
3	rs12487927	0	60617119	T	C
3	rs17063678	0	60618103	C	T
3	rs4679482	0	60618167	T	C
3	rs7618762	0	60618336	T	C
3	rs73095400	0	60618522	A	T
3	rs4679483	0	60618612	T	A
3	rs11716931	0	60619546	G	A
3	rs11721114	0	60619589	T	C
3	rs11717799	0	60619838	G	A
3	rs12637393	0	60620284	G	A
3	rs62249149	0	60620297	G	C
3	rs6764332	0	60620781	C	T
3	rs7633325	0	60621084	G	A
3	rs7625928	0	60621530	A	G
3	rs2077099	0	60621822	G	C
3	rs2003793	0	60621888	C	G
3	rs2003794	0	60621911	C	A
3	rs762693	0	60622150	G	A
3	rs79142067	0	60622571	G	C
3	rs11918370	0	60623276	T	C
3	rs17063700	0	60623366	A	G
3	rs11914311	0	60623464	G	T
3	rs56152902	0	60623910	C	T
3	rs62249151	0	60624322	G	T
3	rs2682940	0	60624815	T	C
3	rs2856055	0	60624819	C	G
3	rs2856056	0	60625101	C	T
3	rs2856057	0	60625118	T	A
3	rs7629382	0	60625154	G	A
3	rs2856058	0	60625598	C	T
3	rs2856059	0	60625658	C	T
3	rs2856060	0	60625779	G	A
3	rs9843949	0	60626006	T	C
3	rs75390719	0	60627176	G	A
3	rs139343225	0	60628319	T	C
3	rs79204918	0	60628786	A	T
3	rs721779	0	60629839	A	G
3	rs62249152	0	60630007	C	A
3	rs2856067	0	60630532	G	T
3	rs2856068	0	60630799	A	G
3	rs2682931	0	60631936	G	A
3	rs114433971	0	60632025	C	T
3	rs2682930	0	60632227	C	A
3	rs13086399	0	60633228	C	T
3	rs9837947	0	60633847	C	G
3	rs2856072	0	60634300	C	T
3	rs76889241	0	60634589	A	G
3	rs2682945	0	60634627	C	T
3	rs74829994	0	60635317	G	A
3	rs2856076	0	60636061	A	G
3	rs9869204	0	60636222	T	C
3	rs9853818	0	60636700	C	T
3	rs2856078	0	60637303	A	G
3	rs2682951	0	60637812	G	A
3	rs12632090	0	60637918	C	A
3	rs7648833	0	60639236	A	G
3	rs7649096	0	60639504	A	G
3	rs113671482	0	60639663	G	A
3	rs2682952	0	60639813	C	G
3	rs62249153	0	60639917	T	A
3	rs55955020	0	60640156	C	T
3	rs2855998	0	60640157	C	A
3	rs9866904	0	60640689	T	C
3	rs9311770	0	60640906	T	C
3	rs9847604	0	60640947	G	C
3	rs17063746	0	60641763	A	G
3	rs2682956	0	60642895	A	G
3	rs62249154	0	60642975	G	A
3	rs2213215	0	60643045	A	C
3	rs2682957	0	60644124	G	T
3	rs57725275	0	60644390	T	C
3	rs1618561	0	60645364	G	A
3	rs1735451	0	60645386	A	G
3	rs62249155	0	60645504	G	A
3	rs77706726	0	60645722	G	A
3	rs4600784	0	60646112	A	C
3	rs1735448	0	60647540	T	G
3	rs62249156	0	60647872	C	T
3	rs113484841	0	60647949	G	A
3	rs2156968	0	60648069	G	A
3	rs115402159	0	60648132	G	A
3	rs1716703	0	60648647	G	T
3	rs62251488	0	60649314	A	C
3	rs112991786	0	60649346	T	G
3	rs1716704	0	60649835	C	T
3	rs6784732	0	60650048	G	A
3	rs28448819	0	60650758	A	G
3	rs146875124	0	60650883	A	G
3	rs140744542	0	60650893	G	A
3	rs1735472	0	60651336	A	T
3	rs1735473	0	60651453	T	G
3	rs62251489	0	60651581	C	T
3	rs62251490	0	60652189	T	G
3	rs62251491	0	60652312	C	T
3	rs138013814	0	60652345	G	C
3	rs72872798	0	60652380	G	A
3	rs62251492	0	60652714	A	T
3	rs9827546	0	60652897	T	C
3	rs12488640	0	60653494	T	C
3	rs1716705	0	60653836	C	T
3	rs1623091	0	60654169	C	G
3	rs13314853	0	60654521	C	A
3	rs12630435	0	60655202	G	A
3	rs74498716	0	60655634	C	A
3	rs62251493	0	60656473	A	G
3	rs62251494	0	60656477	A	G
3	rs62251495	0	60656725	C	T
3	rs986687	0	60656974	G	T
3	rs79182506	0	60657045	A	G
3	rs17063778	0	60657068	A	G
3	rs1716709	0	60657213	A	G
3	rs1716710	0	60657454	C	G
3	rs62251496	0	60657703	T	C
3	rs1629179	0	60658871	G	A
3	rs62251500	0	60658881	T	A
3	rs11922545	0	60658900	A	G
3	rs75370838	0	60658960	T	G
3	rs62251501	0	60659045	A	G
3	rs1620446	0	60659567	T	C
3	rs58299945	0	60659698	T	C
3	rs67043096	0	60659787	G	A
3	rs1623840	0	60659977	T	C
3	rs1716713	0	60659988	T	A
3	rs1716714	0	60660179	A	G
3	rs1735440	0	60660340	A	T
3	rs79163424	0	60661031	C	T
3	rs17063781	0	60661146	T	G
3	rs6798559	0	60661293	T	C
3	rs1716717	0	60661380	T	G
3	rs1716718	0	60661991	C	G
3	rs1735443	0	60662282	T	C
3	rs13085845	0	60663049	C	T
3	rs62251502	0	60663123	G	T
3	rs13086029	0	60663179	A	G
3	rs1735444	0	60664075	G	T
3	rs4402886	0	60664177	T	C
3	rs6773741	0	60664489	T	C
3	rs12633258	0	60664643	G	A
3	rs1735445	0	60664978	C	T
3	rs1716724	0	60665016	C	G
3	rs1716729	0	60665336	T	A
3	rs1614618	0	60665474	T	G
3	rs1716739	0	60666612	T	C
3	rs1735446	0	60667028	A	G
3	rs58745931	0	60667422	G	C
3	rs1735447	0	60668841	G	T
3	rs1716738	0	60669312	C	T
3	rs1735449	0	60669422	A	G
3	rs2205355	0	60669712	A	G
3	rs1735450	0	60670134	A	T
3	rs1716737	0	60670339	G	A
3	rs1716736	0	60670456	G	A
3	rs68141782	0	60670717	T	C
3	rs1716735	0	60671095	G	A
3	rs34499190	0	60671295	C	T
3	rs1716734	0	60671318	C	T
3	rs1716733	0	60671844	A	T
3	rs1716732	0	60672698	G	A
3	rs1735452	0	60672821	T	C
3	rs1735453	0	60674209	A	G
3	rs2142299	0	60675043	G	A
3	rs1716730	0	60675740	T	C
3	rs116979597	0	60677349	A	T
3	rs142625214	0	60677646	C	T
3	rs1735454	0	60678026	T	C
3	rs139288408	0	60678220	T	C
3	rs34591582	0	60680122	G	A
3	rs13096315	0	60680582	G	A
3	rs1716722	0	60681361	T	C
3	rs1716721	0	60681992	T	C
3	rs1735457	0	60683737	G	A
3	rs1735458	0	60683840	A	T
3	rs1716723	0	60686952	G	A
3	rs78343106	0	60687270	T	C
3	rs143920927	0	60687540	G	A
3	rs140806954	0	60688056	C	T
3	rs6774839	0	60689647	T	C
3	rs79428005	0	60689745	G	A
3	rs76703193	0	60693238	C	T
3	rs1716725	0	60693253	T	C
3	rs79944090	0	60693896	G	T
3	rs1735463	0	60695316	C	A
3	rs1716727	0	60695629	A	G
3	rs1735467	0	60702028	G	A
3	rs78593005	0	60702537	C	T
3	rs192041009	0	60702985	T	A
3	rs62249271	0	60703551	C	T
3	rs1735468	0	60703616	A	G
3	rs13060811	0	60706579	A	G
3	rs17627239	0	60706631	A	T
3	rs62249273	0	60708557	A	C
3	rs1716747	0	60708593	T	C
3	rs1716748	0	60708889	C	T
3	rs1716749	0	60708988	A	G
3	rs1735474	0	60710434	T	C
3	rs1716751	0	60710616	A	T
3	rs7643144	0	60711659	C	T
3	rs1716753	0	60712075	T	G
3	rs1623349	0	60712140	G	A
3	rs12492639	0	60712251	G	A
3	rs1716754	0	60713726	G	T
3	rs6802913	0	60713766	T	C
3	rs7636357	0	60714931	C	T
3	rs1735475	0	60715166	A	T
3	rs2363681	0	60716037	T	C
3	rs6764043	0	60716214	T	C
3	rs7611967	0	60716756	T	C
3	rs7371970	0	60716973	T	C
3	rs7619756	0	60716974	G	A
3	rs1716743	0	60717147	A	G
3	rs58157803	0	60717163	G	A
3	rs1716742	0	60717960	T	C
3	rs78937125	0	60718922	G	A
3	rs1735476	0	60719139	A	G
3	rs1716741	0	60719423	T	C
3	rs73103506	0	60720272	C	T
3	rs17627738	0	60720891	C	T
3	rs57560924	0	60722025	A	G
3	rs77589722	0	60722549	T	C
3	rs62249306	0	60723298	T	A
3	rs34287614	0	60723337	G	A
3	rs741891	0	60723910	C	T
3	rs6779150	0	60723969	G	C
3	rs6781958	0	60724390	G	A
3	rs13090237	0	60724871	T	A
3	rs116937279	0	60725582	A	T
3	rs12631593	0	60726844	G	A
3	rs2205359	0	60727499	G	T
3	rs760314	0	60727958	C	T
3	rs760315	0	60728067	T	C
3	rs11914567	0	60729115	C	T
3	rs74865621	0	60729972	A	C
3	rs17063899	0	60730525	C	A
3	rs961374	0	60730657	G	A
3	rs17679400	0	60731898	T	C
3	rs6783059	0	60731999	C	A
3	rs6796003	0	60732190	A	T
3	rs28697197	0	60732716	G	A
3	rs3920477	0	60733152	G	T
3	rs112394262	0	60733409	C	T
3	rs78044154	0	60733427	C	T
3	rs2205360	0	60733537	G	A
3	rs13091058	0	60734277	G	T
3	rs9879376	0	60734957	A	G
3	rs142225808	0	60735081	A	C
3	rs115478349	0	60735099	A	G
3	rs77448845	0	60735216	G	A
3	rs17628405	0	60735438	C	T
3	rs6446152	0	60737133	G	A
3	rs78968176	0	60737211	G	A
3	rs78091203	0	60738685	C	T
3	rs112724716	0	60738960	A	G
3	rs6767314	0	60739923	G	T
3	rs79582651	0	60740429	T	C
3	rs9311779	0	60740480	T	C
3	rs62249308	0	60741548	A	G
3	rs79957300	0	60741663	A	C
3	rs9850579	0	60741689	C	T
3	rs17063922	0	60741700	C	T
3	rs13063937	0	60742058	C	A
3	rs4974255	0	60743058	C	A
3	rs4974256	0	60743101	T	C
3	rs4974239	0	60743122	A	G
3	rs6802326	0	60743231	T	G
3	rs17680010	0	60743319	C	T
3	rs13070504	0	60743458	C	G
3	rs7612949	0	60744333	G	A
3	rs146902121	0	60744378	T	C
3	rs1997582	0	60745669	T	C
3	rs2142294	0	60748133	A	T
3	rs4974227	0	60748726	A	G
3	rs6771383	0	60748842	T	C
3	rs1569346	0	60750062	A	G
3	rs2205342	0	60751671	C	T
3	rs7429680	0	60752004	T	C
3	rs11130781	0	60752059	T	C
3	rs13098348	0	60752818	G	A
3	rs13098545	0	60752914	G	C
3	rs13098466	0	60753126	A	C
3	rs9882068	0	60753366	C	T
3	rs13099811	0	60753662	G	A
3	rs57203484	0	60754206	A	C
3	rs57595293	0	60754288	A	G
3	rs13067083	0	60754752	C	T
3	rs12185984	0	60755000	T	C
3	rs2205344	0	60756204	C	T
3	rs11130782	0	60757500	T	C
3	rs141115603	0	60757629	A	C
3	rs13059280	0	60758697	A	G
3	rs9847131	0	60758793	A	G
3	rs6787897	0	60759272	A	G
3	rs11710207	0	60759462	T	C
3	rs17680697	0	60759742	T	C
3	rs75978791	0	60759781	G	A
3	rs13065371	0	60759854	A	G
3	rs13088864	0	60760207	T	C
3	rs143569903	0	60760828	A	G
3	rs9820935	0	60761312	C	A
3	rs9840977	0	60761316	T	G
3	rs13073028	0	60761472	G	A
3	rs9821406	0	60761571	C	A
3	rs78750187	0	60761962	A	G
3	rs13078149	0	60762197	A	T
3	rs12491786	0	60762575	T	G
3	rs114641266	0	60762577	T	C
3	rs13083707	0	60762719	G	A
3	rs9830935	0	60762738	G	A
3	rs139811493	0	60762982	G	A
3	rs13084123	0	60763089	C	G
3	rs11919041	0	60763256	G	T
3	rs11923137	0	60763460	T	C
3	rs140214958	0	60763479	T	A
3	rs13084713	0	60763528	A	C
3	rs4974228	0	60763597	T	C
3	rs2364293	0	60764828	A	G
3	rs13096204	0	60765084	A	G
3	rs77221380	0	60765287	C	T
3	rs74910736	0	60765448	C	T
3	rs2205345	0	60766064	G	A
3	rs2205346	0	60766151	T	G
3	rs7633027	0	60766324	G	A
3	rs7611737	0	60766378	C	T
3	rs926139	0	60766875	C	G
3	rs77665088	0	60767023	A	G
3	rs12492901	0	60767452	G	T
3	rs11709918	0	60767700	C	T
3	rs9849413	0	60767922	T	C
3	rs9854360	0	60768686	T	C
3	rs12489644	0	60768693	C	T
3	rs2064011	0	60768929	T	A
3	rs2064012	0	60769380	C	T
3	rs73836123	0	60769788	C	A
3	rs79652124	0	60770495	G	C
3	rs6801955	0	60770570	G	A
3	rs6791644	0	60771108	A	G
3	rs6794160	0	60771321	A	G
3	rs58033755	0	60771685	A	G
3	rs17063990	0	60771914	C	T
3	rs56129149	0	60772051	T	C
3	rs56228932	0	60772124	T	C
3	rs62249311	0	60772302	A	G
3	rs6790615	0	60772481	G	A
3	rs55868432	0	60772609	T	C
3	rs116908252	0	60773549	C	T
3	rs116219306	0	60773613	T	A
3	rs6794439	0	60773811	G	A
3	rs75775878	0	60773958	G	A
3	rs1014856	0	60774117	G	A
3	rs6797329	0	60774324	G	T
3	rs6786213	0	60774398	A	G
3	rs9866819	0	60774815	G	T
3	rs9311780	0	60775023	G	A
3	rs9829212	0	60775069	A	G
3	rs4974240	0	60775183	A	G
3	rs4974229	0	60775214	G	A
3	rs9311781	0	60775382	T	G
3	rs4974241	0	60775460	C	T
3	rs76688592	0	60775775	A	T
3	rs6777650	0	60775968	C	T
3	rs77033705	0	60776375	T	G
3	rs12632664	0	60776652	A	G
3	rs9823013	0	60777554	T	C
3	rs9878766	0	60777582	G	A
3	rs74542322	0	60777603	G	A
3	rs9878801	0	60777647	G	T
3	rs12492010	0	60777932	T	A
3	rs75193339	0	60778034	C	A
3	rs61474493	0	60778809	C	T
3	rs55881566	0	60779192	C	T
3	rs57394873	0	60780061	G	T
3	rs13094165	0	60780470	G	A
3	rs13093744	0	60780497	A	G
3	rs7639167	0	60780699	C	G
3	rs7650786	0	60780879	A	T
3	rs4974230	0	60780913	T	C
3	rs6809918	0	60781260	A	G
3	rs114326675	0	60781329	C	A
3	rs77539181	0	60781395	G	A
3	rs6797903	0	60781444	C	T
3	rs6764320	0	60781475	T	C
3	rs148243527	0	60781694	C	T
3	rs6762120	0	60781895	A	G
3	rs6762122	0	60781899	A	C
3	rs9754707	0	60782006	A	T
3	rs2736731	0	60782102	C	T
3	rs2594171	0	60782122	A	G
3	rs2594170	0	60782218	G	T
3	rs2594169	0	60782381	T	G
3	rs2594168	0	60782560	T	C
3	rs2594167	0	60782743	T	C
3	rs12054388	0	60782968	T	C
3	rs77343469	0	60783641	T	G
3	rs2736732	0	60783741	C	A
3	rs2594166	0	60784143	T	C
3	rs2594165	0	60784145	A	C
3	rs78732299	0	60784303	T	C
3	rs2594164	0	60784320	T	C
3	rs114324998	0	60784586	T	C
3	rs2736733	0	60784594	T	C
3	rs2594162	0	60784672	G	A
3	rs2251704	0	60784973	T	C
3	rs2736734	0	60785029	A	G
3	rs2251707	0	60785043	G	A
3	rs2594160	0	60785423	A	G
3	rs73836145	0	60786324	G	A
3	rs35100604	0	60786330	G	A
3	rs117954582	0	60787349	A	G
3	rs1447927	0	60787599	T	C
3	rs73836148	0	60787918	T	C
3	rs35746862	0	60787990	A	G
3	rs1447926	0	60788788	G	C
3	rs735667	0	60789574	A	G
```
