## Supplementary material for "Characterization of shared and ancestry-specific signals driving complex traits using multi-ancestry fine-mapping": s2_snps.txt

```
rs605545
rs505780
rs497767
rs2629877
rs3112505
rs3100803
rs11720016
rs2251216
rs4679507
rs75848113
rs117335454
rs9882591
rs6769366
rs17061232
rs6791382
rs6793899
rs11130736
rs72888521
rs72888522
rs4679614
rs4679615
rs689497
rs1872495
rs6446083
rs744192
rs10428174
rs1485725
rs12490626
rs1021227
rs936823
rs12492524
rs1905866
rs4375999
rs201736939
rs4679617
rs4679618
rs2605434
rs1485731
rs1485730
rs7647491
rs9865813
rs3112497
rs145629863
rs7621132
rs633189
rs9855046
rs526389
rs11130739
rs639244
rs117328489
rs72888555
rs780714
rs56279723
rs684584
rs612947
rs76340742
rs652105
rs499323
rs12487204
rs78362727
rs7629400
rs681119
rs589522
rs6446085
rs78937474
rs646372
rs2253211
rs2253303
rs2629875
rs1905863
rs148592542
rs11923964
rs623032
rs11928015
rs623014
rs77561273
rs650215
rs610766
rs13322831
rs609891
rs607730
rs675743
rs675758
rs606735
rs591934
rs612759
rs78783029
rs632140
rs73839551
rs923141
rs57341675
rs2220227
rs615542
rs587775
rs147870110
rs147633511
rs675411
rs675774
rs6446086
rs35245215
rs633798
rs138351397
rs9841531
rs604398
rs9311733
rs1817587
rs1813201
rs17061316
rs17061318
rs17061320
rs17061321
rs17061322
rs628404
rs72872953
rs17061326
rs780712
rs73839564
rs17061331
rs9968157
rs687069
rs602197
rs17061335
rs80185931
rs73100670
rs73100672
rs141855505
rs73839568
rs73839569
rs150225606
rs73100675
rs17061340
rs17061346
rs78618767
rs17299290
rs17365142
rs56414037
rs4368451
rs17365190
rs17061352
rs59843181
rs9853482
rs73100688
rs11924342
rs11924368
rs12636019
rs17061366
rs17061373
rs73100697
rs73839584
rs138732271
rs11915344
rs17061380
rs73839586
rs117329530
rs17061381
rs73839587
rs9819258
rs17061385
rs17299801
rs17061388
rs750793
rs9868156
rs9284900
rs56122642
rs72624870
rs9311738
rs9311739
rs73839592
rs73839593
rs73839594
rs114334719
rs9851805
rs9871827
rs73839596
rs56243466
rs17061428
rs6446087
rs78342315
rs56838688
rs294451
rs9844365
rs294450
rs67183715
rs780935
rs2629889
rs643629
rs7641743
rs11715245
rs6764256
rs11707595
rs77941385
rs79205784
rs1026989
rs624225
rs622875
rs117373247
rs12629288
rs9810994
rs11707031
rs141545248
rs1485727
rs117152541
rs6446089
rs294462
rs294461
rs11922668
rs6446090
rs294460
rs294459
rs11718220
rs4679622
rs294458
rs78367964
rs294457
rs78460900
rs7622441
rs17366548
rs34918586
rs294455
rs6787894
rs9837060
rs294454
rs294453
rs62238309
rs35510391
rs7612797
rs57962078
rs1825630
rs13088815
rs17301008
rs12630613
rs13071758
rs1973780
rs9825594
rs55718637
rs1385815
rs6776435
rs17301106
rs2293212
rs2293211
rs7625937
rs56102208
rs9311741
rs9311742
rs55700362
rs1385816
rs2276732
rs17061478
rs2276733
rs66507349
rs2171130
rs13070872
rs57355888
rs12633994
rs931318
rs931319
rs12489018
rs17061480
rs55706007
rs6793471
rs6782393
rs58538301
rs55676042
rs59392582
rs73104515
rs80236846
rs143468849
rs145440064
rs73104516
rs77284646
rs2366968
rs55673050
rs6783428
rs78024905
rs1038516
rs3772444
rs3772445
rs12490525
rs3772446
rs35019677
rs73104524
rs78803836
rs1385813
rs1385812
rs17061493
rs74278834
rs73104528
rs74745679
rs11719244
rs11707269
rs3772447
rs17374239
rs3772448
rs3772449
rs3772450
rs3772451
rs17302202
rs3772452
rs3772453
rs6802153
rs17061517
rs9877140
rs3772454
rs931320
rs931321
rs931322
rs3796193
rs56286956
rs1872531
rs141497666
rs73104555
rs931317
rs1817615
rs2366964
rs55728186
rs148989317
rs116695424
rs112813269
rs4679623
rs4679508
rs7615116
rs6446097
rs79598158
rs76411000
rs9815985
rs9819930
rs6772201
rs57077895
rs61614530
rs55649496
rs3821476
rs75529625
rs55815123
rs13063413
rs12489929
rs7625787
rs74461300
rs79821022
rs2101339
rs80013435
rs3772458
rs78022573
rs78311998
rs9862003
rs1970842
rs13081936
rs56257507
rs55910136
rs13081972
rs73104585
rs7629424
rs143098893
rs74944167
rs9834844
rs13088505
rs13088669
rs12490649
rs13094466
rs3772460
rs75645647
rs11707548
rs11715442
rs13092173
rs11707783
rs11707816
rs73104597
rs57347814
rs3772462
rs3772464
rs3821477
rs79276195
rs11921436
rs9881070
rs1038518
rs75901767
rs17302746
rs1485904
rs3772466
rs17302837
rs60347439
rs56963766
rs13096138
rs9880771
rs73106507
rs149697883
rs77657109
rs145506130
rs9865672
rs6446100
rs17061544
rs17375293
rs17061546
rs3772467
rs76282673
rs10510820
rs10510821
rs3772468
rs3821478
rs3772470
rs3772471
rs1879996
rs3772473
rs3772474
rs3772475
rs6446101
rs6446102
rs17309998
rs143117597
rs6446103
rs6446104
rs117389161
rs3772476
rs3772477
rs3772479
rs3821479
rs17061598
rs10510822
rs74945209
rs13064036
rs10510823
rs11130741
rs77014934
rs11711589
rs13075410
rs74995510
rs58197240
rs7626013
rs7626003
rs17253376
rs212034
rs3772480
rs212032
rs3772482
rs3772483
rs13094437
rs17031569
rs62240114
rs13072228
rs10490808
rs2736794
rs13077692
rs3821480
rs3772484
rs3772485
rs2736796
rs3772487
rs77428414
rs7640107
rs4679624
rs143621685
rs2630186
rs802771
rs72877030
rs2736802
rs72877033
rs812445
rs802772
rs3772489
rs72877036
rs73106547
rs75352249
rs802774
rs2630189
rs6771484
rs802775
rs6771698
rs6805337
rs74278837
rs13092997
rs13070475
rs13070349
rs12630463
rs78852495
rs3772491
rs2687898
rs3772492
rs11130742
rs11130743
rs13061330
rs2687899
rs2630190
rs2630191
rs3821481
rs73106565
rs3821482
rs73106568
rs3772496
rs3772497
rs13095234
rs2630170
rs12107407
rs2630168
rs56045349
rs60751140
rs3772498
rs73089911
rs2736791
rs58731594
rs17061678
rs212014
rs3772499
rs3772500
rs3772501
rs3772502
rs7643828
rs73089917
rs78748519
rs17061689
rs3821484
rs3772503
rs3772504
rs212015
rs212016
rs55832883
rs58024458
rs17061705
rs17061708
rs17061712
rs13086424
rs78179214
rs17061716
rs6784057
rs3772505
rs3821485
rs3772506
rs3772507
rs3772508
rs3821486
rs13062945
rs80074713
rs7649040
rs17254765
rs12487545
rs13073897
rs75348901
rs73089929
rs666083
rs55659096
rs75971973
rs17254898
rs17320834
rs117417011
rs13061337
rs12486471
rs810615
rs809710
rs809097
rs802778
rs17061746
rs75647489
rs9879175
rs74882087
rs76809368
rs810616
rs73089935
rs4679625
rs78878723
rs2361333
rs3915502
rs3915503
rs3915504
rs809098
rs11130745
rs4679626
rs4679627
rs2736792
rs2736793
rs3772509
rs13067835
rs17061789
rs17061792
rs3845970
rs3845971
rs80173757
rs17061812
rs78206668
rs76621284
rs9311745
rs7614540
rs3912492
rs9637471
rs6804301
rs9819370
rs9861525
rs79938157
rs9825153
rs11130746
rs212025
rs12637950
rs9854540
rs3912493
rs12632711
rs3912494
rs9817092
rs3856659
rs145502306
rs212027
rs6794968
rs6803449
rs6782804
rs77688191
rs183872205
rs144904022
rs12636081
rs212028
rs17061862
rs9843907
rs62238400
rs9868731
rs17061864
rs9816955
rs9874888
rs2736801
rs2630143
rs79549595
rs3843359
rs62238403
rs12638206
rs2630144
rs78560818
rs2630145
rs35607797
rs35830310
rs17061880
rs11130751
rs35688021
rs147708377
rs7433793
rs2630161
rs182418
rs172456
rs17061893
rs144781581
rs17061897
rs13066837
rs212066
rs212065
rs140883723
rs212064
rs76576808
rs17322850
rs212063
rs212062
rs212061
rs34732137
rs57689046
rs11718208
rs7433134
rs4327338
rs212060
rs68193925
rs212059
rs17257241
rs17257269
rs138010717
rs11720431
rs147338139
rs78345823
rs212058
rs60458864
rs17323271
rs3845972
rs3845973
rs212057
rs13081934
rs3856663
rs3856664
rs3856665
rs115137618
rs4124061
rs13088111
rs11718957
rs11718994
rs138942367
rs17061919
rs11711227
rs34476175
rs149043930
rs117281081
rs17061923
rs35138137
rs76525121
rs212055
rs13063836
rs61120610
rs212054
rs212053
rs35122656
rs6779703
rs212052
rs212051
rs17061932
rs77640244
rs212050
rs13075738
rs212049
rs212048
rs212047
rs17061940
rs212046
rs13062399
rs11926327
rs212045
rs4083381
rs212044
rs7615959
rs169841
rs9831509
rs212043
rs212042
rs9812704
rs212038
rs3912495
rs212036
rs3845974
rs11716199
rs9311746
rs9860107
rs145945829
rs62238444
rs3843360
rs7640460
rs12632371
rs2630164
rs2630166
rs77961876
rs4024134
rs9843548
rs79970064
rs211999
rs73092171
rs140069427
rs111852894
rs79147318
rs7638558
rs17061972
rs9879807
rs172454
rs212003
rs74846141
rs212004
rs11925432
rs212006
rs212007
rs13060068
rs212009
rs212010
rs67136973
rs34267930
rs212011
rs191926
rs191927
rs3856667
rs2630154
rs3856668
rs4024131
rs3856669
rs125634
rs183322
rs117668634
rs2630165
rs9820238
rs34939144
rs2630172
rs2630173
rs2736808
rs2630174
rs145773698
rs2736809
rs3856670
rs78853517
rs2630175
rs2630176
rs2630177
rs9831864
rs9869623
rs2736810
rs11927585
rs2630178
rs2630179
rs9818696
rs2630180
rs2630181
rs9874674
rs2736812
rs9819602
rs2630182
rs2630183
rs2630184
rs2630194
rs2736816
rs2736817
rs2736818
rs2630195
rs2630196
rs2630197
rs2630198
rs2630199
rs2630200
rs2630201
rs2630202
rs2736819
rs2630203
rs2736820
rs2630204
rs2630205
rs2630206
rs139202882
rs2630207
rs77246665
rs2736821
rs2736760
rs2736761
rs2736762
rs9311747
rs2736763
rs79012899
rs2736764
rs2736766
rs2736767
rs13058814
rs2630187
rs6807325
rs3845976
rs2366953
rs2736769
rs79803763
rs13069706
rs13070338
rs4024129
rs112127538
rs7615432
rs7615522
rs2736776
rs7615700
rs58455872
rs9829623
rs2736777
rs2736778
rs2630149
rs2736779
rs2736780
rs2736781
rs2736782
rs2736783
rs2736784
rs2736785
rs2736786
rs2736787
rs13321394
rs2223085
rs2223086
rs3920478
rs4413275
rs7646436
rs2142300
rs2736789
rs77932763
rs3845977
rs2630148
rs75077067
rs9823026
rs117626811
rs4145506
rs2361335
rs986651
rs11918446
rs73830792
rs9833389
rs73093973
rs72880845
rs7635362
rs7623993
rs144831779
rs6446108
rs6801817
rs6793429
rs17062141
rs1040335
rs17062148
rs17062150
rs148205834
rs1040336
rs1474525
rs6797474
rs72880854
rs4679628
rs77820433
rs12493170
rs9817116
rs6446109
rs12636241
rs4679629
rs6766477
rs79581804
rs9860502
rs73093988
rs59085701
rs7643042
rs76752768
rs7610403
rs17062191
rs6777011
rs4679630
rs147586849
rs12636662
rs75611353
rs17062198
rs6806074
rs6791450
rs17062206
rs6794055
rs6794069
rs9867348
rs7642268
rs7609578
rs112339820
rs2361336
rs79837189
rs6804216
rs11130752
rs6807624
rs9813549
rs142767447
rs6783062
rs6772047
rs6446110
rs12488398
rs969561
rs79172782
rs969562
rs9871368
rs10510825
rs10510827
rs9311748
rs11919455
rs11130753
rs6766789
rs11130754
rs12330253
rs77594161
rs10780042
rs11917733
rs4679510
rs4679511
rs4679631
rs2205361
rs144555397
rs13099584
rs58527891
rs33997839
rs35714610
rs6773600
rs34908488
rs6782148
rs6807027
rs6773849
rs996174
rs75362386
rs116927883
rs4679512
rs12630887
rs6764937
rs6788803
rs78312640
rs17062269
rs17062272
rs6789112
rs2142301
rs2142302
rs9311749
rs17062284
rs926140
rs926141
rs76292036
rs149439253
rs11130755
rs73096039
rs12715549
rs74397956
rs56263520
rs34476489
rs9814915
rs13088112
rs9834956
rs726409
rs9852879
rs2361337
rs3887229
rs75130326
rs760316
rs760317
rs11712298
rs78484767
rs11708236
rs79424112
rs11708267
rs7639761
rs78865915
rs7630991
rs6446111
rs6446112
rs67221972
rs6446113
rs7653008
rs6798840
rs9831468
rs7634619
rs1016448
rs7648380
rs7648572
rs1022445
rs7646225
rs4679633
rs7648665
rs4679634
rs4679635
rs74827199
rs7634772
rs7632624
rs4679636
rs12636523
rs28494615
rs28538005
rs34737256
rs28709472
rs34894656
rs34841206
rs74579058
rs56334439
rs9847443
rs9809808
rs9867457
rs9847682
rs74954961
rs75531891
rs34872452
rs12635236
rs9852627
rs12629851
rs9815054
rs9852972
rs9877256
rs9819455
rs9857624
rs11715819
rs7642167
rs7644751
rs9878583
rs77011490
rs9882623
rs7633785
rs7611309
rs7650052
rs149189094
rs7636416
rs7636422
rs7650150
rs74278845
rs76372042
rs7647923
rs9839495
rs72882745
rs72882746
rs2885254
rs2361338
rs4465902
rs4289309
rs4542973
rs4622857
rs4465903
rs4234290
rs4679637
rs35345892
rs77459161
rs74572528
rs72882755
rs72882758
rs72882760
rs72882762
rs75207763
rs9846395
rs6798836
rs80056411
rs74649850
rs7643359
rs2178929
rs7615233
rs9813494
rs9813638
rs9871341
rs9311750
rs12107521
rs9311751
rs9813806
rs9855874
rs12106838
rs72882775
rs58595175
rs9818283
rs9876035
rs9856850
rs9818726
rs73097523
rs9823129
rs2178930
rs722070
rs722071
rs56687712
rs59481751
rs66933131
rs66489460
rs62240241
rs73097527
rs60801834
rs55659703
rs41397044
rs77324651
rs66498237
rs9829738
rs11915829
rs9833904
rs7616359
rs13088055
rs13087782
rs76226884
rs34600946
rs9839662
rs74792483
rs41355450
rs12638815
rs12633953
rs2064015
rs12639423
rs2064016
rs80064068
rs11921817
rs2064017
rs2064018
rs2064019
rs11918355
rs116721496
rs72884606
rs72884607
rs61085940
rs13080137
rs188867859
rs13080038
rs73097532
rs56339134
rs9682976
rs9682987
rs2361339
rs78847124
rs142309006
rs7427130
rs17379551
rs10510828
rs7638267
rs111572532
rs9881474
rs9826272
rs9881795
rs17379746
rs79766092
rs17062315
rs17062321
rs12629469
rs9681146
rs17062324
rs10510829
rs11715209
rs7623479
rs2361340
rs6788821
rs7624360
rs7626928
rs6446114
rs2361341
rs6787664
rs17314469
rs995633
rs9789989
rs192247285
rs17062350
rs61158509
rs55827397
rs17062353
rs5014208
rs7642242
rs7630823
rs144564224
rs10510830
rs62240251
rs62240252
rs62240253
rs12638226
rs12632865
rs11130756
rs150460373
rs4679639
rs113955130
rs113790281
rs62240254
rs142772724
rs13094560
rs61650100
rs6788677
rs62240255
rs11709255
rs2064020
rs7653425
rs7639576
rs7616806
rs2064021
rs7642454
rs7642732
rs6773713
rs6776492
rs6776501
rs7645950
rs7623184
rs7646022
rs7646126
rs6802579
rs6780176
rs1040337
rs79600328
rs111724279
rs60380152
rs6790458
rs6802928
rs75464262
rs9828226
rs2049850
rs4679641
rs4679515
rs4679642
rs12715550
rs12633251
rs17062372
rs78427679
rs12638728
rs4679516
rs4679643
rs6779107
rs10510831
rs12629117
rs34220971
rs17062392
rs17394135
rs6446115
rs6781028
rs6781046
rs6766262
rs61006656
rs7613687
rs1882903
rs1882904
rs17062405
rs118013805
rs55702756
rs13078190
rs74962913
rs6797046
rs4411839
rs17062413
rs17062415
rs17062419
rs11916072
rs34330024
rs12172955
rs12172945
rs1983535
rs1983536
rs56312521
rs1016450
rs1040338
rs6446116
rs56382355
rs2103474
rs74278848
rs62238479
rs177138
rs213419
rs71313749
rs12635040
rs34655159
rs213420
rs1995067
rs13101019
rs35247746
rs73097579
rs56008509
rs12492663
rs73097582
rs73097583
rs73097584
rs55714398
rs56280355
rs12493585
rs213421
rs2362456
rs117280673
rs140446096
rs13077273
rs148081178
rs139313759
rs9882944
rs73097590
rs9864838
rs9865027
rs12495046
rs80313037
rs76908722
rs6797203
rs148895457
rs117964899
rs79866233
rs9817793
rs9856574
rs9876685
rs80245486
rs213424
rs7637396
rs384530
rs213426
rs75460655
rs177139
rs9827176
rs187105601
rs213427
rs7613262
rs28579930
rs75331710
rs213292
rs12491492
rs13067663
rs7622557
rs35596941
rs4679646
rs1566056
rs1566057
rs1569347
rs213294
rs35861160
rs149285294
rs213297
rs213298
rs149816090
rs7614564
rs213299
rs78752383
rs213300
rs34188830
rs7650092
rs78115745
rs213301
rs213302
rs1496650
rs80229173
rs213310
rs60738633
rs213311
rs34661857
rs213312
rs439531
rs6765672
rs213313
rs71313750
rs6787176
rs145040756
rs213315
rs213316
rs213317
rs9834515
rs6784012
rs74855762
rs6775757
rs213318
rs78636541
rs213319
rs213320
rs213322
rs17395220
rs17395248
rs213323
rs213324
rs1908771
rs186690719
rs150324097
rs11130760
rs213325
rs447643
rs75806737
rs12493500
rs802933
rs9857010
rs1874500
rs17395576
rs4679647
rs9824900
rs28895693
rs6785232
rs6808530
rs213380
rs213381
rs17336290
rs734156
rs71313753
rs77984932
rs139919649
rs12715552
rs213407
rs213408
rs9823838
rs9862380
rs213410
rs36105967
rs17062510
rs213411
rs9844132
rs17062513
rs2173056
rs213412
rs213413
rs213414
rs34884909
rs9880343
rs149446689
rs17062524
rs213415
rs9810084
rs9827643
rs9832192
rs10510833
rs9870279
rs1472369
rs9819920
rs9875448
rs9875624
rs6764230
rs141640516
rs17396765
rs35007946
rs17062553
rs9811336
rs62238513
rs17062557
rs9831415
rs151033517
rs6806748
rs17062563
rs11717164
rs11717136
rs11717200
rs720285
rs4679648
rs213416
rs213417
rs213418
rs7628950
rs7629068
rs172492
rs9841314
rs9879753
rs10510834
rs17397398
rs9311754
rs75080311
rs13082004
rs9311755
rs35332698
rs75468305
rs74278851
rs118080279
rs213388
rs213389
rs213390
rs17338297
rs34443264
rs17397822
rs73832555
rs71313756
rs71313757
rs17062603
rs71313758
rs17062604
rs11715172
rs9877486
rs767000
rs11718430
rs74278852
rs1496652
rs213391
rs213392
rs213394
rs71313760
rs213395
rs213396
rs13091891
rs213397
rs213398
rs35184553
rs36023952
rs147719117
rs213399
rs213400
rs213401
rs17062633
rs169913
rs147734176
rs169914
rs169915
rs213402
rs59183318
rs1390766
rs981852
rs12487617
rs76602595
rs13314141
rs73099449
rs73099453
rs114880734
rs6771240
rs75062558
rs143017
rs143018
rs213404
rs13060801
rs10510835
rs4679650
rs213405
rs213406
rs34944550
rs213328
rs17062647
rs213330
rs213332
rs213333
rs213335
rs213336
rs9839805
rs138273054
rs4679651
rs213339
rs77127316
rs146222740
rs213340
rs11130761
rs2132608
rs62238538
rs213342
rs213343
rs213344
rs1845898
rs213346
rs12487096
rs73835237
rs2383
rs141012105
rs213347
rs213348
rs76770164
rs213350
rs150718186
rs9835376
rs213352
rs17399247
rs12636197
rs34244389
rs213354
rs213355
rs213357
rs9883016
rs78296274
rs213359
rs11130762
rs76925653
rs1390763
rs213361
rs4393861
rs35289739
rs118030599
rs62248468
rs62248469
rs213363
rs62248470
rs9876544
rs67994115
rs67048609
rs71313762
rs62248471
rs213366
rs12487741
rs12494319
rs62248472
rs11130763
rs12633077
rs213368
rs12638410
rs12633119
rs12638426
rs12633138
rs1948560
rs1948561
rs4679520
rs213369
rs4679521
rs4679522
rs4679523
rs12497746
rs12492065
rs117867971
rs17062684
rs213370
rs13060988
rs35297861
rs13061155
rs213371
rs9849524
rs9849664
rs9849856
rs726693
rs726692
rs73836410
rs146362039
rs2201649
rs6446117
rs114869851
rs213373
rs185917150
rs9879860
rs9822070
rs73101215
rs9826614
rs213374
rs213375
rs213376
rs145850988
rs75725931
rs741895
rs732380
rs10049216
rs7611670
rs73836412
rs2049845
rs2049846
rs2049847
rs2049848
rs7648865
rs7651340
rs7615052
rs7637894
rs213377
rs6797140
rs183330
rs9848465
rs60569486
rs10866033
rs11130764
rs12629886
rs9853628
rs9858300
rs62248493
rs62248494
rs9883296
rs13324247
rs4295132
rs78157071
rs13317933
rs10154846
rs9311756
rs149873255
rs2088310
rs2088311
rs10155027
rs4679475
rs13315808
rs62248495
rs10866034
rs9311758
rs78667350
rs6765946
rs17400084
rs6768733
rs6768755
rs111247300
rs74738297
rs75481023
rs1496649
rs115726486
rs1353545
rs17400197
rs10510836
rs9867642
rs9829607
rs10510837
rs6764575
rs741896
rs741897
rs741898
rs115104919
rs932273
rs6780613
rs75541095
rs13095141
rs1353546
rs6779529
rs140811345
rs4679524
rs6804909
rs4679526
rs4679527
rs9813516
rs58921609
rs760322
rs760323
rs760324
rs6778121
rs143126174
rs76599943
rs6776005
rs6763641
rs6446119
rs6766165
rs75937838
rs4679528
rs9824783
rs114445603
rs78425775
rs1390765
rs6785656
rs75660667
rs28557335
rs182658661
rs7631389
rs191206110
rs7631677
rs10428177
rs11130765
rs7644138
rs57299646
rs4679529
rs4679530
rs4679531
rs149680854
rs114924262
rs35536483
rs75185190
rs9870612
rs117216458
rs117624733
rs12490488
rs186154
rs76027415
rs213382
rs213383
rs213384
rs143809651
rs213385
rs213386
rs213387
rs11711608
rs9837070
rs73103055
rs6808467
rs6446120
rs926143
rs1569348
rs1569349
rs1882898
rs1882899
rs1882900
rs1882901
rs10510838
rs34717494
rs9815526
rs72875033
rs67113918
rs1569350
rs1569351
rs1569352
rs12494639
rs12498046
rs11130766
rs146530613
rs73103073
rs137976054
rs1546830
rs1546831
rs73103076
rs6773826
rs6762886
rs11720480
rs727476
rs73103085
rs139656719
rs10866035
rs11717976
rs6779494
rs117524274
rs7614321
rs60132759
rs73103091
rs13074132
rs9878437
rs9878446
rs963685
rs9882907
rs10510839
rs17658293
rs1006902
rs1006901
rs3890406
rs17599845
rs17658463
rs117958890
rs58618157
rs57923315
rs73104914
rs73104916
rs73104920
rs73104921
rs6800393
rs73104925
rs17599894
rs73104932
rs28610194
rs73104934
rs147898931
rs73104937
rs11708562
rs11716358
rs117612612
rs11708661
rs6446125
rs11713599
rs11717219
rs11717293
rs73104946
rs10510841
rs6799964
rs6800049
rs6802584
rs6800257
rs6787076
rs6771883
rs6771886
rs17600161
rs11920482
rs113620055
rs113079200
rs111837446
rs73107015
rs73107017
rs17600182
rs73107018
rs73107020
rs73107021
rs73107022
rs79240394
rs6797780
rs75619449
rs12635331
rs73107028
rs73107031
rs73107035
rs17658860
rs73107040
rs12493207
rs11130767
rs57064547
rs61667611
rs114549053
rs60386258
rs6789565
rs6789642
rs6764498
rs4679476
rs73107048
rs73107051
rs13096007
rs17606826
rs141478358
rs73107055
rs79207662
rs73107058
rs73107060
rs35450604
rs73107062
rs17606882
rs6778218
rs6778312
rs12636057
rs33978427
rs76472458
rs12496431
rs34687640
rs75250521
rs12485388
rs11130768
rs66969673
rs80298781
rs35122696
rs6784469
rs6773303
rs6773500
rs965033
rs970045
rs35447167
rs6787887
rs6782631
rs12487526
rs115524555
rs6791718
rs17607715
rs60568558
rs17062824
rs6786100
rs11721192
rs60556501
rs58687504
rs6768883
rs6780146
rs11130769
rs62248546
rs12489534
rs12486822
rs12486873
rs6777599
rs6762611
rs74762585
rs6778142
rs7624537
rs970387
rs984757
rs7635477
rs10433635
rs17062850
rs1569353
rs1057501
rs1057504
rs3732551
rs3732552
rs7636619
rs983947
rs117203515
rs2736823
rs6795869
rs6807084
rs2687161
rs111312156
rs58609490
rs73090052
rs1569354
rs1569355
rs17608587
rs9863279
rs11130770
rs7653872
rs7631068
rs11718018
rs17062882
rs2736826
rs2687165
rs6780483
rs9853451
rs34555513
rs9816428
rs17062890
rs2736828
rs17062892
rs74957537
rs9860090
rs4679533
rs12497472
rs62248547
rs9836899
rs9837246
rs9841239
rs9842521
rs4679534
rs9847570
rs9847855
rs9848065
rs1117870
rs9814467
rs9814473
rs9814637
rs9872356
rs4605500
rs2687168
rs2687169
rs2687170
rs2734380
rs2687171
rs11716940
rs73090101
rs4615035
rs9868281
rs9868816
rs7635514
rs6801889
rs73094220
rs9874387
rs2687176
rs9847063
rs736934
rs736935
rs73094239
rs971866
rs68056303
rs17062963
rs17062966
rs117009421
rs66638788
rs66636226
rs7646666
rs186410765
rs2362881
rs13098396
rs72624872
rs9824749
rs9882551
rs9862806
rs9862809
rs2734354
rs9867241
rs73094258
rs242213
rs7618479
rs6808129
rs2734361
rs6783454
rs2734363
rs12637099
rs9877008
rs11709440
rs242209
rs6807277
rs242201
rs67250496
rs242197
rs17063018
rs242196
rs1380466
rs66467459
rs242195
rs12489848
rs6791776
rs1380465
rs67430163
rs11715925
rs3931996
rs79807767
rs12172960
rs242193
rs242192
rs68154260
rs67014449
rs35102526
rs58118091
rs6446126
rs13059601
rs242171
rs7638538
rs9810520
rs242174
rs2734372
rs151743
rs12632676
rs12635633
rs241693
rs17063050
rs116444902
rs17063058
rs2611414
rs73096240
rs77687808
rs12493462
rs73096245
rs12493494
rs17063073
rs75862705
rs9877074
rs17063086
rs17063090
rs116625187
rs17063095
rs79555335
rs17063100
rs73096257
rs73096259
rs17063104
rs151739
rs1996829
rs1996828
rs4679536
rs118093216
rs75844455
rs10490773
rs2687192
rs2687193
rs73096274
rs2687194
rs2734375
rs2734376
rs73096281
rs73096283
rs17063126
rs953480
rs6446127
rs953479
rs7621114
rs7651806
rs150461999
rs9866142
rs74319501
rs117231859
rs9815504
rs75349049
rs409484
rs241688
rs2734377
rs2594250
rs2734378
rs241687
rs12488124
rs2687189
rs2594248
rs12632178
rs12630039
rs78628638
rs144792246
rs1357320
rs885737
rs78801030
rs79853187
rs79253987
rs75238986
rs2594246
rs2611413
rs77635360
rs78149075
rs77765120
rs139027574
rs494368
rs12163583
rs12054281
rs411734
rs9846621
rs77063016
rs79887153
rs478899
rs75531782
rs995468
rs995467
rs1350638
rs995466
rs117319880
rs381450
rs369161
rs368553
rs28583724
rs383111
rs28562847
rs391770
rs12629110
rs117439979
rs79326839
rs394261
rs7627604
rs4679541
rs4679542
rs411076
rs411122
rs423336
rs7644699
rs75085401
rs368926
rs369278
rs412104
rs398105
rs17063156
rs381217
rs73836738
rs408164
rs4566489
rs148382885
rs12637710
rs7620217
rs1947161
rs400475
rs400747
rs1947162
rs12629710
rs377319
rs114202402
rs390523
rs146568031
rs2078287
rs12486710
rs12486718
rs12638086
rs6810051
rs6797839
rs12638610
rs12638665
rs425036
rs72878721
rs2885639
rs79988792
rs17063191
rs1579912
rs445057
rs17063200
rs424675
rs9860907
rs378346
rs9809480
rs2594239
rs1447970
rs17063215
rs75365614
rs4679544
rs378022
rs111622814
rs74537628
rs9821428
rs2734387
rs118172326
rs410775
rs2734388
rs492308
rs493345
rs1597104
rs151159511
rs430815
rs437784
rs410552
rs79238887
rs415175
rs34984537
rs75311553
rs473944
rs439087
rs440692
rs117556987
rs117852404
rs199692194
rs75577149
rs4638920
rs2121861
rs2121862
rs4679478
rs4234288
rs3856654
rs1546817
rs2121863
rs2734390
rs11924296
rs17063248
rs9820943
rs3901943
rs4468936
rs4393860
rs72880370
rs72880371
rs9826530
rs7644852
rs7644970
rs7645058
rs9830999
rs9868373
rs138264546
rs9856092
rs452203
rs80147986
rs452392
rs73100273
rs7627398
rs453951
rs76269729
rs2166824
rs1447971
rs117415849
rs9852001
rs10084745
rs149986741
rs400870
rs140485514
rs147421338
rs9846216
rs2205041
rs2205042
rs13091743
rs9818182
rs9818342
rs9818349
rs77686999
rs9856634
rs13070051
rs415832
rs1531334
rs74621770
rs2362888
rs2362889
rs410072
rs77255677
rs2362892
rs1447972
rs2362894
rs4485674
rs2734352
rs9861820
rs9824052
rs17063274
rs17063275
rs394509
rs9882078
rs9862176
rs440450
rs9828307
rs13081317
rs76674797
rs77485171
rs13061510
rs430036
rs430270
rs10222349
rs12053887
rs1447973
rs375127
rs9817027
rs9817511
rs71313775
rs71313776
rs385483
rs9877308
rs9822030
rs12330860
rs12330869
rs117577441
rs13099360
rs13079397
rs75961745
rs7646323
rs9311766
rs17063317
rs17063320
rs75096865
rs9858462
rs75685258
rs242219
rs76778230
rs2121864
rs117427048
rs2594268
rs242225
rs2362897
rs9848952
rs9849539
rs9869160
rs2197750
rs2197751
rs72882134
rs6801616
rs72882135
rs78456488
rs6789802
rs11708700
rs28594929
rs115782347
rs75793140
rs73101807
rs17817118
rs28373656
rs6793324
rs17063329
rs74696695
rs58988599
rs9871322
rs56073239
rs77312360
rs57311618
rs75135899
rs35486781
rs17031605
rs34074099
rs6763524
rs6764060
rs75387199
rs17063335
rs9881669
rs17661314
rs13098406
rs13098699
rs9881736
rs2121865
rs75790563
rs17609657
rs17609699
rs75767888
rs12493686
rs4608644
rs17609762
rs55996445
rs17609783
rs13100448
rs9985430
rs56829862
rs12498050
rs9985431
rs17080828
rs12488248
rs6771504
rs6774103
rs6776721
rs13059195
rs35251804
rs35122152
rs6777241
rs7621164
rs6762271
rs7626208
rs11719292
rs12496532
rs6765826
rs6789538
rs6783772
rs6781130
rs6768625
rs6783802
rs6792440
rs10510845
rs13327150
rs10510846
rs10510847
rs73103709
rs13316872
rs11720615
rs9881093
rs11922239
rs148953470
rs117479005
rs117674531
rs145148535
rs4142702
rs4679479
rs2121866
rs2121867
rs78875165
rs79235695
rs149267192
rs117089872
rs1447974
rs9863826
rs117155057
rs9826469
rs1447975
rs1447976
rs17063396
rs141332698
rs78655616
rs28538294
rs28473445
rs117041338
rs73833962
rs11721188
rs73833964
rs17610429
rs118155355
rs6771732
rs13101027
rs9828971
rs17063405
rs3911035
rs3911036
rs741751
rs741752
rs2017941
rs9825234
rs71313778
rs9829514
rs9829628
rs12374046
rs115412792
rs1447980
rs1447981
rs9311767
rs17063416
rs6446130
rs112535314
rs13095523
rs10212612
rs71313779
rs141782275
rs35216768
rs9870292
rs13064050
rs17063425
rs2461613
rs200076485
rs373657162
rs113916172
rs151745
rs151746
rs151747
rs1823242
rs241665
rs80171647
rs11711026
rs11719552
rs7649971
rs143165085
rs35776137
rs12492175
rs241706
rs12492267
rs62251667
rs151740
rs12496632
rs241705
rs17063443
rs79765039
rs12494015
rs241704
rs12497397
rs4679545
rs241703
rs151749
rs60626381
rs241702
rs12485617
rs717821
rs51549
rs118180367
rs1014595
rs7426703
rs241700
rs79780567
rs183830050
rs78920626
rs1022418
rs17063477
rs17063479
rs2687150
rs241698
rs2611411
rs2594258
rs13090516
rs17668453
rs17063484
rs1403200
rs241697
rs2594257
rs77688148
rs6446132
rs9850777
rs241663
rs116875599
rs242187
rs73105611
rs78302170
rs75616449
rs241675
rs138644960
rs1350636
rs9860669
rs78893779
rs241681
rs141335057
rs11130772
rs9850904
rs2006807
rs107342
rs1005463
rs241685
rs28605691
rs79122802
rs78993978
rs76069446
rs6762597
rs75813937
rs76200451
rs180983
rs241667
rs241668
rs73834217
rs241669
rs151737
rs241670
rs10510848
rs241671
rs180987
rs241672
rs1839075
rs77812729
rs180992
rs180993
rs74961129
rs79599271
rs6805296
rs6805412
rs181349
rs180994
rs180995
rs180998
rs180999
rs17063517
rs12487370
rs181001
rs12054454
rs181002
rs181003
rs1447958
rs181008
rs1447959
rs1447960
rs111980531
rs2121857
rs9864410
rs1823244
rs2856005
rs12489122
rs2121858
rs2121859
rs7634073
rs7626618
rs2594265
rs6446135
rs144506635
rs4679548
rs4679549
rs4679550
rs4679551
rs4679552
rs2734364
rs2856010
rs9835422
rs2594259
rs79138718
rs2166823
rs75883200
rs2594254
rs2301156
rs117920249
rs2255772
rs77759030
rs145898073
rs2856017
rs2856018
rs28448293
rs28555532
rs77121744
rs72885798
rs73834244
rs13076604
rs7651928
rs144329712
rs11130774
rs56101492
rs12495226
rs17063532
rs12496064
rs11130775
rs11130776
rs10510849
rs76138421
rs12054041
rs3937353
rs117066644
rs12491463
rs9845479
rs2734365
rs2734366
rs17669257
rs10451993
rs10510850
rs2734367
rs78130434
rs2682962
rs12494672
rs17063578
rs2734368
rs2682963
rs2682964
rs7638056
rs13079016
rs9826800
rs6785709
rs9865739
rs13085258
rs2734369
rs62249090
rs9815092
rs2178808
rs6779985
rs2049799
rs2734370
rs7645898
rs145767761
rs939495
rs928945
rs77997326
rs2363667
rs11705999
rs62249091
rs2156972
rs2682965
rs2156973
rs118154455
rs12638023
rs2856021
rs62249092
rs2226971
rs12498136
rs79726878
rs7617530
rs2856025
rs2682967
rs2682968
rs2856026
rs1540263
rs11712757
rs2682969
rs2226972
rs2856027
rs2856028
rs6775612
rs2856029
rs11716874
rs11130777
rs1158425
rs2256806
rs724025
rs5016304
rs2856030
rs17669863
rs12638171
rs34970155
rs11720214
rs13100376
rs147135024
rs2856032
rs2856033
rs2856034
rs2856035
rs939496
rs17670088
rs17624325
rs17670154
rs939497
rs939498
rs17670198
rs34600947
rs2856036
rs59194055
rs115196039
rs17624439
rs717762
rs715381
rs17624475
rs715382
rs17624499
rs13068278
rs7637810
rs7640222
rs2856037
rs2682979
rs7638130
rs2856038
rs7642882
rs7640515
rs2856039
rs2682983
rs13060659
rs13080485
rs2682984
rs717228
rs62249121
rs71313784
rs17031623
rs7632868
rs7640909
rs116980522
rs2682978
rs13093294
rs2856040
rs2856041
rs2856042
rs2682977
rs2682976
rs2156974
rs2247359
rs2682974
rs721207
rs2856044
rs62249122
rs1029276
rs1009947
rs1029277
rs2885865
rs2213216
rs2682944
rs2363669
rs62249123
rs2363670
rs62249124
rs7610879
rs62249125
rs7610986
rs7633753
rs7633853
rs12498001
rs4679480
rs4679481
rs79082706
rs12152491
rs11926787
rs967318
rs967319
rs6762641
rs75870404
rs13090450
rs13090600
rs6765371
rs10510851
rs10510852
rs12487927
rs17063678
rs4679482
rs7618762
rs73095400
rs4679483
rs11716931
rs11721114
rs11717799
rs12637393
rs62249149
rs6764332
rs7633325
rs7625928
rs2077099
rs2003793
rs2003794
rs762693
rs79142067
rs11918370
rs17063700
rs11914311
rs56152902
rs62249151
rs2682940
rs2856055
rs2856056
rs2856057
rs7629382
rs2856058
rs2856059
rs2856060
rs9843949
rs75390719
rs139343225
rs79204918
rs721779
rs62249152
rs2856067
rs2856068
rs2682931
rs114433971
rs2682930
rs13086399
rs9837947
rs2856072
rs76889241
rs2682945
rs74829994
rs2856076
rs9869204
rs9853818
rs2856078
rs2682951
rs12632090
rs7648833
rs7649096
rs113671482
rs2682952
rs62249153
rs55955020
rs2855998
rs9866904
rs9311770
rs9847604
rs17063746
rs2682956
rs62249154
rs2213215
rs2682957
rs57725275
rs1618561
rs1735451
rs62249155
rs77706726
rs4600784
rs1735448
rs62249156
rs113484841
rs2156968
rs115402159
rs1716703
rs62251488
rs112991786
rs1716704
rs6784732
rs28448819
rs146875124
rs140744542
rs1735472
rs1735473
rs62251489
rs62251490
rs62251491
rs138013814
rs72872798
rs62251492
rs9827546
rs12488640
rs1716705
rs1623091
rs13314853
rs12630435
rs74498716
rs62251493
rs62251494
rs62251495
rs986687
rs79182506
rs17063778
rs1716709
rs1716710
rs62251496
rs1629179
rs62251500
rs11922545
rs75370838
rs62251501
rs1620446
rs58299945
rs67043096
rs1623840
rs1716713
rs1716714
rs1735440
rs79163424
rs17063781
rs6798559
rs1716717
rs1716718
rs1735443
rs13085845
rs62251502
rs13086029
rs1735444
rs4402886
rs6773741
rs12633258
rs1735445
rs1716724
rs1716729
rs1614618
rs1716739
rs1735446
rs58745931
rs1735447
rs1716738
rs1735449
rs2205355
rs1735450
rs1716737
rs1716736
rs68141782
rs1716735
rs34499190
rs1716734
rs1716733
rs1716732
rs1735452
rs1735453
rs2142299
rs1716730
rs116979597
rs142625214
rs1735454
rs139288408
rs34591582
rs13096315
rs1716722
rs1716721
rs1735457
rs1735458
rs1716723
rs78343106
rs143920927
rs140806954
rs6774839
rs79428005
rs76703193
rs1716725
rs79944090
rs1735463
rs1716727
rs1735467
rs78593005
rs192041009
rs62249271
rs1735468
rs13060811
rs17627239
rs62249273
rs1716747
rs1716748
rs1716749
rs1735474
rs1716751
rs7643144
rs1716753
rs1623349
rs12492639
rs1716754
rs6802913
rs7636357
rs1735475
rs2363681
rs6764043
rs7611967
rs7371970
rs7619756
rs1716743
rs58157803
rs1716742
rs78937125
rs1735476
rs1716741
rs73103506
rs17627738
rs57560924
rs77589722
rs62249306
rs34287614
rs741891
rs6779150
rs6781958
rs13090237
rs116937279
rs12631593
rs2205359
rs760314
rs760315
rs11914567
rs74865621
rs17063899
rs961374
rs17679400
rs6783059
rs6796003
rs28697197
rs3920477
rs112394262
rs78044154
rs2205360
rs13091058
rs9879376
rs142225808
rs115478349
rs77448845
rs17628405
rs6446152
rs78968176
rs78091203
rs112724716
rs6767314
rs79582651
rs9311779
rs62249308
rs79957300
rs9850579
rs17063922
rs13063937
rs4974255
rs4974256
rs4974239
rs6802326
rs17680010
rs13070504
rs7612949
rs146902121
rs1997582
rs2142294
rs4974227
rs6771383
rs1569346
rs2205342
rs7429680
rs11130781
rs13098348
rs13098545
rs13098466
rs9882068
rs13099811
rs57203484
rs57595293
rs13067083
rs12185984
rs2205344
rs11130782
rs141115603
rs13059280
rs9847131
rs6787897
rs11710207
rs17680697
rs75978791
rs13065371
rs13088864
rs143569903
rs9820935
rs9840977
rs13073028
rs9821406
rs78750187
rs13078149
rs12491786
rs114641266
rs13083707
rs9830935
rs139811493
rs13084123
rs11919041
rs11923137
rs140214958
rs13084713
rs4974228
rs2364293
rs13096204
rs77221380
rs74910736
rs2205345
rs2205346
rs7633027
rs7611737
rs926139
rs77665088
rs12492901
rs11709918
rs9849413
rs9854360
rs12489644
rs2064011
rs2064012
rs73836123
rs79652124
rs6801955
rs6791644
rs6794160
rs58033755
rs17063990
rs56129149
rs56228932
rs62249311
rs6790615
rs55868432
rs116908252
rs116219306
rs6794439
rs75775878
rs1014856
rs6797329
rs6786213
rs9866819
rs9311780
rs9829212
rs4974240
rs4974229
rs9311781
rs4974241
rs76688592
rs6777650
rs77033705
rs12632664
rs9823013
rs9878766
rs74542322
rs9878801
rs12492010
rs75193339
rs61474493
rs55881566
rs57394873
rs13094165
rs13093744
rs7639167
rs7650786
rs4974230
rs6809918
rs114326675
rs77539181
rs6797903
rs6764320
rs148243527
rs6762120
rs6762122
rs9754707
rs2736731
rs2594171
rs2594170
rs2594169
rs2594168
rs2594167
rs12054388
rs77343469
rs2736732
rs2594166
rs2594165
rs78732299
rs2594164
rs114324998
rs2736733
rs2594162
rs2251704
rs2736734
rs2251707
rs2594160
rs73836145
rs35100604
rs117954582
rs1447927
rs73836148
rs35746862
rs1447926
rs735667
```
