## Supplementary material for "Characterization of shared and ancestry-specific signals driving complex traits using multi-ancestry fine-mapping": susiex_nc3.cs80.cs

```
CS_ID	SNP	BP	REF_ALLELE	ALT_ALLELE	REF_FRQ	BETA	SE	-LOG10P	CS_PIP	OVRL_PIP
1	rs9813516	60293004	A,A	G,G	0.651093,0.190476	0.0247998,0.0151832	0.00414823,0.010886	8.64715,0.78757	0.201202	0.201206
1	rs4679526	60292916	G,G	C,C	0.653082,0.191468	0.0245101,0.0158874	0.00415377,0.0108644	8.44128,0.842692	0.15609	0.156094
1	rs4679524	60292606	C,C	T,T	0.653082,0.191468	0.0243752,0.0164666	0.00415377,0.0108644	8.35605,0.887364	0.139379	0.139383
1	rs741896	60290063	G,G	C,C	0.657058,0.171627	0.0249007,0.0109141	0.00416512,0.011337	8.64715,0.474053	0.134642	0.134646
1	rs932273	60290721	T,T	C,C	0.65507,0.170635	0.0247266,0.0108908	0.0041594,0.0113631	8.55771,0.471287	0.115025	0.115029
1	rs1353545	60287845	C,C	G,G	0.65507,0.209325	0.0246349,0.00886438	0.0041594,0.0105074	8.49939,0.399165	0.101818	0.101822
2	rs10510839	60322861	A,A	T,T	0.583499,0.794643	-0.0159523,-0.0221962	0.00401062,0.0105819	4.15713,1.44438	0.08247	0.0824701
2	rs1006901	60327205	C,C	A,A	0.583499,0.784722	-0.0148912,-0.0222497	0.00401062,0.0104003	3.68854,1.48934	0.0471458	0.0471458
2	rs213385	60307954	C,C	G,G	0.405567,0.793651	-0.0184147,-0.0267053	0.00402677,0.010563	5.3182,1.94062	0.0422181	0.0422183
2	rs6800257	60332152	C,C	A,A	0.592445,0.795635	-0.0146619,-0.0204649	0.00402367,0.0106009	3.57103,1.27126	0.0359396	0.0359396
2	rs926143	60309541	C,C	G,G	0.406561,0.795635	-0.0184076,-0.0250197	0.00402521,0.0106009	5.3182,1.73832	0.0324939	0.0324941
2	rs1546831	60315093	G,G	A,A	0.567594,0.798611	-0.0150803,-0.0254531	0.00399094,0.010659	3.80219,1.771	0.0304083	0.0304084
2	rs17599845	60327391	G,G	A,A	0.586481,0.782738	-0.014491,-0.0201481	0.00401481,0.0103658	3.51299,1.28458	0.0290488	0.0290488
2	rs1882900	60310473	T,T	G,G	0.404573,0.796627	-0.0183307,-0.0249823	0.00402835,0.0106201	5.27133,1.72921	0.0281999	0.0282001
2	rs34717494	60310992	T,T	C,C	0.403579,0.797619	-0.0182944,-0.0255136	0.00402994,0.0106395	5.24908,1.78293	0.0278789	0.027879
2	rs213386	60308079	C,C	T,T	0.405567,0.801587	-0.0182322,-0.0253805	0.00402677,0.0107187	5.22466,1.74736	0.0271622	0.0271624
2	rs1569348	60309753	C,C	T,T	0.404573,0.796627	-0.0183785,-0.0245141	0.00402835,0.0106201	5.29586,1.67811	0.0268747	0.0268749
2	rs1569349	60309971	G,G	A,A	0.405567,0.795635	-0.0184582,-0.0239801	0.00402677,0.0106009	5.3406,1.62539	0.0263566	0.0263568
2	rs6446120	60309459	T,T	G,G	0.405567,0.797619	-0.01828,-0.0246068	0.00402677,0.0106395	5.24908,1.6833	0.0247103	0.0247105
2	rs3890406	60327262	A,A	G,G	0.584493,0.769841	-0.0141098,-0.0210241	0.004012,0.0101552	3.35991,1.41537	0.0237396	0.0237396
2	rs1882898	60310376	G,G	A,A	0.404573,0.795635	-0.0182394,-0.0243314	0.00402835,0.0106009	5.22466,1.66312	0.023249	0.0232492
2	rs1882901	60310558	A,A	G,G	0.404573,0.795635	-0.0181959,-0.0242303	0.00402835,0.0106009	5.20251,1.65223	0.0219502	0.0219504
2	rs1882899	60310427	T,T	G,G	0.404573,0.795635	-0.0181481,-0.0244324	0.00402835,0.0106009	5.1782,1.67405	0.0218843	0.0218844
2	rs9837070	60308349	T,T	C,C	0.405567,0.803571	-0.0181888,-0.0243122	0.00402677,0.0107594	5.20251,1.62261	0.0211844	0.0211846
2	rs213387	60308293	T,T	C,C	0.410537,0.804563	-0.0180199,-0.0234419	0.00401916,0.01078	5.13414,1.52779	0.0206297	0.0206299
2	rs963685	60321572	C,C	A,A	0.426441,0.765873	-0.0165361,-0.0233254	0.0039978,0.0100948	4.45228,1.68083	0.020411	0.020411
2	rs17658463	60327559	C,C	T,T	0.585487,0.771825	-0.0142087,-0.0194186	0.00401339,0.0101861	3.39832,1.24717	0.0191749	0.0191749
2	rs10866035	60319405	C,C	A,A	0.427435,0.758929	-0.0168508,-0.0225208	0.00399661,0.00999379	4.60487,1.61567	0.0176999	0.0177
2	rs1006902	60327199	C,C	A,A	0.582505,0.769841	-0.0140108,-0.0202153	0.00400926,0.0101552	3.32353,1.33235	0.0154666	0.0154666
2	rs1569351	60312417	T,T	A,A	0.570577,0.837302	-0.0140965,-0.0267523	0.00399429,0.0115817	3.38,1.67997	0.0152203	0.0152203
2	rs1569350	60312356	C,C	T,T	0.5666,0.810516	-0.0149864,-0.0225114	0.00398985,0.0109078	3.76303,1.40852	0.0146203	0.0146203
2	rs13074132	60321082	C,C	T,T	0.662028,0.84623	-0.0215435,-0.0114551	0.00417985,0.0118501	6.5938,0.476626	0.0143005	0.0143015
2	rs12498046	60313087	G,G	T,T	0.565606,0.803571	-0.0140771,-0.0239617	0.00398879,0.0107594	3.38,1.58596	0.011338	0.011338
2	rs1569352	60312514	A,A	C,C	0.407555,0.791667	-0.0173619,-0.0228663	0.00402367,0.0105257	4.79686,1.52543	0.010306	0.0103061
2	rs6762886	60315708	C,C	A,A	0.570577,0.797619	-0.0143505,-0.0230356	0.00399429,0.0106395	3.48519,1.51742	0.00974374	0.00974377
2	rs9815526	60311430	G,G	A,A	0.407555,0.792659	-0.0164125,-0.0255371	0.00402367,0.0105443	4.34455,1.81135	0.00800148	0.00800156
2	rs12494639	60312915	C,C	G,G	0.570577,0.805556	-0.0139585,-0.0234923	0.00399429,0.0108009	3.32353,1.52831	0.00767766	0.00767769
2	rs727476	60316417	T,T	G,G	0.573559,0.808532	-0.0136188,-0.0235997	0.0039978,0.0108644	3.1819,1.52519	0.00701697	0.00701699
2	rs6799964	60331873	C,C	A,A	0.420477,0.767857	-0.0154817,-0.0214218	0.00400528,0.0101248	3.95491,1.46391	0.00691011	0.00691015
2	rs1546830	60315037	T,T	A,A	0.402584,0.77381	-0.0157627,-0.0238241	0.00403156,0.0102176	4.03451,1.70513	0.00468081	0.00468086
2	rs11130766	60313231	T,T	C,C	0.573559,0.806548	-0.013373,-0.022695	0.0039978,0.0108218	3.08485,1.44393	0.00450817	0.00450819
2	rs17323271	60027584	G,G	A,A	0.822068,0.948413	-0.0177228,0.0530579	0.00516962,0.0193256	3.21649,2.21879	0.004241	0.00430702
2	rs2121864	60480252	C,C	T,T	0.232604,0.133929	-0.0132252,0.0165131	0.00467973,0.0125513	2.32674,0.725169	0.00303046	0.00303191
2	rs213384	60307263	G,G	A,A	0.310139,0.798611	-0.0136625,-0.0251604	0.00427445,0.010659	2.85639,1.73871	0.00223442	0.00223448
2	rs213383	60307084	C,C	T,T	0.312127,0.800595	-0.0140777,-0.0243251	0.00426697,0.0106986	3.01343,1.63853	0.00212888	0.00212895
2	rs75382925	60063512	T,NA	G,NA	0.983101,NA	0.0457754,NA	0.0153396,NA	2.54608,NA	0.00190926	0.00191273
2	rs6773826	60315622	T,T	G,G	0.410537,0.776786	-0.0150274,-0.0214334	0.00401916,0.0102658	3.73331,1.43401	0.00186003	0.00186007
2	rs9860076	60709745	A,NA	T,NA	0.879722,NA	-0.0199666,NA	0.00607818,NA	2.9914,NA	0.00183822	0.00183952
2	rs17257241	60025038	A,A	G,G	0.811133,0.948413	-0.0155055,0.0527553	0.00505144,0.0193256	2.66878,2.19811	0.00174974	0.00176723
2	rs114939266	60076677	T,NA	C,NA	0.982107,NA	0.0430738,NA	0.014915,NA	2.41144,NA	0.00173956	0.00174209
```
