## Supplementary material for "Characterization of shared and ancestry-specific signals driving complex traits using multi-ancestry fine-mapping": susiex_nc3.cs80.snp

```
BP	SNP	PIP(CS1)	LogBF(CS1,Pop1)	LogBF(CS1,Pop2)	PIP(CS2)	LogBF(CS2,Pop1)	LogBF(CS2,Pop2)
59790167	rs605545	1.74776e-08	-1.66019	-0.546028	9.68657e-06	-1.58163	-0.521374
59790427	rs505780	1.05335e-08	-1.7086	-1.00397	4.86359e-06	-1.80128	-0.990684
59791240	rs497767	2.31218e-08	-1.63587	-0.290494	1.25113e-05	-1.5864	-0.260703
59791250	rs620783	2.15584e-06	2.6088	-1.90877e-10	0.000359576	1.51118	-1.90877e-10
59791525	rs114248368	2.64415e-08	-1.7922	-1.90877e-10	1.32421e-05	-1.79034	-1.90877e-10
59791775	rs62238265	2.6259e-08	-1.79913	-1.90877e-10	1.30957e-05	-1.80146	-1.90877e-10
59791864	rs2450165	1.19455e-06	2.01839	-1.90877e-10	0.000216167	1.00231	-1.90877e-10
59792641	rs74845928	3.74369e-08	-1.44448	-1.90877e-10	1.47031e-05	-1.68568	-1.90877e-10
59792831	rs72888505	3.46982e-08	-1.52045	-1.90877e-10	1.41068e-05	-1.72709	-1.90877e-10
59793062	rs2629877	2.00517e-08	-1.35589	-0.712927	1.14165e-05	-1.26593	-0.672749
59793549	rs74388535	2.65967e-08	-1.78635	-1.90877e-10	1.32973e-05	-1.78618	-1.90877e-10
59793661	rs3112505	1.55e-08	-1.51902	-0.807276	8.53525e-06	-1.4561	-0.773435
59793696	rs3100803	1.9799e-08	-1.33938	-0.742121	1.12475e-05	-1.24785	-0.70575
59793742	rs72888508	3.34098e-08	-1.55829	-1.90877e-10	1.3843e-05	-1.74596	-1.90877e-10
59794065	rs78941078	7.71541e-08	-0.721332	-1.90877e-10	7.90137e-05	-0.00412117	-1.90877e-10
59794977	rs11720016	2.59254e-08	-1.13961	-0.672306	8.73695e-06	-1.56678	-0.6394
59795925	rs2251216	3.76485e-08	-1.31147	-0.127369	2.12891e-05	-1.24681	-0.0687351
59797584	rs2605441	9.30326e-08	-0.534186	-1.90877e-10	2.67822e-05	-1.08601	-1.90877e-10
59798951	rs4679507	2.37764e-08	-1.7281	-0.170342	1.14068e-05	-1.79425	-0.145278
59799472	rs62238289	2.62727e-08	-1.79861	-1.90877e-10	1.31331e-05	-1.79861	-1.90877e-10
59799551	rs75848113	1.04725e-07	-1.39717e-10	-0.415794	4.83287e-05	-1.39717e-10	-0.495717
59800428	rs117335454	5.65644e-08	-1.39717e-10	-1.03176	2.84851e-05	-1.39717e-10	-1.02436
59800539	rs2629899	8.05966e-08	-0.67768	-1.90877e-10	2.41637e-05	-1.18889	-1.90877e-10
59800608	rs73098620	1.01337e-07	-0.448681	-1.90877e-10	6.12855e-05	-0.258198	-1.90877e-10
59801371	rs116332650	8.89026e-08	-0.579594	-1.90877e-10	2.65661e-05	-1.0941	-1.90877e-10
59801480	rs9882591	1.55676e-08	-1.10588	-1.21606	8.52921e-06	-1.01966	-1.21059
59801859	rs6769366	1.61749e-08	-1.06975	-1.21393	8.06468e-06	-1.06751	-1.21874
59802813	rs6778206	6.70765e-08	-0.861303	-1.90877e-10	3.70429e-05	-0.761664	-1.90877e-10
59803506	rs114019898	2.62209e-08	-1.80058	-1.90877e-10	1.37125e-05	-1.75543	-1.90877e-10
59804978	rs17061232	2.04301e-08	-1.10011	-0.950016	1.1534e-05	-0.999902	-0.928544
59805822	rs114203481	4.09825e-07	0.948594	-1.90877e-10	0.000339472	1.45365	-1.90877e-10
59806086	rs75884005	3.33586e-08	-1.55982	-1.90877e-10	1.3838e-05	-1.74632	-1.90877e-10
59806698	rs17362087	3.54484e-08	-1.49906	-1.90877e-10	1.49796e-05	-1.66705	-1.90877e-10
59806778	rs1079196	5.93566e-08	-0.983573	-1.90877e-10	1.817e-05	-1.47397	-1.90877e-10
59807258	rs79991573	3.05182e-08	-1.64881	-1.90877e-10	1.73358e-05	-1.52097	-1.90877e-10
59807681	rs75726847	2.89998e-08	-1.69985	-1.90877e-10	1.32752e-05	-1.78785	-1.90877e-10
59809359	rs113173203	2.81315e-08	-1.73025	-1.90877e-10	1.33654e-05	-1.78108	-1.90877e-10
59809732	rs6791382	2.04841e-06	-1.39717e-10	2.55769	0.00111999	-1.39717e-10	2.64733
59809733	rs6793899	1.37484e-06	-1.39717e-10	2.15896	0.000748081	-1.39717e-10	2.24377
59810005	rs7636381	3.78249e-08	-1.43417	-1.90877e-10	2.28938e-05	-1.24288	-1.90877e-10
59810153	rs11130736	1.14437e-07	-0.0555691	-0.271545	2.7093e-05	-0.829981	-0.244485
59810167	rs111229465	2.91188e-08	-1.69575	-1.90877e-10	1.58786e-05	-1.60877	-1.90877e-10
59810306	rs72888521	2.12931e-06	-1.39717e-10	2.59642	0.00116475	-1.39717e-10	2.68652
59810542	rs72888522	1.23804e-06	-1.39717e-10	2.05415	0.000672757	-1.39717e-10	2.13764
59810867	rs4679614	6.48037e-08	-1.47392	0.578151	2.54729e-05	-1.77628	0.640151
59811024	rs4679615	7.1603e-08	-1.30712	0.511123	2.54482e-05	-1.71675	0.579649
59811457	rs689498	1.74511e-07	0.0948536	-1.90877e-10	8.28358e-05	0.0431179	-1.90877e-10
59811462	rs689497	9.97728e-09	-1.56935	-1.19748	5.71759e-06	-1.42347	-1.20672
59811605	rs17061239	2.62925e-08	-1.79785	-1.90877e-10	1.38483e-05	-1.74558	-1.90877e-10
59811637	rs1872495	7.30694e-08	-1.32615	0.55042	2.58399e-05	-1.73376	0.611943
59811713	rs17296363	2.83292e-08	-1.72324	-1.90877e-10	1.33725e-05	-1.78054	-1.90877e-10
59812026	rs6446083	1.92888e-06	-1.39717e-10	2.49756	0.00105388	-1.39717e-10	2.58649
59812041	rs541960	3.52927e-08	-1.50346	-1.90877e-10	1.37685e-05	-1.75136	-1.90877e-10
59812382	rs744192	9.94296e-08	-1.20694	0.739258	3.62321e-05	-1.58775	0.803954
59814048	rs10428174	8.14792e-08	-1.37525	0.708461	3.15846e-05	-1.69372	0.772651
59814258	rs17362276	2.61863e-08	-1.8019	-1.90877e-10	1.35587e-05	-1.76671	-1.90877e-10
59815682	rs2629885	4.42474e-08	-1.27734	-1.90877e-10	1.43783e-05	-1.70802	-1.90877e-10
59815785	rs111989960	2.6181e-08	-1.8021	-1.90877e-10	1.3449e-05	-1.77484	-1.90877e-10
59816587	rs17296496	5.08908e-08	-1.13745	-1.90877e-10	1.79117e-05	-1.48829	-1.90877e-10
59816719	rs1485725	8.35138e-08	-1.79656	1.15444	4.94871e-05	-1.69764	1.22561
59817800	rs12490626	5.99132e-08	-1.39717e-10	-0.97424	3.17329e-05	-1.39717e-10	-0.916389
59818306	rs76373301	4.95671e-08	-1.16381	-1.90877e-10	2.05082e-05	-1.35292	-1.90877e-10
59818354	rs1021227	4.95628e-07	-1.39717e-10	1.13869	0.000265966	-1.39717e-10	1.20963
59818506	rs76648405	4.92104e-08	-1.17103	-1.90877e-10	2.03844e-05	-1.35897	-1.90877e-10
59818752	rs936823	3.84778e-07	-1.39717e-10	0.885531	0.000207428	-1.39717e-10	0.96104
59819385	rs111902313	2.81221e-08	-1.73058	-1.90877e-10	1.3191e-05	-1.79421	-1.90877e-10
59819553	rs112581760	2.78547e-08	-1.74014	-1.90877e-10	1.32391e-05	-1.79057	-1.90877e-10
59819760	rs113935943	3.78698e-08	-1.43298	-1.90877e-10	1.6168e-05	-1.59071	-1.90877e-10
59819762	rs1485726	2.78334e-08	-1.7409	-1.90877e-10	1.34251e-05	-1.77662	-1.90877e-10
59820104	rs12492524	1.21036e-07	-1.38491	1.11386	4.38375e-05	-1.74363	1.15038
59820539	rs1905866	1.33584e-07	-1.3992	1.2268	4.90481e-05	-1.75073	1.26979
59821071	rs17362486	3.68122e-08	-1.46131	-1.90877e-10	1.37899e-05	-1.7498	-1.90877e-10
59821420	rs115514730	3.61195e-08	-1.4803	-1.90877e-10	2.04306e-05	-1.35671	-1.90877e-10
59821704	rs17296701	3.89522e-08	-1.4048	-1.90877e-10	1.68312e-05	-1.55051	-1.90877e-10
59822099	rs4375999	4.76224e-07	-1.39717e-10	1.09875	0.000257676	-1.39717e-10	1.17796
59822416	rs201736939	5.06621e-08	-1.39717e-10	-1.14196	2.57654e-05	-1.39717e-10	-1.12471
59822674	rs78065786	2.9147e-08	-1.69478	-1.90877e-10	1.52959e-05	-1.64616	-1.90877e-10
59822876	rs1485733	2.71296e-08	-1.76651	-1.90877e-10	1.37632e-05	-1.75174	-1.90877e-10
59823010	rs4679617	1.49026e-07	-1.04663	0.983609	4.675e-05	-1.53223	1.0033
59823199	rs4679618	2.34454e-07	-0.691334	1.08146	6.66795e-05	-1.27333	1.09949
59823218	rs2605434	7.45365e-08	-1.57191	0.816063	3.54661e-05	-1.69549	0.890327
59823280	rs111965203	3.85456e-08	-1.41529	-1.90877e-10	1.66469e-05	-1.56152	-1.90877e-10
59823781	rs1485731	9.46758e-08	-1.39717e-10	-0.516678	5.08806e-05	-1.39717e-10	-0.44426
59824567	rs139896034	2.70245e-08	-1.77039	-1.90877e-10	1.31363e-05	-1.79836	-1.90877e-10
59825092	rs113701397	3.47893e-08	-1.51783	-1.90877e-10	1.53793e-05	-1.64072	-1.90877e-10
59826778	rs1485730	1.34249e-08	-1.72251	-0.747514	6.98728e-06	-1.74179	-0.687863
59827015	rs1485729	2.93944e-08	-1.68633	-1.90877e-10	1.31357e-05	-1.79841	-1.90877e-10
59827199	rs2629896	2.91053e-08	-1.69622	-1.90877e-10	1.31625e-05	-1.79637	-1.90877e-10
59827364	rs77045827	2.78632e-08	-1.73983	-1.90877e-10	1.31061e-05	-1.80066	-1.90877e-10
59827390	rs7647491	8.28162e-07	0.0185863	1.63349	0.000175644	-0.807097	1.60182
59827533	rs80120787	2.77769e-08	-1.74293	-1.90877e-10	1.31003e-05	-1.80111	-1.90877e-10
59828048	rs79473007	3.68235e-08	-1.461	-1.90877e-10	1.60624e-05	-1.59726	-1.90877e-10
59828052	rs78719675	2.83373e-08	-1.72296	-1.90877e-10	1.31516e-05	-1.7972	-1.90877e-10
59828107	rs112556152	2.88854e-08	-1.7038	-1.90877e-10	1.57063e-05	-1.61968	-1.90877e-10
59828149	rs9865813	1.00772e-07	-1.39717e-10	-0.454272	5.43237e-05	-1.39717e-10	-0.378781
59828477	rs3112497	4.43025e-07	-0.606712	1.6332	0.00016136	-0.894272	1.60417
59829346	rs145629863	8.5227e-08	-1.39717e-10	-0.621818	4.34089e-05	-1.39717e-10	-0.603078
59829607	rs7621132	2.31239e-07	-1.21806	1.59437	9.73202e-05	-1.36656	1.57082
59829633	rs34420878	2.6986e-08	-1.77182	-1.90877e-10	1.43397e-05	-1.71071	-1.90877e-10
59830142	rs78316259	1.89695e-07	0.178282	-1.90877e-10	2.53386e-05	-1.14141	-1.90877e-10
59830605	rs79274210	3.31856e-08	-1.56502	-1.90877e-10	1.86545e-05	-1.44766	-1.90877e-10
59830736	rs111262348	2.71204e-08	-1.76685	-1.90877e-10	1.30936e-05	-1.80162	-1.90877e-10
59830890	rs75858821	2.74464e-08	-1.7549	-1.90877e-10	1.30871e-05	-1.80211	-1.90877e-10
59831072	rs114780266	2.67136e-08	-1.78196	-1.90877e-10	1.31127e-05	-1.80016	-1.90877e-10
59831197	rs78904535	3.08124e-08	-1.63922	-1.90877e-10	1.70103e-05	-1.53992	-1.90877e-10
59831947	rs79462083	2.76487e-08	-1.74756	-1.90877e-10	1.30933e-05	-1.80164	-1.90877e-10
59832595	rs633189	4.98698e-07	-0.550362	1.69523	0.000212908	-0.695954	1.68307
59832753	rs34819971	2.62092e-08	-1.80103	-1.90877e-10	1.3093e-05	-1.80167	-1.90877e-10
59833520	rs116175007	2.62055e-08	-1.80117	-1.90877e-10	1.38423e-05	-1.74602	-1.90877e-10
59833534	rs9855046	1.53466e-07	-1.39717e-10	-0.033658	8.42375e-05	-1.39717e-10	0.0598981
59834138	rs526389	3.35046e-07	-1.39717e-10	0.747131	0.000185559	-1.39717e-10	0.849629
59835684	rs111658675	4.39173e-08	-1.28483	-1.90877e-10	1.58563e-05	-1.61018	-1.90877e-10
59839050	rs11130739	9.48998e-07	-0.518928	2.3072	0.000181045	-1.41536	2.24037
59839073	rs640115	2.65376e-08	-1.78857	-1.90877e-10	1.3209e-05	-1.79284	-1.90877e-10
59839235	rs639244	4.26403e-07	-1.05764	2.04589	0.000135376	-1.43786	1.97218
59839313	rs73839536	3.57387e-08	-1.4909	-1.90877e-10	1.78825e-05	-1.48992	-1.90877e-10
59839643	rs117328489	4.69571e-08	-1.39717e-10	-1.2179	2.3458e-05	-1.39717e-10	-1.21853
59840122	rs115515303	1.82347e-07	0.138775	-1.90877e-10	6.54289e-05	-0.192779	-1.90877e-10
59840234	rs72888555	6.1534e-08	-1.39717e-10	-0.947547	3.17916e-05	-1.39717e-10	-0.914541
59840273	rs74656315	7.57992e-08	-0.739048	-1.90877e-10	6.11384e-05	-0.260602	-1.90877e-10
59841529	rs780714	3.64798e-07	-0.71628	1.54849	8.55837e-05	-1.48292	1.55867
59841904	rs111904942	4.56526e-08	-1.24608	-1.90877e-10	1.62395e-05	-1.5863	-1.90877e-10
59842055	rs56279723	1.09442e-07	-1.65088	1.27914	7.20252e-05	-1.36549	1.26877
59842197	rs75729546	2.6241e-08	-1.79981	-1.90877e-10	1.34463e-05	-1.77504	-1.90877e-10
59842275	rs17061253	3.66383e-08	-1.46604	-1.90877e-10	1.5673e-05	-1.6218	-1.90877e-10
59842644	rs684584	2.4544e-07	-1.2561	1.69202	8.28422e-05	-1.62287	1.66607
59842736	rs78951941	6.32083e-08	-0.9207	-1.90877e-10	2.44252e-05	-1.17813	-1.90877e-10
59843880	rs1084008	5.04909e-08	-1.14534	-1.90877e-10	1.48397e-05	-1.67644	-1.90877e-10
59844022	rs112166883	4.31214e-08	-1.30312	-1.90877e-10	1.56816e-05	-1.62125	-1.90877e-10
59844030	rs612947	7.16838e-07	-0.484132	1.99185	0.000157109	-1.2782	1.96139
59844264	rs3112498	2.98198e-08	-1.67197	-1.90877e-10	1.30923e-05	-1.80172	-1.90877e-10
59844583	rs76340742	7.50786e-08	-1.39717e-10	-0.748601	3.47685e-05	-1.39717e-10	-0.825031
59844652	rs77110379	4.39252e-08	-1.28465	-1.90877e-10	1.5858e-05	-1.61007	-1.90877e-10
59844776	rs652105	6.89665e-07	-0.534069	2.00314	0.000157618	-1.29143	1.97786
59844944	rs598678	4.74342e-08	-1.20779	-1.90877e-10	1.45612e-05	-1.69538	-1.90877e-10
59845153	rs499323	9.00076e-07	-0.474397	2.20974	0.000197938	-1.2612	2.17541
59845810	rs17363039	4.14894e-08	-1.3417	-1.90877e-10	1.56553e-05	-1.62293	-1.90877e-10
59846067	rs12487204	1.13425e-06	-0.3179	2.28449	0.00022794	-1.19161	2.24695
59846186	rs678981	3.11831e-08	-1.62726	-1.90877e-10	1.31406e-05	-1.79804	-1.90877e-10
59846193	rs112788875	4.02867e-08	-1.37111	-1.90877e-10	1.53734e-05	-1.6411	-1.90877e-10
59846288	rs78362727	7.38378e-08	-1.34122	0.575954	3.86062e-05	-1.23662	0.516295
59846291	rs7629400	3.68705e-07	-1.49097	2.33383	0.000159182	-1.59972	2.29603
59846339	rs17363144	2.67805e-08	-1.77946	-1.90877e-10	1.34281e-05	-1.77639	-1.90877e-10
59846614	rs681119	8.80372e-07	-0.411393	2.1246	0.000193976	-1.19394	2.08793
59846752	rs677703	3.10543e-08	-1.6314	-1.90877e-10	1.31325e-05	-1.79865	-1.90877e-10
59847099	rs585448	4.22613e-08	-1.32326	-1.90877e-10	1.58374e-05	-1.61137	-1.90877e-10
59847978	rs589522	8.47039e-07	-0.406805	2.08142	0.000185214	-1.19721	2.04498
59848463	rs6446085	3.19502e-07	-1.40457	2.1042	0.000135961	-1.52902	2.06764
59848827	rs78937474	2.42049e-07	-1.39717e-10	0.422006	0.000131196	-1.39717e-10	0.502954
59849088	rs646372	7.51318e-07	-0.40582	1.96051	0.000168766	-1.1771	1.93187
59849547	rs2253211	8.99083e-07	-0.333736	2.06798	0.000184276	-1.18893	2.03162
59849717	rs2253303	7.53678e-07	-0.453981	2.01181	0.000169736	-1.21526	1.97576
59849803	rs2629875	7.15193e-07	-0.386003	1.89142	0.000156258	-1.18349	1.86125
59850337	rs1905863	1.34069e-06	-0.172732	2.30653	0.000256285	-1.10382	2.27637
59850466	rs148592542	9.20132e-08	-1.39717e-10	-0.545204	4.94454e-05	-1.39717e-10	-0.472874
59850758	rs11923964	4.17053e-07	-1.44585	2.41193	0.000171477	-1.60806	2.37877
59850782	rs623032	1.28047e-06	-0.361253	2.4491	0.000261088	-1.22465	2.41576
59850789	rs11928015	4.03531e-07	-1.40629	2.33941	0.000175427	-1.5131	2.30658
59850793	rs623014	1.32438e-06	-0.282657	2.40422	0.000262521	-1.17451	2.37109
59850849	rs77561273	5.52929e-08	-1.39717e-10	-1.05449	2.72218e-05	-1.39717e-10	-1.06972
59850928	rs650215	1.03032e-06	-0.362134	2.23262	0.000215831	-1.20282	2.20358
59850955	rs650247	4.84713e-08	-1.18616	-1.90877e-10	1.45928e-05	-1.69322	-1.90877e-10
59851124	rs621666	3.0233e-08	-1.6582	-1.90877e-10	1.31023e-05	-1.80095	-1.90877e-10
59851220	rs610766	9.91733e-07	-0.377459	2.20978	0.000211435	-1.19985	2.18003
59851265	rs13322831	2.97185e-07	-1.43922	2.06644	0.000124217	-1.58181	2.03009
59851413	rs609891	9.89386e-07	-0.381209	2.21116	0.000206586	-1.21511	2.17208
59851713	rs608582	4.84713e-08	-1.18616	-1.90877e-10	1.45928e-05	-1.69322	-1.90877e-10
59851918	rs607731	4.89522e-08	-1.17629	-1.90877e-10	1.46538e-05	-1.68904	-1.90877e-10
59851920	rs607730	7.95137e-07	-0.385838	1.99722	0.00016874	-1.21193	1.96655
59852037	rs675743	1.10202e-06	-0.348039	2.2858	0.000235229	-1.17164	2.25846
59852041	rs675758	1.00463e-06	-0.385798	2.23104	0.000217962	-1.19642	2.207
59852168	rs606735	1.1356e-06	-0.381423	2.3492	0.000240603	-1.21524	2.32465
59852370	rs79476750	3.83176e-08	-1.42123	-1.90877e-10	1.49186e-05	-1.67113	-1.90877e-10
59852607	rs113057717	2.62843e-08	-1.79816	-1.90877e-10	1.33839e-05	-1.77969	-1.90877e-10
59852664	rs9862811	2.6185e-08	-1.80195	-1.90877e-10	1.3614e-05	-1.76264	-1.90877e-10
59852846	rs9866478	2.61867e-08	-1.80188	-1.90877e-10	1.36025e-05	-1.76349	-1.90877e-10
59853123	rs591934	7.57718e-07	-0.30726	1.87044	0.000161771	-1.18446	1.8969
59853367	rs688567	5.69076e-08	-1.02571	-1.90877e-10	1.854e-05	-1.45381	-1.90877e-10
59853580	rs687342	3.06366e-08	-1.64494	-1.90877e-10	1.31301e-05	-1.79884	-1.90877e-10
59854150	rs57492294	2.62708e-08	-1.79868	-1.90877e-10	1.34011e-05	-1.77841	-1.90877e-10
59854159	rs612759	1.11874e-06	-0.172537	2.12536	0.00020401	-1.14658	2.09101
59854724	rs78783029	9.83797e-08	-1.39717e-10	-0.478302	4.5534e-05	-1.39717e-10	-0.555284
59854958	rs670885	3.10114e-08	-1.63278	-1.90877e-10	1.31558e-05	-1.79688	-1.90877e-10
59854999	rs115660898	2.64449e-08	-1.79207	-1.90877e-10	1.32538e-05	-1.78946	-1.90877e-10
59855038	rs9822080	2.62357e-08	-1.80002	-1.90877e-10	1.34559e-05	-1.77433	-1.90877e-10
59855300	rs56773393	2.65389e-08	-1.78852	-1.90877e-10	1.32085e-05	-1.79288	-1.90877e-10
59855434	rs149076105	2.91527e-08	-1.69459	-1.90877e-10	1.31195e-05	-1.79964	-1.90877e-10
59855630	rs632140	1.06484e-06	-0.23548	2.13892	0.000210389	-1.10234	2.07756
59855743	rs9311730	2.62357e-08	-1.80001	-1.90877e-10	1.34558e-05	-1.77433	-1.90877e-10
59855802	rs73839551	6.21277e-08	-1.39717e-10	-0.937943	3.21164e-05	-1.39717e-10	-0.904375
59855994	rs923141	4.20293e-07	-1.41854	2.39236	0.000171936	-1.54604	2.31942
59856733	rs75610996	2.62465e-08	-1.7996	-1.90877e-10	1.34369e-05	-1.77574	-1.90877e-10
59856766	rs57341675	1.44113e-07	-1.70471	1.60817	7.15199e-05	-1.62834	1.52457
59856908	rs76783292	2.66458e-08	-1.7845	-1.90877e-10	1.32867e-05	-1.78698	-1.90877e-10
59856982	rs615964	2.88749e-08	-1.70416	-1.90877e-10	1.30876e-05	-1.80208	-1.90877e-10
59857014	rs2220227	2.64705e-07	-1.39862	1.9101	0.00010399	-1.58991	1.86046
59857067	rs615542	1.04876e-06	-0.57893	2.46716	0.000230527	-1.2949	2.36152
59857319	rs587775	1.12327e-08	-1.44128	-1.20702	3.99825e-06	-1.77175	-1.21614
59857350	rs147870110	5.74441e-08	-1.39717e-10	-1.01632	2.92096e-05	-1.39717e-10	-0.999244
59857431	rs147633511	4.69756e-08	-1.39717e-10	-1.21751	2.35164e-05	-1.39717e-10	-1.21604
59857506	rs116751096	2.61946e-08	-1.80158	-1.90877e-10	1.31915e-05	-1.79417	-1.90877e-10
59857612	rs675411	1.38349e-08	-1.40212	-1.03782	4.78417e-06	-1.7252	-1.08323
59857645	rs675774	1.3879e-08	-1.37725	-1.05951	4.74815e-06	-1.71408	-1.10191
59857876	rs9827257	2.63222e-08	-1.79672	-1.90877e-10	1.35291e-05	-1.7689	-1.90877e-10
59857932	rs6446086	1.88241e-08	-1.21892	-0.913076	5.67989e-06	-1.66373	-0.973083
59858291	rs688947	2.98454e-08	-1.67111	-1.90877e-10	1.37565e-05	-1.75223	-1.90877e-10
59858361	rs689364	3.0131e-08	-1.66158	-1.90877e-10	1.43962e-05	-1.70678	-1.90877e-10
59858617	rs582381	2.94817e-08	-1.68337	-1.90877e-10	1.36544e-05	-1.75968	-1.90877e-10
59858865	rs17493	4.83232e-08	-1.18922	-1.90877e-10	1.47299e-05	-1.68386	-1.90877e-10
59859058	rs677264	3.00161e-08	-1.6654	-1.90877e-10	1.38053e-05	-1.74869	-1.90877e-10
59859234	rs76116152	2.65336e-08	-1.78873	-1.90877e-10	1.33463e-05	-1.78251	-1.90877e-10
59859302	rs112307935	2.65466e-08	-1.78823	-1.90877e-10	1.33385e-05	-1.78309	-1.90877e-10
59859382	rs79221474	2.65466e-08	-1.78823	-1.90877e-10	1.33385e-05	-1.78309	-1.90877e-10
59859460	rs515208	2.62022e-08	-1.80129	-1.90877e-10	1.31999e-05	-1.79353	-1.90877e-10
59859597	rs80320253	2.64489e-08	-1.79192	-1.90877e-10	1.34044e-05	-1.77816	-1.90877e-10
59859953	rs662910	4.23873e-08	-1.32029	-1.90877e-10	1.42179e-05	-1.71924	-1.90877e-10
59860320	rs650905	2.8192e-08	-1.7281	-1.90877e-10	1.34601e-05	-1.77401	-1.90877e-10
59860332	rs874238	4.49168e-08	-1.26232	-1.90877e-10	1.49742e-05	-1.66741	-1.90877e-10
59860587	rs80034884	2.67279e-08	-1.78143	-1.90877e-10	1.3252e-05	-1.78959	-1.90877e-10
59860775	rs669229	2.67331e-08	-1.78124	-1.90877e-10	1.36591e-05	-1.75934	-1.90877e-10
59861005	rs76660928	5.61206e-08	-1.03963	-1.90877e-10	1.968e-05	-1.39414	-1.90877e-10
59861314	rs17061295	3.5253e-08	-1.50459	-1.90877e-10	1.73316e-05	-1.52121	-1.90877e-10
59861654	rs35245215	1.63726e-08	-1.07692	-1.1946	1.15072e-05	-0.738397	-1.19237
59861812	rs73100603	1.1299e-07	-0.339837	-1.90877e-10	8.08456e-05	0.0187989	-1.90877e-10
59861871	rs633798	1.84322e-07	-0.646137	0.795687	5.04046e-05	-1.17284	0.719178
59862077	rs73100604	1.1299e-07	-0.339837	-1.90877e-10	8.08456e-05	0.0187989	-1.90877e-10
59862198	rs113109309	6.25799e-08	-0.930691	-1.90877e-10	1.99964e-05	-1.37819	-1.90877e-10
59862357	rs138351397	4.95704e-08	-1.39717e-10	-1.16374	2.57027e-05	-1.39717e-10	-1.12714
59862381	rs73100605	1.18456e-07	-0.292593	-1.90877e-10	8.52183e-05	0.0714744	-1.90877e-10
59862386	rs73100606	1.14505e-07	-0.326519	-1.90877e-10	8.20557e-05	0.0336567	-1.90877e-10
59862458	rs73100608	2.74451e-08	-1.75495	-1.90877e-10	1.32215e-05	-1.7919	-1.90877e-10
59862481	rs73100610	1.16047e-07	-0.313138	-1.90877e-10	8.32893e-05	0.0485778	-1.90877e-10
59862607	rs73100612	1.22505e-07	-0.258984	-1.90877e-10	8.84678e-05	0.108897	-1.90877e-10
59862637	rs79065328	2.69105e-08	-1.77462	-1.90877e-10	1.31933e-05	-1.79403	-1.90877e-10
59863041	rs75431325	2.67586e-08	-1.78028	-1.90877e-10	1.32406e-05	-1.79046	-1.90877e-10
59863109	rs56156676	1.1073e-07	-0.360042	-1.90877e-10	7.90425e-05	-0.00375674	-1.90877e-10
59863292	rs55903427	1.17544e-07	-0.300321	-1.90877e-10	8.44877e-05	0.0628644	-1.90877e-10
59863421	rs56378945	1.13704e-07	-0.333536	-1.90877e-10	8.14159e-05	0.0258289	-1.90877e-10
59863728	rs55912826	1.12204e-07	-0.346821	-1.90877e-10	8.02179e-05	0.0110044	-1.90877e-10
59863811	rs9841531	9.18379e-07	-1.39717e-10	1.75547	0.000502675	-1.39717e-10	1.8462
59863847	rs604398	2.88017e-08	-1.77743	0.0707309	1.50574e-05	-1.79257	0.130703
59863928	rs1352021	1.38993e-07	-0.132712	-1.90877e-10	0.000101787	0.249136	-1.90877e-10
59864085	rs73100624	1.25867e-07	-0.231909	-1.90877e-10	9.11727e-05	0.139014	-1.90877e-10
59864097	rs73100625	1.1299e-07	-0.339837	-1.90877e-10	8.08456e-05	0.0187989	-1.90877e-10
59864107	rs73100626	1.1299e-07	-0.339837	-1.90877e-10	8.08456e-05	0.0187989	-1.90877e-10
59864291	rs17061302	2.82949e-08	-1.72445	-1.90877e-10	1.70473e-05	-1.53775	-1.90877e-10
59864312	rs73100628	1.12204e-07	-0.346821	-1.90877e-10	8.02179e-05	0.0110044	-1.90877e-10
59864363	rs114012978	1.1299e-07	-0.339837	-1.90877e-10	8.08456e-05	0.0187989	-1.90877e-10
59864467	rs9311733	5.38524e-07	-1.39717e-10	1.2217	0.000292272	-1.39717e-10	1.30394
59864510	rs73100630	1.1299e-07	-0.339837	-1.90877e-10	8.08456e-05	0.0187989	-1.90877e-10
59864629	rs143876427	2.6971e-08	-1.77237	-1.90877e-10	1.30974e-05	-1.80133	-1.90877e-10
59864774	rs73100634	1.1299e-07	-0.339837	-1.90877e-10	8.08456e-05	0.0187989	-1.90877e-10
59865181	rs1817587	5.18952e-07	-1.39717e-10	1.18468	0.000281475	-1.39717e-10	1.2663
59865328	rs73100635	1.1299e-07	-0.339837	-1.90877e-10	8.08456e-05	0.0187989	-1.90877e-10
59865357	rs73100637	1.1299e-07	-0.339837	-1.90877e-10	8.08456e-05	0.0187989	-1.90877e-10
59865385	rs1813201	4.88173e-08	-1.34248	0.163424	1.50259e-05	-1.76096	0.0969894
59865463	rs73100638	1.14422e-07	-0.32724	-1.90877e-10	8.19898e-05	0.0328522	-1.90877e-10
59865517	rs73100641	1.13619e-07	-0.334282	-1.90877e-10	8.13482e-05	0.0249967	-1.90877e-10
59866061	rs17061316	4.62828e-07	-1.39717e-10	1.07022	0.000250545	-1.39717e-10	1.1499
59866135	rs17061318	4.62036e-07	-1.39717e-10	1.06851	0.000250109	-1.39717e-10	1.14815
59866335	rs73100643	1.22505e-07	-0.258984	-1.90877e-10	8.84678e-05	0.108897	-1.90877e-10
59866336	rs75559463	2.68984e-08	-1.77507	-1.90877e-10	1.31966e-05	-1.79379	-1.90877e-10
59866449	rs17061320	2.33458e-07	0.141378	0.244489	0.000187523	0.55183	0.30833
59866588	rs114657601	1.20782e-07	-0.273147	-1.90877e-10	8.70841e-05	0.0931323	-1.90877e-10
59866633	rs73100644	1.20782e-07	-0.273147	-1.90877e-10	8.70841e-05	0.0931323	-1.90877e-10
59866834	rs17061321	4.37019e-07	-1.39717e-10	1.01284	0.000236338	-1.39717e-10	1.09152
59866931	rs17061322	4.32079e-07	-1.39717e-10	1.00147	0.00023362	-1.39717e-10	1.07995
59867125	rs628404	7.90598e-08	-0.960059	0.263127	3.0253e-05	-1.29152	0.327369
59867140	rs72872953	4.68806e-07	-1.39717e-10	1.08305	0.000253837	-1.39717e-10	1.16295
59867218	rs73100647	2.63589e-08	-1.79533	-1.90877e-10	1.40342e-05	-1.73224	-1.90877e-10
59867268	rs75282060	2.67725e-08	-1.77976	-1.90877e-10	1.31398e-05	-1.7981	-1.90877e-10
59867958	rs642214	2.89519e-08	-1.7015	-1.90877e-10	1.72048e-05	-1.52855	-1.90877e-10
59868022	rs73100649	1.64668e-07	0.0367971	-1.90877e-10	0.000122772	0.436589	-1.90877e-10
59868027	rs73100651	1.64668e-07	0.0367971	-1.90877e-10	0.000122772	0.436589	-1.90877e-10
59868423	rs17061326	5.29549e-07	-1.39717e-10	1.20489	0.000287321	-1.39717e-10	1.28686
59868741	rs56296352	1.43043e-07	-0.103988	-1.90877e-10	0.000105078	0.280963	-1.90877e-10
59868895	rs56192120	1.44025e-07	-0.0971497	-1.90877e-10	0.000105877	0.288536	-1.90877e-10
59869007	rs780712	1.79052e-08	-1.75666	-0.42539	8.42709e-06	-1.79629	-0.445997
59869125	rs56010440	1.46126e-07	-0.0826667	-1.90877e-10	0.000107588	0.30457	-1.90877e-10
59869148	rs56233685	1.46126e-07	-0.0826667	-1.90877e-10	0.000107588	0.30457	-1.90877e-10
59869180	rs111942216	2.73629e-08	-1.75795	-1.90877e-10	1.30877e-05	-1.80207	-1.90877e-10
59869280	rs77285763	4.37865e-08	-1.28781	-1.90877e-10	1.58074e-05	-1.61327	-1.90877e-10
59869292	rs56242402	1.27626e-07	-0.218035	-1.90877e-10	9.25897e-05	0.154436	-1.90877e-10
59869331	rs56052110	1.46126e-07	-0.0826667	-1.90877e-10	0.000107588	0.30457	-1.90877e-10
59869370	rs620113	1.50474e-07	-0.0533474	-1.90877e-10	0.000111136	0.33701	-1.90877e-10
59869428	rs56145583	1.47248e-07	-0.0750184	-1.90877e-10	0.000108503	0.313035	-1.90877e-10
59869511	rs55720112	1.47248e-07	-0.0750184	-1.90877e-10	0.000108503	0.313035	-1.90877e-10
59869732	rs112552546	2.67212e-08	-1.78168	-1.90877e-10	1.54648e-05	-1.63518	-1.90877e-10
59869736	rs73839564	4.57413e-07	-1.39717e-10	1.05845	0.000247563	-1.39717e-10	1.13792
59869766	rs116279399	2.71608e-08	-1.76536	-1.90877e-10	1.30878e-05	-1.80206	-1.90877e-10
59869958	rs73100660	1.49411e-07	-0.0604375	-1.90877e-10	0.000110268	0.329168	-1.90877e-10
59870064	rs112102930	2.81451e-08	-1.72976	-1.90877e-10	1.46676e-05	-1.6881	-1.90877e-10
59870187	rs73100663	2.0818e-07	0.271266	-1.90877e-10	0.000179875	0.818519	-1.90877e-10
59870257	rs17061328	1.87444e-07	0.166345	-1.90877e-10	0.000141605	0.579299	-1.90877e-10
59870288	rs17061331	5.79414e-07	-1.39717e-10	1.29488	0.000314847	-1.39717e-10	1.37834
59870407	rs73100666	1.86062e-07	0.158943	-1.90877e-10	0.000140457	0.571157	-1.90877e-10
59870422	rs73100668	1.60954e-07	0.0139834	-1.90877e-10	0.00011972	0.41141	-1.90877e-10
59870431	rs17364716	5.49288e-08	-1.0611	-1.90877e-10	1.65596e-05	-1.56678	-1.90877e-10
59870622	rs112650153	5.65672e-08	-1.03171	-1.90877e-10	1.68383e-05	-1.55009	-1.90877e-10
59870950	rs9968157	4.88749e-07	-1.39717e-10	1.12471	0.000286967	-1.39717e-10	1.28562
59871007	rs79177931	2.86113e-08	-1.71333	-1.90877e-10	1.31097e-05	-1.80039	-1.90877e-10
59871013	rs687069	1.31564e-08	-1.62254	-0.867682	5.52013e-06	-1.78213	-0.883206
59871049	rs602197	1.07847e-08	-1.47213	-1.21688	4.6763e-06	-1.61339	-1.21785
59871414	rs17061335	8.99538e-09	-1.68336	-1.18706	5.23571e-06	-1.55564	-1.1626
59871430	rs80185931	3.32538e-07	-1.39717e-10	0.739617	0.00016686	-1.39717e-10	0.743413
59871752	rs73100670	2.10621e-08	-1.11896	-0.900702	1.27288e-05	-1.00029	-0.829588
59872177	rs73100672	1.21519e-08	-1.54106	-1.02858	6.40713e-06	-1.54355	-0.972782
59872253	rs141855505	4.9107e-08	-1.39717e-10	-1.17313	2.46674e-05	-1.39717e-10	-1.16826
59872329	rs11711468	4.41376e-08	-1.27982	-1.90877e-10	2.43267e-05	-1.18217	-1.90877e-10
59872432	rs78157159	7.87815e-08	-0.700458	-1.90877e-10	3.05024e-05	-0.955935	-1.90877e-10
59872458	rs73839568	3.96513e-07	-1.39717e-10	0.915573	0.000216995	-1.39717e-10	1.00613
59872490	rs73839569	5.6808e-07	-1.39717e-10	1.27513	0.000313151	-1.39717e-10	1.37294
59872764	rs150225606	4.97497e-08	-1.39717e-10	-1.16013	2.38861e-05	-1.39717e-10	-1.20044
59872821	rs73100675	9.42783e-09	-1.61034	-1.21313	4.55154e-06	-1.65247	-1.20581
59873150	rs17061340	2.6544e-07	-1.39717e-10	0.514253	0.000143983	-1.39717e-10	0.59595
59873356	rs17061346	2.45211e-07	-1.39717e-10	0.434984	0.000132761	-1.39717e-10	0.514812
59873563	rs78618767	5.24089e-08	-1.39717e-10	-1.10806	2.68075e-05	-1.39717e-10	-1.08506
59873842	rs75005223	6.74288e-08	-0.856063	-1.90877e-10	2.66333e-05	-1.09158	-1.90877e-10
59874018	rs17299290	2.2984e-08	-0.875945	-1.05639	1.38825e-05	-0.738552	-1.00456
59874097	rs17365142	2.31291e-08	-0.86965	-1.05639	1.39765e-05	-0.731807	-1.00456
59874248	rs56414037	1.89557e-08	-1.07638	-1.04865	1.15339e-05	-0.954218	-0.97423
59874297	rs73100680	5.40955e-08	-1.07638	-1.90877e-10	3.05549e-05	-0.954218	-1.90877e-10
59874630	rs4368451	2.35265e-08	-0.848124	-1.06088	1.42288e-05	-0.708754	-1.00972
59874724	rs11706778	8.1255e-08	-0.669543	-1.90877e-10	3.1341e-05	-0.928815	-1.90877e-10
59874811	rs637319	5.22434e-08	-1.11122	-1.90877e-10	2.50695e-05	-1.15209	-1.90877e-10
59875001	rs17365190	2.34491e-08	-0.854521	-1.05778	1.41821e-05	-0.715603	-1.00616
59875049	rs7622148	3.49876e-08	-1.51214	-1.90877e-10	1.41841e-05	-1.72162	-1.90877e-10
59875155	rs17061352	2.8467e-08	-0.803056	-0.915333	1.61747e-05	-0.660542	-0.929753
59875230	rs59843181	2.44812e-07	-1.39717e-10	0.433355	0.00013254	-1.39717e-10	0.513145
59875624	rs9853482	1.36348e-08	-1.53187	-0.922647	5.70024e-06	-1.69634	-0.936889
59875688	rs73100688	1.88722e-08	-1.07083	-1.05862	1.1228e-05	-0.948216	-1.00711
59875996	rs11924342	2.15251e-08	-1.045	-0.952923	1.20254e-05	-0.920317	-0.966408
59876137	rs11924368	2.19437e-08	-1.045	-0.933661	1.22533e-05	-0.920317	-0.947633
59876261	rs9820066	2.62098e-08	-1.801	-1.90877e-10	1.34581e-05	-1.77416	-1.90877e-10
59876418	rs12636019	6.1603e-08	-1.39717e-10	-0.946426	3.02754e-05	-1.39717e-10	-0.963406
59876658	rs17061366	2.20271e-08	-1.07777	-0.897093	1.22568e-05	-0.955715	-0.911945
59876943	rs17061373	3.23209e-07	-1.39717e-10	0.711163	0.000176103	-1.39717e-10	0.797325
59877031	rs73100697	1.81028e-08	-1.11357	-1.0575	1.07345e-05	-0.994456	-1.00583
59877072	rs73100701	5.21207e-08	-1.11357	-1.90877e-10	2.93498e-05	-0.994456	-1.90877e-10
59877355	rs73839584	3.01385e-07	-1.39717e-10	0.641253	0.000163956	-1.39717e-10	0.725857
59877777	rs138732271	6.21874e-08	-1.39717e-10	-0.936983	3.11701e-05	-1.39717e-10	-0.934283
59877910	rs11915344	2.87177e-07	-1.39717e-10	0.592963	0.000156056	-1.39717e-10	0.676474
59877988	rs17061377	4.57155e-08	-1.2447	-1.90877e-10	2.41873e-05	-1.18792	-1.90877e-10
59877996	rs17061380	2.31709e-08	-1.03042	-0.893818	1.2941e-05	-0.904592	-0.908747
59878062	rs73839586	3.49578e-07	-1.39717e-10	0.78959	0.000190797	-1.39717e-10	0.877466
59878163	rs117329530	4.7127e-08	-1.39717e-10	-1.21429	2.34531e-05	-1.39717e-10	-1.21874
59878184	rs17061381	9.43119e-09	-1.61422	-1.20889	4.28525e-06	-1.71248	-1.20609
59878365	rs17365525	4.13284e-08	-1.34559	-1.90877e-10	1.56237e-05	-1.62495	-1.90877e-10
59878384	rs73839587	3.49492e-07	-1.39717e-10	0.789345	0.000190749	-1.39717e-10	0.877216
59878398	rs9834305	2.64993e-08	-1.79002	-1.90877e-10	1.31956e-05	-1.79386	-1.90877e-10
59878875	rs75401515	6.35339e-08	-0.915563	-1.90877e-10	1.8899e-05	-1.43463	-1.90877e-10
59879030	rs9819258	2.41673e-08	-1.56672	-0.315412	1.10218e-05	-1.7177	-0.256167
59879134	rs17061385	1.64443e-07	-1.39717e-10	0.0354285	8.81299e-05	-1.39717e-10	0.105069
59880142	rs17299801	1.2098e-08	-1.76753	-0.806566	5.82526e-06	-1.78814	-0.823402
59880322	rs17061388	1.25935e-08	-1.76956	-0.764398	6.05546e-06	-1.7907	-0.782083
59880384	rs750793	1.48683e-08	-1.58276	-0.78515	6.41471e-06	-1.70697	-0.808175
59881100	rs6794056	2.63402e-08	-1.79604	-1.90877e-10	1.32862e-05	-1.78701	-1.90877e-10
59881589	rs9868156	1.45245e-08	-1.63775	-0.753554	6.26793e-06	-1.76684	-0.771451
59882206	rs9284900	4.21361e-08	-1.5629	0.236668	1.94617e-05	-1.71691	0.311616
59882569	rs56122642	4.09645e-07	-1.39717e-10	0.948154	0.000224335	-1.39717e-10	1.0394
59882760	rs72624870	1.17055e-08	-1.40976	-1.19732	5.73464e-06	-1.44009	-1.18712
59884024	rs9311738	3.88711e-08	-1.6518	0.244919	1.80299e-05	-1.80179	0.320076
59884083	rs79778721	7.56989e-08	-0.740373	-1.90877e-10	2.35435e-05	-1.21489	-1.90877e-10
59884212	rs9311739	3.77888e-08	-1.61613	0.181004	1.81552e-05	-1.72931	0.254522
59884389	rs73839592	1.43548e-07	-1.39717e-10	-0.100464	7.66378e-05	-1.39717e-10	-0.0346517
59884453	rs9883913	5.71972e-08	-1.02063	-1.90877e-10	2.37842e-05	-1.20472	-1.90877e-10
59884511	rs9884086	5.4978e-08	-1.0602	-1.90877e-10	2.29768e-05	-1.23926	-1.90877e-10
59884865	rs9850852	5.63097e-08	-1.03627	-1.90877e-10	2.34614e-05	-1.21838	-1.90877e-10
59884977	rs9851038	7.19882e-08	-0.790635	-1.90877e-10	3.52374e-05	-0.811634	-1.90877e-10
59885225	rs73839593	4.29787e-07	-1.39717e-10	0.996153	0.000235599	-1.39717e-10	1.08839
59885226	rs73839594	4.2284e-07	-1.39717e-10	0.979858	0.000231713	-1.39717e-10	1.07176
59885380	rs9851655	3.3213e-08	-1.56419	-1.90877e-10	1.45602e-05	-1.69545	-1.90877e-10
59885444	rs112203331	2.71627e-08	-1.76529	-1.90877e-10	1.35349e-05	-1.76847	-1.90877e-10
59885451	rs114334719	3.9362e-07	-1.39717e-10	0.908251	0.000215379	-1.39717e-10	0.998658
59885485	rs9851805	3.20812e-08	-1.63258	0.0337169	1.53429e-05	-1.7464	0.103311
59885522	rs9871827	3.36719e-08	-1.67348	0.123005	1.64462e-05	-1.76865	0.195004
59885678	rs73839596	4.66822e-07	-1.39717e-10	1.07881	0.000256334	-1.39717e-10	1.17274
59885744	rs56243466	5.1351e-07	-1.39717e-10	1.17413	0.000282509	-1.39717e-10	1.26997
59885981	rs55853504	1.27642e-07	-0.21791	-1.90877e-10	0.000100416	0.235576	-1.90877e-10
59886056	rs143005807	2.67943e-06	2.82622	-1.90877e-10	0.000540999	1.91968	-1.90877e-10
59886083	rs17061428	4.65762e-07	-1.39717e-10	1.07654	0.00025574	-1.39717e-10	1.17042
59886332	rs6446087	5.47073e-08	-1.4544	0.389259	2.4658e-05	-1.62101	0.452373
59886395	rs6795827	2.75778e-08	-1.75012	-1.90877e-10	1.30968e-05	-1.80137	-1.90877e-10
59886443	rs78342315	1.44515e-07	-1.39717e-10	-0.0937498	7.24878e-05	-1.39717e-10	-0.0903232
59886686	rs76667125	6.51896e-08	-0.889837	-1.90877e-10	2.04749e-05	-1.35454	-1.90877e-10
59886699	rs56838688	7.44785e-07	-1.39717e-10	1.54596	0.000404345	-1.39717e-10	1.62853
59886985	rs9823903	2.86367e-08	-1.71245	-1.90877e-10	1.31113e-05	-1.80026	-1.90877e-10
59887076	rs78784066	3.40553e-08	-1.53915	-1.90877e-10	1.44951e-05	-1.69993	-1.90877e-10
59887118	rs146018489	3.87109e-08	-1.41102	-1.90877e-10	2.26295e-05	-1.25449	-1.90877e-10
59887204	rs9881953	2.84495e-08	-1.719	-1.90877e-10	1.31003e-05	-1.80111	-1.90877e-10
59887317	rs7645600	2.81541e-08	-1.72944	-1.90877e-10	1.3089e-05	-1.80197	-1.90877e-10
59887336	rs11720966	1.09634e-07	-0.369986	-1.90877e-10	4.8936e-05	-0.483229	-1.90877e-10
59887347	rs7645607	2.78816e-08	-1.73917	-1.90877e-10	1.30869e-05	-1.80213	-1.90877e-10
59887586	rs7643424	2.80289e-08	-1.7339	-1.90877e-10	1.3087e-05	-1.80213	-1.90877e-10
59887633	rs7643511	2.82751e-08	-1.72516	-1.90877e-10	1.30926e-05	-1.80169	-1.90877e-10
59887642	rs7645880	2.83414e-08	-1.72281	-1.90877e-10	1.30952e-05	-1.8015	-1.90877e-10
59887652	rs7632050	2.78168e-08	-1.74149	-1.90877e-10	1.30878e-05	-1.80206	-1.90877e-10
59887769	rs7643604	2.81143e-08	-1.73086	-1.90877e-10	1.30882e-05	-1.80203	-1.90877e-10
59887788	rs294451	4.90628e-08	-1.51875	0.344711	2.20073e-05	-1.68932	0.406953
59888624	rs76593339	2.71022e-08	-1.76752	-1.90877e-10	1.30874e-05	-1.80209	-1.90877e-10
59889113	rs9844365	9.61754e-08	-1.47965	0.978688	4.48966e-05	-1.62175	1.05236
59889260	rs9864403	2.71956e-08	-1.76408	-1.90877e-10	1.30981e-05	-1.80127	-1.90877e-10
59889335	rs78681226	4.63404e-08	-1.23112	-1.90877e-10	1.52733e-05	-1.64764	-1.90877e-10
59889380	rs142843385	3.12875e-08	-1.62392	-1.90877e-10	1.42236e-05	-1.71884	-1.90877e-10
59889614	rs78731078	3.95425e-08	-1.38976	-1.90877e-10	1.43805e-05	-1.70787	-1.90877e-10
59889815	rs294450	3.27649e-08	-0.665599	-0.91218	7.7564e-06	-1.37521	-0.950011
59889846	rs67183715	3.73453e-08	-0.512358	-0.934571	1.12939e-05	-0.983251	-0.966231
59890291	rs780935	1.66531e-07	0.536882	-0.488834	2.97448e-05	-0.582577	-0.398511
59890381	rs191399454	2.94581e-08	-1.68417	-1.90877e-10	1.53182e-05	-1.6447	-1.90877e-10
59890437	rs2629889	1.14753e-08	-1.48864	-1.13831	6.18359e-06	-1.39205	-1.15979
59890724	rs73102585	2.84922e-08	-1.71751	-1.90877e-10	1.31166e-05	-1.79986	-1.90877e-10
59890976	rs643629	1.88925e-07	0.929639	-0.755425	3.32803e-05	-0.186389	-0.682387
59891001	rs141340434	4.23812e-08	-1.32043	-1.90877e-10	2.50772e-05	-1.15178	-1.90877e-10
59891010	rs7641743	3.18826e-08	-0.407332	-1.19774	1.23923e-05	-0.658911	-1.19776
59891227	rs11715245	1.23397e-08	-1.39921	-1.1551	5.10894e-06	-1.57166	-1.1711
59891420	rs6764256	3.4624e-08	-0.304149	-1.21844	1.75063e-05	-0.295219	-1.21596
59891635	rs11707595	1.19736e-08	-1.43701	-1.14742	4.99933e-06	-1.60002	-1.16442
59891638	rs77941385	2.09152e-08	-1.64335	-0.383306	1.35116e-05	-1.50607	-0.264124
59892106	rs79205784	5.53359e-08	-1.39717e-10	-1.05371	2.78393e-05	-1.39717e-10	-1.04729
59892473	rs1026989	5.22227e-07	2.38007	-1.18911	9.40739e-05	1.33856	-1.16822
59892831	rs73102590	3.28177e-08	-1.57617	-1.90877e-10	1.50024e-05	-1.66553	-1.90877e-10
59893036	rs624225	2.0909e-07	0.684153	-0.408522	3.65504e-05	-0.403025	-0.372024
59893355	rs622875	9.18124e-08	0.57182	-1.11921	4.20381e-05	0.449587	-1.08475
59893387	rs117373247	7.51398e-08	-1.39717e-10	-0.747785	3.9927e-05	-1.39717e-10	-0.686689
59893490	rs12629288	2.81202e-08	-0.51192	-1.21873	1.70038e-05	-0.324058	-1.21624
59893532	rs9810994	3.09226e-08	-0.416964	-1.21869	1.88022e-05	-0.222543	-1.21723
59893945	rs11707031	8.0807e-09	-1.78561	-1.19205	3.99328e-06	-1.79111	-1.19802
59893953	rs141545248	4.69566e-08	-1.39717e-10	-1.21791	2.35493e-05	-1.39717e-10	-1.21465
59894061	rs1485727	1.4789e-08	-1.23458	-1.13867	4.98083e-06	-1.60495	-1.16319
59894512	rs17061444	2.88021e-08	-1.70669	-1.90877e-10	1.31653e-05	-1.79616	-1.90877e-10
59894906	rs117152541	8.777e-08	-1.39717e-10	-0.592416	4.11199e-05	-1.39717e-10	-0.657249
59896203	rs6446089	4.6607e-08	-0.0238786	-1.20151	3.6967e-05	0.423862	-1.18758
59896678	rs73102598	3.8639e-08	-1.41287	-1.90877e-10	1.80654e-05	-1.47974	-1.90877e-10
59896735	rs294462	1.43306e-08	-1.66156	-0.74318	9.21539e-06	-1.50058	-0.652285
59897085	rs294461	1.1766e-08	-1.70162	-0.900297	8.1481e-06	-1.43771	-0.838251
59897414	rs11922668	5.91578e-08	0.136512	-1.12344	4.79531e-05	0.602901	-1.10642
59897465	rs6446090	5.1162e-08	0.0768114	-1.20895	6.95348e-06	-1.22905	-1.20545
59897548	rs294460	1.65287e-08	-1.50937	-0.752667	1.12524e-05	-1.29052	-0.662643
59897835	rs36095441	3.04121e-08	-1.6523	-1.90877e-10	2.27318e-05	-1.24998	-1.90877e-10
59898057	rs294459	1.25855e-08	-1.33022	-1.20438	4.23756e-06	-1.73089	-1.19886
59898440	rs73102600	2.89566e-08	-1.70134	-1.90877e-10	1.31489e-05	-1.79741	-1.90877e-10
59898939	rs11718220	8.75122e-09	-1.77123	-1.12672	4.22292e-06	-1.80182	-1.1314
59898962	rs4679622	1.91367e-08	-0.900967	-1.21456	5.77268e-06	-1.40275	-1.21786
59898985	rs294458	1.6018e-08	-1.68965	-0.603779	1.13066e-05	-1.42528	-0.523083
59899041	rs78367964	9.26619e-07	-1.39717e-10	1.76441	0.000614594	-1.39717e-10	2.04722
59899215	rs294457	1.40685e-08	-1.66235	-0.760848	1.01718e-05	-1.35998	-0.694143
59899225	rs78460900	1.00477e-07	-1.39717e-10	-0.457208	5.27842e-05	-1.39717e-10	-0.407531
59899496	rs7622441	2.35663e-08	-1.2296	-0.677722	1.37715e-05	-1.16001	-0.591137
59899683	rs17366548	8.206e-09	-1.79391	-1.16836	4.03543e-06	-1.80194	-1.17669
59899803	rs34918586	1.74539e-08	-1.02827	-1.1793	4.72686e-06	-1.65004	-1.17044
59900027	rs294455	1.40501e-08	-1.66811	-0.756396	1.08282e-05	-1.33097	-0.660616
59900220	rs7349527	8.18608e-08	-0.662116	-1.90877e-10	3.00306e-05	-0.971525	-1.90877e-10
59900251	rs6787894	1.77531e-08	-1.5153	-0.67528	1.1673e-05	-1.33808	-0.578386
59900298	rs9837060	2.82002e-07	1.70923	-1.13445	7.76305e-05	1.08558	-1.10736
59900363	rs34594149	6.49117e-08	-0.894108	-1.90877e-10	2.47784e-05	-1.16377	-1.90877e-10
59900739	rs294454	5.44504e-08	-0.432877	-0.636969	2.72566e-05	-0.534848	-0.533599
59900871	rs17366680	8.44835e-08	-0.63058	-1.90877e-10	3.24371e-05	-0.89444	-1.90877e-10
59900929	rs294453	1.45751e-07	0.698671	-0.783905	3.1883e-05	-0.200147	-0.711523
59901393	rs62238309	1.31429e-07	0.552211	-0.740879	3.03553e-05	-0.314332	-0.646438
59901486	rs146418890	2.66612e-08	-1.78393	-1.90877e-10	1.30891e-05	-1.80196	-1.90877e-10
59901620	rs79644215	3.44297e-08	-1.52822	-1.90877e-10	1.77237e-05	-1.49884	-1.90877e-10
59901725	rs116109523	4.17199e-08	-1.33616	-1.90877e-10	1.41589e-05	-1.7234	-1.90877e-10
59901769	rs35510391	8.53924e-09	-1.80087	-1.12159	4.22733e-06	-1.79887	-1.1333
59902252	rs7612797	2.50677e-08	-0.63256	-1.213	6.21051e-06	-1.33962	-1.20788
59902261	rs57962078	4.79907e-08	-1.39717e-10	-1.19613	2.42748e-05	-1.39717e-10	-1.1843
59902801	rs1825630	2.47174e-08	-0.678355	-1.18128	6.02304e-06	-1.39343	-1.18472
59902805	rs74527002	2.95365e-08	-1.68151	-1.90877e-10	1.31709e-05	-1.79573	-1.90877e-10
59903136	rs115132539	2.82722e-08	-1.72526	-1.90877e-10	1.39551e-05	-1.7379	-1.90877e-10
59903194	rs13088815	1.3473e-08	-1.2583	-1.20815	7.61115e-06	-1.145	-1.19912
59903450	rs17300987	3.96308e-08	-1.38753	-1.90877e-10	1.31097e-05	-1.80039	-1.90877e-10
59903580	rs17301008	1.79233e-08	-0.962783	-1.21825	4.94104e-06	-1.55964	-1.21652
59903812	rs12630613	1.17892e-08	-1.40743	-1.19253	7.12303e-06	-1.23059	-1.17982
59904017	rs13071758	2.02605e-07	1.45893	-1.2148	4.41067e-05	0.631596	-1.21873
59904188	rs115018477	3.22264e-08	-1.59435	-1.90877e-10	1.33053e-05	-1.78558	-1.90877e-10
59904329	rs139239158	2.70376e-08	-1.76991	-1.90877e-10	1.37406e-05	-1.75338	-1.90877e-10
59904539	rs1973780	9.88808e-09	-1.55791	-1.21789	6.84944e-06	-1.23087	-1.2187
59904811	rs9825594	1.42486e-08	-1.3269	-1.08358	9.82605e-06	-1.05539	-1.03331
59904826	rs55718637	1.78872e-08	-1.73032	-0.452729	1.027e-05	-1.74064	-0.303872
59904863	rs62238311	2.68818e-08	-1.77569	-1.90877e-10	1.30885e-05	-1.80201	-1.90877e-10
59905247	rs6786862	3.18019e-08	-1.60761	-1.90877e-10	1.32526e-05	-1.78955	-1.90877e-10
59905705	rs6776220	2.70296e-08	-1.7702	-1.90877e-10	1.30894e-05	-1.80194	-1.90877e-10
59905777	rs1385815	1.70719e-08	-1.11146	-1.11824	5.91024e-06	-1.47665	-1.12041
59905933	rs6776435	1.65461e-07	0.587126	-0.545529	0.000103858	0.802671	-0.533389
59906054	rs17301106	1.67718e-08	-1.12022	-1.12722	5.82293e-06	-1.48265	-1.12929
59906401	rs62238312	2.72819e-08	-1.76091	-1.90877e-10	1.30969e-05	-1.80136	-1.90877e-10
59906598	rs2293212	1.21341e-08	-1.5352	-1.03592	5.14647e-06	-1.72997	-1.00546
59906627	rs2293211	4.74208e-08	-1.39717e-10	-1.20808	2.34846e-05	-1.39717e-10	-1.2174
59906741	rs117018326	3.46146e-08	-1.52286	-1.90877e-10	1.31149e-05	-1.79999	-1.90877e-10
59907070	rs7625937	1.04793e-08	-1.6675	-1.05024	5.03332e-06	-1.73544	-1.02222
59907227	rs56102208	1.18418e-08	-1.73777	-0.857725	6.42964e-06	-1.75457	-0.758257
59907329	rs9311741	1.01078e-08	-1.7097	-1.04413	4.95763e-06	-1.76327	-1.00954
59907597	rs17301211	2.85524e-08	-1.71539	-1.90877e-10	1.32076e-05	-1.79295	-1.90877e-10
59907628	rs9311742	1.44552e-08	-1.4559	-0.940186	8.94364e-06	-1.28847	-0.894335
59907630	rs55700362	1.14093e-08	-1.75022	-0.882486	6.22967e-06	-1.75814	-0.786279
59908126	rs1385816	9.0385e-09	-1.80196	-1.06368	7.12615e-06	-1.36589	-1.04408
59908265	rs2276732	1.01595e-08	-1.54042	-1.20831	3.94134e-06	-1.79899	-1.20323
59908281	rs17061478	1.50777e-08	-1.27884	-1.07508	5.04424e-06	-1.71063	-1.04487
59908401	rs2276733	9.88665e-09	-1.56624	-1.20971	3.93512e-06	-1.79885	-1.20495
59908502	rs66507349	1.16772e-08	-1.67052	-0.938976	6.34891e-06	-1.68418	-0.841284
59908514	rs2171130	9.96329e-09	-1.56242	-1.20581	3.95304e-06	-1.79928	-1.19997
59908883	rs6797901	2.70079e-08	-1.77101	-1.90877e-10	1.30866e-05	-1.80215	-1.90877e-10
59908889	rs368788527	2.63802e-08	-1.79452	-1.90877e-10	1.39236e-05	-1.74016	-1.90877e-10
59908905	rs141760472	2.63645e-08	-1.79512	-1.90877e-10	1.36544e-05	-1.75968	-1.90877e-10
59909315	rs13070872	3.41796e-08	-0.345116	-1.19039	1.16734e-05	-0.767419	-1.14901
59909673	rs17301396	2.92792e-08	-1.69026	-1.90877e-10	2.27516e-05	-1.24911	-1.90877e-10
59910061	rs57355888	1.90197e-07	0.455187	-0.274261	0.000113817	0.604622	-0.243774
59910352	rs12633994	1.1349e-08	-1.4603	-1.1777	4.05622e-06	-1.80145	-1.17204
59910401	rs73104510	3.00528e-08	-1.66418	-1.90877e-10	2.30631e-05	-1.23551	-1.90877e-10
59910421	rs80071299	3.29367e-08	-1.57255	-1.90877e-10	1.30976e-05	-1.80132	-1.90877e-10
59910651	rs79280155	3.60891e-08	-1.48114	-1.90877e-10	1.72422e-05	-1.52638	-1.90877e-10
59910675	rs931318	4.04445e-07	0.914676	0.0207043	0.00023669	1.03741	0.0555936
59910892	rs931319	4.53102e-07	1.16523	-0.116252	0.000294442	1.39467	-0.0833324
59911024	rs12492234	3.03203e-08	-1.65532	-1.90877e-10	2.42483e-05	-1.18539	-1.90877e-10
59911136	rs9681598	3.88997e-08	-1.40615	-1.90877e-10	1.5755e-05	-1.61658	-1.90877e-10
59911566	rs12489018	8.64236e-09	-1.76679	-1.14367	5.10168e-06	-1.62574	-1.11844
59911602	rs17061480	9.80673e-09	-1.7758	-1.00827	5.351e-06	-1.78319	-0.91327
59912121	rs55706007	9.49618e-09	-1.80208	-1.01416	5.2286e-06	-1.80109	-0.918512
59912559	rs62238343	2.70353e-08	-1.76999	-1.90877e-10	1.31356e-05	-1.79842	-1.90877e-10
59912872	rs6793471	1.31999e-08	-1.36477	-1.12215	4.36321e-06	-1.79528	-1.10525
59912933	rs6782393	1.25442e-08	-1.40533	-1.13255	4.29604e-06	-1.7995	-1.11654
59912938	rs58538301	1.91665e-08	-1.00714	-1.10683	5.25795e-06	-1.54928	-1.16472
59912970	rs55676042	9.17204e-09	-1.79989	-1.05109	4.95656e-06	-1.80191	-0.97112
59912994	rs59392582	1.96782e-08	-0.935327	-1.1523	5.06686e-06	-1.55651	-1.19451
59913437	rs11712381	2.67321e-08	-1.78127	-1.90877e-10	1.32014e-05	-1.79342	-1.90877e-10
59913763	rs78831276	2.67083e-08	-1.78216	-1.90877e-10	1.32308e-05	-1.7912	-1.90877e-10
59914029	rs62238344	2.74178e-08	-1.75594	-1.90877e-10	1.31347e-05	-1.79848	-1.90877e-10
59914042	rs76313555	5.69481e-08	-1.025	-1.90877e-10	4.29108e-05	-0.614619	-1.90877e-10
59914050	rs62238345	2.77751e-08	-1.743	-1.90877e-10	1.30911e-05	-1.80181	-1.90877e-10
59914061	rs62238346	2.80495e-08	-1.73317	-1.90877e-10	1.30866e-05	-1.80215	-1.90877e-10
59914315	rs73104515	1.87293e-08	-1.02557	-1.11147	5.46813e-06	-1.50688	-1.16793
59914385	rs80236846	3.54429e-07	1.06514	-0.26177	0.000243047	1.3506	-0.231084
59914579	rs9682165	2.77751e-08	-1.743	-1.90877e-10	1.30911e-05	-1.80181	-1.90877e-10
59914586	rs143468849	1.87664e-08	-1.01668	-1.11839	5.47234e-06	-1.50139	-1.17265
59914645	rs9682843	2.81463e-08	-1.72972	-1.90877e-10	1.30873e-05	-1.8021	-1.90877e-10
59914668	rs140229949	3.62689e-08	-1.47618	-1.90877e-10	1.64931e-05	-1.5708	-1.90877e-10
59915206	rs145440064	2.90995e-07	0.885428	-0.279256	0.000191991	1.13256	-0.24885
59915336	rs11714533	2.79554e-08	-1.73653	-1.90877e-10	1.3087e-05	-1.80212	-1.90877e-10
59915415	rs74368812	2.74612e-08	-1.75436	-1.90877e-10	1.50878e-05	-1.65986	-1.90877e-10
59915715	rs11715441	2.81023e-08	-1.73129	-1.90877e-10	1.30875e-05	-1.80208	-1.90877e-10
59915806	rs77800998	2.64961e-08	-1.79014	-1.90877e-10	1.34906e-05	-1.77175	-1.90877e-10
59915933	rs73104516	1.23204e-08	-1.34177	-1.21411	4.69472e-06	-1.60972	-1.21758
59916174	rs56269014	3.55932e-08	-1.49498	-1.90877e-10	2.4641e-05	-1.16933	-1.90877e-10
59916225	rs77284646	8.04498e-09	-1.77781	-1.20428	4.11638e-06	-1.75819	-1.20058
59916314	rs2366968	7.92874e-09	-1.78209	-1.21456	4.21352e-06	-1.71737	-1.21807
59916653	rs55673050	2.29284e-08	-0.764101	-1.17066	7.82499e-06	-1.10921	-1.20721
59916752	rs6783428	9.19421e-09	-1.6594	-1.18916	4.54759e-06	-1.6848	-1.17434
59916886	rs80013054	3.26767e-08	-1.58047	-1.90877e-10	1.70871e-05	-1.53542	-1.90877e-10
59917169	rs17301647	2.74294e-08	-1.75552	-1.90877e-10	1.3091e-05	-1.80182	-1.90877e-10
59917892	rs78024905	8.77516e-08	-1.39717e-10	-0.592626	4.22461e-05	-1.39717e-10	-0.630229
59917928	rs1038516	7.75448e-09	-1.80212	-1.21675	4.09613e-06	-1.74711	-1.21659
59917970	rs3772444	1.47578e-08	-1.18115	-1.19422	4.76455e-06	-1.61952	-1.19302
59918223	rs3772445	1.4255e-08	-1.21907	-1.19096	4.69738e-06	-1.63981	-1.18693
59918375	rs12490525	2.2759e-08	-0.765148	-1.17703	7.65537e-06	-1.12812	-1.21022
59918539	rs3772446	2.37702e-08	-0.775615	-1.12309	7.84766e-06	-1.13374	-1.17979
59918820	rs35019677	2.47091e-08	-0.716209	-1.14376	7.83076e-06	-1.12316	-1.19252
59918863	rs13098599	4.20909e-08	-1.3273	-1.90877e-10	1.76634e-05	-1.50225	-1.90877e-10
59919493	rs146359334	2.70507e-08	-1.76942	-1.90877e-10	1.31318e-05	-1.79871	-1.90877e-10
59919841	rs73104524	1.18626e-08	-1.39505	-1.1987	8.03309e-06	-1.12584	-1.16433
59919946	rs78803836	8.5974e-09	-1.70352	-1.21216	4.35562e-06	-1.69322	-1.20905
59919993	rs1385813	5.55665e-08	-0.219737	-0.829818	5.62061e-05	0.465451	-0.810168
59920004	rs1385812	1.45553e-08	-1.20317	-1.18601	5.19007e-06	-1.57846	-1.14854
59920185	rs62238347	2.80476e-08	-1.73323	-1.90877e-10	1.35659e-05	-1.76618	-1.90877e-10
59920186	rs17061493	8.62153e-09	-1.69414	-1.21873	4.35767e-06	-1.68338	-1.21842
59920284	rs74278834	4.95994e-08	-1.39717e-10	-1.16316	2.61054e-05	-1.39717e-10	-1.1116
59920500	rs73104528	2.25103e-08	-0.872941	-1.08022	7.95166e-06	-1.17937	-1.12099
59920614	rs74745679	8.06391e-09	-1.76543	-1.21431	4.12102e-06	-1.74265	-1.21499
59920645	rs113460546	1.8312e-07	0.143007	-1.90877e-10	1.99588e-05	-1.38007	-1.90877e-10
59920697	rs11719244	1.08934e-08	-1.51115	-1.16783	4.38712e-06	-1.69299	-1.20208
59920709	rs11707269	1.08667e-08	-1.51115	-1.17029	4.38892e-06	-1.69299	-1.20167
59920776	rs13090091	2.75494e-08	-1.75115	-1.90877e-10	1.36572e-05	-1.75948	-1.90877e-10
59920912	rs17061494	2.76874e-08	-1.74616	-1.90877e-10	1.35082e-05	-1.77045	-1.90877e-10
59921029	rs62238348	5.77339e-08	-1.01129	-1.90877e-10	3.71044e-05	-0.760005	-1.90877e-10
59921133	rs62238349	5.58639e-08	-1.04422	-1.90877e-10	3.57263e-05	-0.797854	-1.90877e-10
59921500	rs34382742	2.74095e-08	-1.75625	-1.90877e-10	1.39825e-05	-1.73593	-1.90877e-10
59921530	rs34272009	2.74679e-08	-1.75412	-1.90877e-10	1.39476e-05	-1.73844	-1.90877e-10
59921569	rs35886433	2.76519e-08	-1.74744	-1.90877e-10	1.38472e-05	-1.74566	-1.90877e-10
59921647	rs3772447	9.20963e-09	-1.65048	-1.1964	4.51371e-06	-1.68281	-1.18381
59921786	rs17374239	4.10147e-08	-0.611254	-0.741952	1.25229e-05	-0.999931	-0.846255
59922017	rs3772448	9.58338e-09	-1.61119	-1.19591	4.66723e-06	-1.6478	-1.18538
59922032	rs3772449	6.36397e-08	-1.39717e-10	-0.913899	3.12037e-05	-1.39717e-10	-0.933205
59922337	rs17302126	5.01833e-08	-1.15145	-1.90877e-10	1.945e-05	-1.40589	-1.90877e-10
59922387	rs3772450	6.37125e-08	-1.39717e-10	-0.912756	3.2387e-05	-1.39717e-10	-0.895986
59922613	rs3772451	3.63138e-08	-0.760054	-0.714885	1.24293e-05	-1.0314	-0.822288
59922638	rs17302202	4.37819e-08	-0.596162	-0.691753	1.3635e-05	-0.959361	-0.80174
59922809	rs3772452	4.71576e-08	-1.39717e-10	-1.21364	2.35186e-05	-1.39717e-10	-1.21595
59923189	rs142288206	2.93472e-08	-1.68794	-1.90877e-10	2.26167e-05	-1.25505	-1.90877e-10
59923459	rs17374441	5.91551e-08	-0.986974	-1.90877e-10	3.81538e-05	-0.732118	-1.90877e-10
59923514	rs3772453	2.55645e-08	-0.628926	-1.19701	6.60611e-06	-1.29663	-1.18912
59923785	rs17302363	6.01687e-08	-0.969984	-1.90877e-10	3.89032e-05	-0.712665	-1.90877e-10
59923839	rs62238351	6.27735e-08	-0.927604	-1.90877e-10	4.08331e-05	-0.664249	-1.90877e-10
59924068	rs6802153	8.88076e-09	-1.67091	-1.21234	3.981e-06	-1.77354	-1.21867
59924493	rs79014100	2.85466e-08	-1.7156	-1.90877e-10	1.30867e-05	-1.80215	-1.90877e-10
59924763	rs17374559	2.82897e-08	-1.72464	-1.90877e-10	1.30887e-05	-1.80199	-1.90877e-10
59924843	rs17061517	8.86156e-09	-1.70211	-1.1833	4.53374e-06	-1.68713	-1.17507
59924919	rs12496762	2.74886e-08	-1.75337	-1.90877e-10	1.36855e-05	-1.75741	-1.90877e-10
59925059	rs74773685	2.86136e-08	-1.71325	-1.90877e-10	1.30923e-05	-1.80172	-1.90877e-10
59925076	rs76941339	2.84042e-08	-1.7206	-1.90877e-10	1.30875e-05	-1.80208	-1.90877e-10
59925271	rs6762119	2.85076e-08	-1.71697	-1.90877e-10	1.30894e-05	-1.80194	-1.90877e-10
59925339	rs143479110	2.75553e-08	-1.75094	-1.90877e-10	1.62268e-05	-1.58708	-1.90877e-10
59925591	rs9877140	8.11139e-09	-1.78072	-1.19315	3.88919e-06	-1.802	-1.21355
59925672	rs3772454	8.26858e-09	-1.73831	-1.21636	4.64454e-06	-1.63953	-1.19852
59926093	rs931320	7.96853e-09	-1.80126	-1.19037	4.13627e-06	-1.77315	-1.1808
59926101	rs62238352	2.81211e-08	-1.73062	-1.90877e-10	1.36169e-05	-1.76243	-1.90877e-10
59926117	rs931321	8.07358e-09	-1.77086	-1.20768	3.86967e-06	-1.80213	-1.21844
59926256	rs931322	8.6477e-09	-1.7392	-1.17065	4.21758e-06	-1.77609	-1.15839
59926421	rs7610652	3.36232e-08	-1.55192	-1.90877e-10	1.3102e-05	-1.80098	-1.90877e-10
59926826	rs73104549	3.88894e-08	-1.40641	-1.90877e-10	2.05343e-05	-1.35165	-1.90877e-10
59927727	rs3796193	8.59385e-09	-1.71835	-1.19774	5.09461e-06	-1.58084	-1.16472
59928217	rs56286956	9.34285e-09	-1.69497	-1.13756	5.41976e-06	-1.59663	-1.08706
59928508	rs1872531	8.66287e-09	-1.68963	-1.21846	4.08469e-06	-1.75209	-1.21441
59928554	rs62238353	2.78066e-08	-1.74186	-1.90877e-10	1.35845e-05	-1.76482	-1.90877e-10
59928599	rs141497666	2.52726e-07	-1.39717e-10	0.465171	0.000127579	-1.39717e-10	0.474995
59928656	rs1474308	2.68412e-08	-1.7772	-1.90877e-10	1.55157e-05	-1.63189	-1.90877e-10
59928751	rs62238354	2.80961e-08	-1.7315	-1.90877e-10	1.35798e-05	-1.76516	-1.90877e-10
59928850	rs73104555	1.46914e-08	-1.20898	-1.17089	6.28471e-06	-1.33798	-1.19764
59928851	rs931317	8.23779e-09	-1.74537	-1.21303	3.89813e-06	-1.79455	-1.21869
59929254	rs13064561	1.01906e-07	-0.44309	-1.90877e-10	3.6738e-05	-0.769932	-1.90877e-10
59929391	rs72875132	4.56225e-08	-1.24674	-1.90877e-10	2.02186e-05	-1.36714	-1.90877e-10
59929783	rs2366966	8.54451e-07	1.68332	-1.90877e-10	4.2944e-05	-0.613845	-1.90877e-10
59929803	rs62238355	2.63034e-08	-1.79744	-1.90877e-10	1.90969e-05	-1.42422	-1.90877e-10
59929857	rs2366965	3.06597e-08	-1.64419	-1.90877e-10	1.46492e-05	-1.68936	-1.90877e-10
59930459	rs1580456	2.74166e-08	-1.75599	-1.90877e-10	1.36086e-05	-1.76304	-1.90877e-10
59930470	rs1817615	8.26434e-09	-1.80134	-1.15384	4.33825e-06	-1.73283	-1.17344
59930672	rs2366964	1.5805e-07	0.963158	-0.967382	4.57851e-05	0.416612	-0.966396
59930818	rs55728186	3.36302e-08	-0.51092	-1.04079	2.3522e-05	-0.12525	-1.09055
59931183	rs148989317	3.77968e-07	1.87901	-1.01133	0.000360855	2.45288	-0.938146
59931458	rs116695424	3.70432e-07	1.87327	-1.02574	0.000352663	2.44672	-0.954947
59931475	rs112813269	4.5159e-08	-0.249211	-1.00773	2.95081e-05	0.0732074	-1.06229
59932009	rs4679623	6.22018e-08	-1.39717e-10	-0.936752	3.38487e-05	-1.39717e-10	-0.851842
59932094	rs4679508	3.1304e-07	1.62765	-0.94846	0.000296693	2.18231	-0.863356
59932353	rs7615116	8.15148e-09	-1.78614	-1.1828	5.69638e-06	-1.4456	-1.18831
59933005	rs6446097	3.95036e-07	1.77298	-0.861135	9.71503e-05	1.05563	-0.853111
59933105	rs79598158	6.31933e-08	-1.39717e-10	-0.920939	3.15337e-05	-1.39717e-10	-0.922685
59933431	rs76411000	4.48831e-07	2.03624	-0.996733	0.000434564	2.62181	-0.921207
59933614	rs9815985	2.41052e-08	-0.748317	-1.13639	6.66627e-06	-1.35313	-1.12355
59933791	rs9819930	7.58211e-08	0.0972736	-0.836034	3.32136e-05	-0.040364	-0.830418
59933988	rs76808277	2.66277e-08	-1.78518	-1.90877e-10	2.06612e-05	-1.34548	-1.90877e-10
59934120	rs6769666	1.81513e-06	2.43678	-1.90877e-10	6.77051e-05	-0.158581	-1.90877e-10
59934262	rs6772201	7.41412e-08	0.0978522	-0.859017	0.000275213	2.0317	-0.787896
59934440	rs57077895	2.01767e-07	1.45378	-1.21381	0.000158361	1.90424	-1.2131
59934940	rs61614530	3.11428e-07	1.67647	-1.00244	0.000261549	2.11945	-0.926567
59935151	rs62238356	2.65444e-08	-1.78832	-1.90877e-10	2.03144e-05	-1.36241	-1.90877e-10
59935243	rs10470622	3.17609e-08	-1.6089	-1.90877e-10	1.50717e-05	-1.66092	-1.90877e-10
59935426	rs55649496	9.53603e-09	-1.60571	-1.20635	5.64597e-06	-1.42494	-1.21786
59935451	rs3821476	8.68464e-09	-1.76069	-1.14489	5.1119e-06	-1.58318	-1.15899
59935487	rs75529625	9.23664e-08	-1.39717e-10	-0.541372	4.34175e-05	-1.39717e-10	-0.602879
59935551	rs55815123	1.01757e-08	-1.56699	-1.18014	6.05354e-06	-1.37195	-1.20115
59935708	rs62238357	2.66124e-08	-1.78576	-1.90877e-10	2.05992e-05	-1.34849	-1.90877e-10
59935804	rs13063413	4.58717e-08	-0.141093	-1.10019	9.04805e-06	-1.05902	-1.11218
59936382	rs62240079	2.64706e-08	-1.7911	-1.90877e-10	2.00445e-05	-1.37579	-1.90877e-10
59936498	rs7627676	4.01581e-07	0.928274	-1.90877e-10	0.000169931	0.76165	-1.90877e-10
59936917	rs145687599	3.73689e-08	-1.4463	-1.90877e-10	1.80047e-05	-1.48311	-1.90877e-10
59936963	rs12489929	8.793e-09	-1.67677	-1.21641	5.03311e-06	-1.55152	-1.20619
59936997	rs7625787	1.88954e-07	1.36786	-1.19349	0.000104634	1.46426	-1.18754
59937118	rs62240080	2.63418e-08	-1.79598	-1.90877e-10	1.93748e-05	-1.40977	-1.90877e-10
59937134	rs6446099	3.71535e-08	-1.45208	-1.90877e-10	1.62837e-05	-1.58358	-1.90877e-10
59937197	rs74461300	1.78989e-08	-1.1304	-1.052	1.28427e-05	-0.833208	-0.987759
59937401	rs6782693	3.36962e-08	-1.54975	-1.90877e-10	1.54139e-05	-1.63847	-1.90877e-10
59937462	rs4432588	3.36962e-08	-1.54975	-1.90877e-10	1.54139e-05	-1.63847	-1.90877e-10
59937681	rs79821022	2.64468e-08	-0.59935	-1.19265	2.46307e-05	0.0358816	-1.20563
59937818	rs78880817	2.62383e-08	-1.79992	-1.90877e-10	1.86488e-05	-1.44796	-1.90877e-10
59938447	rs2101339	1.92059e-08	-1.18678	-0.925136	1.34052e-05	-0.901176	-0.876923
59938471	rs80013435	3.08245e-08	-0.447972	-1.19085	2.97059e-05	0.221953	-1.20435
59938732	rs61148215	5.36861e-08	-1.08398	-1.90877e-10	3.09894e-05	-0.940096	-1.90877e-10
59939093	rs12487051	2.62436e-08	-1.79971	-1.90877e-10	1.91166e-05	-1.42319	-1.90877e-10
59939244	rs10866032	3.807e-08	-1.42771	-1.90877e-10	1.76727e-05	-1.50172	-1.90877e-10
59939373	rs3772458	5.38911e-08	0.120752	-1.20092	1.01588e-05	-0.858144	-1.19726
59939818	rs78022573	1.72932e-08	-1.13599	-1.08083	1.23055e-05	-0.839929	-1.02377
59940020	rs78311998	1.79053e-08	-1.09812	-1.08392	1.28299e-05	-0.794515	-1.02745
59940144	rs6790549	5.27098e-08	-1.10234	-1.90877e-10	3.03721e-05	-0.960216	-1.90877e-10
59940221	rs62240081	2.64706e-08	-1.7911	-1.90877e-10	2.00445e-05	-1.37579	-1.90877e-10
59940252	rs9862003	1.08538e-08	-1.78902	-0.893598	8.04033e-06	-1.46952	-0.819755
59940473	rs62240082	2.65004e-08	-1.78998	-1.90877e-10	2.01818e-05	-1.36896	-1.90877e-10
59940537	rs1970842	1.80569e-08	-1.14044	-1.03317	1.29718e-05	-0.845272	-0.965693
59940778	rs13081936	5.57513e-08	0.142388	-1.18862	1.05024e-05	-0.842966	-1.17917
59940792	rs56257507	1.79189e-08	-1.16112	-1.02016	1.2846e-05	-0.870174	-0.950537
59940824	rs55910136	1.69583e-08	-1.21646	-1.01992	1.20313e-05	-0.937155	-0.949078
59940838	rs13081972	5.8477e-08	0.186018	-1.18452	1.08559e-05	-0.812252	-1.17678
59941215	rs73104585	8.02838e-09	-1.76926	-1.21489	4.53943e-06	-1.65804	-1.2029
59941256	rs73839797	5.98908e-08	-0.974613	-1.90877e-10	3.32109e-05	-0.870863	-1.90877e-10
59941347	rs114258659	2.82882e-08	-1.72469	-1.90877e-10	1.41126e-05	-1.72668	-1.90877e-10
59941389	rs7629424	8.70593e-08	0.616544	-1.21709	3.31104e-05	0.340599	-1.21449
59941456	rs62240083	2.64156e-08	-1.79318	-1.90877e-10	1.97759e-05	-1.38928	-1.90877e-10
59941542	rs11714243	2.79011e-08	-1.73847	-1.90877e-10	1.7156e-05	-1.53139	-1.90877e-10
59941578	rs62240084	2.61901e-08	-1.80176	-1.90877e-10	1.70868e-05	-1.53544	-1.90877e-10
59941819	rs143098893	1.10206e-07	-1.39717e-10	-0.364789	4.91411e-05	-1.39717e-10	-0.479046
59941955	rs74944167	5.21833e-07	2.39677	-1.20656	0.000491358	3.03775	-1.21432
59942093	rs9834844	1.70328e-08	-1.01743	-1.21457	4.78446e-06	-1.60083	-1.20754
59942118	rs13088505	6.54092e-08	0.299424	-1.1859	1.17478e-05	-0.731768	-1.17831
59942181	rs13088669	6.14571e-08	0.239767	-1.18856	1.09046e-05	-0.803284	-1.18127
59942476	rs35674510	6.69663e-08	-0.862947	-1.90877e-10	2.69825e-05	-1.07855	-1.90877e-10
59942787	rs72875141	6.22689e-08	-0.935674	-1.90877e-10	3.46106e-05	-0.829582	-1.90877e-10
59942865	rs12490649	7.9961e-09	-1.77191	-1.21627	4.39476e-06	-1.68748	-1.20585
59943017	rs13094466	3.01347e-08	-0.830212	-0.831246	8.96672e-06	-1.34217	-0.838048
59943089	rs78493951	1.23927e-06	2.05515	-1.90877e-10	5.35664e-05	-0.392821	-1.90877e-10
59943532	rs3772460	3.27035e-08	-0.391179	-1.18848	3.18925e-05	0.291257	-1.20263
59943653	rs150140038	3.42574e-08	-1.53323	-1.90877e-10	1.57191e-05	-1.61887	-1.90877e-10
59943746	rs116343481	3.64862e-08	-1.4702	-1.90877e-10	1.65683e-05	-1.56625	-1.90877e-10
59944088	rs72875143	6.18321e-08	-0.942713	-1.90877e-10	3.8095e-05	-0.73366	-1.90877e-10
59945582	rs62240086	2.64631e-08	-1.79138	-1.90877e-10	2.0679e-05	-1.34462	-1.90877e-10
59945621	rs76379601	3.09848e-08	-1.63364	-1.90877e-10	1.85554e-05	-1.45298	-1.90877e-10
59945690	rs75645647	1.62853e-08	-1.226	-1.05088	1.14563e-05	-0.948757	-0.986445
59945727	rs11707548	9.36717e-09	-1.80169	-1.02824	4.68127e-06	-1.80125	-1.02893
59945810	rs11715442	7.91125e-08	0.230932	-0.927197	3.74482e-05	0.170799	-0.921584
59946046	rs13092173	7.19106e-08	0.317922	-1.10963	1.26899e-05	-0.706137	-1.1268
59946354	rs11715559	3.12706e-08	-1.62446	-1.90877e-10	1.88013e-05	-1.43982	-1.90877e-10
59946384	rs11707783	7.91125e-08	0.230932	-0.927197	3.74482e-05	0.170799	-0.921584
59946469	rs11707816	4.19294e-08	-0.134256	-1.19689	3.99458e-05	0.522365	-1.20858
59946500	rs62240087	2.64631e-08	-1.79138	-1.90877e-10	2.0679e-05	-1.34462	-1.90877e-10
59946511	rs73104597	8.31474e-09	-1.74121	-1.20789	4.72012e-06	-1.63138	-1.19053
59946528	rs57347814	1.72895e-08	-1.1561	-1.06093	1.23211e-05	-0.864129	-0.998299
59946677	rs146961340	3.36803e-08	-1.55022	-1.90877e-10	1.3557e-05	-1.76684	-1.90877e-10
59946710	rs3772462	4.31481e-07	-1.39717e-10	1.00009	0.000246548	-1.39717e-10	1.13382
59946759	rs62240088	2.65555e-08	-1.7879	-1.90877e-10	2.11257e-05	-1.32325	-1.90877e-10
59946851	rs3772464	2.11075e-08	-1.19652	-0.820989	7.96911e-06	-1.44089	-0.857275
59946930	rs3821477	2.73759e-07	1.75721	-1.2121	0.000238882	2.30965	-1.20742
59947181	rs79276195	4.12284e-08	-0.159404	-1.1886	3.73926e-05	0.450452	-1.20272
59948293	rs185665552	3.68124e-08	-1.4613	-1.90877e-10	1.77509e-05	-1.49731	-1.90877e-10
59948569	rs62240089	2.67913e-08	-1.77906	-1.90877e-10	2.13557e-05	-1.31242	-1.90877e-10
59948813	rs11921436	1.51348e-07	0.80305	-0.850606	6.78731e-05	0.69567	-0.851772
59948841	rs9881070	1.03203e-07	0.453378	-0.883821	4.65919e-05	0.353543	-0.885859
59948929	rs1038518	2.11326e-08	-1.04587	-0.970443	1.17859e-05	-1.02821	-0.878634
59948944	rs75901767	1.609e-08	-1.20636	-1.08258	1.13116e-05	-0.92489	-1.02303
59949140	rs1038517	3.40059e-08	-1.5406	-1.90877e-10	2.11197e-05	-1.32353	-1.90877e-10
59949805	rs17302746	3.24946e-08	-0.546235	-1.03983	2.0261e-05	-0.391569	-0.973475
59950117	rs76818373	3.18005e-08	-1.60766	-1.90877e-10	1.92547e-05	-1.41599	-1.90877e-10
59950350	rs12495662	2.70484e-08	-1.76951	-1.90877e-10	2.24674e-05	-1.26168	-1.90877e-10
59950763	rs1485904	1.9208e-08	-1.09765	-1.01416	1.06106e-05	-1.08059	-0.931297
59950994	rs62240090	2.68575e-08	-1.77659	-1.90877e-10	2.18002e-05	-1.29183	-1.90877e-10
59951058	rs3772466	8.43681e-09	-1.72125	-1.21329	4.83098e-06	-1.59891	-1.19979
59951110	rs62240091	2.69499e-08	-1.77316	-1.90877e-10	2.21289e-05	-1.27686	-1.90877e-10
59951191	rs17302837	1.65683e-08	-1.17159	-1.08806	1.16214e-05	-0.882805	-1.03809
59951596	rs974035	3.19254e-08	-1.60373	-1.90877e-10	1.93612e-05	-1.41047	-1.90877e-10
59951694	rs60347439	8.30779e-09	-1.73561	-1.21434	4.78698e-06	-1.60605	-1.20179
59951705	rs56963766	8.778e-09	-1.69145	-1.20344	5.14035e-06	-1.55304	-1.18358
59951847	rs13096138	1.02117e-07	0.777566	-1.21859	1.48073e-05	-0.460358	-1.21827
59951879	rs11708404	3.19254e-08	-1.60373	-1.90877e-10	1.93612e-05	-1.41047	-1.90877e-10
59952152	rs6800973	2.6677e-08	-1.78333	-1.90877e-10	2.18643e-05	-1.28889	-1.90877e-10
59952325	rs6797938	2.66038e-08	-1.78608	-1.90877e-10	2.1543e-05	-1.30369	-1.90877e-10
59952659	rs9880771	1.3198e-08	-1.61421	-0.872862	7.83165e-06	-1.43848	-0.877086
59952677	rs73106507	9.34409e-09	-1.66341	-1.16898	5.51073e-06	-1.53061	-1.13644
59952732	rs6798364	2.65052e-08	-1.7898	-1.90877e-10	2.10783e-05	-1.3255	-1.90877e-10
59952899	rs149697883	7.38011e-08	-1.39717e-10	-0.765763	3.66749e-05	-1.39717e-10	-0.771648
59952949	rs77657109	4.75954e-08	-1.39717e-10	-1.2044	2.43567e-05	-1.39717e-10	-1.18094
59953110	rs145506130	4.72312e-08	-1.39717e-10	-1.21208	2.43331e-05	-1.39717e-10	-1.1819
59953207	rs9865672	5.85074e-08	-0.0318585	-0.966124	1.2876e-05	-0.850941	-0.967436
59953505	rs6446100	5.63004e-08	-0.0934978	-0.942937	1.2597e-05	-0.895978	-0.944308
59953541	rs12495052	2.62503e-08	-1.79946	-1.90877e-10	1.96266e-05	-1.39686	-1.90877e-10
59953714	rs17061544	1.63322e-08	-1.17654	-1.09746	1.14993e-05	-0.88879	-1.04267
59953792	rs17375293	8.64177e-09	-1.75916	-1.15136	5.06356e-06	-1.63764	-1.11403
59953793	rs17061546	3.20217e-08	-0.383488	-1.21723	2.92259e-05	0.211503	-1.21019
59954005	rs3772467	1.59804e-08	-1.19666	-1.09912	1.11895e-05	-0.913132	-1.04564
59954163	rs76282673	3.16908e-08	-0.394109	-1.217	2.88739e-05	0.198844	-1.20965
59954270	rs111553047	5.10667e-06	3.47117	-1.90877e-10	0.00161021	3.01038	-1.90877e-10
59954385	rs10510820	9.0095e-09	-1.76471	-1.10414	5.24903e-06	-1.659	-1.0567
59954689	rs10510821	3.16492e-08	-0.394109	-1.21831	2.8771e-05	0.198844	-1.21322
59954966	rs3772468	1.21516e-07	0.858523	-1.12561	1.7034e-05	-0.396273	-1.14226
59955193	rs3821478	1.2181e-07	0.858523	-1.12319	1.70714e-05	-0.396273	-1.14007
59955356	rs115425033	3.02734e-08	-1.65687	-1.90877e-10	1.50918e-05	-1.65959	-1.90877e-10
59955410	rs3772470	9.12608e-09	-1.74366	-1.11234	5.40435e-06	-1.62006	-1.06648
59955531	rs3772471	1.02082e-07	0.434096	-0.875454	4.40487e-05	0.282113	-0.870558
59956094	rs1879996	6.88309e-08	0.0792299	-0.914713	3.08927e-05	-0.0260308	-0.917192
59956303	rs3772473	8.23923e-08	0.464152	-1.1198	1.31589e-05	-0.659667	-1.13698
59956436	rs3772474	2.58498e-07	1.67408	-1.18632	0.000210147	2.13921	-1.16515
59956549	rs3772475	7.65228e-08	0.161156	-0.890703	3.3134e-05	0.0118135	-0.884996
59956983	rs6446101	2.949e-07	1.49758	-0.87808	4.6877e-05	0.345178	-0.871394
59957060	rs148335373	3.31734e-08	-1.56539	-1.90877e-10	2.77165e-05	-1.05172	-1.90877e-10
59957108	rs17375746	2.62073e-08	-1.8011	-1.90877e-10	1.90259e-05	-1.42794	-1.90877e-10
59957116	rs6446102	4.18304e-07	1.84255	-0.873473	0.000233162	1.94963	-0.87164
59957134	rs17309998	9.17067e-09	-1.73835	-1.11278	5.4519e-06	-1.61078	-1.067
59957187	rs143117597	4.71049e-08	-1.39717e-10	-1.21476	2.37721e-05	-1.39717e-10	-1.20523
59957191	rs6446103	3.81541e-07	1.74596	-0.868875	0.000209807	1.83947	-0.86703
59957252	rs6446104	3.92811e-07	1.77507	-0.868875	0.000216086	1.86897	-0.86703
59957385	rs17061573	7.02914e-08	-0.814486	-1.90877e-10	4.03396e-05	-0.676408	-1.90877e-10
59957519	rs41276483	6.83326e-08	-0.84275	-1.90877e-10	3.914e-05	-0.706597	-1.90877e-10
59957559	rs117389161	2.06985e-06	-1.39717e-10	2.5681	0.00120839	-1.39717e-10	2.7233
59957705	rs3772476	5.17481e-08	-0.252917	-0.867832	2.03789e-05	-0.508432	-0.850808
59957938	rs3772477	9.89028e-09	-1.79982	-0.975761	4.86803e-06	-1.80119	-0.989865
59958273	rs79030876	2.75233e-08	-1.7521	-1.90877e-10	1.66659e-05	-1.56038	-1.90877e-10
59958388	rs3772479	9.38432e-09	-1.66673	-1.16136	5.4277e-06	-1.55563	-1.1266
59958515	rs3821479	6.93331e-08	0.296972	-1.12519	1.16139e-05	-0.777438	-1.14411
59958728	rs17061598	3.3158e-08	-0.383488	-1.18237	3.07602e-05	0.211503	-1.15902
59958834	rs10510822	1.8123e-08	-1.2258	-0.944155	1.29797e-05	-0.948518	-0.861839
59958896	rs74945209	4.77508e-08	-1.39717e-10	-1.20114	2.36907e-05	-1.39717e-10	-1.20866
59959014	rs13064036	3.85919e-08	-0.553802	-0.860293	8.44155e-06	-1.40125	-0.839325
59959110	rs80095936	2.89184e-08	-1.70266	-1.90877e-10	2.40554e-05	-1.19338	-1.90877e-10
59959320	rs55804635	6.55709e-08	-0.884004	-1.90877e-10	3.74509e-05	-0.750713	-1.90877e-10
59959483	rs10510823	1.74264e-08	-1.16612	-1.04303	1.23531e-05	-0.876205	-0.983629
59959499	rs79512642	4.2407e-08	-1.31982	-1.90877e-10	2.96993e-05	-0.982617	-1.90877e-10
59959734	rs60590275	6.55709e-08	-0.884004	-1.90877e-10	3.74509e-05	-0.750713	-1.90877e-10
59959803	rs115938514	2.65659e-08	-1.78751	-1.90877e-10	1.34847e-05	-1.77219	-1.90877e-10
59960142	rs11130741	8.72003e-09	-1.70077	-1.20074	8.54187e-06	-1.05477	-1.17399
59960244	rs77014934	4.82947e-08	-1.39717e-10	-1.18981	2.49342e-05	-1.39717e-10	-1.1575
59960657	rs11711589	9.03807e-08	0.384474	-0.947579	3.63137e-05	0.16799	-0.949537
59960707	rs13075410	3.60551e-08	-0.530878	-0.951208	7.71452e-06	-1.39596	-0.934676
59960808	rs74995510	4.46922e-08	-0.0775391	-1.1898	4.37384e-05	0.573149	-1.16866
59960997	rs58197240	9.55864e-09	-1.75081	-1.05888	5.59089e-06	-1.64901	-1.0036
59961159	rs7626013	4.24244e-08	-0.130451	-1.18896	4.11472e-05	0.510982	-1.16757
59961340	rs7626003	3.40714e-08	-0.571605	-0.967073	7.49816e-06	-1.40805	-0.951031
59961514	rs17253376	1.00718e-08	-1.75144	-1.00596	6.03117e-06	-1.634	-0.942803
59961536	rs212034	6.57167e-08	0.131118	-1.0129	2.76909e-05	-0.0315479	-1.02109
59961639	rs13097687	9.80229e-08	-0.481936	-1.90877e-10	2.83923e-05	-1.02762	-1.90877e-10
59962330	rs3772480	1.27988e-07	0.751596	-0.966797	1.98841e-05	-0.422946	-0.960875
59962478	rs76610639	3.32158e-08	-1.56411	-1.90877e-10	2.04547e-05	-1.35553	-1.90877e-10
59962849	rs57561694	3.2626e-08	-1.58203	-1.90877e-10	1.31398e-05	-1.7981	-1.90877e-10
59963131	rs212032	1.03595e-08	-1.56523	-1.16401	4.21758e-06	-1.79332	-1.14116
59963156	rs3772482	3.20882e-08	-0.615819	-0.98283	7.30399e-06	-1.41982	-0.965498
59963165	rs116172235	3.95163e-07	0.912163	-1.90877e-10	0.000114947	0.370725	-1.90877e-10
59963559	rs3772483	7.51722e-08	0.38327	-1.13062	1.3188e-05	-0.646024	-1.14841
59963699	rs183651508	3.13996e-08	-1.62034	-1.90877e-10	2.26694e-05	-1.25272	-1.90877e-10
59964018	rs62240113	2.63065e-08	-1.79732	-1.90877e-10	1.94711e-05	-1.40481	-1.90877e-10
59964134	rs13094437	7.28443e-08	0.345233	-1.12404	1.25108e-05	-0.704061	-1.14309
59964291	rs147704586	2.67131e-08	-1.78198	-1.90877e-10	1.32519e-05	-1.7896	-1.90877e-10
59964309	rs17031569	4.07496e-08	-0.143288	-1.2164	3.89113e-05	0.495876	-1.20833
59964443	rs62240114	2.6889e-08	-0.64776	-1.12766	7.12618e-06	-1.30069	-1.10928
59964546	rs13072228	1.21914e-07	0.736708	-1.00053	1.90077e-05	-0.433881	-0.995016
59964699	rs10490808	6.83659e-08	0.288991	-1.13125	1.23039e-05	-0.714314	-1.14951
59964805	rs2736794	2.34195e-08	-1.01337	-0.9002	9.06376e-06	-1.28348	-0.885976
59964881	rs13077692	1.37971e-08	-1.28299	-1.15968	4.2272e-06	-1.76486	-1.16734
59964918	rs3821480	9.93637e-09	-1.65803	-1.11291	4.37819e-06	-1.77137	-1.12573
59964943	rs78598058	9.90588e-08	-0.471422	-1.90877e-10	9.84585e-05	0.215893	-1.90877e-10
59965069	rs6767115	2.63478e-08	-1.79575	-1.90877e-10	1.97327e-05	-1.39147	-1.90877e-10
59965274	rs3772484	3.22412e-08	-0.440745	-1.15315	6.3804e-06	-1.35294	-1.16757
59965282	rs3772485	2.27204e-08	-0.900817	-1.04306	1.58277e-05	-0.632691	-0.979292
59965628	rs2736796	5.22403e-08	-0.202066	-0.909215	2.30238e-05	-0.330214	-0.907001
59965812	rs3772487	2.2735e-07	1.53102	-1.17166	0.000193223	2.03679	-1.14669
59965862	rs77428414	1.98702e-08	-1.12022	-0.957694	1.4011e-05	-0.837863	-0.896035
59966027	rs72877026	6.7143e-08	-0.860311	-1.90877e-10	3.95377e-05	-0.696488	-1.90877e-10
59966156	rs7640107	5.84763e-08	0.136774	-1.13529	1.11252e-05	-0.811959	-1.15257
59966174	rs4679624	2.5424e-08	-0.929841	-0.901601	1.80468e-05	-0.665785	-0.814991
59966187	rs143621685	4.04134e-07	-1.39717e-10	0.93461	0.000170081	-1.39717e-10	0.762531
59966228	rs2630186	2.73411e-08	-0.850865	-0.90788	1.8241e-05	-0.645384	-0.824685
59966391	rs62240115	2.62696e-08	-1.79872	-1.90877e-10	1.96557e-05	-1.39537	-1.90877e-10
59966396	rs802771	2.09814e-08	-1.0664	-0.957095	1.40462e-05	-0.837395	-0.893998
59966506	rs72877030	2.15129e-07	1.47787	-1.17376	0.000182032	1.97973	-1.14929
59966553	rs2736802	5.44857e-08	-0.119993	-0.949205	2.46458e-05	-0.213459	-0.955678
59966667	rs72877033	2.33783e-07	1.56102	-1.17376	0.000199026	2.06898	-1.14929
59966769	rs812445	9.78853e-09	-1.67045	-1.11548	4.31776e-06	-1.781	-1.13001
59966975	rs802772	9.77364e-09	-1.67583	-1.11162	4.33228e-06	-1.78312	-1.12453
59967022	rs3772489	2.40702e-07	1.52151	-1.10509	0.000206972	2.02659	-1.06775
59967047	rs72877036	2.40702e-07	1.52151	-1.10509	0.000206972	2.02659	-1.06775
59967277	rs11715564	3.42603e-08	-1.53315	-1.90877e-10	2.13334e-05	-1.31347	-1.90877e-10
59967289	rs73106547	1.0279e-08	-1.70448	-1.03255	6.20999e-06	-1.57437	-0.973208
59967386	rs75352249	9.83541e-09	-1.74929	-1.03186	5.84463e-06	-1.63581	-0.972413
59967448	rs11711525	3.77641e-08	-1.43578	-1.90877e-10	2.66118e-05	-1.09239	-1.90877e-10
59967597	rs802773	2.66869e-08	-1.78296	-1.90877e-10	2.13395e-05	-1.31318	-1.90877e-10
59967673	rs802774	9.89784e-09	-1.65934	-1.11548	4.3376e-06	-1.77641	-1.13001
59968059	rs2630189	5.04652e-08	-0.17614	-0.969713	2.29127e-05	-0.26801	-0.974041
59968238	rs62240117	2.88468e-08	-1.70514	-1.90877e-10	2.77648e-05	-1.04997	-1.90877e-10
59968282	rs6771484	6.05682e-08	0.170652	-1.13402	1.10187e-05	-0.822704	-1.15144
59968353	rs802775	2.12848e-08	-1.15683	-0.852308	8.56607e-06	-1.38331	-0.842621
59968468	rs75255034	2.9043e-08	-1.69836	-1.90877e-10	2.8288e-05	-1.0313	-1.90877e-10
59968479	rs6771698	3.09327e-08	-0.471921	-1.1634	6.1003e-06	-1.38952	-1.17589
59968649	rs6805337	2.87349e-08	-0.556167	-1.15286	6.03272e-06	-1.41265	-1.1639
59968933	rs802776	3.35053e-08	-1.55543	-1.90877e-10	2.06987e-05	-1.34367	-1.90877e-10
59968978	rs74278837	1.18068e-08	-1.62036	-0.978097	7.49854e-06	-1.45531	-0.903725
59969281	rs13092997	6.17623e-08	0.165819	-1.10966	1.19599e-05	-0.762619	-1.12956
59969336	rs13070475	2.62392e-08	-0.800212	-0.999668	8.726e-06	-1.18105	-1.02638
59969371	rs13070349	1.86369e-08	-1.08204	-1.05996	8.02882e-06	-1.21129	-1.07941
59969419	rs12630463	8.19313e-08	0.463295	-1.12455	1.43357e-05	-0.568013	-1.14297
59969540	rs78852495	1.29455e-08	-1.54094	-0.965449	8.09485e-06	-1.39324	-0.889277
59969666	rs3772491	8.29272e-08	0.489391	-1.13856	1.44331e-05	-0.548733	-1.15548
59969729	rs2687898	3.55218e-08	-0.298272	-1.19872	3.23142e-05	0.312789	-1.21102
59969894	rs3772492	8.29624e-08	0.4397	-1.08845	1.46471e-05	-0.585413	-1.10409
59969932	rs73106558	4.1242e-08	-1.34768	-1.90877e-10	1.70187e-05	-1.53943	-1.90877e-10
59970026	rs7629735	2.84298e-08	-1.7197	-1.90877e-10	2.57445e-05	-1.12552	-1.90877e-10
59970086	rs2736814	3.11532e-08	-1.62822	-1.90877e-10	1.87004e-05	-1.4452	-1.90877e-10
59970232	rs11130742	9.0789e-08	0.509035	-1.06763	1.56316e-05	-0.539931	-1.08451
59970368	rs11130743	8.8542e-08	0.490783	-1.07444	1.51669e-05	-0.563092	-1.09153
59970735	rs13061330	2.01096e-08	-1.06247	-1.00347	8.37988e-06	-1.22995	-1.01796
59970958	rs2687899	1.29268e-08	-1.48858	-1.01926	5.25834e-06	-1.68303	-1.03089
59970997	rs2630190	8.96271e-09	-1.75423	-1.11983	4.8884e-06	-1.71678	-1.0701
59971146	rs2630191	7.78411e-08	0.242137	-0.954604	3.39484e-05	0.0969414	-0.945843
59971777	rs3821481	8.69098e-08	0.459135	-1.0614	1.51556e-05	-0.576737	-1.07864
59971855	rs73106565	1.02305e-08	-1.74324	-0.998524	6.06945e-06	-1.63613	-0.934344
59971856	rs3821482	6.19256e-08	0.0410372	-0.98224	2.51735e-05	-0.141748	-1.0062
59971868	rs2630192	3.0451e-08	-1.65102	-1.90877e-10	1.80932e-05	-1.47821	-1.90877e-10
59972152	rs73106568	9.84729e-09	-1.75644	-1.0235	5.82533e-06	-1.6487	-0.962826
59972196	rs74333616	3.24431e-08	-1.58765	-1.90877e-10	1.98012e-05	-1.388	-1.90877e-10
59972925	rs76928205	6.73115e-08	-0.857805	-1.90877e-10	4.18682e-05	-0.639217	-1.90877e-10
59973159	rs3772496	1.40516e-07	-0.734785	0.61297	3.4237e-05	-1.43318	0.592744
59973302	rs3772497	1.46995e-07	-0.734785	0.658046	3.62386e-05	-1.43318	0.649561
59973398	rs58526463	2.65192e-08	-1.78927	-1.90877e-10	1.96525e-05	-1.39553	-1.90877e-10
59973562	rs13095234	1.56868e-07	-0.767573	0.75584	3.91942e-05	-1.45235	0.747137
59973677	rs2630170	2.16965e-07	0.0720972	0.240501	0.000210661	0.744297	0.232209
59973803	rs12107407	1.66176e-07	-0.775395	0.821309	4.10531e-05	-1.47134	0.812462
59973977	rs2630168	1.78555e-07	-0.800508	0.918267	4.49092e-05	-1.47139	0.90229
59974114	rs12107803	5.99274e-08	-0.974003	-1.90877e-10	3.49446e-05	-0.819977	-1.90877e-10
59974318	rs114819284	2.68507e-08	-1.77684	-1.90877e-10	1.3563e-05	-1.7664	-1.90877e-10
59974515	rs2630167	3.85893e-07	0.888424	-1.90877e-10	0.000154093	0.663813	-1.90877e-10
59974553	rs2687895	3.04834e-07	0.652633	-1.90877e-10	0.00013165	0.506409	-1.90877e-10
59975427	rs56045349	1.04428e-08	-1.7044	-1.01682	6.2361e-06	-1.58798	-0.955402
59976091	rs60751140	1.9841e-07	1.3922	-1.169	0.000158996	1.84401	-1.14888
59976176	rs3772498	4.0335e-08	-1.77155	0.401638	2.24646e-05	-1.72349	0.461686
59976227	rs73089911	1.24208e-08	-1.72522	-0.822542	7.7378e-06	-1.58948	-0.738141
59976760	rs2736791	7.13403e-08	0.321186	-1.12086	1.23542e-05	-0.725658	-1.13409
59977168	rs58731594	1.28283e-08	-1.32036	-1.19511	4.31261e-06	-1.72486	-1.18734
59977350	rs62240119	3.01287e-08	-1.66166	-1.90877e-10	3.35361e-05	-0.86112	-1.90877e-10
59977402	rs17319929	2.99915e-08	-1.66622	-1.90877e-10	3.35919e-05	-0.859457	-1.90877e-10
59977504	rs17254065	3.03765e-08	-1.65347	-1.90877e-10	3.42484e-05	-0.840104	-1.90877e-10
59977537	rs17061678	1.35957e-08	-1.28355	-1.17383	4.4849e-06	-1.70971	-1.16332
59977722	rs62238368	2.98898e-08	-1.66962	-1.90877e-10	3.28461e-05	-0.881909	-1.90877e-10
59977733	rs212014	9.05087e-08	0.336999	-0.898689	1.51984e-05	-0.747458	-0.905097
59977758	rs79661500	3.00081e-08	-1.66567	-1.90877e-10	3.31884e-05	-0.871543	-1.90877e-10
59978159	rs17320006	3.02515e-08	-1.65759	-1.90877e-10	3.38894e-05	-0.85064	-1.90877e-10
59978197	rs3772499	7.69258e-08	0.0933511	-0.817645	1.463e-05	-0.874526	-0.816142
59978358	rs59871933	2.65174e-08	-1.78933	-1.90877e-10	1.47625e-05	-1.68165	-1.90877e-10
59978486	rs3772500	8.17943e-08	0.183235	-0.846163	1.51248e-05	-0.811334	-0.846075
59978703	rs3772501	1.66329e-08	-1.41241	-0.843346	9.25247e-06	-1.30683	-0.842021
59978793	rs17254231	2.95367e-08	-1.6815	-1.90877e-10	3.1819e-05	-0.91368	-1.90877e-10
59978860	rs3772502	8.25448e-08	0.227823	-0.881618	1.48511e-05	-0.779763	-0.895904
59978912	rs17061683	2.664e-08	-1.78472	-1.90877e-10	1.45761e-05	-1.69436	-1.90877e-10
59978998	rs17061684	2.65174e-08	-1.78933	-1.90877e-10	1.47625e-05	-1.68165	-1.90877e-10
59979237	rs12152244	2.63558e-08	-1.79545	-1.90877e-10	1.51021e-05	-1.65891	-1.90877e-10
59979372	rs7643828	9.71207e-09	-1.74375	-1.05002	9.58544e-06	-1.09741	-1.01609
59979546	rs73089917	1.42802e-08	-1.77484	-0.63342	8.84453e-06	-1.68962	-0.504322
59979551	rs78748519	1.00086e-08	-1.79819	-0.9655	5.36886e-06	-1.77762	-0.91551
59980019	rs17061689	1.30985e-08	-1.29204	-1.2026	4.39705e-06	-1.6973	-1.19551
59980087	rs3821484	1.13898e-08	-1.45049	-1.18392	4.28839e-06	-1.74402	-1.17381
59980170	rs55666681	4.66514e-08	-1.22443	-1.90877e-10	2.76419e-05	-1.05441	-1.90877e-10
59980424	rs3772503	1.03218e-08	-1.54668	-1.1862	4.13772e-06	-1.7772	-1.17639
59980478	rs11708751	2.69548e-08	-1.77298	-1.90877e-10	1.37565e-05	-1.75223	-1.90877e-10
59980746	rs3772504	8.29118e-09	-1.76067	-1.19128	4.48047e-06	-1.69595	-1.17806
59980958	rs72877063	3.38658e-08	-1.54473	-1.90877e-10	4.25391e-05	-0.623318	-1.90877e-10
59981070	rs212015	6.36054e-08	0.265871	-1.18031	2.33501e-05	-0.0434851	-1.17966
59981525	rs212016	4.18196e-08	-0.228741	-1.10503	7.51105e-06	-1.25879	-1.09857
59981720	rs62238369	3.34427e-08	-1.5573	-1.90877e-10	4.08365e-05	-0.664166	-1.90877e-10
59981750	rs55832883	1.03943e-08	-1.77201	-0.953866	5.4048e-06	-1.79299	-0.893466
59981849	rs58024458	8.26744e-09	-1.73648	-1.21833	4.19838e-06	-1.72346	-1.21559
59981968	rs17061705	1.49651e-08	-1.57869	-0.78273	8.61083e-06	-1.52258	-0.698137
59981976	rs17061708	8.2456e-09	-1.73936	-1.2181	4.21443e-06	-1.72024	-1.21499
59982010	rs17061712	1.80501e-08	-1.77115	-0.402836	1.11867e-05	-1.68954	-0.269472
59982062	rs13086424	5.60584e-08	0.177945	-1.21869	1.17366e-05	-0.693023	-1.21801
59982238	rs78179214	2.01391e-07	1.37296	-1.13485	0.000139552	1.66654	-1.10184
59982336	rs17061716	8.16583e-09	-1.7528	-1.21438	4.27944e-06	-1.71158	-1.20834
59982993	rs6784057	4.04308e-08	-0.207315	-1.16023	7.76408e-06	-1.15932	-1.16491
59983578	rs73089924	6.12196e-08	-0.952668	-1.90877e-10	2.55987e-05	-1.1312	-1.90877e-10
59983672	rs74370945	3.13545e-08	-1.62178	-1.90877e-10	4.22694e-05	-0.629679	-1.90877e-10
59983710	rs74693395	2.62724e-08	-1.79862	-1.90877e-10	2.00154e-05	-1.37724	-1.90877e-10
59983728	rs17254574	3.14031e-08	-1.62023	-1.90877e-10	4.30561e-05	-0.611238	-1.90877e-10
59984124	rs3772505	3.58188e-08	-0.270391	-1.21827	7.04103e-06	-1.20337	-1.21862
59984201	rs3821485	1.3406e-08	-1.7749	-0.696537	8.06708e-06	-1.69481	-0.591145
59984286	rs3772506	1.49051e-08	-1.48591	-0.879521	2.88346e-05	-0.209047	-0.803119
59984355	rs3772507	1.09296e-08	-1.72937	-0.946291	1.26029e-05	-0.962398	-0.877418
59984404	rs3772508	1.4283e-08	-1.49901	-0.909055	2.70922e-05	-0.238615	-0.835882
59984501	rs212017	2.81636e-07	0.573478	-1.90877e-10	0.000106769	0.296923	-1.90877e-10
59984611	rs3821486	6.84287e-07	-1.39717e-10	1.46124	0.000423367	-1.39717e-10	1.6745
59985179	rs212018	3.9229e-07	0.904865	-1.90877e-10	0.00017828	0.809615	-1.90877e-10
59985420	rs13062945	1.8745e-07	-0.923599	1.08998	5.74572e-05	-1.50833	1.18563
59985510	rs80074713	4.84738e-08	-1.39717e-10	-1.18611	2.47381e-05	-1.39717e-10	-1.1654
59986266	rs7649040	1.2315e-08	-1.61509	-0.941224	6.9011e-06	-1.49903	-0.943029
59986297	rs17254765	1.0877e-08	-1.78168	-0.898812	6.35012e-06	-1.70874	-0.816533
59986922	rs12497400	3.24267e-08	-1.58815	-1.90877e-10	4.59506e-05	-0.546176	-1.90877e-10
59986929	rs12487545	1.5337e-07	-0.180211	0.145926	8.86751e-05	-0.0641149	0.175352
59986986	rs13073897	2.26019e-07	-0.2106	0.564081	4.6956e-05	-1.09688	0.572346
59987990	rs212019	2.9925e-08	-1.66844	-1.90877e-10	1.6569e-05	-1.56621	-1.90877e-10
59988843	rs75348901	2.00063e-08	-0.89245	-1.17864	1.88102e-05	-0.289932	-1.14941
59988905	rs212020	2.66949e-08	-1.78266	-1.90877e-10	1.37148e-05	-1.75526	-1.90877e-10
59988930	rs73089929	1.329e-08	-1.79907	-0.681058	7.80116e-06	-1.74762	-0.571846
59989125	rs17254835	2.66293e-08	-1.78513	-1.90877e-10	1.3662e-05	-1.75913	-1.90877e-10
59989278	rs666083	1.35357e-07	-0.511543	0.352325	3.10782e-05	-1.29208	0.354843
59989320	rs212022	2.64576e-08	-1.79159	-1.90877e-10	1.35161e-05	-1.76986	-1.90877e-10
59989341	rs55659096	1.07298e-08	-1.67011	-1.024	5.50612e-06	-1.7125	-0.955387
59989766	rs75971973	4.73804e-08	-1.39717e-10	-1.20893	2.38155e-05	-1.39717e-10	-1.20341
59989782	rs17254898	1.12517e-08	-1.76779	-0.878825	6.6265e-06	-1.67015	-0.812518
59990031	rs17320834	1.16722e-08	-1.75872	-0.851212	6.94699e-06	-1.65305	-0.782383
59990378	rs117417011	8.89946e-07	-1.39717e-10	1.72402	0.000429583	-1.39717e-10	1.68907
59990540	rs62238370	3.21118e-08	-1.59791	-1.90877e-10	4.48695e-05	-0.569983	-1.90877e-10
59990662	rs13061337	6.77649e-08	-0.204087	-0.647005	1.31434e-05	-1.1519	-0.645929
59990809	rs62238371	3.17921e-08	-1.60792	-1.90877e-10	4.37724e-05	-0.59474	-1.90877e-10
59991146	rs62238372	9.74776e-08	-0.487513	-1.90877e-10	0.000142119	0.582924	-1.90877e-10
59991323	rs12486471	1.16022e-08	-1.78961	-0.826327	6.68732e-06	-1.71822	-0.755304
59991569	rs810615	1.22295e-07	-1.03584	0.775145	3.26874e-05	-1.7087	0.821948
59991608	rs809710	1.32359e-07	-1.02957	0.847952	3.37466e-05	-1.72128	0.866417
59991656	rs809097	4.24862e-08	-0.127071	-1.19089	1.5523e-05	-0.443738	-1.18768
59991863	rs802777	4.21988e-07	0.977841	-1.90877e-10	0.000162677	0.718024	-1.90877e-10
59991889	rs802778	5.00965e-07	0.451089	0.69831	0.000218021	0.324202	0.68665
59992324	rs17061746	7.874e-09	-1.78723	-1.21634	3.89287e-06	-1.7975	-1.21709
59992343	rs75647489	7.94592e-09	-1.77985	-1.21463	3.91592e-06	-1.79305	-1.21564
59992486	rs9879175	8.50066e-09	-1.72364	-1.20336	4.01856e-06	-1.77583	-1.20699
59992571	rs74882087	8.19078e-09	-1.74666	-1.21747	4.00047e-06	-1.76917	-1.21816
59992572	rs76809368	8.15339e-09	-1.75095	-1.21775	3.98713e-06	-1.77246	-1.21821
59992659	rs810616	5.53413e-08	-0.00871928	-1.0449	1.78379e-05	-0.45242	-1.04
59992929	rs114739542	2.76292e-08	-1.74826	-1.90877e-10	1.30874e-05	-1.8021	-1.90877e-10
59993222	rs802779	3.23558e-07	0.712243	-1.90877e-10	0.000107469	0.303464	-1.90877e-10
59993539	rs73089935	7.91111e-09	-1.79192	-1.20695	3.94074e-06	-1.79367	-1.20871
59993578	rs4679625	1.14602e-07	-0.281842	-0.0438263	2.09233e-05	-1.22283	-0.11005
59993724	rs78878723	7.96274e-09	-1.78645	-1.20591	4.48924e-06	-1.6624	-1.20966
59994650	rs17255191	2.93879e-08	-1.68655	-1.90877e-10	3.62711e-05	-0.782721	-1.90877e-10
59994891	rs2361333	1.44991e-08	-1.18928	-1.20376	5.08783e-06	-1.52987	-1.21702
59995578	rs3915502	3.1809e-07	1.19041	-0.495211	5.19623e-05	0.164959	-0.588182
59995658	rs3915503	4.15119e-07	1.76285	-0.801421	0.00017809	1.67864	-0.870097
59995866	rs3915504	2.71852e-07	0.93437	-0.396248	0.000113998	0.758474	-0.396033
59995968	rs809098	2.26974e-07	1.15418	-0.796479	9.60014e-05	1.05595	-0.865328
59996083	rs17061763	2.96339e-07	0.624369	-1.90877e-10	0.000438613	1.70988	-1.90877e-10
59996668	rs11130745	2.51347e-08	-1.72141	-0.121481	1.35739e-05	-1.6292	-0.136396
59996683	rs191823398	4.30449e-08	-1.30489	-1.90877e-10	3.70026e-05	-0.762755	-1.90877e-10
59996835	rs17061766	2.52588e-07	0.464624	-1.90877e-10	0.000361724	1.51714	-1.90877e-10
59996919	rs17061767	2.28347e-07	0.363732	-1.90877e-10	0.000320074	1.39481	-1.90877e-10
59996927	rs4679626	2.32252e-07	0.0818199	0.298866	4.87704e-05	-0.808529	0.321909
59996946	rs7612646	2.75789e-08	-1.75009	-1.90877e-10	2.28473e-05	-1.24491	-1.90877e-10
59996969	rs4679627	9.88928e-08	-0.873385	0.400285	2.79009e-05	-1.47526	0.430178
59997112	rs1130972	1.69342e-07	0.0647851	-1.90877e-10	2.79494e-05	-1.04334	-1.90877e-10
59997841	rs116450973	8.77562e-08	-0.592574	-1.90877e-10	4.49452e-05	-0.568298	-1.90877e-10
59998294	rs2736792	8.21579e-09	-1.74493	-1.21614	3.90767e-06	-1.79479	-1.21601
59998389	rs2736793	9.27661e-09	-1.709	-1.13064	4.60565e-06	-1.78257	-1.06389
59998714	rs3772509	6.79916e-08	-1.09267	0.244921	5.21861e-05	-0.67991	0.260983
59999143	rs79109393	1.39193e-06	2.17131	-1.90877e-10	7.54665e-05	-0.0500529	-1.90877e-10
59999661	rs80338276	6.02003e-08	-0.969459	-1.90877e-10	4.89602e-05	-0.482734	-1.90877e-10
59999690	rs13067835	3.50746e-08	-0.369649	-1.14001	8.76435e-06	-1.07475	-1.1283
59999965	rs17061789	1.39365e-08	-1.72215	-0.710475	6.40224e-06	-1.77432	-0.742776
60000052	rs17061792	2.08544e-08	-0.890132	-1.13944	5.91931e-06	-1.45261	-1.14292
60000216	rs13088717	4.7806e-08	-1.19999	-1.90877e-10	2.5315e-05	-1.14235	-1.90877e-10
60000536	rs3845970	9.70664e-09	-1.59045	-1.20387	4.1077e-06	-1.76129	-1.19959
60000574	rs112387308	2.65234e-08	-1.78911	-1.90877e-10	1.31111e-05	-1.80028	-1.90877e-10
60000672	rs3845971	9.89846e-09	-1.56125	-1.21351	4.09973e-06	-1.75353	-1.20929
60001185	rs113031890	5.40964e-08	-1.07637	-1.90877e-10	2.525e-05	-1.14492	-1.90877e-10
60001389	rs78321348	2.85204e-08	-1.71652	-1.90877e-10	1.35428e-05	-1.76789	-1.90877e-10
60001390	rs80173757	1.05348e-08	-1.49397	-1.21848	5.05244e-06	-1.53878	-1.21509
60001414	rs17061812	2.86108e-08	-0.494659	-1.21869	1.36473e-05	-0.544102	-1.2161
60001467	rs78206668	2.88819e-08	-0.494659	-1.20926	1.3852e-05	-0.544102	-1.20121
60001606	rs76621284	1.73475e-08	-1.04065	-1.17304	9.05492e-06	-1.01654	-1.1539
60001734	rs62238373	4.57377e-08	-1.24421	-1.90877e-10	5.11535e-05	-0.438912	-1.90877e-10
60001825	rs9311745	2.04337e-08	-0.873346	-1.1766	1.03712e-05	-0.880209	-1.1545
60002020	rs7614540	1.05299e-08	-1.5064	-1.20652	4.62233e-06	-1.63036	-1.21248
60002052	rs17255873	5.49747e-08	-1.06026	-1.90877e-10	6.46587e-05	-0.204619	-1.90877e-10
60002455	rs3912492	9.22779e-09	-1.62667	-1.21825	3.98298e-06	-1.77381	-1.2179
60003288	rs17255936	4.65087e-08	-1.2275	-1.90877e-10	5.25041e-05	-0.41285	-1.90877e-10
60003590	rs9637471	4.43291e-08	-0.0567829	-1.21871	1.26341e-05	-0.619756	-1.21758
60003650	rs6804301	4.90679e-08	0.038233	-1.21216	1.31681e-05	-0.579911	-1.21603
60003909	rs113436108	5.56939e-08	-1.04727	-1.90877e-10	2.59594e-05	-1.11721	-1.90877e-10
60004441	rs9819370	8.40368e-09	-1.76632	-1.17215	4.2093e-06	-1.78044	-1.15601
60004908	rs9861525	1.04549e-08	-1.50176	-1.2183	4.13581e-06	-1.73532	-1.21874
60004935	rs79938157	3.93596e-08	-0.199452	-1.19495	2.808e-05	0.158047	-1.19673
60005493	rs55658297	2.66228e-08	-1.78537	-1.90877e-10	1.46844e-05	-1.68696	-1.90877e-10
60005569	rs9825153	4.27457e-08	-0.0955607	-1.21631	1.29707e-05	-0.592468	-1.21858
60006232	rs11130746	1.07818e-08	-1.48667	-1.2026	4.13272e-06	-1.74745	-1.20735
60006588	rs17321950	5.82679e-08	-1.00209	-1.90877e-10	2.71019e-05	-1.07414	-1.90877e-10
60006708	rs212025	5.13678e-08	-1.39717e-10	-1.12812	2.57565e-05	-1.39717e-10	-1.12506
60006945	rs12637950	1.53615e-08	-1.13199	-1.20328	8.18292e-06	-1.08027	-1.19143
60006963	rs9854540	1.02898e-08	-1.53954	-1.19644	4.90013e-06	-1.5937	-1.19078
60007121	rs3912493	8.82693e-09	-1.67063	-1.2187	4.15631e-06	-1.73159	-1.21752
60007631	rs12632711	3.97857e-08	-0.704169	-0.679458	2.27682e-05	-0.532119	-0.71626
60007657	rs3912494	1.69234e-08	-1.74304	-0.495399	7.6164e-06	-1.80163	-0.54181
60008036	rs113009651	6.54041e-08	-0.886551	-1.90877e-10	3.0265e-05	-0.963752	-1.90877e-10
60008794	rs9817092	2.24076e-08	-1.54207	-0.415662	8.75134e-06	-1.76888	-0.435651
60009027	rs13067992	6.09993e-08	-0.956274	-1.90877e-10	6.99971e-05	-0.125288	-1.90877e-10
60009173	rs3856659	8.74636e-09	-1.75685	-1.14165	4.26769e-06	-1.78968	-1.13299
60009443	rs145502306	1.3003e-07	-1.39717e-10	-0.199369	6.35646e-05	-1.39717e-10	-0.221686
60010328	rs212027	5.31513e-08	0.124018	-1.21801	2.07507e-05	-0.125411	-1.21575
60010550	rs6794968	2.86298e-08	-0.563905	-1.14878	1.28942e-05	-0.674988	-1.14198
60010769	rs6803449	2.26534e-08	-1.70434	-0.242483	9.62947e-06	-1.80207	-0.306845
60010820	rs112987440	6.63583e-08	-0.872068	-1.90877e-10	3.06874e-05	-0.949889	-1.90877e-10
60011243	rs6782804	3.25726e-08	-0.424414	-1.15925	1.1856e-05	-0.751832	-1.14907
60011421	rs17256369	5.21989e-08	-1.11207	-1.90877e-10	5.98788e-05	-0.28142	-1.90877e-10
60011461	rs77688191	1.53865e-08	-1.66388	-0.669767	6.97196e-06	-1.7028	-0.729049
60011473	rs183872205	5.91011e-08	-0.425626	-0.562261	2.20406e-05	-0.648503	-0.632354
60012510	rs62238398	6.45824e-08	-0.899194	-1.90877e-10	9.11064e-05	0.138286	-1.90877e-10
60012554	rs62238399	1.17727e-07	-0.29877	-1.90877e-10	8.2208e-05	0.0355106	-1.90877e-10
60012668	rs144904022	9.34801e-08	-1.39717e-10	-0.529388	4.46957e-05	-1.39717e-10	-0.573866
60013045	rs13072187	4.05787e-08	-1.36389	-1.90877e-10	4.11801e-05	-0.655788	-1.90877e-10
60013145	rs12636081	9.86846e-08	-0.212559	-0.262648	8.35937e-05	0.359347	-0.307121
60013709	rs212028	3.28939e-08	-0.35683	-1.21702	1.41594e-05	-0.511479	-1.21189
60013799	rs17061862	7.88742e-08	-1.39717e-10	-0.699282	3.50634e-05	-1.39717e-10	-0.816584
60013834	rs73089965	2.94541e-08	-1.6843	-1.90877e-10	1.52757e-05	-1.64748	-1.90877e-10
60014037	rs9843907	2.51579e-08	-1.55859	-0.283377	1.04454e-05	-1.75343	-0.274149
60014079	rs62238400	2.56369e-08	-1.42304	-0.40006	1.70157e-05	-1.09214	-0.447465
60014438	rs115465145	2.66826e-08	-1.78312	-1.90877e-10	1.37719e-05	-1.75111	-1.90877e-10
60014839	rs9868731	5.25727e-08	-0.911076	-0.193864	1.66031e-05	-1.37098	-0.193169
60014907	rs114347946	1.78791e-07	0.11908	-1.90877e-10	7.9801e-05	0.00579344	-1.90877e-10
60015255	rs17061864	3.71455e-08	-0.716721	-0.735573	1.34411e-05	-1.00297	-0.772452
60016166	rs9816955	5.94175e-08	-0.307908	-0.674639	2.47771e-05	-0.456874	-0.70695
60016317	rs9874888	6.27744e-08	-0.285172	-0.642416	2.66881e-05	-0.440178	-0.649347
60016773	rs2736801	2.92413e-08	-1.78655	0.094998	1.68633e-05	-1.55161	0.00300403
60016855	rs2630143	1.89397e-08	-1.3121	-0.81378	9.39221e-06	-1.31783	-0.816027
60016906	rs79549595	1.1768e-08	-1.51595	-1.0858	4.5458e-06	-1.79265	-1.06688
60017331	rs114159997	3.95202e-08	-1.39032	-1.90877e-10	1.44357e-05	-1.70404	-1.90877e-10
60017395	rs62238402	9.83018e-07	1.82349	-1.90877e-10	0.00060194	2.02642	-1.90877e-10
60017562	rs3843359	6.03844e-07	0.784784	0.551396	7.91968e-05	-0.636526	0.634719
60017597	rs62238403	8.05588e-09	-1.80207	-1.17867	4.08254e-06	-1.7823	-1.18472
60017685	rs12638206	2.58538e-08	-1.74951	-0.0651712	1.33793e-05	-1.61214	-0.167886
60017878	rs2630144	5.98219e-07	2.23065	-0.90383	0.000106463	1.12962	-0.835569
60017892	rs66585630	4.52078e-08	-1.25587	-1.90877e-10	1.37048e-05	-1.75599	-1.90877e-10
60017894	rs78560818	5.01051e-08	-1.39717e-10	-1.15301	2.50934e-05	-1.39717e-10	-1.15114
60017969	rs2630145	5.20552e-08	-0.62712	-0.487712	1.49395e-05	-1.30457	-0.365162
60018058	rs35607797	4.70886e-06	1.91749	1.47258	0.000518533	0.395366	1.4819
60018066	rs35830310	4.61635e-06	1.85332	1.5169	0.000516022	0.346111	1.5263
60018264	rs184982492	1.84334e-07	0.149612	-1.90877e-10	0.000213719	0.990922	-1.90877e-10
60018326	rs17061880	4.98333e-06	0.659394	2.78732	0.000750955	-0.519871	2.76747
60018915	rs11130751	9.82541e-09	-1.79833	-0.983833	4.67429e-06	-1.79398	-1.03769
60019077	rs35688021	2.77656e-06	0.169028	2.6928	0.000482572	-0.848847	2.65423
60019298	rs147708377	4.83312e-08	-1.39717e-10	-1.18906	2.42226e-05	-1.39717e-10	-1.18645
60019550	rs7433793	5.74553e-08	-0.464443	-0.551687	1.1851e-05	-1.44486	-0.456474
60019906	rs113515602	3.71639e-08	-1.4518	-1.90877e-10	1.80696e-05	-1.47951	-1.90877e-10
60019926	rs2630161	9.07551e-09	-1.72999	-1.13157	4.66262e-06	-1.71866	-1.11551
60020000	rs182418	1.38631e-08	-1.63041	-0.807493	7.27094e-06	-1.62335	-0.766507
60020071	rs172456	9.08948e-09	-1.70989	-1.15013	4.66836e-06	-1.69713	-1.13581
60020277	rs17061893	1.42044e-06	-0.29977	2.49136	0.000475977	-0.678895	2.47052
60020294	rs144781581	4.69188e-08	-1.39717e-10	-1.21872	2.34547e-05	-1.39717e-10	-1.21867
60020661	rs13061158	3.03848e-07	0.649393	-1.90877e-10	5.07801e-05	-0.446238	-1.90877e-10
60020954	rs17061897	1.34198e-06	-0.32629	2.46106	0.000451347	-0.70181	2.44031
60020975	rs146209256	2.62251e-08	-1.80042	-1.90877e-10	1.31128e-05	-1.80015	-1.90877e-10
60021467	rs17256807	3.87162e-07	0.891708	-1.90877e-10	6.18928e-05	-0.248339	-1.90877e-10
60021470	rs13066837	9.81783e-09	-1.78734	-0.995598	5.38077e-06	-1.66569	-1.02522
60021528	rs212066	1.48795e-08	-1.68974	-0.677414	8.09452e-06	-1.67917	-0.603387
60021748	rs212065	1.55776e-08	-1.68543	-0.635869	8.5114e-06	-1.67466	-0.557673
60021895	rs140883723	7.70388e-08	-1.39717e-10	-0.722827	4.31249e-05	-1.39717e-10	-0.609643
60021999	rs75835065	4.51138e-08	-1.25795	-1.90877e-10	2.17827e-05	-1.29263	-1.90877e-10
60022094	rs212064	4.0915e-08	-0.965539	-0.3901	1.09993e-05	-1.68655	-0.289356
60022102	rs76576808	1.56901e-08	-1.30342	-1.01069	7.63903e-06	-1.33659	-1.00388
60022109	rs17322850	1.34296e-08	-1.46041	-1.00927	7.22434e-06	-1.35827	-1.03802
60022161	rs212063	1.1529e-08	-1.61731	-1.00496	6.26112e-06	-1.56833	-0.971059
60022470	rs212062	8.58342e-09	-1.74441	-1.17289	4.50053e-06	-1.71341	-1.15614
60022585	rs212061	8.20424e-09	-1.76646	-1.19603	4.46623e-06	-1.66461	-1.21258
60022998	rs34732137	1.52593e-07	1.03014	-1.0695	2.61524e-05	-0.0460721	-1.06373
60023820	rs57689046	1.17039e-08	-1.4797	-1.12751	7.86548e-06	-1.17241	-1.13885
60023865	rs140948202	4.51975e-08	-1.25609	-1.90877e-10	2.72486e-05	-1.06874	-1.90877e-10
60024039	rs11718208	1.68567e-08	-1.33111	-0.911281	9.15367e-06	-1.21867	-0.94092
60024084	rs7433134	3.2758e-08	-0.809832	-0.768156	8.2419e-06	-1.52574	-0.738777
60024100	rs4327338	1.54705e-08	-1.26018	-1.06803	8.55666e-06	-1.13882	-1.08821
60024229	rs212060	2.04947e-08	-0.831309	-1.21566	4.24968e-06	-1.71577	-1.21113
60024324	rs111634856	6.85952e-08	-0.838914	-1.90877e-10	3.41069e-05	-0.844242	-1.90877e-10
60024616	rs68193925	1.57625e-05	2.61372	1.98453	0.00161309	1.05413	1.95804
60024883	rs212059	1.32397e-08	-1.74639	-0.737532	7.38563e-06	-1.72694	-0.647261
60025038	rs17257241	1.75271e-05	2.74183	1.96254	0.00174974	1.15734	1.93614
60025505	rs17257269	1.8674e-07	1.25407	-1.09149	2.41125e-05	-0.100795	-1.09022
60025614	rs138010717	5.06498e-08	-1.39717e-10	-1.1422	2.53438e-05	-1.39717e-10	-1.14121
60025996	rs11720431	2.41506e-08	-1.05398	-0.828851	1.53701e-05	-0.769554	-0.871765
60026006	rs147338139	2.27788e-07	-1.39717e-10	0.361281	0.000112639	-1.39717e-10	0.350447
60026416	rs78345823	4.71096e-08	-1.39717e-10	-1.21466	2.34827e-05	-1.39717e-10	-1.21748
60026959	rs212058	9.78956e-09	-1.80077	-0.985051	5.31622e-06	-1.79794	-0.905042
60027451	rs60458864	2.31118e-08	-0.915278	-1.01151	1.5694e-05	-0.545223	-1.07524
60027584	rs17323271	6.63035e-05	3.99886	2.03601	0.004241	2.00828	1.97053
60027834	rs3845972	1.45968e-08	-1.38022	-1.00611	5.17818e-06	-1.78969	-0.939596
60027906	rs3845973	2.35375e-08	-0.940955	-0.967588	1.53912e-05	-0.601235	-1.03871
60028154	rs111993747	4.39787e-08	-1.28343	-1.90877e-10	2.12524e-05	-1.31727	-1.90877e-10
60028193	rs113085379	5.53627e-08	-1.05323	-1.90877e-10	3.43831e-05	-0.836178	-1.90877e-10
60028509	rs141998116	4.17752e-08	-1.33483	-1.90877e-10	2.02229e-05	-1.36692	-1.90877e-10
60028556	rs3856662	8.67797e-07	1.69882	-1.90877e-10	0.00011015	0.328103	-1.90877e-10
60028591	rs212057	8.22041e-09	-1.76196	-1.19856	4.27089e-06	-1.73554	-1.18638
60028784	rs13081934	1.31704e-08	-1.67453	-0.814643	7.27583e-06	-1.48141	-0.907776
60028834	rs113137190	4.20347e-08	-1.32864	-1.90877e-10	2.03442e-05	-1.36095	-1.90877e-10
60029008	rs3856663	2.59708e-08	-0.880233	-0.929931	1.65349e-05	-0.561643	-1.00663
60029103	rs3856664	2.53497e-08	-0.911434	-0.922935	1.60424e-05	-0.597878	-1.00063
60029109	rs3856665	2.62456e-08	-0.880233	-0.919406	1.66849e-05	-0.561643	-0.997595
60029270	rs77193405	9.74811e-08	-0.487478	-1.90877e-10	0.000171917	0.773269	-1.90877e-10
60029323	rs115137618	3.33414e-07	-1.79078	2.53303	0.00015662	-1.77323	2.45332
60029378	rs4124061	6.43307e-07	-0.377427	1.77691	0.000207528	-0.752586	1.71411
60029928	rs13088111	1.00979e-08	-1.67562	-1.07919	6.40588e-06	-1.4637	-1.05282
60030138	rs11718957	2.61272e-08	-0.992664	-0.811495	1.74933e-05	-0.642652	-0.869269
60030168	rs11718994	9.85309e-09	-1.67102	-1.10833	6.46362e-06	-1.42334	-1.08422
60030317	rs138942367	5.09005e-08	-1.39717e-10	-1.13726	2.50558e-05	-1.39717e-10	-1.15264
60030324	rs112773492	4.21726e-08	-1.32536	-1.90877e-10	2.04086e-05	-1.35779	-1.90877e-10
60030325	rs17061919	8.67491e-07	-0.113531	1.812	0.000269906	-0.524496	1.74883
60030330	rs77686022	6.55513e-07	1.41828	-1.90877e-10	0.000618192	2.05306	-1.90877e-10
60030402	rs11711227	9.81938e-09	-1.67251	-1.11027	6.50109e-06	-1.41628	-1.08549
60030789	rs34476175	1.01253e-08	-1.65264	-1.09946	6.97487e-06	-1.35414	-1.07729
60031139	rs149043930	3.25657e-07	-1.79927	2.51798	0.000149921	-1.80206	2.43843
60031160	rs117281081	3.23843e-07	-1.78984	2.50296	0.000152257	-1.77174	2.42357
60031518	rs17061923	3.50399e-07	-1.73357	2.5255	0.000167887	-1.69632	2.44587
60031959	rs6779755	8.36254e-07	1.6618	-1.90877e-10	0.000107017	0.299243	-1.90877e-10
60032384	rs35138137	1.36762e-08	-1.49134	-0.960147	1.1176e-05	-1.06761	-0.892359
60032776	rs35226385	7.2375e-07	1.51731	-1.90877e-10	9.56588e-05	0.187046	-1.90877e-10
60032870	rs76525121	1.11027e-08	-1.546	-1.11394	5.72778e-06	-1.46932	-1.15909
60032946	rs212055	1.75511e-08	-0.983959	-1.21806	3.9092e-06	-1.79619	-1.21422
60033103	rs13063836	2.52087e-08	-0.931351	-0.908597	1.82265e-05	-0.496414	-0.974449
60033779	rs76912881	5.12138e-07	1.17146	-1.90877e-10	0.000499164	1.83919	-1.90877e-10
60033818	rs61120610	6.09564e-07	-0.399451	1.74506	0.000197326	-0.771477	1.68259
60033908	rs212054	1.20571e-08	-1.79771	-0.779771	6.57571e-06	-1.80183	-0.688527
60033964	rs212053	1.72845e-08	-1.00422	-1.21311	3.94097e-06	-1.79578	-1.20653
60033979	rs35122656	2.28791e-08	-1.0829	-0.854014	1.69356e-05	-0.6474	-0.896925
60034044	rs112307045	5.17076e-08	-1.12153	-1.90877e-10	2.57319e-05	-1.12601	-1.90877e-10
60034061	rs116638414	2.66551e-08	-1.78416	-1.90877e-10	1.39691e-05	-1.73689	-1.90877e-10
60034120	rs6779703	3.33919e-08	-0.989714	-0.569108	8.05262e-06	-1.6658	-0.621944
60034171	rs6779716	7.83948e-07	1.59721	-1.90877e-10	0.000106635	0.295671	-1.90877e-10
60034194	rs212052	9.22383e-08	-1.79513	1.25237	6.41877e-05	-1.50166	1.28973
60034197	rs115177978	5.65797e-08	-1.03149	-1.90877e-10	3.27023e-05	-0.886298	-1.90877e-10
60034268	rs77129462	1.89629e-07	0.177931	-1.90877e-10	6.4189e-05	-0.211911	-1.90877e-10
60034410	rs111750512	5.70273e-08	-1.02361	-1.90877e-10	3.55582e-05	-0.802572	-1.90877e-10
60034455	rs212051	1.20318e-08	-1.51886	-1.06072	5.41599e-06	-1.57983	-1.10455
60034521	rs17061932	5.76096e-08	-1.39717e-10	-1.01345	2.89572e-05	-1.39717e-10	-1.00792
60034627	rs111826657	5.81167e-08	-1.00468	-1.90877e-10	3.63283e-05	-0.781146	-1.90877e-10
60034930	rs77640244	4.75303e-08	-1.39717e-10	-1.20577	2.35779e-05	-1.39717e-10	-1.21343
60035070	rs212050	6.10806e-08	0.0644978	-1.01944	1.44841e-05	-0.638543	-1.06215
60035084	rs13075738	2.44532e-08	-1.06894	-0.801435	1.80769e-05	-0.629729	-0.849375
60035129	rs212049	1.02475e-08	-1.78057	-0.959534	5.25205e-06	-1.79773	-0.917393
60035468	rs35066861	6.57268e-07	1.42096	-1.90877e-10	0.00010148	0.246124	-1.90877e-10
60035766	rs212048	1.04708e-07	-0.900046	0.48409	7.90932e-05	-0.530839	0.527723
60036127	rs212047	7.89496e-09	-1.80026	-1.20065	3.99832e-06	-1.8016	-1.18627
60036160	rs17061940	6.59649e-08	-1.39717e-10	-0.878013	3.44579e-05	-1.39717e-10	-0.834004
60036213	rs212046	6.87902e-08	0.354635	-1.19071	1.53861e-05	-0.463406	-1.17687
60036295	rs13062399	1.22493e-08	-1.69435	-0.86732	7.32832e-06	-1.44316	-0.938831
60036377	rs11926327	5.39665e-08	-1.66055	0.581776	2.51801e-05	-1.73711	0.589416
60036883	rs212045	1.24575e-08	-1.67615	-0.868663	7.48566e-06	-1.42008	-0.940674
60037145	rs4083381	8.53665e-09	-1.76337	-1.1594	4.37909e-06	-1.76198	-1.13492
60037278	rs212044	1.94988e-08	-0.968011	-1.12877	1.31854e-05	-0.639197	-1.15543
60037346	rs7615959	8.68145e-08	-1.65816	1.0548	4.04097e-05	-1.67301	0.998334
60037467	rs169841	1.03575e-08	-1.64952	-1.07991	5.99205e-06	-1.46897	-1.11434
60037926	rs9831509	9.2424e-08	-1.63819	1.09744	4.36549e-05	-1.63787	1.04044
60038000	rs212043	1.33484e-08	-1.42932	-1.04641	7.02303e-06	-1.34007	-1.08448
60038114	rs13084717	1.31576e-06	2.11503	-1.90877e-10	0.000141049	0.575363	-1.90877e-10
60038135	rs212042	8.74933e-09	-1.79937	-1.09879	4.24541e-06	-1.79703	-1.13087
60038278	rs212041	2.69205e-08	-1.77425	-1.90877e-10	1.31228e-05	-1.79939	-1.90877e-10
60038372	rs212040	2.68605e-08	-1.77648	-1.90877e-10	1.3114e-05	-1.80006	-1.90877e-10
60038375	rs9812704	9.77646e-08	-0.944608	0.460034	3.7302e-05	-1.17281	0.418116
60038456	rs112510049	4.45e-08	-1.27165	-1.90877e-10	2.14959e-05	-1.30588	-1.90877e-10
60038581	rs212039	2.81334e-08	-1.73018	-1.90877e-10	1.33997e-05	-1.77851	-1.90877e-10
60038632	rs212038	1.52891e-08	-1.24105	-1.09895	1.27706e-05	-0.709588	-1.11701
60038971	rs212037	2.89308e-08	-1.70223	-1.90877e-10	1.60724e-05	-1.59664	-1.90877e-10
60039011	rs3912495	1.04516e-08	-1.63754	-1.08284	4.94021e-06	-1.6524	-1.12393
60039223	rs212036	6.70425e-08	-0.0850916	-0.776718	9.85708e-05	1.02912	-0.81209
60039488	rs3845974	5.53075e-08	-0.190228	-0.863999	7.2325e-05	0.78571	-0.878282
60039499	rs114006506	1.4066e-07	-0.120793	-1.90877e-10	0.000144114	0.596864	-1.90877e-10
60039694	rs141608829	3.95698e-08	-1.38907	-1.90877e-10	2.98199e-05	-0.978567	-1.90877e-10
60039794	rs11716199	3.16461e-08	-0.755438	-0.857085	2.63904e-05	-0.171808	-0.928934
60040012	rs9311746	1.44846e-08	-1.21761	-1.17643	1.23861e-05	-0.702469	-1.1547
60040066	rs112678478	4.46558e-08	-1.26815	-1.90877e-10	2.15687e-05	-1.3025	-1.90877e-10
60040105	rs9860107	4.56311e-08	-1.57792	0.331379	1.9969e-05	-1.63023	0.250672
60040220	rs112152754	5.8512e-08	-0.997904	-1.90877e-10	2.8038e-05	-1.04018	-1.90877e-10
60040312	rs113298564	4.45e-08	-1.27165	-1.90877e-10	2.14959e-05	-1.30588	-1.90877e-10
60040506	rs113569738	5.73426e-08	-1.01809	-1.90877e-10	3.5781e-05	-0.796326	-1.90877e-10
60040637	rs145945829	4.83527e-08	-1.39717e-10	-1.18861	2.46644e-05	-1.39717e-10	-1.16838
60040680	rs113039744	4.47969e-08	-1.265	-1.90877e-10	2.16347e-05	-1.29944	-1.90877e-10
60040706	rs111738608	4.52578e-08	-1.25476	-1.90877e-10	2.185e-05	-1.28954	-1.90877e-10
60040718	rs113669905	4.52578e-08	-1.25476	-1.90877e-10	2.185e-05	-1.28954	-1.90877e-10
60040771	rs62238444	1.24365e-08	-1.62676	-0.91974	8.23574e-06	-1.27548	-0.989783
60040880	rs113903084	4.51138e-08	-1.25795	-1.90877e-10	2.17827e-05	-1.29263	-1.90877e-10
60040991	rs111757144	4.46558e-08	-1.26815	-1.90877e-10	2.15687e-05	-1.3025	-1.90877e-10
60041105	rs112747041	4.46558e-08	-1.26815	-1.90877e-10	2.15687e-05	-1.3025	-1.90877e-10
60041263	rs112415324	4.47969e-08	-1.265	-1.90877e-10	2.16347e-05	-1.29944	-1.90877e-10
60041523	rs17324031	4.99824e-07	1.14712	-1.90877e-10	0.000150651	0.641225	-1.90877e-10
60041645	rs113749573	2.66667e-08	-1.78372	-1.90877e-10	1.32553e-05	-1.78934	-1.90877e-10
60041687	rs3843360	5.52372e-08	-0.290432	-0.765068	6.6695e-05	0.652412	-0.826024
60042091	rs7640460	5.31289e-08	-1.79963	0.705215	3.4542e-05	-1.39216	0.56059
60042106	rs12632371	9.43105e-09	-1.63146	-1.19167	4.80659e-06	-1.5969	-1.20685
60042183	rs2630164	2.06824e-07	-1.24644	1.51117	0.000209238	-0.335235	1.30497
60042278	rs2630163	3.05521e-08	-1.6477	-1.90877e-10	1.482e-05	-1.67777	-1.90877e-10
60042425	rs2630166	8.74675e-09	-1.80101	-1.09744	4.27817e-06	-1.80193	-1.11829
60042645	rs77961876	4.7367e-08	-1.39717e-10	-1.20921	2.34605e-05	-1.39717e-10	-1.21843
60042857	rs76209364	2.84507e-08	-1.71896	-1.90877e-10	1.31424e-05	-1.7979	-1.90877e-10
60043282	rs80187608	2.64998e-08	-1.79	-1.90877e-10	1.32546e-05	-1.7894	-1.90877e-10
60043462	rs75408479	3.69613e-08	-1.45726	-1.90877e-10	3.51631e-05	-0.813745	-1.90877e-10
60043713	rs4024134	2.14491e-08	-0.903763	-1.09769	4.27663e-06	-1.79796	-1.12262
60043942	rs9843548	1.64132e-07	-1.4666	1.50014	6.89162e-05	-1.52861	1.38776
60044008	rs79970064	4.79256e-08	-1.39717e-10	-1.19749	2.40584e-05	-1.39717e-10	-1.19326
60044013	rs211999	1.03071e-08	-1.59677	-1.13753	5.78899e-06	-1.49254	-1.12524
60044137	rs212000	3.02208e-08	-1.65861	-1.90877e-10	1.4676e-05	-1.68753	-1.90877e-10
60044173	rs212001	3.11779e-08	-1.62743	-1.90877e-10	1.50931e-05	-1.65951	-1.90877e-10
60044850	rs73092171	1.15286e-08	-1.6137	-1.0086	6.482e-06	-1.52451	-0.980205
60044958	rs140069427	4.79057e-08	-1.39717e-10	-1.1979	2.38221e-05	-1.39717e-10	-1.20313
60045214	rs111852894	2.8039e-08	-1.03409	-0.69945	2.47229e-05	-0.739754	-0.426259
60045588	rs79147318	9.91635e-08	-1.39717e-10	-0.470366	4.20564e-05	-1.39717e-10	-0.63473
60045641	rs13062539	1.17071e-06	1.99823	-1.90877e-10	0.000128805	0.484558	-1.90877e-10
60045650	rs112164501	2.75105e-08	-1.75257	-1.90877e-10	1.30866e-05	-1.80215	-1.90877e-10
60045801	rs7638558	1.36768e-07	-1.40824	1.25939	5.64806e-05	-1.492	1.15215
60046938	rs17258256	8.24536e-07	1.64768	-1.90877e-10	0.000111961	0.344405	-1.90877e-10
60047076	rs17061972	3.03418e-08	-0.486709	-1.1679	4.05451e-06	-1.8007	-1.17322
60047100	rs9879807	1.58114e-07	-1.14072	1.13689	6.50834e-05	-1.23875	1.04068
60047575	rs67030566	8.40749e-07	1.66716	-1.90877e-10	0.000113694	0.359771	-1.90877e-10
60047721	rs172454	1.04385e-08	-1.59419	-1.12745	5.77624e-06	-1.48938	-1.13061
60048237	rs212003	1.22307e-08	-1.59565	-0.96754	6.93582e-06	-1.50269	-0.934354
60048809	rs74846141	5.63636e-08	-1.39717e-10	-1.03531	2.96142e-05	-1.39717e-10	-0.985488
60049180	rs17062005	1.12042e-07	-0.348258	-1.90877e-10	0.000205178	0.950137	-1.90877e-10
60049266	rs212004	1.02574e-08	-1.68559	-1.05354	5.68794e-06	-1.61361	-1.02178
60049379	rs112168606	2.64026e-08	-1.79367	-1.90877e-10	1.33135e-05	-1.78496	-1.90877e-10
60049421	rs212005	3.10618e-08	-1.63116	-1.90877e-10	1.50423e-05	-1.66288	-1.90877e-10
60049522	rs142316904	8.94566e-08	-0.573382	-1.90877e-10	9.49629e-05	0.179744	-1.90877e-10
60049565	rs11925432	3.1624e-08	-0.433657	-1.17956	4.01931e-06	-1.79842	-1.18421
60049738	rs212006	9.88857e-07	0.108685	1.72073	0.000389615	0.0251898	1.56623
60049927	rs212007	1.4873e-07	0.57205	-0.637051	6.73854e-05	0.5143	-0.677614
60049930	rs76776309	2.71491e-08	-1.76579	-1.90877e-10	1.31126e-05	-1.80017	-1.90877e-10
60050093	rs13060068	7.93336e-07	2.29295	-0.683839	0.000221237	1.73448	-0.708993
60050125	rs212008	3.20338e-08	-1.60034	-1.90877e-10	1.54684e-05	-1.63494	-1.90877e-10
60050512	rs212009	1.08288e-06	-0.0060568	1.9263	0.000438563	-0.0593792	1.76914
60050599	rs212010	1.34344e-07	0.442308	-0.609042	5.56581e-05	0.296073	-0.650588
60050628	rs67136973	1.79447e-07	0.583755	-0.461013	5.61075e-05	0.16094	-0.507413
60050633	rs34267930	1.78292e-07	0.726125	-0.609837	5.52937e-05	0.290272	-0.651355
60050877	rs3856666	3.41208e-08	-1.53723	-1.90877e-10	3.55873e-05	-0.801752	-1.90877e-10
60050978	rs212011	1.01929e-06	0.0500363	1.80969	0.000413696	-0.00411855	1.65551
60050984	rs191926	9.41977e-07	0.0312446	1.7496	0.000381976	-0.0226328	1.59425
60051071	rs191927	1.25209e-06	0.120611	1.94483	0.000477958	0.00857857	1.7872
60051116	rs3856667	2.47832e-06	1.11245	1.63575	0.000986218	1.01624	1.50389
60051133	rs2630154	1.12324e-06	0.0900316	1.86681	0.000437296	-0.0042956	1.71116
60051227	rs3856668	1.55932e-06	1.0551	1.22977	0.000639175	0.981785	1.10465
60051300	rs4024131	5.38191e-07	1.86995	-0.648875	0.000154739	1.34284	-0.674848
60051461	rs3856669	9.06155e-07	1.55815	0.183929	0.000385501	1.48825	0.092555
60051565	rs2736807	2.81809e-08	-1.72849	-1.90877e-10	1.37248e-05	-1.75454	-1.90877e-10
60051588	rs125634	1.49844e-08	-1.60449	-0.755635	9.04311e-06	-1.43416	-0.73758
60051659	rs183322	6.54008e-08	-0.466774	-0.419828	1.44124e-05	-1.25731	-0.448347
60051714	rs117668634	9.53973e-08	-1.39717e-10	-0.509086	4.60518e-05	-1.39717e-10	-0.543974
60051898	rs2630165	1.8497e-08	-1.77971	-0.369817	1.04606e-05	-1.6433	-0.382826
60052007	rs9820238	9.24151e-09	-1.67141	-1.17202	4.56045e-06	-1.69197	-1.16435
60052097	rs115889140	2.90773e-08	-1.69718	-1.90877e-10	1.94818e-05	-1.40426	-1.90877e-10
60052449	rs187638142	3.03668e-08	-1.65379	-1.90877e-10	2.01418e-05	-1.37095	-1.90877e-10
60052478	rs34939144	1.22282e-07	0.780162	-1.04097	3.77739e-05	0.304489	-1.04661
60052747	rs76679447	3.85135e-08	-1.41613	-1.90877e-10	4.38084e-05	-0.593917	-1.90877e-10
60052783	rs17062038	2.94716e-08	-1.68371	-1.90877e-10	1.69551e-05	-1.54317	-1.90877e-10
60053158	rs79100050	3.88117e-08	-1.40841	-1.90877e-10	4.4409e-05	-0.5803	-1.90877e-10
60053271	rs2630172	9.79426e-08	0.645196	-1.12795	2.8685e-05	0.117431	-1.1348
60053331	rs2630173	1.07215e-07	0.743765	-1.13606	3.05304e-05	0.187106	-1.14213
60053441	rs116656639	3.83309e-08	-1.42088	-1.90877e-10	2.65806e-05	-1.09356	-1.90877e-10
60053572	rs2736808	1.101e-07	0.766333	-1.13208	3.12654e-05	0.207061	-1.13829
60053580	rs2630174	1.04696e-07	0.721294	-1.13737	2.98925e-05	0.167249	-1.14338
60053702	rs145773698	1.69721e-08	-1.01884	-1.21673	9.43707e-06	-0.910665	-1.21843
60053947	rs2736809	1.00893e-07	0.698921	-1.15199	2.88988e-05	0.14749	-1.15743
60053991	rs3856670	1.32399e-08	-1.66425	-0.819655	8.01068e-06	-1.43686	-0.856103
60054086	rs78853517	4.77412e-08	-1.39717e-10	-1.20134	2.43494e-05	-1.39717e-10	-1.18123
60054148	rs77498628	3.70535e-08	-1.45477	-1.90877e-10	2.53731e-05	-1.14005	-1.90877e-10
60054300	rs115224482	3.76141e-08	-1.43976	-1.90877e-10	2.5903e-05	-1.11938	-1.90877e-10
60054307	rs77746964	3.98492e-08	-1.38203	-1.90877e-10	3.98365e-05	-0.688958	-1.90877e-10
60054406	rs2630175	1.04154e-07	0.727262	-1.14852	3.09645e-05	0.218236	-1.15914
60054410	rs2630176	1.02557e-07	0.716442	-1.15315	3.32381e-05	0.29335	-1.1634
60054443	rs75574149	5.6356e-08	-1.03545	-1.90877e-10	2.9613e-05	-0.985529	-1.90877e-10
60054460	rs2630177	1.04154e-07	0.727262	-1.14852	3.09645e-05	0.218236	-1.15914
60054590	rs9831864	9.71565e-08	0.665796	-1.15661	3.02197e-05	0.201317	-1.16657
60054624	rs9869623	9.71565e-08	0.665796	-1.15661	3.02197e-05	0.201317	-1.16657
60054674	rs2736810	1.03886e-07	0.732763	-1.15661	3.21006e-05	0.261699	-1.16657
60054700	rs11927585	1.41055e-08	-1.65877	-0.761806	8.68535e-06	-1.41094	-0.801168
60054720	rs2630178	1.01032e-07	0.710343	-1.16205	3.13019e-05	0.241474	-1.17154
60054874	rs57249968	3.70446e-08	-1.45501	-1.90877e-10	2.53647e-05	-1.14038	-1.90877e-10
60054966	rs146064513	3.78061e-08	-1.43466	-1.90877e-10	2.60845e-05	-1.1124	-1.90877e-10
60054973	rs2630179	7.05837e-08	0.378345	-1.18868	1.77489e-05	-0.301752	-1.19566
60055038	rs9818696	7.89027e-09	-1.78946	-1.21204	3.90479e-06	-1.79888	-1.21266
60055193	rs17258872	7.09277e-07	1.49711	-1.90877e-10	8.53489e-05	0.073006	-1.90877e-10
60055225	rs2630180	1.08966e-07	0.77071	-1.14681	3.01571e-05	0.190235	-1.15756
60055347	rs2630181	9.32293e-08	0.61944	-1.15151	2.912e-05	0.159573	-1.16189
60055392	rs9874674	6.42958e-08	0.270953	-1.17459	1.64444e-05	-0.390604	-1.18315
60055454	rs2736812	9.66753e-08	0.652254	-1.14803	2.76983e-05	0.106313	-1.15868
60055631	rs9819602	7.85788e-09	-1.79059	-1.21503	3.88595e-06	-1.80088	-1.21549
60055788	rs2630182	1.36461e-08	-1.70496	-0.748727	6.55479e-06	-1.7114	-0.782147
60055846	rs2630183	9.86161e-08	0.674423	-1.15032	2.81857e-05	0.125867	-1.16079
60055914	rs2630184	9.65699e-08	0.652254	-1.14912	2.76705e-05	0.106313	-1.15969
60056028	rs145617980	1.05056e-06	1.88994	-1.90877e-10	0.000280202	1.26177	-1.90877e-10
60056378	rs35086063	2.61836e-08	-1.802	-1.90877e-10	1.35254e-05	-1.76917	-1.90877e-10
60056524	rs2630194	1.39552e-07	0.870139	-0.998842	3.73267e-05	0.248113	-1.00215
60056547	rs2736816	1.2201e-07	0.893248	-1.15628	3.23524e-05	0.26836	-1.16541
60056550	rs2736817	1.2201e-07	0.893248	-1.15628	3.23524e-05	0.26836	-1.16541
60056623	rs2736818	1.19963e-07	0.881924	-1.16188	3.47243e-05	0.344274	-1.17058
60056648	rs2630195	1.44389e-08	-1.64285	-0.754365	6.92429e-06	-1.65113	-0.78758
60056844	rs115856322	4.00094e-08	-1.37802	-1.90877e-10	4.00974e-05	-0.682432	-1.90877e-10
60056853	rs2630196	1.2412e-07	0.916454	-1.16234	3.2807e-05	0.288705	-1.1718
60057008	rs2630197	1.25243e-07	0.930661	-1.16755	3.60562e-05	0.387881	-1.17654
60057049	rs77499478	3.95328e-08	-1.39	-1.90877e-10	3.93221e-05	-0.701956	-1.90877e-10
60057101	rs2630198	1.24807e-07	0.918659	-1.15903	3.15994e-05	0.248174	-1.16878
60057137	rs2630199	1.16468e-07	0.853901	-1.16342	3.08357e-05	0.227725	-1.17279
60057160	rs2630200	1.14838e-07	0.830964	-1.15458	3.04693e-05	0.20768	-1.1647
60057182	rs114929129	3.56308e-08	-1.49392	-1.90877e-10	2.75108e-05	-1.05916	-1.90877e-10
60057184	rs2630201	1.24256e-07	0.916454	-1.16125	3.28398e-05	0.288705	-1.17081
60057408	rs2630202	1.27344e-07	0.942093	-1.16234	3.35533e-05	0.311197	-1.1718
60057411	rs2736819	2.73965e-08	-0.583307	-1.17341	5.34561e-06	-1.50868	-1.18878
60057497	rs2630203	2.87372e-07	1.61522	-1.02158	8.63918e-05	1.10352	-1.01837
60057500	rs2736820	1.48798e-08	-1.71306	-0.654075	7.12603e-06	-1.71922	-0.690765
60057531	rs114689709	2.61818e-08	-1.80207	-1.90877e-10	1.40648e-05	-1.73007	-1.90877e-10
60057777	rs2630204	1.24256e-07	0.916454	-1.16125	3.28398e-05	0.288705	-1.17081
60057957	rs2630205	1.41852e-08	-1.6852	-0.72974	7.0957e-06	-1.65041	-0.76384
60058091	rs2630206	1.27344e-07	0.942093	-1.16234	3.35533e-05	0.311197	-1.1718
60058106	rs76249231	4.07916e-08	-1.35866	-1.90877e-10	4.15583e-05	-0.646645	-1.90877e-10
60058315	rs139202882	6.78807e-08	-1.39717e-10	-0.849384	3.5716e-05	-1.39717e-10	-0.798144
60058473	rs115352667	3.84869e-08	-1.41682	-1.90877e-10	2.67281e-05	-1.08803	-1.90877e-10
60058618	rs73093924	8.62439e-07	1.69263	-1.90877e-10	9.29988e-05	0.158844	-1.90877e-10
60058689	rs115416861	7.65344e-08	-0.729396	-1.90877e-10	4.99178e-05	-0.463365	-1.90877e-10
60059041	rs2630207	3.29878e-08	-0.520549	-1.05045	7.0885e-06	-1.34749	-1.06778
60059071	rs116320406	5.00915e-08	-1.15328	-1.90877e-10	7.10344e-05	-0.110578	-1.90877e-10
60059196	rs115581895	3.80273e-08	-1.42883	-1.90877e-10	2.62936e-05	-1.10442	-1.90877e-10
60059290	rs77246665	1.64367e-08	-1.31016	-0.957461	7.5792e-06	-1.60553	-0.742803
60059610	rs2736821	1.07043e-07	0.77649	-1.17039	3.01791e-05	0.210041	-1.17663
60059864	rs77824914	3.80577e-08	-1.42803	-1.90877e-10	2.28409e-05	-1.24519	-1.90877e-10
60060771	rs2736760	2.61189e-08	-0.668383	-1.13609	5.07211e-06	-1.59407	-1.15592
60060900	rs78727175	3.49029e-08	-1.51457	-1.90877e-10	2.66378e-05	-1.09141	-1.90877e-10
60061262	rs2736761	3.12575e-08	-0.475668	-1.14921	6.21237e-06	-1.37759	-1.16961
60061268	rs2736762	3.12575e-08	-0.475668	-1.14921	6.21237e-06	-1.37759	-1.16961
60061513	rs9311747	7.82329e-09	-1.80075	-1.20928	3.90584e-06	-1.80125	-1.21002
60061523	rs2736763	1.63221e-08	-1.6776	-0.597012	7.86305e-06	-1.67603	-0.635541
60061879	rs79012899	5.40756e-08	-1.39717e-10	-1.07675	2.71606e-05	-1.39717e-10	-1.07197
60062025	rs13100563	1.98543e-06	2.52646	-1.90877e-10	0.000198017	0.914609	-1.90877e-10
60062100	rs2736764	3.44351e-08	-0.542478	-0.985583	7.16441e-06	-1.39535	-1.00927
60062134	rs35755790	9.15229e-07	1.75204	-1.90877e-10	9.7237e-05	0.20341	-1.90877e-10
60062315	rs2736766	3.69957e-08	-0.529902	-0.926434	6.76324e-06	-1.51457	-0.947666
60062400	rs2736767	4.33008e-08	-0.330917	-0.968048	8.36012e-06	-1.2619	-0.988366
60062636	rs13058814	1.29333e-08	-1.76726	-0.740075	6.23536e-06	-1.76285	-0.780657
60062654	rs17062101	1.13539e-06	1.9676	-1.90877e-10	0.000114419	0.366126	-1.90877e-10
60062698	rs2630187	3.92819e-08	-0.449339	-0.947032	8.03988e-06	-1.32015	-0.969181
60062939	rs6807325	4.127e-08	-0.397204	-0.949797	8.28178e-06	-1.28883	-0.970856
60062997	rs73093941	1.04797e-06	1.88747	-1.90877e-10	0.000107684	0.30546	-1.90877e-10
60063149	rs146632735	3.21926e-08	-1.5954	-1.90877e-10	3.12279e-05	-0.932429	-1.90877e-10
60063219	rs3845976	4.31774e-08	-0.363053	-0.938765	8.54525e-06	-1.2681	-0.960261
60063338	rs2366953	1.71733e-08	-1.6013	-0.622478	8.75525e-06	-1.54389	-0.660198
60063363	rs138942380	3.7004e-08	-1.45611	-1.90877e-10	2.53263e-05	-1.1419	-1.90877e-10
60063512	rs75382925	3.47563e-06	3.08639	-1.90877e-10	0.00190926	3.18073	-1.90877e-10
60063557	rs150425461	7.97771e-06	3.91727	-1.90877e-10	0.000876826	2.40257	-1.90877e-10
60063849	rs77356759	4.11017e-08	-1.35109	-1.90877e-10	4.90551e-05	-0.480798	-1.90877e-10
60063964	rs2736769	4.16146e-08	-0.477699	-0.860987	7.47218e-06	-1.47804	-0.884519
60064121	rs79803763	4.71045e-08	-1.39717e-10	-1.21477	2.38005e-05	-1.39717e-10	-1.20404
60064167	rs13069706	1.37669e-08	-1.78342	-0.661445	6.64119e-06	-1.77073	-0.709718
60064296	rs13070338	1.8134e-08	-1.59467	-0.574677	1.05444e-05	-1.3883	-0.629854
60064388	rs4024129	1.03129e-07	0.608594	-1.03975	2.58571e-05	-0.0469932	-1.07417
60064803	rs112127538	4.70626e-08	-1.03466	-0.180998	2.80067e-05	-1.20881	0.167506
60065257	rs7615432	8.88694e-08	0.636645	-1.21661	1.04103e-05	-0.814967	-1.21598
60065319	rs7615522	8.26022e-08	0.562625	-1.21572	9.8087e-06	-0.876135	-1.21434
60065460	rs149668593	4.47121e-08	-1.26689	-1.90877e-10	2.65747e-05	-1.09378	-1.90877e-10
60065566	rs2736776	1.31919e-08	-1.80094	-0.68659	6.25009e-06	-1.79541	-0.745733
60065585	rs7615700	5.30459e-08	0.11348	-1.20946	8.37354e-06	-1.04437	-1.20429
60065774	rs58455872	7.44769e-08	-1.39717e-10	-0.756647	3.99099e-05	-1.39717e-10	-0.687118
60065820	rs115536932	3.22759e-08	-1.59281	-1.90877e-10	2.09629e-05	-1.33099	-1.90877e-10
60066360	rs9829623	7.88256e-09	-1.79724	-1.20524	3.99513e-06	-1.795	-1.19367
60066480	rs79175107	9.28892e-08	-0.535728	-1.90877e-10	1.31184e-05	-1.79973	-1.90877e-10
60066610	rs2736777	3.0634e-08	-0.426299	-1.21873	7.69768e-06	-1.11564	-1.21719
60066644	rs2736778	2.92583e-08	-0.473224	-1.21775	7.3817e-06	-1.15618	-1.21856
60066775	rs2630149	3.08168e-08	-0.420524	-1.21855	7.56015e-06	-1.13308	-1.21777
60066844	rs2736779	3.11237e-08	-0.41047	-1.2187	7.74022e-06	-1.11004	-1.21728
60066991	rs2736780	3.17273e-08	-0.392238	-1.21772	7.82998e-06	-1.09716	-1.21862
60067086	rs2736781	1.22081e-08	-1.73161	-0.833428	6.85133e-06	-1.56038	-0.888923
60067193	rs2736782	1.23105e-08	-1.72819	-0.828498	7.04927e-06	-1.54032	-0.880498
60067238	rs2736783	3.06567e-08	-0.426807	-1.21748	7.71106e-06	-1.1124	-1.21869
60067254	rs76379487	3.44965e-08	-1.52628	-1.90877e-10	3.23157e-05	-0.898189	-1.90877e-10
60067284	rs2736784	3.75178e-08	-0.22409	-1.21823	1.04541e-05	-0.812355	-1.21439
60067425	rs2736785	3.75457e-08	-0.22409	-1.21749	1.04686e-05	-0.812355	-1.21301
60067449	rs2736786	3.82735e-08	-0.204239	-1.21814	1.06169e-05	-0.796621	-1.21468
60067748	rs2736787	1.23014e-08	-1.71914	-0.838282	7.01367e-06	-1.52956	-0.896322
60067812	rs76249488	3.31999e-08	-1.56459	-1.90877e-10	3.01157e-05	-0.968697	-1.90877e-10
60068059	rs4345028	5.19408e-07	1.18555	-1.90877e-10	7.33813e-05	-0.0780723	-1.90877e-10
60068115	rs13321394	7.95463e-09	-1.79298	-1.20041	4.02677e-06	-1.79357	-1.1872
60068148	rs79597745	3.37243e-08	-1.54892	-1.90877e-10	3.1006e-05	-0.93956	-1.90877e-10
60068269	rs2223085	1.31439e-08	-1.78432	-0.706859	6.0058e-06	-1.79538	-0.785638
60068334	rs2223086	3.4209e-08	-0.319534	-1.21511	9.75203e-06	-0.887635	-1.20863
60068367	rs3920478	2.85775e-08	-0.496326	-1.21819	7.3717e-06	-1.16137	-1.21472
60068385	rs4413275	3.35616e-08	-0.338641	-1.21511	9.60691e-06	-0.902628	-1.20863
60068462	rs7646436	8.37145e-08	0.535921	-1.17564	1.05649e-05	-0.841441	-1.17476
60068730	rs2142300	3.35883e-08	-0.338641	-1.21432	9.61237e-06	-0.902628	-1.20806
60069667	rs2736789	8.89377e-09	-1.72267	-1.15912	5.22183e-06	-1.53206	-1.18884
60069748	rs76199501	9.00013e-08	-0.567312	-1.90877e-10	0.000157481	0.685564	-1.90877e-10
60069820	rs77932763	5.71494e-08	-1.39717e-10	-1.02147	3.12171e-05	-1.39717e-10	-0.932777
60069828	rs3845977	8.72866e-08	0.576052	-1.17399	1.10356e-05	-0.80409	-1.16852
60069861	rs114160887	3.53772e-08	-1.50107	-1.90877e-10	3.46874e-05	-0.827366	-1.90877e-10
60070007	rs2630148	7.97226e-09	-1.80193	-1.18923	3.93716e-06	-1.79465	-1.20863
60070138	rs75077067	5.29107e-08	-1.39717e-10	-1.09853	2.79877e-05	-1.39717e-10	-1.04198
60070257	rs138569285	2.85392e-08	-1.71586	-1.90877e-10	1.54159e-05	-1.63834	-1.90877e-10
60070319	rs141678876	2.84911e-08	-1.71754	-1.90877e-10	1.85102e-05	-1.45542	-1.90877e-10
60070332	rs9823026	7.81112e-09	-1.79782	-1.21377	4.09706e-06	-1.75743	-1.20604
60070709	rs34603508	4.6048e-07	1.06513	-1.90877e-10	6.69864e-05	-0.169252	-1.90877e-10
60070869	rs117626811	4.71449e-08	-1.39717e-10	-1.21391	2.37738e-05	-1.39717e-10	-1.20516
60070931	rs4145506	1.04835e-08	-1.49933	-1.218	6.15369e-06	-1.3398	-1.21689
60071079	rs2361335	8.616e-09	-1.72694	-1.18657	5.12282e-06	-1.53406	-1.20598
60071129	rs17325940	7.37387e-08	-0.766608	-1.90877e-10	2.27641e-05	-1.24856	-1.90877e-10
60071169	rs986651	1.20872e-08	-1.80038	-0.774609	5.78868e-06	-1.77007	-0.847764
60071644	rs11918446	8.68069e-08	0.545479	-1.14893	1.13702e-05	-0.796631	-1.14611
60072139	rs73830792	7.07226e-08	0.304976	-1.11335	1.42264e-05	-0.607097	-1.11154
60072205	rs9833389	1.20162e-08	-1.80212	-0.778757	5.72946e-06	-1.77657	-0.851554
60072543	rs73093973	8.39373e-09	-1.74387	-1.19579	4.79957e-06	-1.60389	-1.20132
60072921	rs72880845	7.80748e-09	-1.79814	-1.21391	4.08572e-06	-1.75848	-1.20776
60073153	rs7635362	8.7914e-09	-1.67615	-1.21721	3.91904e-06	-1.78957	-1.21832
60073356	rs7623993	1.14927e-08	-1.41359	-1.21183	4.7038e-06	-1.61116	-1.21421
60073399	rs7645438	8.07151e-08	-0.67621	-1.90877e-10	1.30895e-05	-1.80193	-1.90877e-10
60073567	rs144831779	9.77327e-08	-1.39717e-10	-0.4849	4.6391e-05	-1.39717e-10	-0.536636
60073590	rs6446108	1.11875e-08	-1.4747	-1.17763	4.30013e-06	-1.72736	-1.18774
60073652	rs6801817	1.12835e-08	-1.42507	-1.21873	5.35175e-06	-1.47899	-1.21733
60073676	rs6793429	7.8499e-09	-1.79145	-1.21519	4.15333e-06	-1.74009	-1.20974
60074752	rs986015	9.79066e-08	-0.483122	-1.90877e-10	0.000156414	0.678762	-1.90877e-10
60074775	rs17062141	6.31539e-08	0.229165	-1.15073	1.27439e-05	-0.680276	-1.14841
60074897	rs146478781	2.75602e-08	-1.75076	-1.90877e-10	1.72334e-05	-1.52689	-1.90877e-10
60074906	rs1040335	1.13255e-08	-1.44398	-1.1961	4.67931e-06	-1.6295	-1.20109
60075063	rs17062148	7.44392e-08	0.407577	-1.16473	9.82228e-06	-0.925555	-1.16353
60075118	rs17062150	7.4195e-08	0.407577	-1.16802	9.77551e-06	-0.925555	-1.16831
60075122	rs148205834	5.50043e-08	-1.39717e-10	-1.05972	2.71992e-05	-1.39717e-10	-1.07055
60075192	rs1040336	1.05468e-08	-1.49465	-1.21666	4.40762e-06	-1.6727	-1.21771
60075270	rs1474525	1.17465e-08	-1.4093	-1.19428	4.80316e-06	-1.60517	-1.1993
60075472	rs6797474	1.09831e-08	-1.80208	-0.868698	5.29433e-06	-1.77383	-0.933274
60075547	rs72880854	7.89277e-09	-1.78728	-1.21391	4.15227e-06	-1.74232	-1.20776
60075566	rs115894613	2.76018e-08	-1.74926	-1.90877e-10	1.72934e-05	-1.52342	-1.90877e-10
60075872	rs4679628	4.16547e-08	-0.11899	-1.21873	8.81801e-06	-0.978526	-1.21842
60075945	rs77820433	6.19853e-08	-1.39717e-10	-0.940239	3.37291e-05	-1.39717e-10	-0.855382
60075998	rs78101717	2.92903e-08	-1.68988	-1.90877e-10	1.58202e-05	-1.61245	-1.90877e-10
60076397	rs12493170	3.22011e-08	-0.392141	-1.203	8.46634e-06	-1.0314	-1.20624
60076491	rs9817116	3.8016e-08	-0.210475	-1.21866	8.03987e-06	-1.07072	-1.21861
60076677	rs114939266	2.53405e-06	2.77044	-1.90877e-10	0.00173956	3.08765	-1.90877e-10
60076989	rs6446109	1.11973e-08	-1.80047	-0.851002	5.31129e-06	-1.78663	-0.917273
60077040	rs12636241	1.07437e-08	-1.49779	-1.19502	4.51486e-06	-1.66619	-1.20018
60077258	rs4679629	1.08685e-08	-1.79915	-0.882121	5.14108e-06	-1.79109	-0.945383
60077261	rs6766477	7.75094e-08	0.462384	-1.17912	9.91808e-06	-0.901766	-1.17762
60077274	rs146497157	6.0882e-08	-0.958199	-1.90877e-10	2.60359e-05	-1.11426	-1.90877e-10
60077353	rs115657005	2.80288e-08	-1.73391	-1.90877e-10	1.7891e-05	-1.48944	-1.90877e-10
60077391	rs79581804	9.95576e-08	-1.39717e-10	-0.4664	5.46628e-05	-1.39717e-10	-0.372559
60077541	rs75603068	5.83132e-08	-1.00131	-1.90877e-10	1.3481e-05	-1.77246	-1.90877e-10
60077604	rs9860502	7.87322e-09	-1.79113	-1.21254	4.12747e-06	-1.75033	-1.20574
60077810	rs17310854	2.83555e-08	-1.72231	-1.90877e-10	1.8331e-05	-1.46515	-1.90877e-10
60078883	rs73093988	7.98669e-09	-1.78424	-1.20512	3.90153e-06	-1.80156	-1.21081
60079319	rs11921963	8.90968e-08	-0.577413	-1.90877e-10	1.30877e-05	-1.80207	-1.90877e-10
60079398	rs59085701	7.88454e-09	-1.79454	-1.20769	4.13431e-06	-1.7581	-1.19632
60079461	rs35037895	6.3455e-07	1.38578	-1.90877e-10	8.55508e-05	0.0753682	-1.90877e-10
60079724	rs17062179	6.50785e-07	1.41104	-1.90877e-10	8.58303e-05	0.0786299	-1.90877e-10
60079759	rs7643042	5.37207e-08	0.124906	-1.20824	9.78619e-06	-0.88771	-1.20506
60079774	rs76752768	1.60855e-08	-1.45254	-0.836674	1.05753e-05	-1.26311	-0.752114
60079804	rs115855969	4.29366e-08	-1.30741	-1.90877e-10	4.59332e-05	-0.546555	-1.90877e-10
60079868	rs7610403	6.89483e-08	0.227878	-1.06166	1.22962e-05	-0.81636	-1.0481
60080362	rs17062191	1.00216e-08	-1.54699	-1.2154	4.4117e-06	-1.67133	-1.21815
60080506	rs6777011	2.04455e-08	-0.84386	-1.20551	4.87132e-06	-1.58469	-1.20569
60080887	rs17376767	1.14348e-07	-0.327891	-1.90877e-10	2.65611e-05	-1.0943	-1.90877e-10
60081107	rs35598923	1.0686e-07	-0.395621	-1.90877e-10	2.67016e-05	-1.08902	-1.90877e-10
60081680	rs4679630	1.04454e-08	-1.50458	-1.2164	4.54752e-06	-1.6405	-1.21866
60082115	rs73093995	1.64423e-07	0.0353093	-1.90877e-10	3.49226e-05	-0.820609	-1.90877e-10
60082484	rs147586849	5.38734e-08	-1.39717e-10	-1.0805	2.69646e-05	-1.39717e-10	-1.07922
60082619	rs12636662	1.2024e-08	-1.46295	-1.11727	7.68976e-06	-1.17558	-1.15827
60082718	rs75611353	7.95863e-09	-1.77829	-1.21459	3.89e-06	-1.80211	-1.21322
60082783	rs17062198	1.49384e-08	-1.25926	-1.10394	7.64224e-06	-1.25841	-1.08164
60082884	rs6806074	6.05823e-08	-0.082028	-0.881105	1.08142e-05	-1.05553	-0.937349
60082939	rs6791450	9.36831e-08	0.363155	-0.890374	1.75907e-05	-0.560564	-0.945805
60083186	rs17062206	7.90091e-09	-1.78583	-1.21432	3.89528e-06	-1.80106	-1.21292
60083227	rs6794055	6.06114e-08	-0.102153	-0.860499	1.0875e-05	-1.06877	-0.918512
60083269	rs6794069	6.06234e-08	-0.122158	-0.840297	1.09338e-05	-1.08189	-0.899994
60083293	rs9867348	2.23079e-08	-1.33435	-0.627843	1.13901e-05	-1.21883	-0.722169
60084493	rs78946473	5.89652e-08	-0.99019	-1.90877e-10	5.19069e-05	-0.424289	-1.90877e-10
60084903	rs35881306	9.43399e-08	-0.520232	-1.90877e-10	2.12539e-05	-1.3172	-1.90877e-10
60084924	rs7642268	5.00882e-08	-0.237735	-0.915616	9.46988e-06	-1.15685	-0.968774
60084971	rs7609578	5.0734e-08	-0.218441	-0.922099	9.53191e-06	-1.14444	-0.974658
60085026	rs17376950	2.94213e-08	-1.68542	-1.90877e-10	2.08747e-05	-1.3352	-1.90877e-10
60085890	rs112339820	4.88458e-08	-1.39717e-10	-1.17847	2.62081e-05	-1.39717e-10	-1.10768
60086142	rs2361336	3.91299e-08	-0.426301	-0.973947	8.27952e-06	-1.2385	-1.02146
60086191	rs79837189	5.33357e-07	2.41842	-1.20636	0.000107387	1.51953	-1.21683
60086281	rs6804216	1.32742e-08	-1.65624	-0.825077	5.71848e-06	-1.73798	-0.892063
60086367	rs143635090	2.89707e-08	-1.70085	-1.90877e-10	1.55949e-05	-1.6268	-1.90877e-10
60086849	rs60287158	3.16746e-08	-1.61162	-1.90877e-10	1.53302e-05	-1.64392	-1.90877e-10
60087071	rs11130752	4.8858e-07	2.32889	-1.20452	9.4186e-05	1.38834	-1.21682
60087317	rs13314734	3.09774e-08	-1.63388	-1.90877e-10	1.50233e-05	-1.66414	-1.90877e-10
60087390	rs6807624	1.03973e-07	0.779118	-1.20212	2.62196e-05	0.108705	-1.21594
60087451	rs9813549	4.32345e-08	-0.877928	-0.42257	2.79598e-05	-0.530046	-0.512928
60087461	rs142767447	1.23592e-07	-1.39717e-10	-0.250148	5.57415e-05	-1.39717e-10	-0.353017
60087678	rs6783062	4.79217e-08	-1.39717e-10	-1.19757	2.54114e-05	-1.39717e-10	-1.13854
60087728	rs6772047	4.88692e-07	2.33406	-1.20946	8.71229e-05	1.312	-1.21842
60087817	rs6446110	1.12562e-08	-1.79912	-0.847088	5.48765e-06	-1.75978	-0.911459
60087851	rs12488398	4.90344e-08	-1.39717e-10	-1.17461	2.50799e-05	-1.39717e-10	-1.15167
60088061	rs969561	2.3844e-08	-0.716539	-1.17906	6.27053e-06	-1.36067	-1.17721
60088089	rs79172782	5.86247e-07	2.50863	-1.20203	0.000102781	1.47459	-1.21573
60088435	rs141347406	2.65243e-08	-1.78907	-1.90877e-10	1.31254e-05	-1.7992	-1.90877e-10
60088482	rs969562	1.41332e-08	-1.70915	-0.709465	6.13424e-06	-1.77377	-0.786084
60089286	rs9871368	3.70898e-07	1.96937	-1.12058	9.86435e-05	1.38316	-1.16539
60089314	rs10510825	5.40756e-07	2.42699	-1.20116	0.000100477	1.45071	-1.21452
60089378	rs10510826	3.10179e-08	-1.63257	-1.90877e-10	1.49702e-05	-1.66768	-1.90877e-10
60089571	rs10510827	2.49992e-08	-0.678807	-1.16949	6.65258e-06	-1.31131	-1.16742
60089594	rs9311748	1.29808e-08	-1.69439	-0.809271	5.64468e-06	-1.76538	-0.87765
60089610	rs17377293	2.96914e-08	-1.67628	-1.90877e-10	2.12561e-05	-1.3171	-1.90877e-10
60089635	rs11919455	6.16675e-07	2.54613	-1.18893	0.000112282	1.55529	-1.20802
60089918	rs11130753	5.79288e-07	2.48482	-1.19016	0.000106205	1.50145	-1.20982
60089924	rs138875518	3.89917e-08	-1.40379	-1.90877e-10	3.74598e-05	-0.750473	-1.90877e-10
60089983	rs17311592	2.9227e-08	-1.69204	-1.90877e-10	2.05979e-05	-1.34855	-1.90877e-10
60090013	rs6766789	1.25815e-08	-1.72588	-0.809032	7.837e-06	-1.55573	-0.75916
60090043	rs11130754	5.09121e-07	2.36656	-1.20101	9.52425e-05	1.39773	-1.21504
60090116	rs12330253	4.54234e-08	-0.957092	-0.294016	2.86363e-05	-0.62126	-0.397809
60090262	rs77594161	1.04102e-07	-1.39717e-10	-0.421768	4.64549e-05	-1.39717e-10	-0.535259
60090402	rs10780042	1.38228e-08	-1.79593	-0.644884	7.2405e-06	-1.79981	-0.594246
60090683	rs11917733	1.62547e-07	1.24244	-1.21861	0.000394509	2.81925	-1.21535
60090694	rs4679510	1.15977e-08	-1.76636	-0.849972	5.88915e-06	-1.68655	-0.914081
60091006	rs4679511	1.99062e-08	-0.867702	-1.20841	5.82103e-06	-1.41114	-1.20112
60091008	rs115850384	2.9227e-08	-1.69204	-1.90877e-10	2.05979e-05	-1.34855	-1.90877e-10
60091156	rs4679631	1.14782e-08	-1.79071	-0.835974	5.67854e-06	-1.7357	-0.901346
60091257	rs2205361	2.21175e-08	-0.768839	-1.20193	6.11621e-06	-1.36881	-1.19399
60091318	rs144555397	1.8867e-08	-0.944151	-1.18557	1.15805e-05	-0.730104	-1.19431
60091567	rs13099584	6.79234e-08	0.34351	-1.19226	1.8968e-05	-0.241865	-1.18912
60091796	rs75566375	7.27192e-08	-0.780531	-1.90877e-10	6.79607e-05	-0.154813	-1.90877e-10
60091798	rs58527891	1.22057e-08	-1.41928	-1.14595	6.1796e-06	-1.43067	-1.12182
60091934	rs33997839	7.53006e-08	0.302867	-1.04851	2.1071e-05	-0.276494	-1.04935
60092067	rs35714610	2.73722e-08	-0.584377	-1.17323	9.1722e-06	-0.994863	-1.1627
60092100	rs6773600	1.19499e-08	-1.78213	-0.80429	6.06661e-06	-1.7167	-0.854241
60092228	rs147674915	3.96311e-08	-1.38752	-1.90877e-10	3.59598e-05	-0.79134	-1.90877e-10
60092267	rs34908488	2.23167e-08	-0.785191	-1.17661	6.0328e-06	-1.4047	-1.17183
60092706	rs6782148	1.13024e-08	-1.77116	-0.870963	5.78018e-06	-1.70272	-0.916586
60092789	rs6807027	2.53264e-07	1.66935	-1.20205	0.000862556	3.60386	-1.21771
60092971	rs6773849	1.11036e-07	0.809719	-1.167	0.00020211	2.13757	-1.2025
60093362	rs996174	2.62727e-07	1.69699	-1.19301	0.000894525	3.63834	-1.21579
60093479	rs75362386	4.69654e-08	-1.39717e-10	-1.21772	2.3519e-05	-1.39717e-10	-1.21593
60093564	rs116927883	4.69484e-08	-1.39717e-10	-1.21809	2.348e-05	-1.39717e-10	-1.21759
60093775	rs4679512	9.6681e-09	-1.68528	-1.11303	4.90377e-06	-1.69659	-1.08714
60093892	rs71313744	7.73842e-08	-0.718353	-1.90877e-10	1.30866e-05	-1.80215	-1.90877e-10
60094030	rs12630887	1.31791e-08	-1.4674	-1.02111	1.94402e-05	-0.324318	-1.08208
60094274	rs6764937	1.61124e-07	1.02129	-1.00625	0.000268654	2.30417	-1.08448
60094277	rs141538651	2.7409e-08	-1.75626	-1.90877e-10	1.40551e-05	-1.73076	-1.90877e-10
60094353	rs17312006	3.88321e-08	-1.40789	-1.90877e-10	3.48292e-05	-0.823285	-1.90877e-10
60094453	rs6788803	5.0992e-08	0.0349336	-1.1704	1.50547e-05	-0.493954	-1.1681
60094495	rs150887969	6.7136e-08	-0.860416	-1.90877e-10	6.13779e-05	-0.256692	-1.90877e-10
60094552	rs78312640	2.51145e-07	1.43572	-0.97683	0.000346243	2.52019	-1.04679
60094704	rs17062269	7.89062e-09	-1.78579	-1.21567	3.90491e-06	-1.80196	-1.20955
60094713	rs17062272	5.18611e-08	-1.39717e-10	-1.11857	2.67378e-05	-1.39717e-10	-1.08767
60094758	rs6789112	9.80967e-09	-1.79587	-0.987898	4.73311e-06	-1.79499	-1.02417
60094767	rs13317306	3.07734e-08	-1.64049	-1.90877e-10	2.62101e-05	-1.1076	-1.90877e-10
60095070	rs2142301	8.29408e-09	-1.76361	-1.18798	3.9179e-06	-1.79642	-1.21177
60095194	rs2142302	8.36308e-09	-1.72585	-1.21746	5.45501e-06	-1.4632	-1.21401
60095515	rs17378007	3.90967e-08	-1.4011	-1.90877e-10	3.09577e-05	-0.941119	-1.90877e-10
60095604	rs9311749	8.69151e-09	-1.78449	-1.1203	5.28072e-06	-1.54233	-1.16735
60095691	rs17062284	7.95533e-09	-1.80214	-1.19116	4.01133e-06	-1.80199	-1.18262
60095794	rs926140	1.83252e-08	-1.73621	-0.422648	1.47362e-05	-1.19694	-0.486498
60095853	rs926141	1.81855e-08	-1.79476	-0.371751	1.06616e-05	-1.55182	-0.455276
60096270	rs76292036	2.08103e-08	-1.42501	-0.606679	9.85378e-06	-1.59502	-0.490871
60096376	rs149439253	4.69285e-08	-1.39717e-10	-1.21851	2.35808e-05	-1.39717e-10	-1.21331
60096564	rs11130755	7.9148e-09	-1.79967	-1.19873	4.29531e-06	-1.7009	-1.21532
60096804	rs73096039	7.95761e-09	-1.80202	-1.19099	4.0266e-06	-1.79446	-1.18636
60096923	rs12715549	9.01853e-09	-1.7942	-1.07366	4.5437e-06	-1.72763	-1.13237
60096993	rs74397956	4.7274e-08	-1.39717e-10	-1.21118	2.40548e-05	-1.39717e-10	-1.19341
60097800	rs56263520	1.15274e-08	-1.64742	-0.97499	7.72868e-06	-1.35482	-0.973986
60097874	rs34476489	1.25234e-08	-1.75321	-0.786328	9.31808e-06	-1.26309	-0.878692
60097915	rs9814915	7.93501e-09	-1.79402	-1.20184	5.62646e-06	-1.50814	-1.13812
60097943	rs13088112	9.17656e-09	-1.78916	-1.06132	4.49167e-06	-1.74872	-1.12279
60097993	rs9834956	1.22331e-08	-1.7908	-0.772187	8.08544e-06	-1.41754	-0.866139
60098144	rs726409	8.25673e-09	-1.76188	-1.19423	5.21534e-06	-1.60246	-1.11968
60098201	rs9852879	9.14801e-09	-1.75439	-1.09921	5.32431e-06	-1.60773	-1.09373
60098301	rs146716183	4.65923e-08	-1.2257	-1.90877e-10	1.85728e-05	-1.45204	-1.90877e-10
60098309	rs2361337	1.1577e-08	-1.79273	-0.825392	5.85801e-06	-1.73272	-0.873211
60098433	rs3887229	2.1652e-08	-1.67335	-0.318693	1.08612e-05	-1.80169	-0.186854
60098725	rs75130326	2.0252e-08	-1.68255	-0.376337	1.02263e-05	-1.80014	-0.248643
60098968	rs760316	7.87823e-09	-1.79416	-1.20888	5.57974e-06	-1.49736	-1.15724
60099156	rs760317	9.45706e-09	-1.76627	-1.0541	6.97342e-06	-1.31938	-1.11225
60099180	rs74418294	3.67479e-08	-1.46306	-1.90877e-10	2.8237e-05	-1.03311	-1.90877e-10
60099334	rs11712298	7.83679e-09	-1.80141	-1.2069	3.92392e-06	-1.80204	-1.20461
60099368	rs78484767	2.03569e-08	-1.63199	-0.421727	9.72797e-06	-1.80134	-0.297397
60099454	rs11708236	7.81989e-09	-1.80141	-1.20906	3.91822e-06	-1.80204	-1.20607
60099466	rs79424112	2.29147e-08	-1.39458	-0.540782	1.08497e-05	-1.57559	-0.414011
60099524	rs11708267	7.82806e-09	-1.80141	-1.20802	3.92138e-06	-1.80204	-1.20526
60099871	rs7639761	8.32229e-09	-1.7354	-1.2128	4.7279e-06	-1.64747	-1.17279
60100169	rs78865915	2.07744e-07	-1.39717e-10	0.269171	0.000135446	-1.39717e-10	0.53483
60100332	rs7630991	1.36423e-08	-1.79266	-0.661307	6.65666e-06	-1.74178	-0.736346
60100426	rs6446111	1.08572e-08	-1.79033	-0.891973	7.17156e-06	-1.44169	-0.961926
60100482	rs6446112	9.14559e-09	-1.7931	-1.06076	4.56687e-06	-1.73931	-1.1156
60100560	rs67221972	9.25197e-09	-1.75816	-1.08414	5.43863e-06	-1.59629	-1.08393
60100775	rs6446113	8.92479e-09	-1.79628	-1.08203	4.49615e-06	-1.73851	-1.13201
60100776	rs7653008	8.99629e-09	-1.78601	-1.08431	4.37635e-06	-1.7637	-1.13382
60100903	rs6798840	1.0999e-08	-1.79359	-0.875741	7.17594e-06	-1.46089	-0.942119
60100978	rs115773501	3.68734e-08	-1.45965	-1.90877e-10	2.83822e-05	-1.02798	-1.90877e-10
60101244	rs148188965	2.83032e-08	-1.72416	-1.90877e-10	1.31072e-05	-1.80058	-1.90877e-10
60101340	rs9831468	8.45653e-09	-1.71856	-1.21363	4.54208e-06	-1.69809	-1.16227
60101445	rs80081808	4.01696e-07	0.928558	-1.90877e-10	0.000113786	0.360579	-1.90877e-10
60101821	rs7634619	1.74318e-08	-1.78932	-0.419522	1.14179e-05	-1.45076	-0.487797
60101835	rs1016448	8.17207e-09	-1.79991	-1.16651	4.12993e-06	-1.74157	-1.21391
60101853	rs7648380	1.12071e-08	-1.78954	-0.861045	7.33763e-06	-1.44549	-0.935232
60102035	rs7648572	1.22529e-08	-1.79102	-0.770356	5.78397e-06	-1.75905	-0.859603
60102060	rs1022445	7.952e-09	-1.80131	-1.1924	4.01885e-06	-1.80007	-1.18267
60102091	rs7646225	1.22088e-08	-1.79462	-0.770356	6.94589e-06	-1.57599	-0.859603
60102175	rs4679633	7.96996e-09	-1.80131	-1.19015	4.03219e-06	-1.80007	-1.17936
60102186	rs7648665	1.22057e-08	-1.79007	-0.775163	5.70004e-06	-1.76319	-0.87008
60102221	rs4679634	8.13007e-09	-1.76803	-1.20354	4.23273e-06	-1.73665	-1.19425
60102446	rs4679635	9.31639e-09	-1.78131	-1.05405	5.67273e-06	-1.52216	-1.11591
60102497	rs74827199	4.71642e-08	-1.39717e-10	-1.2135	2.3931e-05	-1.39717e-10	-1.19857
60102668	rs7634772	8.62783e-09	-1.79845	-1.1137	4.34338e-06	-1.79863	-1.10646
60102913	rs7632624	9.39023e-09	-1.79236	-1.0351	5.57151e-06	-1.55852	-1.09755
60103026	rs4679636	1.05183e-08	-1.79928	-0.914736	5.27136e-06	-1.75487	-0.956588
60103098	rs12636523	1.91155e-08	-1.60002	-0.516618	8.77781e-06	-1.80187	-0.399648
60103119	rs28494615	9.28333e-09	-1.79852	-1.04039	5.3477e-06	-1.59523	-1.10184
60103125	rs28538005	9.25909e-09	-1.79852	-1.04301	5.33639e-06	-1.59523	-1.10396
60103273	rs34737256	9.33115e-09	-1.79077	-1.04301	5.57873e-06	-1.55082	-1.10396
60103296	rs28709472	9.33115e-09	-1.79077	-1.04301	5.57873e-06	-1.55082	-1.10396
60103355	rs34894656	9.3422e-09	-1.78959	-1.04301	5.70802e-06	-1.52791	-1.10396
60103408	rs34841206	9.34766e-09	-1.79425	-1.03776	5.59765e-06	-1.55169	-1.09971
60103760	rs74579058	1.80671e-08	-1.56897	-0.604076	8.1247e-06	-1.79963	-0.479198
60104028	rs56334439	8.98618e-09	-1.79172	-1.07973	4.68391e-06	-1.75491	-1.0747
60104131	rs9847443	1.30929e-08	-1.79646	-0.698603	7.76919e-06	-1.55451	-0.769067
60104357	rs9809808	1.33288e-08	-1.77673	-0.700482	8.20719e-06	-1.49866	-0.770076
60104360	rs9867457	1.26409e-08	-1.77673	-0.753474	7.81312e-06	-1.49866	-0.819282
60104416	rs9847682	1.41112e-08	-1.79343	-0.626739	8.50538e-06	-1.52889	-0.704153
60104831	rs74954961	1.34533e-08	-1.79804	-0.669877	6.70963e-06	-1.72588	-0.744316
60104841	rs75531891	1.34673e-08	-1.79699	-0.669877	6.68166e-06	-1.73006	-0.744316
60104942	rs143771619	3.45054e-08	-1.52602	-1.90877e-10	2.56406e-05	-1.12956	-1.90877e-10
60104980	rs34872452	1.27726e-08	-1.79868	-0.721159	6.46365e-06	-1.71564	-0.791905
60105165	rs12635236	1.7532e-08	-1.76034	-0.442769	1.28415e-05	-1.31176	-0.5093
60105194	rs9852627	1.28951e-08	-1.79772	-0.712577	6.4863e-06	-1.7201	-0.783954
60105206	rs12629851	1.30019e-08	-1.78946	-0.712577	8.06162e-06	-1.50267	-0.783954
60105329	rs9815054	1.06385e-08	-1.78955	-0.913109	7.22623e-06	-1.43472	-0.961305
60105454	rs9852972	1.26256e-08	-1.79772	-0.733696	6.36068e-06	-1.7201	-0.803511
60105791	rs9877256	1.31425e-08	-1.7997	-0.691582	6.55879e-06	-1.7131	-0.779837
60105815	rs9819455	1.76473e-08	-1.78722	-0.40934	1.1789e-05	-1.41956	-0.487013
60105991	rs9857624	1.40589e-08	-1.79795	-0.625933	7.06473e-06	-1.72202	-0.69661
60105993	rs11715819	1.09203e-08	-1.64742	-1.02909	6.52948e-06	-1.49219	-1.00522
60106128	rs7642167	2.04156e-08	-1.78722	-0.26362	1.39044e-05	-1.41956	-0.321977
60106497	rs7644751	1.46849e-08	-1.78686	-0.593457	9.12829e-06	-1.49626	-0.666105
60106617	rs77646852	5.47319e-08	-1.06469	-1.90877e-10	2.46098e-05	-1.1706	-1.90877e-10
60106651	rs9878583	1.45538e-08	-1.8004	-0.58888	7.41479e-06	-1.70846	-0.661802
60106693	rs77011490	1.65071e-08	-1.56848	-0.694865	7.1243e-06	-1.80026	-0.609972
60106852	rs9882623	1.46722e-08	-1.79689	-0.584286	7.31524e-06	-1.7263	-0.657482
60106968	rs7633785	1.38543e-08	-1.79888	-0.639655	7.00512e-06	-1.71762	-0.709484
60107186	rs7611309	1.36293e-08	-1.79303	-0.661891	6.71922e-06	-1.73845	-0.730322
60107245	rs7650052	1.79226e-08	-1.78299	-0.398083	1.24581e-05	-1.39926	-0.45211
60107273	rs149189094	4.79722e-08	-1.39717e-10	-1.19651	2.36713e-05	-1.39717e-10	-1.20948
60107310	rs7636416	1.35302e-08	-1.7915	-0.670712	6.63859e-06	-1.74226	-0.738581
60107333	rs7636422	1.81168e-08	-1.77825	-0.392049	1.27947e-05	-1.37844	-0.446277
60107367	rs7650150	1.86115e-08	-1.77015	-0.373207	1.34564e-05	-1.34623	-0.42806
60107497	rs74278845	2.06489e-08	-1.27934	-0.760131	9.41144e-06	-1.45948	-0.672332
60107506	rs76372042	2.0315e-08	-1.27934	-0.776433	9.24533e-06	-1.45948	-0.690139
60107521	rs7647923	1.04241e-08	-1.67821	-1.0448	4.65709e-06	-1.73545	-1.0999
60107670	rs9839495	1.13282e-08	-1.59349	-1.04635	4.44825e-06	-1.78405	-1.09718
60107753	rs72882745	1.14355e-08	-1.72023	-0.910178	6.64459e-06	-1.60002	-0.879923
60107902	rs72882746	2.16486e-08	-1.27538	-0.716818	1.02425e-05	-1.42205	-0.625143
60107926	rs145647152	1.28655e-07	-0.210002	-1.90877e-10	8.21676e-05	0.0350195	-1.90877e-10
60107930	rs2885254	1.05555e-08	-1.6888	-1.02168	4.80271e-06	-1.72726	-1.0773
60107964	rs5007870	3.79157e-08	-1.43177	-1.90877e-10	2.95888e-05	-0.986345	-1.90877e-10
60108025	rs2361338	1.29594e-08	-1.7881	-0.717215	6.22316e-06	-1.74954	-0.795926
60108030	rs4465902	2.18239e-08	-1.19819	-0.785938	9.77648e-06	-1.39323	-0.700535
60108065	rs4289309	2.08976e-08	-1.2354	-0.792108	9.41888e-06	-1.42374	-0.707289
60108087	rs4542973	2.06375e-08	-1.2354	-0.804631	9.29054e-06	-1.42374	-0.721008
60108210	rs4622857	2.0955e-08	-1.22621	-0.798554	9.42317e-06	-1.41622	-0.714348
60108296	rs4465903	1.91464e-08	-1.30404	-0.810978	8.72634e-06	-1.47943	-0.72797
60108357	rs4234290	9.02443e-09	-1.80161	-1.06559	4.72404e-06	-1.78722	-1.03386
60108413	rs4679637	8.34919e-09	-1.72785	-1.21712	4.47328e-06	-1.66629	-1.20933
60108517	rs35345892	1.75197e-08	-1.73813	-0.465684	1.36752e-05	-1.24142	-0.516737
60108734	rs77459161	1.90556e-08	-1.30279	-0.81698	8.60114e-06	-1.48729	-0.734556
60108735	rs74572528	1.82159e-08	-1.30916	-0.855679	8.27144e-06	-1.4838	-0.777136
60108994	rs72882755	1.80934e-08	-1.29676	-0.874832	8.27561e-06	-1.46081	-0.799625
60109015	rs72882758	1.79114e-08	-1.30067	-0.881031	8.09814e-06	-1.47696	-0.805143
60109057	rs72882760	1.80132e-08	-1.30916	-0.866868	8.16992e-06	-1.4838	-0.789485
60109117	rs72882762	1.76878e-08	-1.28922	-0.905046	7.83172e-06	-1.47501	-0.84055
60109302	rs115784186	4.16308e-08	-1.3383	-1.90877e-10	3.39056e-05	-0.850162	-1.90877e-10
60109323	rs75207763	1.33172e-08	-1.58651	-0.891572	5.7008e-06	-1.80155	-0.831583
60109369	rs9846395	9.42026e-09	-1.79391	-1.03037	5.72868e-06	-1.54693	-1.08133
60109669	rs6798836	9.50112e-09	-1.77911	-1.03662	4.95564e-06	-1.70455	-1.06866
60109679	rs80056411	1.59181e-08	-1.39989	-0.899792	7.24639e-06	-1.55846	-0.834783
60110048	rs74649850	1.35856e-08	-1.57306	-0.88507	5.7963e-06	-1.80065	-0.815872
60110143	rs7643359	9.9651e-09	-1.73892	-1.02913	5.01199e-06	-1.68201	-1.0799
60110171	rs2178929	1.21618e-08	-1.74581	-0.823024	9.40174e-06	-1.26433	-0.868516
60110225	rs7615233	1.20719e-08	-1.75323	-0.823024	9.18365e-06	-1.2878	-0.868516
60110337	rs9813494	8.66685e-09	-1.75281	-1.15482	4.59568e-06	-1.66199	-1.18663
60110406	rs9813638	1.26924e-08	-1.74812	-0.778019	9.67597e-06	-1.28061	-0.823492
60110412	rs9871341	1.19809e-08	-1.7781	-0.805717	8.55491e-06	-1.37754	-0.849698
60110443	rs9311750	1.25153e-08	-1.74429	-0.795891	9.60154e-06	-1.26885	-0.842964
60110502	rs12107521	1.09997e-08	-1.74961	-0.91966	6.15197e-06	-1.66711	-0.889862
60110529	rs9311751	1.24115e-08	-1.74812	-0.8004	9.44914e-06	-1.28061	-0.847213
60110558	rs9813806	1.29262e-08	-1.72611	-0.781765	1.03761e-05	-1.2046	-0.82964
60110683	rs9855874	1.28709e-08	-1.74429	-0.767876	9.85874e-06	-1.26885	-0.816528
60110821	rs12106838	1.664e-08	-1.28392	-0.971407	7.36417e-06	-1.47076	-0.906354
60110882	rs72882775	1.97467e-08	-1.25261	-0.831538	8.88173e-06	-1.43778	-0.751964
60110914	rs58595175	1.32999e-08	-1.73094	-0.748438	1.05626e-05	-1.21827	-0.798157
60111056	rs9818283	1.16409e-08	-1.80211	-0.810499	6.95942e-06	-1.58016	-0.853483
60111062	rs9876035	1.16404e-08	-1.80215	-0.810499	7.01262e-06	-1.57255	-0.853483
60111266	rs9856850	1.19952e-08	-1.80201	-0.780622	6.99703e-06	-1.58172	-0.846535
60111308	rs9818726	9.24211e-09	-1.72237	-1.121	4.93746e-06	-1.61669	-1.16021
60111440	rs73097523	1.07964e-08	-1.61065	-1.07727	7.13664e-06	-1.33415	-1.07435
60111677	rs9823129	9.37152e-09	-1.72679	-1.10267	5.04361e-06	-1.60978	-1.14584
60111767	rs2178930	1.06558e-08	-1.57002	-1.13101	4.10408e-06	-1.79213	-1.16963
60111969	rs79124816	4.12279e-08	-1.34802	-1.90877e-10	3.3083e-05	-0.874722	-1.90877e-10
60112295	rs722070	1.19962e-08	-1.80119	-0.781363	7.30478e-06	-1.52851	-0.856699
60112359	rs722071	1.11214e-08	-1.55154	-1.10672	4.16107e-06	-1.79469	-1.15328
60112529	rs56687712	1.34692e-08	-1.8017	-0.665026	7.93001e-06	-1.57745	-0.725635
60112530	rs59481751	1.32656e-08	-1.8017	-0.680261	7.81687e-06	-1.57745	-0.740006
60112549	rs66933131	1.31953e-08	-1.80215	-0.685131	7.61189e-06	-1.59943	-0.744597
60112608	rs66489460	1.37204e-08	-1.80142	-0.646837	8.11097e-06	-1.56409	-0.716436
60112645	rs62240241	1.18933e-08	-1.80142	-0.789747	6.97543e-06	-1.56409	-0.86726
60112658	rs73097527	8.82239e-09	-1.72191	-1.16793	4.77906e-06	-1.64332	-1.16618
60112798	rs116197896	4.83495e-08	-1.18868	-1.90877e-10	2.17115e-05	-1.2959	-1.90877e-10
60112799	rs115208463	4.74409e-08	-1.20765	-1.90877e-10	2.12001e-05	-1.31973	-1.90877e-10
60112829	rs60801834	1.54134e-08	-1.53176	-0.800137	5.7316e-06	-1.75721	-0.870535
60112830	rs55659703	1.10215e-08	-1.61977	-1.04752	4.67085e-06	-1.71438	-1.11802
60112854	rs41397044	1.47082e-08	-1.58129	-0.797441	5.67306e-06	-1.77305	-0.864966
60113107	rs77324651	7.77713e-09	-1.80152	-1.21443	3.92968e-06	-1.78696	-1.21822
60113468	rs66498237	8.37192e-09	-1.73437	-1.20788	4.35171e-06	-1.69249	-1.21069
60113545	rs9829738	1.29596e-08	-1.72916	-0.77614	1.0144e-05	-1.19904	-0.857816
60113719	rs11915829	2.13863e-08	-0.834875	-1.16951	1.449e-05	-0.537978	-1.1623
60113861	rs9833904	1.12694e-08	-1.43034	-1.2147	8.82226e-06	-0.978037	-1.21843
60113968	rs7616359	1.28221e-08	-1.32575	-1.19021	2.02213e-05	-0.1539	-1.21311
60114118	rs13088055	8.52443e-09	-1.72494	-1.19926	6.68513e-06	-1.26564	-1.20822
60114233	rs13087782	1.42858e-08	-1.22956	-1.17831	2.4957e-05	0.0501673	-1.20676
60114403	rs116139282	3.35882e-08	-1.55296	-1.90877e-10	1.31543e-05	-1.797	-1.90877e-10
60114556	rs76226884	1.10163e-08	-1.46016	-1.2076	8.11036e-06	-1.0626	-1.218
60114621	rs34600946	8.84986e-09	-1.68604	-1.2007	7.18462e-06	-1.19766	-1.20414
60115140	rs9839662	1.10335e-08	-1.4942	-1.17201	8.24285e-06	-1.06383	-1.20057
60115250	rs74792483	2.11026e-08	-0.887965	-1.12977	1.51312e-05	-0.541584	-1.1154
60115462	rs41355450	1.09838e-08	-1.50756	-1.16315	8.10266e-06	-1.0846	-1.19695
60115653	rs12638815	9.06629e-09	-1.64861	-1.21396	7.62531e-06	-1.12484	-1.21743
60115726	rs12633953	9.13422e-09	-1.64308	-1.21203	7.72245e-06	-1.11326	-1.21635
60115757	rs2064015	1.06494e-08	-1.52706	-1.17457	7.80429e-06	-1.11522	-1.20385
60115937	rs12639423	9.28764e-09	-1.62589	-1.21256	7.99287e-06	-1.07797	-1.21722
60116055	rs2064016	1.04399e-08	-1.52063	-1.20087	7.77935e-06	-1.10508	-1.21718
60116087	rs80064068	2.15997e-08	-0.829156	-1.1653	1.55546e-05	-0.472687	-1.1567
60116304	rs11921817	1.68904e-08	-1.10164	-1.13875	1.12751e-05	-0.826062	-1.12509
60116356	rs2064017	1.02741e-08	-1.53969	-1.19782	7.55554e-06	-1.13526	-1.2162
60116397	rs2064018	1.03557e-08	-1.53341	-1.19619	7.63586e-06	-1.12527	-1.21561
60116440	rs2064019	1.02741e-08	-1.53969	-1.19782	7.55554e-06	-1.13526	-1.2162
60116660	rs11918355	1.09935e-08	-1.46687	-1.20297	9.85716e-06	-0.867231	-1.21831
60116666	rs116583085	3.0933e-08	-1.63531	-1.90877e-10	1.30913e-05	-1.8018	-1.90877e-10
60116823	rs116721496	1.37528e-08	-1.30959	-1.1363	1.45769e-05	-0.571864	-1.12244
60117021	rs4679514	4.70217e-08	-1.21653	-1.90877e-10	2.05459e-05	-1.35108	-1.90877e-10
60117423	rs72884606	1.84503e-08	-0.939011	-1.21304	1.75852e-05	-0.307793	-1.19889
60117477	rs72884607	1.7783e-08	-0.970979	-1.21791	1.65501e-05	-0.349951	-1.2174
60117642	rs61085940	1.01601e-08	-1.59947	-1.1492	8.01408e-06	-1.14611	-1.14643
60118008	rs13080137	1.13377e-08	-1.44914	-1.18986	1.12303e-05	-0.784795	-1.17033
60118177	rs188867859	5.35908e-08	-1.39717e-10	-1.08576	2.7458e-05	-1.39717e-10	-1.06108
60118181	rs13080038	1.56708e-07	0.0262003	-0.0389511	0.000858199	2.45097	-0.069879
60118190	rs73097532	6.08637e-08	-1.50411	0.545615	0.000125452	-0.1367	0.594878
60118730	rs56339134	4.94863e-08	-0.716164	-0.449277	0.000140657	1.00157	-0.42899
60118879	rs9682976	1.82381e-08	-0.987738	-1.17589	1.38374e-05	-0.580845	-1.16552
60118990	rs9682987	1.87085e-08	-0.95769	-1.18047	1.42818e-05	-0.54411	-1.17065
60119081	rs2361339	2.01715e-08	-0.898526	-1.16434	1.63273e-05	-0.426969	-1.15394
60119143	rs78847124	9.35578e-09	-1.79411	-1.03703	5.00215e-06	-1.76764	-0.996237
60119586	rs142309006	9.54604e-08	-1.39717e-10	-0.508424	4.33709e-05	-1.39717e-10	-0.603954
60119817	rs7427130	1.89729e-08	-0.95769	-1.16643	1.45064e-05	-0.54411	-1.15504
60119998	rs9820356	2.76578e-08	-1.74723	-1.90877e-10	1.59242e-05	-1.6059	-1.90877e-10
60120068	rs17379551	5.46668e-08	-0.415659	-0.65022	0.000192784	1.55665	-0.668821
60120243	rs10510828	4.65766e-08	-0.55077	-0.675267	0.000149168	1.31713	-0.685804
60120257	rs35411457	2.63002e-08	-1.79756	-1.90877e-10	1.3949e-05	-1.73833	-1.90877e-10
60120437	rs9876439	2.68786e-08	-1.77581	-1.90877e-10	1.72041e-05	-1.5286	-1.90877e-10
60120954	rs7628184	3.03499e-08	-1.65434	-1.90877e-10	1.74479e-05	-1.51452	-1.90877e-10
60120995	rs7638267	2.16019e-08	-0.799076	-1.19528	1.81286e-05	-0.288128	-1.18812
60121031	rs111572532	5.28551e-08	0.119124	-1.21871	2.41519e-05	0.0285319	-1.21791
60121220	rs9881474	2.17959e-08	-0.777819	-1.20759	1.88629e-05	-0.236944	-1.1996
60121321	rs9826272	2.19613e-08	-0.769585	-1.20827	1.90388e-05	-0.22677	-1.20049
60121440	rs9881795	2.27154e-08	-0.735491	-1.2086	1.98478e-05	-0.184721	-1.20093
60121485	rs17379746	1.92965e-08	-0.898185	-1.20903	1.58278e-05	-0.41048	-1.2015
60121499	rs79766092	4.88184e-08	-1.39717e-10	-1.17903	2.5071e-05	-1.39717e-10	-1.15203
60121883	rs79177799	2.69539e-08	-1.77301	-1.90877e-10	1.82427e-05	-1.46998	-1.90877e-10
60122023	rs17062315	2.62634e-08	-0.581962	-1.217	2.42321e-05	0.0271276	-1.21319
60122071	rs76711549	2.65023e-08	-1.7899	-1.90877e-10	1.39741e-05	-1.73653	-1.90877e-10
60122156	rs17062321	2.62326e-08	-0.581962	-1.21817	2.41906e-05	0.0271276	-1.2149
60122415	rs114807731	3.16266e-08	-1.61314	-1.90877e-10	1.83695e-05	-1.46305	-1.90877e-10
60122472	rs12629469	9.49276e-08	0.0214513	-0.535473	0.000617083	2.63768	-0.586419
60122926	rs9681146	2.30484e-08	-0.71094	-1.2186	2.00477e-05	-0.157254	-1.21838
60122955	rs17062324	2.65175e-08	-0.572093	-1.21724	2.43917e-05	0.0392076	-1.2187
60123450	rs77563983	2.68129e-08	-1.77825	-1.90877e-10	1.76959e-05	-1.50041	-1.90877e-10
60123504	rs17314091	2.71239e-08	-1.76672	-1.90877e-10	1.70732e-05	-1.53623	-1.90877e-10
60123522	rs10510829	1.01523e-08	-1.66102	-1.08842	5.11133e-06	-1.65925	-1.08303
60123553	rs75221616	3.00724e-08	-1.66353	-1.90877e-10	1.70393e-05	-1.53822	-1.90877e-10
60123565	rs78428117	3.03436e-08	-1.65455	-1.90877e-10	1.72508e-05	-1.52588	-1.90877e-10
60123590	rs11715209	1.03796e-08	-1.66608	-1.06122	5.22836e-06	-1.66434	-1.0553
60123603	rs75630459	3.01616e-08	-1.66057	-1.90877e-10	1.7109e-05	-1.53414	-1.90877e-10
60124230	rs7623479	5.32633e-08	-0.509273	-0.582617	0.000181937	1.44002	-0.610107
60124388	rs2361340	1.8849e-08	-1.75288	-0.377794	2.29293e-05	-0.873006	-0.368323
60124510	rs9860134	2.74501e-08	-1.75476	-1.90877e-10	1.65767e-05	-1.56574	-1.90877e-10
60124580	rs6788821	2.10442e-08	-0.920612	-1.0999	3.28645e-05	0.20035	-1.0817
60124674	rs78749776	2.98119e-08	-1.67223	-1.90877e-10	1.68351e-05	-1.55028	-1.90877e-10
60125182	rs7624360	2.58404e-08	-1.52514	-0.290055	1.94656e-05	-1.14278	-0.262315
60125368	rs76044636	2.71899e-08	-1.76429	-1.90877e-10	1.4691e-05	-1.68651	-1.90877e-10
60125570	rs7626928	8.2734e-08	0.0261777	-0.677684	0.000492614	2.5335	-0.707521
60125981	rs77077707	2.68645e-08	-1.77633	-1.90877e-10	1.48764e-05	-1.67397	-1.90877e-10
60126384	rs6446114	2.48615e-08	-1.31834	-0.535473	2.04501e-05	-0.839332	-0.516422
60126405	rs113358385	2.68352e-08	-1.77742	-1.90877e-10	1.48401e-05	-1.67641	-1.90877e-10
60126662	rs2361341	7.15914e-08	0.0865391	-0.882701	0.000376187	2.46352	-0.907179
60126844	rs13090962	3.36556e-08	-1.55096	-1.90877e-10	1.69266e-05	-1.54486	-1.90877e-10
60126886	rs77260037	2.82774e-08	-1.72507	-1.90877e-10	1.53539e-05	-1.64237	-1.90877e-10
60127027	rs6787664	2.24281e-08	-1.38722	-0.569603	1.87138e-05	-0.908191	-0.536291
60127616	rs17314469	1.77743e-08	-1.02013	-1.16925	9.23542e-06	-1.01436	-1.13634
60127778	rs995633	1.80902e-08	-1.39348	-0.778279	8.79394e-06	-1.39174	-0.807943
60128243	rs77980580	6.62604e-08	-0.873544	-1.90877e-10	3.67982e-05	-0.768293	-1.90877e-10
60128315	rs9789989	1.20707e-08	-1.79138	-0.784978	7.20166e-06	-1.74575	-0.653682
60128839	rs192247285	4.69177e-08	-1.39717e-10	-1.21874	2.35701e-05	-1.39717e-10	-1.21376
60128846	rs17062350	2.80847e-08	-1.77629	0.0443815	1.57704e-05	-1.79231	0.176706
60128998	rs61158509	2.43437e-08	-1.80198	-0.0728869	1.55036e-05	-1.68634	0.0536674
60129062	rs55827397	2.57371e-08	-1.80079	-0.0184082	1.38697e-05	-1.74901	0.00497957
60129849	rs17062353	1.76715e-08	-1.7997	-0.395483	9.64153e-06	-1.74274	-0.364925
60129997	rs5014208	8.79477e-09	-1.72796	-1.16502	4.11671e-06	-1.78202	-1.17666
60130144	rs7642242	2.27731e-08	-1.8007	-0.140849	1.39427e-05	-1.73893	0.000145335
60130210	rs7630823	2.41624e-08	-1.79834	-0.0840028	1.46033e-05	-1.7503	0.0578061
60130276	rs17062360	3.04003e-08	-1.65268	-1.90877e-10	1.6671e-05	-1.56007	-1.90877e-10
60130679	rs17062361	3.07581e-08	-1.64098	-1.90877e-10	1.68099e-05	-1.55178	-1.90877e-10
60130683	rs144564224	2.97261e-08	-0.832308	-0.842802	1.15838e-05	-1.16245	-0.761683
60130721	rs17062363	3.05504e-08	-1.64776	-1.90877e-10	1.66682e-05	-1.56024	-1.90877e-10
60131144	rs114882577	6.39007e-08	-0.909806	-1.90877e-10	9.55621e-05	0.186034	-1.90877e-10
60131360	rs10510830	3.07273e-08	-1.77388	0.131901	1.75434e-05	-1.78255	0.273483
60131457	rs6789183	3.01896e-08	-1.65964	-1.90877e-10	1.68475e-05	-1.54954	-1.90877e-10
60131555	rs6764133	3.04878e-08	-1.64981	-1.90877e-10	1.70685e-05	-1.53651	-1.90877e-10
60131614	rs6789385	2.79275e-08	-1.73752	-1.90877e-10	1.46585e-05	-1.68872	-1.90877e-10
60131701	rs148983365	3.02361e-08	-1.6581	-1.90877e-10	1.32237e-05	-1.79173	-1.90877e-10
60131860	rs62240251	2.18407e-08	-1.80127	-0.182091	1.36816e-05	-1.73778	-0.0199091
60131964	rs62240252	2.1915e-08	-1.79918	-0.180787	1.3433e-05	-1.74331	-0.0327227
60132040	rs62240253	2.39917e-08	-1.74795	-0.141478	1.28204e-05	-1.8009	-0.0218084
60132163	rs73831601	3.0093e-08	-1.66284	-1.90877e-10	1.67757e-05	-1.55381	-1.90877e-10
60132290	rs12638226	2.07918e-08	-1.78069	-0.251882	1.21126e-05	-1.77516	-0.104337
60132390	rs12632865	2.21835e-08	-1.76083	-0.206955	1.22091e-05	-1.80212	-0.069438
60132658	rs11130756	2.62464e-08	-1.76115	-0.0384594	1.45225e-05	-1.80203	0.103993
60133461	rs59882252	2.82289e-08	-1.72679	-1.90877e-10	1.51486e-05	-1.65584	-1.90877e-10
60133477	rs59665750	2.76343e-08	-1.74808	-1.90877e-10	1.46159e-05	-1.69163	-1.90877e-10
60133481	rs59746448	2.7691e-08	-1.74603	-1.90877e-10	1.47397e-05	-1.6832	-1.90877e-10
60133495	rs59536237	2.67585e-08	-1.78029	-1.90877e-10	1.41609e-05	-1.72325	-1.90877e-10
60133900	rs150460373	5.07994e-08	-1.39717e-10	-1.13925	2.61109e-05	-1.39717e-10	-1.11139
60134095	rs55858485	2.80381e-08	-1.73357	-1.90877e-10	1.51944e-05	-1.65281	-1.90877e-10
60134124	rs75756022	3.06122e-08	-1.64574	-1.90877e-10	2.27025e-05	-1.25127	-1.90877e-10
60134372	rs60934543	2.75271e-08	-1.75196	-1.90877e-10	1.45305e-05	-1.69749	-1.90877e-10
60134540	rs4679639	9.62095e-09	-1.58577	-1.21742	4.01328e-06	-1.77225	-1.21189
60134996	rs4679640	3.69472e-08	-1.45765	-1.90877e-10	3.27539e-05	-0.884719	-1.90877e-10
60135838	rs113955130	1.48769e-08	-1.75297	-0.614357	7.69322e-06	-1.79297	-0.540438
60135842	rs113790281	1.50468e-08	-1.73677	-0.619202	7.61297e-06	-1.79832	-0.54557
60136190	rs62240254	1.49521e-08	-1.76781	-0.594477	7.90013e-06	-1.79076	-0.516105
60136196	rs142772724	5.66799e-08	-1.39717e-10	-1.02972	2.79059e-05	-1.39717e-10	-1.0449
60136308	rs80122920	1.79868e-07	0.125086	-1.90877e-10	0.000333603	1.43621	-1.90877e-10
60136377	rs113050733	2.63801e-08	-1.79453	-1.90877e-10	1.38437e-05	-1.74591	-1.90877e-10
60136401	rs13094560	4.79469e-08	-1.32226	0.125217	4.14528e-05	-0.741361	0.0921752
60136809	rs61650100	1.86632e-08	-1.36762	-0.772961	1.05477e-05	-1.23842	-0.779412
60136884	rs77233951	2.77862e-08	-1.7426	-1.90877e-10	1.55345e-05	-1.63068	-1.90877e-10
60136927	rs6788677	4.34607e-08	-1.3306	0.035316	3.96045e-05	-0.707363	0.0125644
60137149	rs62240255	1.98066e-08	-1.73997	-0.341152	1.034e-05	-1.80055	-0.237171
60137347	rs73834003	2.67796e-08	-1.7795	-1.90877e-10	1.4394e-05	-1.70693	-1.90877e-10
60137556	rs11709255	1.97554e-08	-1.65858	-0.425124	9.85437e-06	-1.75952	-0.326307
60138099	rs2064020	1.95355e-08	-1.2048	-0.890101	9.42804e-06	-1.17475	-0.955303
60138106	rs11716313	3.22783e-08	-1.59274	-1.90877e-10	1.61558e-05	-1.59146	-1.90877e-10
60138226	rs7616516	2.61999e-08	-1.80138	-1.90877e-10	1.33918e-05	-1.7791	-1.90877e-10
60138496	rs7653425	1.75691e-08	-1.42386	-0.777132	9.19778e-06	-1.3755	-0.779278
60138553	rs7639576	2.12121e-08	-1.19416	-0.818401	1.01054e-05	-1.17139	-0.889284
60138566	rs7616806	2.13881e-08	-1.19416	-0.810135	1.01815e-05	-1.17139	-0.881781
60138583	rs73834004	2.62404e-08	-1.79984	-1.90877e-10	1.33148e-05	-1.78487	-1.90877e-10
60139220	rs2064021	1.93528e-08	-1.26641	-0.837891	9.33037e-06	-1.23793	-0.902538
60139369	rs7642454	2.08386e-08	-1.25475	-0.775574	9.87671e-06	-1.22597	-0.857589
60139643	rs7642732	8.3524e-08	-1.30121	0.659205	7.77596e-05	-0.685389	0.665269
60139854	rs6773713	2.03052e-08	-1.20688	-0.849383	9.81449e-06	-1.17688	-0.913001
60140246	rs6776492	7.24128e-08	-1.35285	0.568095	6.37901e-05	-0.775302	0.557158
60140276	rs6776501	7.87698e-08	-1.44595	0.745344	6.5646e-05	-0.917728	0.728262
60140320	rs80153023	2.6262e-08	-1.79901	-1.90877e-10	1.33115e-05	-1.78511	-1.90877e-10
60140553	rs7615407	3.62824e-08	-1.4758	-1.90877e-10	1.37768e-05	-1.75075	-1.90877e-10
60140683	rs7645950	9.90502e-08	-1.26069	0.789177	9.13203e-05	-0.637252	0.777884
60140696	rs7623184	9.38508e-08	-1.25165	0.726224	8.69062e-05	-0.624022	0.71511
60140733	rs7646022	9.76753e-08	-1.24255	0.757059	9.08203e-05	-0.610716	0.745857
60140831	rs7646126	1.00049e-07	-1.26069	0.799208	9.22383e-05	-0.637252	0.787886
60141153	rs6802579	8.9733e-08	-1.24532	0.675025	8.43626e-05	-0.602676	0.664058
60141414	rs6780176	6.20165e-08	-1.3857	0.445964	4.54693e-05	-0.990116	0.433411
60141653	rs1040337	1.30482e-07	-1.64886	1.45296	0.000247803	-0.292001	1.43089
60141761	rs79600328	1.40172e-08	-1.21876	-1.20809	4.72948e-06	-1.60348	-1.21645
60141842	rs146377785	3.89105e-08	-1.40587	-1.90877e-10	1.36951e-05	-1.75671	-1.90877e-10
60142055	rs111724279	8.88881e-09	-1.7532	-1.12914	4.56133e-06	-1.77585	-1.08028
60142233	rs60380152	1.12584e-08	-1.68533	-0.960692	5.53648e-06	-1.7927	-0.869682
60142247	rs6790458	1.03432e-08	-1.51592	-1.21489	4.91975e-06	-1.56463	-1.21585
60142395	rs6802928	8.23659e-09	-1.74291	-1.21564	3.91962e-06	-1.79025	-1.2175
60142515	rs17062367	6.49742e-08	-0.893147	-1.90877e-10	2.59897e-05	-1.11604	-1.90877e-10
60142549	rs75464262	6.00475e-08	-1.39717e-10	-0.972	3.18543e-05	-1.39717e-10	-0.912571
60142645	rs7649422	3.43584e-08	-1.53029	-1.90877e-10	1.34303e-05	-1.77623	-1.90877e-10
60142703	rs9828226	2.27423e-08	-0.726159	-1.21675	5.56147e-06	-1.443	-1.21488
60142764	rs2049850	3.92404e-08	-1.44596	0.0485313	1.45441e-05	-1.7895	0.0929432
60143839	rs4679641	4.68002e-08	-0.912293	-0.308955	1.89416e-05	-1.20208	-0.230301
60143877	rs4679515	4.6488e-08	-0.887933	-0.340009	1.85525e-05	-1.18205	-0.271089
60144057	rs78116096	4.64923e-08	-1.22785	-1.90877e-10	1.42735e-05	-1.71534	-1.90877e-10
60144190	rs113880653	4.53823e-08	-1.25201	-1.90877e-10	1.41423e-05	-1.72457	-1.90877e-10
60144588	rs4679642	3.18996e-08	-1.17447	-0.430076	1.44023e-05	-1.3544	-0.351958
60144682	rs75491849	7.54401e-08	-0.743797	-1.90877e-10	4.44753e-05	-0.578807	-1.90877e-10
60144812	rs12715550	6.86743e-08	0.344664	-1.18243	1.03352e-05	-0.844631	-1.19355
60144862	rs76359818	4.70816e-08	-1.21525	-1.90877e-10	1.43442e-05	-1.7104	-1.90877e-10
60144990	rs12633251	2.36344e-08	-0.694629	-1.2098	7.42807e-06	-1.16176	-1.20672
60145166	rs17062372	1.06133e-08	-1.64132	-1.0637	5.15597e-06	-1.70512	-1.02847
60145195	rs78427679	1.06022e-07	-1.39717e-10	-0.403489	5.59233e-05	-1.39717e-10	-0.349762
60145321	rs12638728	2.37596e-07	1.50577	-1.10233	4.88346e-05	0.615102	-1.1004
60145726	rs4679516	9.50063e-09	-1.7889	-1.02688	4.8229e-06	-1.79953	-1.00083
60145812	rs4679643	8.83594e-08	-0.406045	-0.179678	1.74973e-05	-1.34816	-0.163539
60146330	rs6779107	5.70172e-08	-0.35833	-0.665453	1.1184e-05	-1.30339	-0.655873
60147355	rs10510831	1.56884e-08	-1.80114	-0.513075	8.23884e-06	-1.79781	-0.467071
60147522	rs76757184	6.79208e-08	-0.848794	-1.90877e-10	1.84851e-05	-1.45678	-1.90877e-10
60148050	rs12629117	5.79339e-08	-0.456695	-0.551139	1.19618e-05	-1.39192	-0.500105
60148073	rs34220971	1.69301e-08	-1.47389	-0.764154	6.99331e-06	-1.71509	-0.713694
60148156	rs17062390	3.87862e-08	-1.40907	-1.90877e-10	1.3293e-05	-1.78651	-1.90877e-10
60148523	rs17062392	6.49348e-08	-0.407025	-0.486728	1.31461e-05	-1.36429	-0.433333
60148630	rs17394135	1.13471e-08	-1.6996	-0.938571	5.45738e-06	-1.78294	-0.893837
60148685	rs6446115	1.86066e-08	-1.73749	-0.406132	1.34298e-05	-1.47666	-0.299605
60149437	rs6781028	2.72627e-08	-1.46709	-0.294522	1.85987e-05	-1.26938	-0.181275
60149500	rs6781046	5.36689e-08	-0.530738	-0.553565	1.14798e-05	-1.43759	-0.495569
60149732	rs6766262	2.79224e-08	-1.45761	-0.280092	1.92581e-05	-1.2369	-0.178909
60149815	rs61006656	6.50209e-08	-0.347188	-0.545239	2.12004e-05	-0.876784	-0.442936
60149936	rs7613687	6.05168e-08	-0.448629	-0.515586	1.93636e-05	-0.999212	-0.411134
60150089	rs115439661	2.69295e-08	-1.77392	-1.90877e-10	1.35889e-05	-1.76449	-1.90877e-10
60150366	rs1882903	1.6015e-08	-1.07537	-1.21824	7.08909e-06	-1.19911	-1.21608
60150622	rs1882904	3.51126e-08	-0.293056	-1.21552	6.09562e-06	-1.3477	-1.21847
60150819	rs17062405	7.74235e-08	-1.39717e-10	-0.717846	4.23123e-05	-1.39717e-10	-0.628664
60150820	rs118013805	7.46315e-08	-1.39717e-10	-0.754574	3.57244e-05	-1.39717e-10	-0.797908
60151133	rs55702756	7.6658e-08	-1.39717e-10	-0.727782	4.19289e-05	-1.39717e-10	-0.637768
60151274	rs13078190	1.98622e-08	-0.898767	-1.17955	9.1473e-06	-0.992211	-1.16807
60151605	rs74962913	4.6951e-08	-1.39717e-10	-1.21803	2.35455e-05	-1.39717e-10	-1.21481
60151952	rs6797046	5.18219e-08	-0.00300979	-1.11631	1.28467e-05	-0.706263	-1.11439
60152188	rs4411839	8.9752e-09	-1.71726	-1.15541	4.20717e-06	-1.80151	-1.13544
60152583	rs17062413	5.22476e-08	0.0450178	-1.15616	1.28125e-05	-0.66871	-1.15461
60152585	rs146481585	2.74719e-08	-1.75397	-1.90877e-10	1.4073e-05	-1.72949	-1.90877e-10
60152612	rs17062415	5.27579e-08	0.0129664	-1.11439	1.30213e-05	-0.693786	-1.11337
60153083	rs116142681	5.59721e-08	-1.04228	-1.90877e-10	1.73785e-05	-1.51851	-1.90877e-10
60153441	rs17062419	4.33284e-08	-0.468984	-0.829343	8.90518e-06	-1.38637	-0.800738
60153550	rs11916072	1.93384e-08	-0.890258	-1.21478	8.95581e-06	-0.970018	-1.21142
60153599	rs11916042	2.71236e-08	-1.76673	-1.90877e-10	1.68883e-05	-1.54712	-1.90877e-10
60153915	rs34330024	1.79821e-08	-0.970516	-1.20724	8.10715e-06	-1.08048	-1.20052
60154076	rs12172955	3.70895e-08	-0.529499	-0.924302	7.68271e-06	-1.43531	-0.89946
60154101	rs12172945	1.92582e-08	-1.56723	-0.541968	8.61389e-06	-1.73897	-0.481392
60154964	rs7612775	3.63487e-08	-1.47398	-1.90877e-10	1.43311e-05	-1.71131	-1.90877e-10
60155859	rs1983535	2.27305e-08	-0.833059	-1.11037	8.41534e-06	-1.12662	-1.11707
60155921	rs1983536	2.5189e-08	-0.731348	-1.10938	9.33511e-06	-1.02294	-1.11702
60155932	rs56312521	9.00089e-09	-1.78772	-1.08209	4.60949e-06	-1.80151	-1.04411
60156189	rs1016449	2.73571e-08	-1.75816	-1.90877e-10	1.73693e-05	-1.51904	-1.90877e-10
60156248	rs1016450	2.66596e-08	-0.717707	-1.06628	5.87023e-06	-1.56355	-1.0403
60156930	rs1040338	2.67875e-08	-0.714813	-1.06439	5.8379e-06	-1.56756	-1.04181
60157800	rs6446116	1.58633e-08	-1.10425	-1.19888	7.835e-06	-1.11125	-1.20389
60157908	rs56382355	1.65747e-08	-1.10126	-1.158	5.28442e-06	-1.56643	-1.14255
60158281	rs183639173	1.00768e-07	-0.454312	-1.90877e-10	2.57134e-05	-1.12673	-1.90877e-10
60158293	rs2103474	1.06428e-08	-1.78061	-0.921648	6.58275e-06	-1.61572	-0.873566
60158339	rs74278848	5.71911e-08	-1.39717e-10	-1.02074	2.99707e-05	-1.39717e-10	-0.973523
60158412	rs145113170	2.64259e-08	-1.79279	-1.90877e-10	1.33223e-05	-1.7843	-1.90877e-10
60158712	rs115153582	1.02667e-07	-0.435648	-1.90877e-10	2.60559e-05	-1.1135	-1.90877e-10
60159174	rs62238479	4.11645e-08	-1.53854	0.188985	1.76707e-05	-1.7248	0.222965
60159463	rs177138	1.71894e-08	-1.13563	-1.08722	5.93996e-06	-1.51268	-1.07936
60159753	rs213419	2.22157e-08	-1.69056	-0.275776	1.02407e-05	-1.79944	-0.247928
60160966	rs71313749	1.87331e-08	-0.935686	-1.20116	8.05935e-06	-1.09326	-1.19365
60161390	rs114296296	1.14254e-07	-0.328714	-1.90877e-10	0.000455941	1.74862	-1.90877e-10
60161647	rs12635040	9.96567e-09	-1.64168	-1.12631	4.39253e-06	-1.79995	-1.09389
60161787	rs115449751	2.84293e-08	-1.71972	-1.90877e-10	1.32557e-05	-1.78931	-1.90877e-10
60162230	rs34655159	9.71617e-09	-1.67828	-1.11506	4.41314e-06	-1.80215	-1.08701
60162456	rs213420	1.09684e-08	-1.79145	-0.880662	6.71823e-06	-1.65191	-0.817006
60162765	rs1995067	2.65586e-08	-0.659874	-1.12791	6.15027e-06	-1.44944	-1.1078
60163758	rs13101019	1.84641e-08	-0.935146	-1.21616	7.70182e-06	-1.12121	-1.21108
60163770	rs35247746	1.85225e-08	-0.935146	-1.213	7.73066e-06	-1.12121	-1.20734
60163971	rs73097579	1.01199e-07	0.735953	-1.186	1.10643e-05	-0.793589	-1.17643
60164494	rs113569457	1.5722e-07	-0.00948709	-1.90877e-10	9.40658e-05	0.170253	-1.90877e-10
60164691	rs56008509	8.5746e-08	0.549674	-1.16542	9.93606e-06	-0.92656	-1.15101
60164829	rs12492663	9.0703e-08	-1.39717e-10	-0.559546	4.59392e-05	-1.39717e-10	-0.546423
60164989	rs73097582	3.86319e-08	-0.294242	-1.11882	7.47121e-06	-1.24502	-1.11766
60165092	rs80299283	2.69809e-08	-1.77201	-1.90877e-10	1.3317e-05	-1.7847	-1.90877e-10
60165116	rs73097583	3.79619e-08	-0.341645	-1.08891	7.35817e-06	-1.30726	-1.07067
60165205	rs116647601	7.84152e-08	-0.705119	-1.90877e-10	2.16117e-05	-1.30051	-1.90877e-10
60165479	rs73097584	3.72147e-08	-0.360345	-1.09009	7.38912e-06	-1.28491	-1.08882
60165482	rs55714398	3.78145e-08	-0.344356	-1.09009	7.46035e-06	-1.27532	-1.08882
60165611	rs56280355	3.80108e-08	-0.344356	-1.08491	7.49926e-06	-1.27532	-1.08362
60165890	rs12493585	1.23339e-08	-1.77123	-0.783561	5.9284e-06	-1.8019	-0.792082
60165928	rs213421	3.99469e-08	-0.349232	-1.03035	1.06609e-05	-1.02442	-0.982738
60165932	rs2362456	3.93651e-08	-0.297666	-1.09659	7.68784e-06	-1.23874	-1.09536
60166054	rs117280673	4.94763e-08	-1.39717e-10	-1.16564	2.52787e-05	-1.39717e-10	-1.14378
60166942	rs140446096	1.76661e-08	-0.9982	-1.19729	6.91136e-06	-1.23754	-1.20303
60166969	rs13077273	1.22658e-08	-1.80144	-0.758879	6.3625e-06	-1.76726	-0.756056
60166976	rs145118300	6.50111e-07	1.41001	-1.90877e-10	6.65977e-05	-0.175072	-1.90877e-10
60166990	rs148081178	4.62594e-08	-0.152345	-1.08053	8.21157e-06	-1.19582	-1.07238
60167002	rs146023127	2.18391e-07	0.319153	-1.90877e-10	0.000333447	1.43574	-1.90877e-10
60167009	rs139313759	4.71968e-08	-0.118096	-1.09471	8.26281e-06	-1.17499	-1.08699
60167219	rs9882944	9.81505e-09	-1.69226	-1.09096	5.00543e-06	-1.70441	-1.05881
60167849	rs73097590	4.27897e-08	-0.275929	-1.03491	7.90537e-06	-1.26527	-1.04093
60168904	rs9864838	1.43166e-08	-1.79588	-0.609839	7.42744e-06	-1.74655	-0.622011
60168929	rs147664049	5.25977e-08	-1.10446	-1.90877e-10	1.64364e-05	-1.57424	-1.90877e-10
60168939	rs115776882	5.42529e-08	-1.07348	-1.90877e-10	1.67324e-05	-1.55639	-1.90877e-10
60169018	rs9865027	8.55921e-09	-1.70385	-1.21628	3.89609e-06	-1.79831	-1.21546
60169136	rs140307369	2.61876e-08	-1.80185	-1.90877e-10	1.33705e-05	-1.78069	-1.90877e-10
60169556	rs12495046	9.45734e-08	-1.39717e-10	-0.517759	3.90897e-05	-1.39717e-10	-0.707884
60169681	rs213423	2.89039e-08	-1.70316	-1.90877e-10	1.53611e-05	-1.6419	-1.90877e-10
60170000	rs80313037	7.59921e-08	-1.39717e-10	-0.736507	3.99297e-05	-1.39717e-10	-0.686621
60170070	rs76908722	4.77175e-08	-1.39717e-10	-1.20184	2.39027e-05	-1.39717e-10	-1.19975
60170083	rs6797203	1.34391e-08	-1.31173	-1.15724	4.58491e-06	-1.68894	-1.16204
60170762	rs148895457	4.70642e-08	-1.39717e-10	-1.21562	2.3464e-05	-1.39717e-10	-1.21827
60170931	rs117964899	7.03567e-08	-1.39717e-10	-0.813558	3.10953e-05	-1.39717e-10	-0.936684
60170954	rs79866233	1.16965e-08	-1.39463	-1.21321	4.26926e-06	-1.71752	-1.20478
60170957	rs9817793	1.42943e-07	1.06606	-1.17075	2.26996e-05	-0.0790809	-1.17231
60171337	rs9856574	1.18405e-07	-1.39717e-10	-0.293029	5.83808e-05	-1.39717e-10	-0.306756
60171660	rs9876685	1.39155e-08	-1.78281	-0.651324	7.15841e-06	-1.71472	-0.690734
60172172	rs79145740	9.71265e-08	-0.491122	-1.90877e-10	0.00063847	2.08533	-1.90877e-10
60172396	rs73097598	1.40607e-07	-0.12117	-1.90877e-10	0.000947671	2.48027	-1.90877e-10
60172509	rs80245486	1.45928e-08	-1.79801	-0.588599	7.41489e-06	-1.75333	-0.616922
60173016	rs213424	4.68886e-08	-1.15381	-0.0655558	1.87773e-05	-1.38356	-0.0575319
60174072	rs7637396	2.08304e-08	-0.911444	-1.11928	8.68866e-06	-1.07017	-1.14155
60174230	rs115369566	4.79692e-08	-1.19658	-1.90877e-10	1.56152e-05	-1.6255	-1.90877e-10
60174400	rs114287604	4.72323e-08	-1.21206	-1.90877e-10	1.54859e-05	-1.63381	-1.90877e-10
60174975	rs116423201	2.84504e-08	-1.71898	-1.90877e-10	1.88637e-05	-1.4365	-1.90877e-10
60175045	rs384530	2.07448e-08	-0.880081	-1.15476	4.78332e-06	-1.66697	-1.14163
60175233	rs213426	1.46597e-08	-1.7547	-0.627332	8.26036e-06	-1.7277	-0.534574
60175500	rs147979445	2.65272e-08	-1.78897	-1.90877e-10	1.31599e-05	-1.79656	-1.90877e-10
60175931	rs114378146	1.15e-07	-0.322207	-1.90877e-10	2.26997e-05	-1.25139	-1.90877e-10
60175945	rs75460655	4.94054e-08	-1.39717e-10	-1.16708	2.41782e-05	-1.39717e-10	-1.18829
60176120	rs78283425	5.25284e-08	-1.10578	-1.90877e-10	2.96691e-05	-0.983637	-1.90877e-10
60176126	rs177139	3.66335e-08	-0.716562	-0.74961	1.16453e-05	-1.14199	-0.776848
60176151	rs9827176	3.42329e-08	-0.864918	-0.66903	1.31868e-05	-1.13932	-0.655203
60176347	rs187105601	5.2645e-08	-1.39717e-10	-1.10357	2.7167e-05	-1.39717e-10	-1.07174
60176357	rs213427	3.47046e-08	-0.776657	-0.743606	1.1392e-05	-1.16981	-0.77102
60176877	rs76156403	4.4456e-08	-1.27264	-1.90877e-10	1.56063e-05	-1.62606	-1.90877e-10
60177202	rs116527341	1.00043e-07	-0.46154	-1.90877e-10	2.0878e-05	-1.33505	-1.90877e-10
60177702	rs115970056	4.32575e-08	-1.29997	-1.90877e-10	1.52694e-05	-1.64789	-1.90877e-10
60177708	rs144041680	3.6799e-08	-1.46167	-1.90877e-10	1.31182e-05	-1.79974	-1.90877e-10
60177846	rs7613262	1.83966e-07	0.959636	-0.812019	5.71006e-05	0.488913	-0.817839
60177850	rs28579930	4.21827e-08	-0.708904	-0.616221	1.69843e-05	-1.00716	-0.534285
60177914	rs114111306	9.69679e-08	-0.492756	-1.90877e-10	2.04984e-05	-1.3534	-1.90877e-10
60178227	rs75331710	1.94705e-07	-1.39717e-10	0.204351	9.53536e-05	-1.39717e-10	0.18385
60178568	rs78884321	9.62211e-08	-0.500487	-1.90877e-10	2.04059e-05	-1.35792	-1.90877e-10
60178833	rs213292	7.8452e-09	-1.79429	-1.21294	5.94584e-06	-1.37297	-1.21808
60179459	rs213293	4.29431e-08	-1.30726	-1.90877e-10	1.31229e-05	-1.79938	-1.90877e-10
60179487	rs12491492	3.75541e-08	-0.704422	-0.736932	1.40382e-05	-1.02559	-0.706377
60180790	rs13067663	1.83601e-07	1.04424	-0.898611	6.14418e-05	0.641383	-0.897035
60180851	rs7622557	3.75121e-08	-0.849382	-0.59309	0.000124207	0.988885	-0.540675
60181076	rs74722453	9.41005e-08	-0.522773	-1.90877e-10	2.01428e-05	-1.3709	-1.90877e-10
60181187	rs35596941	1.79417e-07	0.964555	-0.841978	6.03772e-05	0.596047	-0.869176
60181224	rs79666392	9.54824e-08	-0.508194	-1.90877e-10	2.03143e-05	-1.36242	-1.90877e-10
60181491	rs4679646	3.70779e-08	-0.934034	-0.520081	0.00011769	0.901436	-0.507124
60181859	rs1566056	3.06109e-07	1.37497	-0.718164	5.73204e-05	0.401412	-0.726498
60182144	rs1566057	6.39763e-08	-1.39717e-10	-0.908624	3.1531e-05	-1.39717e-10	-0.922772
60182259	rs1569347	1.6521e-07	0.944053	-0.90397	3.67555e-05	0.120388	-0.889843
60182451	rs73099404	3.69097e-08	-1.45866	-1.90877e-10	1.47838e-05	-1.68021	-1.90877e-10
60182457	rs76473844	5.11351e-08	-1.13266	-1.90877e-10	1.7665e-05	-1.50216	-1.90877e-10
60182499	rs138813111	1.71178e-07	0.0755674	-1.90877e-10	2.56927e-05	-1.12754	-1.90877e-10
60182631	rs114067950	5.27413e-08	-1.10174	-1.90877e-10	1.80366e-05	-1.48134	-1.90877e-10
60182756	rs77888594	5.27413e-08	-1.10174	-1.90877e-10	1.80366e-05	-1.48134	-1.90877e-10
60183846	rs115746441	3.47494e-08	-1.51897	-1.90877e-10	1.42381e-05	-1.71782	-1.90877e-10
60184207	rs213294	1.0954e-08	-1.46075	-1.21268	3.97411e-06	-1.79164	-1.2023
60184430	rs35861160	3.66398e-08	-1.09926	-0.366745	0.00010863	0.660168	-0.34596
60184488	rs79599528	1.04301e-07	-0.419858	-1.90877e-10	2.07348e-05	-1.34193	-1.90877e-10
60184573	rs115845086	2.99218e-08	-1.66855	-1.90877e-10	1.49465e-05	-1.66926	-1.90877e-10
60184963	rs213295	3.49005e-07	0.787949	-1.90877e-10	2.96843e-05	-0.983125	-1.90877e-10
60185212	rs213296	1.16671e-07	-0.307778	-1.90877e-10	2.161e-05	-1.30059	-1.90877e-10
60185245	rs149285294	5.51532e-08	-1.39717e-10	-1.05702	2.72054e-05	-1.39717e-10	-1.07033
60185296	rs213297	3.22554e-08	-1.02964	-0.563805	9.4077e-06	-1.66927	-0.462946
60185918	rs147133974	1.5125e-07	-0.0482008	-1.90877e-10	2.14112e-05	-1.30983	-1.90877e-10
60185958	rs78723984	4.69825e-08	-1.21736	-1.90877e-10	3.12846e-05	-0.930615	-1.90877e-10
60186025	rs213298	1.36036e-08	-1.79015	-0.666645	7.6708e-06	-1.77467	-0.561652
60186505	rs149816090	5.76879e-08	-1.39717e-10	-1.01209	2.91613e-05	-1.39717e-10	-1.0009
60186660	rs7614564	3.27871e-08	-1.0656	-0.511504	9.92456e-05	0.670018	-0.446163
60186728	rs213299	1.25398e-08	-1.77331	-0.764915	8.5782e-06	-1.54385	-0.680672
60186740	rs78752383	1.0774e-07	-1.39717e-10	-0.387417	5.06348e-05	-1.39717e-10	-0.449103
60187101	rs213300	2.41929e-08	-0.704763	-1.17631	5.67393e-05	0.838135	-1.17341
60187209	rs34188830	3.70663e-08	-0.381506	-1.07292	1.47794e-05	-0.657105	-1.0234
60187233	rs7650092	1.0397e-07	-1.39717e-10	-0.423031	4.96555e-05	-1.39717e-10	-0.468633
60187562	rs78115745	2.88555e-08	-1.31867	-0.386166	7.0947e-05	0.184294	-0.296103
60187597	rs213301	4.19759e-08	-0.201559	-1.12848	8.43785e-05	1.18712	-1.12555
60187613	rs213302	1.9316e-08	-0.908957	-1.19724	4.00148e-05	0.504116	-1.18861
60187823	rs213303	3.62539e-08	-1.47659	-1.90877e-10	9.25042e-05	0.153512	-1.90877e-10
60188339	rs213304	9.41226e-08	-0.522538	-1.90877e-10	2.03132e-05	-1.36247	-1.90877e-10
60188384	rs213305	2.04215e-07	0.252036	-1.90877e-10	3.55779e-05	-0.802019	-1.90877e-10
60188512	rs213306	1.92582e-07	0.193387	-1.90877e-10	3.41557e-05	-0.842813	-1.90877e-10
60188605	rs213307	9.23908e-08	-0.541108	-1.90877e-10	2.00939e-05	-1.37333	-1.90877e-10
60188656	rs213308	1.90182e-07	0.180845	-1.90877e-10	3.38601e-05	-0.851504	-1.90877e-10
60188706	rs213309	1.58292e-07	-0.00269518	-1.90877e-10	2.98603e-05	-0.977214	-1.90877e-10
60189471	rs1496650	9.74704e-08	-0.826149	0.338561	2.50137e-05	-1.50865	0.35433
60189701	rs80229173	5.26119e-08	-1.39717e-10	-1.10419	2.5329e-05	-1.39717e-10	-1.14179
60189715	rs213310	5.1917e-08	-0.059064	-1.05843	4.4756e-06	-1.80198	-1.07312
60189748	rs60738633	1.50529e-07	-0.00427773	-0.048704	4.65206e-05	-0.495242	-0.0386051
60189767	rs213311	1.38813e-08	-1.25451	-1.18208	1.57433e-05	-0.430227	-1.1871
60189769	rs34661857	1.45634e-07	0.200684	-0.286723	4.51978e-05	-0.287278	-0.275417
60189931	rs213312	1.57639e-08	-1.33181	-0.977605	5.02678e-06	-1.80189	-0.957072
60190059	rs439531	3.78911e-08	-0.374913	-1.05751	4.53575e-06	-1.78951	-1.07224
60190100	rs6765672	1.21339e-08	-1.77311	-0.798016	7.23278e-06	-1.6008	-0.794315
60190706	rs213313	1.61874e-08	-1.3597	-0.923208	1.17854e-05	-1.0465	-0.86038
60190858	rs71313750	1.20823e-08	-1.71174	-0.863653	5.82116e-06	-1.76721	-0.845036
60191552	rs6787176	1.22835e-08	-1.68803	-0.870848	6.24614e-06	-1.66421	-0.877567
60191687	rs55881626	2.83286e-08	-1.72327	-1.90877e-10	2.84166e-05	-1.02677	-1.90877e-10
60191793	rs145040756	9.79802e-08	-0.0610123	-0.421359	2.54994e-05	-0.775333	-0.359756
60192188	rs76154666	5.25153e-08	-1.10603	-1.90877e-10	0.000207538	0.961573	-1.90877e-10
60192395	rs213315	1.6344e-08	-1.43391	-0.839364	6.63894e-06	-1.66218	-0.818605
60192651	rs213316	1.26763e-08	-1.41897	-1.10843	7.75252e-06	-1.25215	-1.07357
60192723	rs213317	8.75694e-09	-1.6835	-1.21379	4.57065e-06	-1.63876	-1.21532
60192831	rs9834515	1.27344e-08	-1.73458	-0.788246	1.24177e-05	-1.06708	-0.787537
60193221	rs6784012	1.13738e-08	-1.76892	-0.866906	9.09057e-06	-1.29803	-0.868473
60193513	rs74855762	1.06835e-07	-1.39717e-10	-0.395852	5.58841e-05	-1.39717e-10	-0.350461
60193571	rs6775757	1.42347e-08	-1.60389	-0.807562	6.84169e-06	-1.64752	-0.803188
60193758	rs213318	1.61145e-08	-1.34358	-0.943838	5.55044e-06	-1.72887	-0.930994
60193885	rs78636541	1.23649e-07	-1.39717e-10	-0.249689	6.22395e-05	-1.39717e-10	-0.242752
60193900	rs213319	8.48931e-09	-1.7328	-1.19553	5.16594e-06	-1.5407	-1.19096
60193963	rs28459515	1.15781e-07	-0.315434	-1.90877e-10	2.09888e-05	-1.32975	-1.90877e-10
60193967	rs213320	8.39981e-09	-1.7328	-1.20613	5.10562e-06	-1.5407	-1.2027
60194059	rs213322	1.15726e-08	-1.80185	-0.816645	5.91725e-06	-1.79691	-0.798965
60194075	rs17395220	1.17411e-08	-1.77162	-0.832423	9.42625e-06	-1.29895	-0.831298
60194155	rs17395248	1.23859e-08	-1.76703	-0.783544	1.01428e-05	-1.28081	-0.776164
60194570	rs213323	8.05305e-09	-1.77634	-1.20474	5.60832e-06	-1.45112	-1.19837
60194787	rs138458426	2.61824e-08	-1.80205	-1.90877e-10	1.38878e-05	-1.74273	-1.90877e-10
60194812	rs116461265	3.5828e-08	-1.48841	-1.90877e-10	2.04607e-05	-1.35524	-1.90877e-10
60194979	rs213324	8.10958e-09	-1.76692	-1.20717	5.53279e-06	-1.45759	-1.20546
60195585	rs9846543	5.18913e-07	1.1846	-1.90877e-10	3.69507e-05	-0.764159	-1.90877e-10
60195598	rs1908771	8.86033e-09	-1.75885	-1.1267	7.20523e-06	-1.27348	-1.12545
60195858	rs115033329	8.69993e-08	-0.601236	-1.90877e-10	3.60776e-05	-0.788071	-1.90877e-10
60196426	rs186690719	5.98694e-08	-1.39717e-10	-0.974971	3.03229e-05	-1.39717e-10	-0.96184
60196446	rs150324097	5.36081e-08	-1.39717e-10	-1.08544	2.79964e-05	-1.39717e-10	-1.04166
60196537	rs11130760	1.62624e-08	-1.79106	-0.487222	8.85029e-06	-1.61381	-0.579479
60196758	rs213325	8.47537e-09	-1.71391	-1.21606	4.78117e-06	-1.59111	-1.21795
60196988	rs447643	8.5084e-09	-1.71661	-1.20947	4.87445e-06	-1.57438	-1.21535
60197088	rs75806737	4.69805e-08	-1.39717e-10	-1.2174	2.3562e-05	-1.39717e-10	-1.21411
60197477	rs12493500	1.09155e-08	-1.73287	-0.944079	3.82899e-05	0.185223	-0.91378
60197485	rs802933	1.11434e-08	-1.473	-1.18329	2.63832e-05	0.0614678	-1.16248
60197514	rs9857010	1.42268e-08	-1.64196	-0.770044	6.13531e-06	-1.79332	-0.766362
60198435	rs1874500	1.0919e-08	-1.6044	-1.07223	5.80506e-06	-1.48727	-1.12774
60198440	rs115562047	7.7866e-07	1.59044	-1.90877e-10	5.81909e-05	-0.310013	-1.90877e-10
60198603	rs17395576	9.23162e-09	-1.80199	-1.04251	5.71421e-06	-1.52495	-1.10584
60198968	rs115096693	3.66422e-08	-1.46594	-1.90877e-10	1.42077e-05	-1.71995	-1.90877e-10
60199196	rs17062486	1.28495e-07	-0.211242	-1.90877e-10	0.000111887	0.343749	-1.90877e-10
60199795	rs17062490	1.51216e-06	2.25416	-1.90877e-10	8.88825e-05	0.113573	-1.90877e-10
60199948	rs4679647	1.76086e-08	-1.16588	-1.03287	5.13744e-06	-1.69705	-1.04014
60200099	rs141121653	1.15723e-07	-0.315936	-1.90877e-10	0.000340423	1.45645	-1.90877e-10
60200523	rs143753513	2.84597e-08	-1.71865	-1.90877e-10	2.12087e-05	-1.31933	-1.90877e-10
60200545	rs9824900	1.18997e-08	-1.56577	-1.02485	6.41111e-06	-1.43276	-1.08295
60200675	rs28895693	9.33801e-09	-1.77042	-1.06262	4.88459e-06	-1.67949	-1.10816
60200946	rs6785232	1.07129e-08	-1.67637	-1.01932	4.56001e-06	-1.78512	-1.0713
60200975	rs6808530	1.06686e-08	-1.67637	-1.02345	4.54383e-06	-1.78512	-1.07485
60201058	rs213380	9.62764e-09	-1.59537	-1.20713	9.80778e-06	-0.8854	-1.20517
60201133	rs213381	1.08792e-08	-1.46788	-1.21241	2.4886e-05	0.0535676	-1.21301
60201555	rs17336290	9.8879e-09	-1.71823	-1.05759	4.61036e-06	-1.77636	-1.06908
60201714	rs734156	5.66656e-08	-0.728419	-0.301551	3.72969e-05	-0.414431	-0.3404
60202524	rs71313753	2.35327e-08	-1.32565	-0.583092	1.24017e-05	-1.18681	-0.669101
60202694	rs73099430	2.63672e-08	-1.79501	-1.90877e-10	1.51388e-05	-1.65648	-1.90877e-10
60202722	rs71313754	4.57828e-08	-1.24323	-1.90877e-10	3.93713e-05	-0.700704	-1.90877e-10
60203306	rs6776575	3.11463e-07	0.674143	-1.90877e-10	2.73062e-05	-1.06663	-1.90877e-10
60203574	rs17062502	6.82644e-07	1.45884	-1.90877e-10	5.30558e-05	-0.402399	-1.90877e-10
60203716	rs190002673	2.63531e-08	-1.79555	-1.90877e-10	1.36675e-05	-1.75872	-1.90877e-10
60203803	rs77996645	6.37855e-07	1.39097	-1.90877e-10	4.85371e-05	-0.491413	-1.90877e-10
60203910	rs148490832	6.37855e-07	1.39097	-1.90877e-10	4.85371e-05	-0.491413	-1.90877e-10
60204014	rs6801030	2.66032e-07	0.516481	-1.90877e-10	2.50875e-05	-1.15137	-1.90877e-10
60205053	rs17062506	5.58017e-07	1.25725	-1.90877e-10	4.45748e-05	-0.576574	-1.90877e-10
60205089	rs77984932	5.37297e-08	-1.39717e-10	-1.08317	2.54425e-05	-1.39717e-10	-1.13732
60205113	rs139919649	7.30892e-08	-1.39717e-10	-0.775456	3.6571e-05	-1.39717e-10	-0.774486
60205478	rs17062508	5.72279e-07	1.28249	-1.90877e-10	4.52934e-05	-0.560581	-1.90877e-10
60205743	rs12715552	1.46567e-08	-1.60854	-0.773693	7.8076e-06	-1.46649	-0.85216
60205836	rs149888212	5.52649e-07	1.24759	-1.90877e-10	4.43031e-05	-0.582688	-1.90877e-10
60206501	rs213407	1.18998e-08	-1.67665	-0.913964	1.21023e-05	-0.983582	-0.896763
60206589	rs146707442	6.68252e-07	1.43753	-1.90877e-10	5.06703e-05	-0.448402	-1.90877e-10
60206763	rs9880785	2.27165e-07	0.358541	-1.90877e-10	2.44328e-05	-1.17782	-1.90877e-10
60206947	rs213408	7.77153e-09	-1.80196	-1.21471	4.8796e-06	-1.58157	-1.2071
60207193	rs213409	1.34406e-07	-0.16627	-1.90877e-10	2.19328e-05	-1.28576	-1.90877e-10
60207196	rs9823838	1.38202e-08	-1.6537	-0.787308	6.80113e-06	-1.67021	-0.786448
60207434	rs115657681	3.47284e-08	-1.51958	-1.90877e-10	2.34219e-05	-1.22007	-1.90877e-10
60207474	rs9862380	1.30348e-08	-1.72429	-0.775223	6.03606e-06	-1.72517	-0.850819
60207499	rs213410	8.02797e-09	-1.79205	-1.19216	5.3939e-06	-1.51554	-1.17294
60207744	rs9837820	3.17001e-07	0.691767	-1.90877e-10	2.99183e-05	-0.975273	-1.90877e-10
60208346	rs36105967	8.66457e-09	-1.78745	-1.12045	4.94857e-06	-1.61237	-1.16227
60208542	rs9839118	3.24403e-07	0.714851	-1.90877e-10	3.01104e-05	-0.968871	-1.90877e-10
60208544	rs139468944	2.84356e-08	-1.71949	-1.90877e-10	1.58456e-05	-1.61085	-1.90877e-10
60208817	rs17062510	9.24963e-08	-0.117975	-0.421993	2.30121e-05	-0.819594	-0.418127
60209086	rs213411	8.55069e-09	-1.73669	-1.18443	6.40349e-06	-1.32427	-1.19263
60209258	rs9844132	1.68002e-08	-1.24526	-1.00049	1.40112e-05	-0.792147	-0.941738
60209373	rs17062513	9.14092e-08	-0.336635	-0.215154	2.32832e-05	-1.002	-0.224008
60210356	rs2173056	1.95908e-08	-0.92456	-1.16752	1.20307e-05	-0.714552	-1.17173
60210372	rs213412	1.27515e-08	-1.31423	-1.20725	3.89417e-06	-1.7974	-1.21686
60210478	rs116822456	1.22415e-06	2.04287	-1.90877e-10	9.12331e-05	0.139675	-1.90877e-10
60210491	rs213413	1.04922e-08	-1.65548	-1.06102	4.90753e-06	-1.6988	-1.08417
60211431	rs213414	9.09673e-09	-1.64456	-1.21466	1.29707e-05	-0.601244	-1.20981
60211698	rs34884909	8.33669e-09	-1.80215	-1.14432	5.02984e-06	-1.57593	-1.18242
60212093	rs143609471	2.61804e-08	-1.80213	-1.90877e-10	1.73474e-05	-1.5203	-1.90877e-10
60212141	rs150134233	3.07406e-08	-1.64155	-1.90877e-10	2.50843e-05	-1.1515	-1.90877e-10
60212448	rs9880343	1.69997e-08	-1.08835	-1.14559	1.70021e-05	-0.394196	-1.14621
60212743	rs149446689	4.7479e-08	-1.39717e-10	-1.20685	2.3771e-05	-1.39717e-10	-1.20528
60212766	rs17062524	8.61569e-08	-0.212428	-0.398537	2.08752e-05	-0.927255	-0.407924
60212916	rs213415	6.15634e-08	0.270858	-1.21793	1.70643e-05	-0.318205	-1.21855
60213207	rs9810084	1.16484e-08	-1.71906	-0.892913	9.70933e-06	-1.20648	-0.894178
60213301	rs9827643	1.16442e-08	-1.71555	-0.896783	9.76262e-06	-1.19714	-0.898041
60213805	rs9832192	1.44913e-08	-1.52356	-0.870028	5.70948e-06	-1.76299	-0.868627
60213863	rs17062536	2.96104e-06	2.92616	-1.90877e-10	0.000145448	0.606075	-1.90877e-10
60213882	rs10510833	1.23566e-08	-1.71196	-0.840982	1.03139e-05	-1.18773	-0.852513
60213995	rs9870279	1.45491e-08	-1.55524	-0.834366	5.98329e-06	-1.74719	-0.837577
60214367	rs1472369	1.24606e-08	-1.55291	-0.991651	4.95151e-06	-1.7659	-1.00815
60214424	rs78660210	3.20717e-08	-1.59916	-1.90877e-10	3.57048e-05	-0.798458	-1.90877e-10
60214820	rs9819920	1.2297e-08	-1.6979	-0.859885	8.61231e-06	-1.25528	-0.965268
60214892	rs9875448	1.59012e-08	-1.35577	-0.944969	4.69028e-06	-1.80207	-1.02618
60215023	rs9875624	1.77756e-08	-1.25155	-0.937762	4.74778e-06	-1.79594	-1.02013
60215303	rs113709922	3.95815e-08	-1.38877	-1.90877e-10	0.000118071	0.397545	-1.90877e-10
60215385	rs142780281	2.61825e-08	-1.80204	-1.90877e-10	1.38892e-05	-1.74263	-1.90877e-10
60215950	rs6764230	2.47516e-08	-1.56474	-0.293502	1.90598e-05	-1.01154	-0.414623
60216156	rs141640516	5.30343e-08	-1.39717e-10	-1.0962	2.62629e-05	-1.39717e-10	-1.10558
60216221	rs150505737	1.64396e-07	0.0351403	-1.90877e-10	2.59183e-05	-1.11879	-1.90877e-10
60216250	rs17396765	1.74159e-08	-1.47666	-0.733096	1.54258e-05	-0.875024	-0.762679
60216454	rs35007946	1.8407e-08	-1.44821	-0.706194	1.65858e-05	-0.827425	-0.737769
60216540	rs116527705	6.28057e-06	3.67808	-1.90877e-10	0.000196184	0.905311	-1.90877e-10
60216788	rs17062553	1.78741e-08	-1.63063	-0.553158	6.57849e-06	-1.79309	-0.696846
60216989	rs9811336	1.3019e-08	-1.70189	-0.798844	6.59651e-06	-1.57293	-0.914271
60217163	rs62238513	1.2587e-08	-1.60919	-0.92528	4.9626e-06	-1.79627	-0.97554
60217315	rs17062557	1.25853e-08	-1.61572	-0.918886	4.99227e-06	-1.79614	-0.969715
60217316	rs77058963	2.62082e-08	-1.80106	-1.90877e-10	1.58288e-05	-1.61191	-1.90877e-10
60217330	rs9831415	1.8695e-08	-1.45626	-0.682626	1.70822e-05	-0.807132	-0.728574
60217399	rs151033517	7.25057e-08	-1.39717e-10	-0.783471	3.85149e-05	-1.39717e-10	-0.722696
60217646	rs6806748	1.09779e-08	-1.73626	-0.934988	6.17483e-06	-1.61153	-0.941728
60217842	rs17062563	1.38977e-08	-1.56647	-0.868943	5.26633e-06	-1.80206	-0.910352
60218337	rs11717164	1.34376e-08	-1.6009	-0.868178	5.20151e-06	-1.80146	-0.923329
60218393	rs11717136	1.50331e-08	-1.72449	-0.632389	7.83904e-06	-1.61022	-0.704408
60218434	rs11717200	1.37144e-08	-1.59995	-0.848738	5.30267e-06	-1.80007	-0.905462
60218465	rs720285	1.00102e-08	-1.75813	-1.0054	5.56607e-06	-1.6475	-1.00955
60218702	rs115395792	9.01579e-08	-0.565574	-1.90877e-10	0.000411551	1.64619	-1.90877e-10
60219014	rs74598195	2.80187e-08	-1.73426	-1.90877e-10	1.34296e-05	-1.77628	-1.90877e-10
60219068	rs115505977	2.91665e-06	2.91106	-1.90877e-10	0.000115628	0.376636	-1.90877e-10
60219314	rs4679648	3.46767e-08	-0.84121	-0.679859	5.29894e-05	0.297177	-0.700828
60219453	rs213416	6.73318e-08	-0.340556	-0.516948	1.14051e-05	-1.42243	-0.517246
60219504	rs213417	1.70467e-07	1.28917	-1.21776	2.26022e-05	-0.039426	-1.21627
60219592	rs113436730	2.22016e-07	0.335615	-1.90877e-10	3.95072e-05	-0.697258	-1.90877e-10
60219655	rs115435548	2.88975e-08	-1.70338	-1.90877e-10	1.39419e-05	-1.73884	-1.90877e-10
60219969	rs213418	1.47604e-07	0.62471	-0.697316	2.77105e-05	-0.370462	-0.68147
60220201	rs146359241	2.62032e-08	-1.80126	-1.90877e-10	1.30975e-05	-1.80132	-1.90877e-10
60220307	rs7628950	1.66052e-08	-1.30542	-0.952001	1.63237e-05	-0.589755	-0.991372
60220486	rs7629068	9.30194e-09	-1.79889	-1.03803	4.63982e-06	-1.79244	-1.04663
60220685	rs17062567	1.67193e-06	2.3546	-1.90877e-10	0.000135399	0.534487	-1.90877e-10
60220734	rs172492	1.442e-07	1.11915	-1.21509	1.96698e-05	-0.181653	-1.21301
60220784	rs9841314	1.45727e-08	-1.38285	-1.00513	5.27441e-06	-1.68444	-1.02643
60221053	rs9879753	1.6017e-08	-1.4208	-0.872691	1.51406e-05	-0.739426	-0.916934
60221516	rs10510834	2.0286e-08	-1.44312	-0.614089	1.89454e-05	-0.776908	-0.65527
60221728	rs17397398	1.91736e-08	-1.46471	-0.648888	1.79319e-05	-0.813639	-0.673523
60221953	rs9311754	1.17356e-08	-1.76793	-0.83658	7.15205e-06	-1.52721	-0.879134
60222004	rs75080311	1.27381e-07	-1.39717e-10	-0.219952	6.97932e-05	-1.39717e-10	-0.128206
60222035	rs13082004	2.08109e-08	-1.49022	-0.541437	1.79876e-05	-0.898992	-0.585065
60222065	rs9311755	1.48189e-08	-1.75925	-0.611983	8.64134e-06	-1.56755	-0.649635
60222505	rs35332698	2.16574e-08	-1.38595	-0.605841	2.00778e-05	-0.72682	-0.647307
60222516	rs76935376	8.57545e-07	1.68694	-1.90877e-10	7.25066e-05	-0.090064	-1.90877e-10
60223205	rs114930909	1.81136e-07	0.13211	-1.90877e-10	5.29816e-05	-0.403798	-1.90877e-10
60223376	rs73832550	5.07191e-07	1.16175	-1.90877e-10	3.10142e-05	-0.939297	-1.90877e-10
60223858	rs75468305	6.42669e-08	-1.39717e-10	-0.904091	3.10306e-05	-1.39717e-10	-0.938767
60224018	rs114145946	5.16829e-08	-1.12201	-1.90877e-10	1.41416e-05	-1.72462	-1.90877e-10
60224247	rs74278851	6.34136e-08	-1.39717e-10	-0.917458	3.07388e-05	-1.39717e-10	-0.948215
60224721	rs118080279	4.69284e-08	-1.39717e-10	-1.21851	2.36843e-05	-1.39717e-10	-1.20893
60225249	rs71313755	3.25179e-08	-1.58535	-1.90877e-10	4.03516e-05	-0.676111	-1.90877e-10
60225409	rs213388	8.26752e-09	-1.80107	-1.15373	5.8499e-06	-1.38928	-1.21804
60225474	rs213389	1.35203e-08	-1.34335	-1.1196	7.24698e-06	-1.34668	-1.04648
60225665	rs9830224	3.24329e-08	-1.58796	-1.90877e-10	1.31377e-05	-1.79826	-1.90877e-10
60226254	rs17062584	4.25731e-08	-1.31591	-1.90877e-10	1.31116e-05	-1.80025	-1.90877e-10
60227392	rs1496651	3.60927e-08	-1.48104	-1.90877e-10	1.3119e-05	-1.79968	-1.90877e-10
60227592	rs213390	8.11862e-09	-1.80181	-1.17117	4.50307e-06	-1.76052	-1.10846
60228566	rs150262813	6.27017e-08	-0.928748	-1.90877e-10	1.7395e-05	-1.51756	-1.90877e-10
60228660	rs17338297	1.12722e-08	-1.43283	-1.21196	3.95303e-06	-1.80194	-1.19732
60229201	rs34443264	1.21474e-08	-1.35463	-1.21539	3.99168e-06	-1.79998	-1.18955
60229846	rs112818764	2.99844e-08	-1.66646	-1.90877e-10	2.58493e-05	-1.12146	-1.90877e-10
60230073	rs17397822	1.16641e-08	-1.39592	-1.2147	3.97559e-06	-1.80211	-1.19146
60230531	rs73832555	7.84122e-08	-1.39717e-10	-0.705157	3.82287e-05	-1.39717e-10	-0.730155
60230535	rs71313756	1.02754e-08	-1.64912	-1.08826	8.61268e-06	-1.25927	-0.961237
60230543	rs71313757	1.214e-08	-1.35392	-1.21671	4.17948e-06	-1.79993	-1.14363
60231549	rs17062603	8.95077e-09	-1.68907	-1.18633	4.70158e-06	-1.68918	-1.13666
60231572	rs71313758	8.90642e-09	-1.70084	-1.17953	4.69628e-06	-1.70095	-1.12603
60231579	rs17062604	8.7828e-09	-1.70912	-1.18522	4.6164e-06	-1.70922	-1.1349
60232178	rs17062605	4.04704e-08	-1.36657	-1.90877e-10	1.31323e-05	-1.79867	-1.90877e-10
60232225	rs11715172	1.27198e-08	-1.79775	-0.72623	1.40515e-05	-0.950139	-0.780876
60233087	rs9877486	8.87103e-09	-1.76165	-1.1227	4.63998e-06	-1.80082	-1.03822
60233196	rs79776388	3.77742e-08	-1.43551	-1.90877e-10	1.30976e-05	-1.80132	-1.90877e-10
60233567	rs71313759	3.33711e-08	-1.55945	-1.90877e-10	3.81299e-05	-0.732743	-1.90877e-10
60233593	rs181068339	1.26717e-07	-0.225184	-1.90877e-10	2.57283e-05	-1.12615	-1.90877e-10
60233938	rs767000	9.63307e-09	-1.6516	-1.15033	4.45197e-06	-1.80018	-1.08022
60234969	rs11718430	1.42492e-08	-1.79566	-0.614778	1.56432e-05	-0.963475	-0.660233
60235115	rs76931973	2.87703e-08	-1.70779	-1.90877e-10	3.31836e-05	-0.871687	-1.90877e-10
60235541	rs7650713	3.59056e-08	-1.48624	-1.90877e-10	1.31064e-05	-1.80064	-1.90877e-10
60235868	rs74278852	1.68877e-08	-1.77738	-0.46317	1.52912e-05	-1.11196	-0.534498
60236166	rs112833353	2.6785e-08	-1.77929	-1.90877e-10	1.81856e-05	-1.47311	-1.90877e-10
60236298	rs1496652	1.50608e-08	-1.26483	-1.09021	5.0647e-06	-1.74655	-1.0049
60236693	rs213391	2.74408e-08	-1.63614	-0.118971	1.6699e-05	-1.7907	0.232302
60236847	rs213392	1.70262e-07	-1.66234	1.73255	8.51761e-05	-1.7315	1.80248
60236977	rs213394	3.00624e-08	-1.63043	-0.0334276	1.75313e-05	-1.78917	0.279416
60237303	rs71313760	1.38212e-08	-1.22266	-1.21827	4.38185e-06	-1.72436	-1.17191
60237445	rs213395	1.89473e-07	-1.64012	1.81723	9.42952e-05	-1.71546	1.88815
60237710	rs213396	1.81086e-08	-1.59051	-0.580239	9.43946e-06	-1.77043	-0.35841
60238022	rs13091891	1.3578e-08	-1.36282	-1.09586	4.07647e-06	-1.77735	-1.19116
60238128	rs213397	6.73564e-08	-1.6705	0.813365	4.21805e-05	-1.50326	0.871478
60238326	rs213398	4.01427e-08	-1.74683	0.372132	4.46986e-05	-1.22756	0.653763
60238484	rs35184553	1.47885e-08	-1.17299	-1.2003	4.30012e-06	-1.70552	-1.20958
60238490	rs36023952	1.52992e-08	-1.13947	-1.19987	4.35682e-06	-1.69212	-1.20988
60238491	rs147719117	4.78837e-08	-1.39717e-10	-1.19836	2.40537e-05	-1.39717e-10	-1.19345
60238642	rs213399	2.21662e-07	-1.34035	1.67436	0.000105715	-1.4566	1.74361
60238818	rs213400	1.41528e-07	-1.38346	1.26883	7.25965e-05	-1.49376	1.40493
60238987	rs213401	2.9951e-08	-1.59838	-0.0691932	1.3142e-05	-1.79899	0.00106437
60239532	rs17062633	8.97122e-08	-0.42767	-0.14286	1.81272e-05	-1.5156	0.0392703
60239603	rs71313761	4.28233e-08	-1.31005	-1.90877e-10	1.58258e-05	-1.6121	-1.90877e-10
60240070	rs76370382	2.65192e-08	-1.78927	-1.90877e-10	1.66392e-05	-1.56198	-1.90877e-10
60240638	rs169913	8.81376e-08	-1.2436	0.655361	2.5925e-05	-1.69219	0.57365
60241122	rs147734176	6.62377e-08	-1.39717e-10	-0.873887	3.00394e-05	-1.39717e-10	-0.971233
60241353	rs169914	5.71281e-08	-1.55834	0.536504	3.35744e-05	-1.37203	0.512053
60241445	rs169915	2.88219e-08	-0.487681	-1.21832	4.50836e-06	-1.65631	-1.2115
60241520	rs187578885	2.78122e-08	-1.74166	-1.90877e-10	1.3385e-05	-1.77961	-1.90877e-10
60241551	rs213402	1.79671e-08	-1.49796	-0.680638	4.17436e-05	-0.00221366	-0.639982
60241569	rs59183318	2.66834e-08	-1.25201	-0.531087	1.59725e-05	-1.11387	-0.489003
60242243	rs1390766	3.11077e-08	-0.486966	-1.14272	4.57802e-06	-1.64815	-1.20433
60242348	rs981852	8.88089e-09	-1.69803	-1.18521	7.51718e-06	-1.28171	-1.07484
60242432	rs12487617	3.06722e-08	-0.514271	-1.12951	4.78028e-06	-1.6153	-1.19394
60243140	rs76602595	5.98162e-08	-1.39717e-10	-0.97586	2.83499e-05	-1.39717e-10	-1.02912
60243570	rs13314141	1.81771e-08	-1.02605	-1.14093	1.61446e-05	-0.385471	-1.20668
60243578	rs73099449	1.10777e-08	-1.44641	-1.21579	5.6852e-06	-1.41866	-1.21722
60243631	rs73099453	2.46286e-08	-1.16733	-0.6959	7.14568e-06	-1.701	-0.70623
60243683	rs114880734	1.70837e-08	-1.07821	-1.1508	1.49859e-05	-0.456263	-1.21037
60243843	rs17398712	7.24541e-08	-0.784182	-1.90877e-10	2.50582e-05	-1.15254	-1.90877e-10
60244351	rs114932364	5.65536e-08	-1.03195	-1.90877e-10	1.62122e-05	-1.58798	-1.90877e-10
60244536	rs6771240	4.17448e-08	-1.1201	-0.215462	1.03429e-05	-1.69094	-0.346506
60244586	rs77024979	2.69828e-08	-1.77194	-1.90877e-10	1.771e-05	-1.49961	-1.90877e-10
60245451	rs75062558	2.2671e-08	-1.53291	-0.413143	1.06986e-05	-1.76493	-0.2387
60245888	rs76659674	3.9135e-08	-1.40012	-1.90877e-10	1.32242e-05	-1.7917	-1.90877e-10
60245947	rs143017	1.83062e-08	-0.951821	-1.20807	1.47172e-05	-0.475426	-1.2093
60246114	rs149429671	5.7571e-08	-1.01412	-1.90877e-10	1.63661e-05	-1.57853	-1.90877e-10
60246190	rs143018	1.9739e-08	-0.867826	-1.21671	1.72326e-05	-0.332344	-1.19459
60246327	rs73099457	4.93768e-08	-1.16766	-1.90877e-10	1.48294e-05	-1.67713	-1.90877e-10
60246458	rs213403	2.65059e-08	-1.78977	-1.90877e-10	1.61438e-05	-1.5922	-1.90877e-10
60246636	rs213404	9.60225e-09	-1.60873	-1.19641	5.07718e-06	-1.55284	-1.19614
60246687	rs13060801	1.5478e-08	-1.80215	-0.525566	1.60054e-05	-1.06418	-0.536636
60246712	rs140422101	2.62714e-08	-1.79865	-1.90877e-10	1.31997e-05	-1.79354	-1.90877e-10
60247121	rs10510835	1.07556e-08	-1.59644	-1.09527	4.6681e-06	-1.7432	-1.08979
60247935	rs4679650	3.64567e-08	-1.1627	-0.308315	9.15774e-06	-1.72679	-0.432355
60248188	rs213405	1.00199e-08	-1.58596	-1.1766	5.29636e-06	-1.53048	-1.17624
60248418	rs213406	1.02879e-08	-1.54569	-1.19047	5.35711e-06	-1.50514	-1.19018
60248941	rs79657546	5.17797e-08	-1.12014	-1.90877e-10	1.56855e-05	-1.621	-1.90877e-10
60249433	rs34944550	1.77293e-08	-1.68548	-0.506438	8.84658e-06	-1.78071	-0.412997
60249580	rs35397711	6.8241e-08	-0.844091	-1.90877e-10	1.38081e-05	-1.74849	-1.90877e-10
60249597	rs213327	2.6585e-08	-1.78679	-1.90877e-10	1.59601e-05	-1.60365	-1.90877e-10
60249862	rs213328	9.32922e-09	-1.63025	-1.20373	4.95686e-06	-1.56945	-1.20351
60249917	rs147823052	3.63161e-08	-1.47488	-1.90877e-10	2.25792e-05	-1.25671	-1.90877e-10
60250064	rs17062647	2.3077e-08	-1.44577	-0.482526	9.1986e-06	-1.78983	-0.364864
60250380	rs213329	2.67135e-08	-1.78197	-1.90877e-10	1.57095e-05	-1.61948	-1.90877e-10
60250475	rs213330	2.1171e-08	-1.40986	-0.60465	9.36601e-06	-1.64055	-0.496103
60250620	rs138969658	5.31763e-08	-1.09352	-1.90877e-10	1.57037e-05	-1.61984	-1.90877e-10
60251823	rs213332	1.06096e-08	-1.51981	-1.18556	5.57313e-06	-1.47054	-1.18524
60252117	rs76148681	3.8482e-08	-1.41695	-1.90877e-10	1.3504e-05	-1.77076	-1.90877e-10
60252295	rs75326416	3.66562e-08	-1.46555	-1.90877e-10	1.33335e-05	-1.78346	-1.90877e-10
60252827	rs213333	2.49376e-08	-0.738348	-1.11241	1.44649e-05	-0.504567	-1.19745
60252973	rs213334	2.62552e-08	-1.79927	-1.90877e-10	1.70757e-05	-1.53609	-1.90877e-10
60253005	rs213335	4.45491e-08	-1.63873	0.368189	5.35279e-05	-0.952222	0.558683
60253340	rs116301701	6.60891e-08	-0.876132	-1.90877e-10	1.3541e-05	-1.76802	-1.90877e-10
60253342	rs77239705	6.60891e-08	-0.876132	-1.90877e-10	1.3541e-05	-1.76802	-1.90877e-10
60253475	rs76926433	8.8902e-08	-0.579601	-1.90877e-10	1.45743e-05	-1.69448	-1.90877e-10
60253524	rs74477036	8.8902e-08	-0.579601	-1.90877e-10	1.45743e-05	-1.69448	-1.90877e-10
60253615	rs77006939	7.94742e-08	-0.691703	-1.90877e-10	1.41242e-05	-1.72586	-1.90877e-10
60253811	rs213336	1.96543e-08	-1.617	-0.471843	9.43442e-06	-1.78708	-0.342296
60253925	rs76657867	9.13075e-08	-0.552903	-1.90877e-10	1.46865e-05	-1.68681	-1.90877e-10
60254007	rs78710198	9.13075e-08	-0.552903	-1.90877e-10	1.46865e-05	-1.68681	-1.90877e-10
60254018	rs9839805	7.30449e-08	-1.27316	0.497098	2.00023e-05	-1.77039	0.39249
60254092	rs141889709	3.9813e-08	-1.38294	-1.90877e-10	1.43995e-05	-1.70655	-1.90877e-10
60254101	rs78444727	9.34173e-08	-0.53006	-1.90877e-10	1.47898e-05	-1.6798	-1.90877e-10
60254591	rs148652397	5.50945e-08	-1.05809	-1.90877e-10	1.62058e-05	-1.58837	-1.90877e-10
60254798	rs74577779	1.03024e-07	-0.432173	-1.90877e-10	1.54276e-05	-1.63759	-1.90877e-10
60254987	rs7625421	1.09539e-07	-0.370859	-1.90877e-10	1.57658e-05	-1.6159	-1.90877e-10
60255049	rs78559259	1.06919e-07	-0.39506	-1.90877e-10	1.56298e-05	-1.62456	-1.90877e-10
60255201	rs75228630	9.93675e-08	-0.468311	-1.90877e-10	1.54612e-05	-1.63541	-1.90877e-10
60255590	rs213338	2.69198e-08	-1.77427	-1.90877e-10	1.53883e-05	-1.64013	-1.90877e-10
60255620	rs138273054	1.17103e-07	-1.39717e-10	-0.304085	5.51531e-05	-1.39717e-10	-0.363629
60255629	rs7628257	1.1088e-07	-0.358683	-1.90877e-10	1.58355e-05	-1.61149	-1.90877e-10
60255737	rs7636129	1.03387e-07	-0.42866	-1.90877e-10	1.56778e-05	-1.6215	-1.90877e-10
60255761	rs7636133	1.09933e-07	-0.367269	-1.90877e-10	1.60377e-05	-1.5988	-1.90877e-10
60255807	rs7636213	1.05889e-07	-0.404741	-1.90877e-10	1.58154e-05	-1.61275	-1.90877e-10
60255901	rs146579565	5.18046e-08	-1.11966	-1.90877e-10	1.56894e-05	-1.62076	-1.90877e-10
60256000	rs7614891	1.03024e-07	-0.432173	-1.90877e-10	1.54276e-05	-1.63759	-1.90877e-10
60256293	rs4679651	6.52024e-08	-1.09777	0.208127	1.59246e-05	-1.70958	0.103708
60256485	rs213339	2.71713e-08	-1.68536	-0.0796175	2.75647e-05	-1.1383	0.0810975
60256541	rs77127316	8.94134e-09	-1.70111	-1.17534	7.37355e-06	-1.15819	-1.21766
60256715	rs146222740	6.26697e-08	-1.39717e-10	-0.929258	2.9666e-05	-1.39717e-10	-0.983742
60256857	rs213340	3.87598e-08	-0.31955	-1.0902	2.8575e-05	0.162667	-1.18388
60256907	rs11130761	5.15075e-08	-1.24405	0.11864	1.37869e-05	-1.75393	0.00390165
60257178	rs2132608	5.53773e-08	-1.25621	0.203246	1.49987e-05	-1.76391	0.0981264
60257251	rs62238538	1.80645e-08	-1.78146	-0.391728	1.0154e-05	-1.80213	-0.253746
60257348	rs74968737	2.65193e-08	-1.78926	-1.90877e-10	1.31891e-05	-1.79435	-1.90877e-10
60257577	rs78482499	5.0305e-08	-1.14903	-1.90877e-10	1.5456e-05	-1.63574	-1.90877e-10
60257587	rs213341	7.08262e-08	-0.806907	-1.90877e-10	2.00851e-05	-1.37376	-1.90877e-10
60258378	rs76171358	8.13692e-08	-0.668139	-1.90877e-10	1.41705e-05	-1.72258	-1.90877e-10
60258461	rs213342	3.4786e-08	-0.313592	-1.20433	2.11912e-05	-0.219821	-1.10033
60258615	rs213343	3.33256e-08	-0.348996	-1.21181	1.82913e-05	-0.342998	-1.12432
60258799	rs213344	1.65075e-08	-1.66311	-0.600216	7.78449e-06	-1.79594	-0.525667
60259103	rs213345	5.66884e-08	-1.02957	-1.90877e-10	1.68082e-05	-1.55188	-1.90877e-10
60259108	rs148267894	3.09522e-08	-1.63469	-1.90877e-10	1.31832e-05	-1.7948	-1.90877e-10
60259207	rs2223087	7.33242e-08	-0.772245	-1.90877e-10	1.39631e-05	-1.73732	-1.90877e-10
60259279	rs1845898	3.29928e-08	-1.2073	-0.363545	8.21037e-06	-1.76663	-0.501715
60259333	rs213346	1.59042e-08	-1.63947	-0.661079	7.33759e-06	-1.79022	-0.590517
60259526	rs12487096	2.33933e-08	-1.36871	-0.545972	8.43101e-06	-1.80203	-0.439793
60259607	rs73835237	1.6245e-08	-1.07063	-1.20872	1.37902e-05	-0.637229	-1.11255
60259769	rs2383	3.03351e-08	-1.57322	-0.0816082	3.41756e-05	-0.904647	0.0624186
60260124	rs141012105	5.49276e-08	-1.39717e-10	-1.06112	2.7901e-05	-1.39717e-10	-1.04508
60260136	rs56308052	4.15272e-08	-1.34079	-1.90877e-10	5.7474e-05	-0.32241	-1.90877e-10
60260223	rs213347	3.72533e-08	-0.244567	-1.20483	2.21243e-05	-0.175288	-1.10178
60260504	rs213348	1.57566e-08	-1.65703	-0.652844	7.4553e-06	-1.79461	-0.57021
60261165	rs76770164	1.18001e-08	-1.56858	-1.03044	1.5353e-05	-0.858862	-0.783569
60261283	rs213349	2.61819e-08	-1.80207	-1.90877e-10	1.60962e-05	-1.59516	-1.90877e-10
60261499	rs213350	1.45948e-08	-1.6662	-0.720268	6.83492e-06	-1.79478	-0.656916
60261547	rs35270205	5.28901e-08	-1.09892	-1.90877e-10	1.93102e-05	-1.41311	-1.90877e-10
60262040	rs79489580	9.90998e-08	-0.471009	-1.90877e-10	1.52659e-05	-1.64812	-1.90877e-10
60262095	rs150718186	8.56823e-08	-1.39717e-10	-0.61649	4.16573e-05	-1.39717e-10	-0.644265
60262243	rs79443860	8.80051e-08	-0.589741	-1.90877e-10	1.46576e-05	-1.68878	-1.90877e-10
60262276	rs115415966	4.82483e-08	-1.19077	-1.90877e-10	1.49743e-05	-1.6674	-1.90877e-10
60262511	rs9835376	2.56392e-08	-1.78596	-0.0370558	1.92309e-05	-1.51735	0.100124
60262617	rs213352	1.51278e-08	-1.66769	-0.682912	7.17921e-06	-1.79512	-0.607429
60262761	rs75331333	3.56492e-08	-1.49341	-1.90877e-10	1.75238e-05	-1.51018	-1.90877e-10
60262800	rs17399247	1.32839e-08	-1.76797	-0.71261	1.68631e-05	-0.871426	-0.677189
60262801	rs114692621	5.2345e-08	-1.10928	-1.90877e-10	1.73872e-05	-1.51801	-1.90877e-10
60262842	rs213353	2.61831e-08	-1.80202	-1.90877e-10	1.70694e-05	-1.53645	-1.90877e-10
60262943	rs12636197	3.24471e-08	-1.28953	-0.297994	8.64839e-06	-1.78054	-0.435827
60263411	rs34244389	1.66196e-08	-1.72281	-0.533744	2.51604e-05	-0.645367	-0.503102
60263721	rs213354	3.0945e-08	-1.47264	-0.162281	3.68338e-05	-0.728621	-0.0387047
60263846	rs213355	2.85962e-08	-1.50509	-0.208768	3.27996e-05	-0.795462	-0.0878644
60263917	rs213356	2.61814e-08	-1.80209	-1.90877e-10	1.63554e-05	-1.57918	-1.90877e-10
60263928	rs213357	2.73842e-08	-1.47998	-0.277189	3.32869e-05	-0.71948	-0.1491
60264210	rs146787538	4.92911e-08	-1.16939	-1.90877e-10	1.51269e-05	-1.65727	-1.90877e-10
60264266	rs213358	3.15471e-08	-1.61565	-1.90877e-10	1.33871e-05	-1.77945	-1.90877e-10
60264277	rs138099662	1.38985e-07	-0.132769	-1.90877e-10	4.2815e-05	-0.616854	-1.90877e-10
60264318	rs9883016	3.27652e-08	-1.39773	-0.180042	9.79634e-06	-1.79933	-0.292405
60264326	rs78296274	7.1451e-08	-1.39717e-10	-0.798124	3.65783e-05	-1.39717e-10	-0.774288
60264382	rs213359	2.96464e-08	-0.508507	-1.16929	1.38968e-05	-0.525492	-1.21659
60264553	rs11130762	3.03285e-08	-1.44223	-0.212816	9.46237e-06	-1.80192	-0.324497
60264656	rs76925653	1.38428e-08	-1.29265	-1.14672	1.02908e-05	-0.831858	-1.21063
60264662	rs140844525	5.06068e-08	-1.14305	-1.90877e-10	1.53209e-05	-1.64452	-1.90877e-10
60264671	rs213360	3.53626e-08	-1.50148	-1.90877e-10	2.25142e-05	-1.25959	-1.90877e-10
60264951	rs1390763	1.53046e-08	-1.5104	-0.828579	9.60105e-06	-1.19389	-0.917983
60265005	rs213361	1.53313e-08	-1.42433	-0.912917	6.23145e-06	-1.70158	-0.842552
60265636	rs213362	2.62086e-08	-1.80105	-1.90877e-10	1.57561e-05	-1.61652	-1.90877e-10
60265675	rs4393861	3.74611e-08	-1.37509	-0.0687428	1.09106e-05	-1.79816	-0.185848
60265925	rs35289739	1.13676e-08	-1.73517	-0.901194	5.5993e-06	-1.79503	-0.856071
60265941	rs75195637	5.64508e-08	-1.03377	-1.90877e-10	1.61966e-05	-1.58894	-1.90877e-10
60265968	rs118030599	4.69202e-08	-1.39717e-10	-1.21869	2.3456e-05	-1.39717e-10	-1.21861
60266292	rs62248468	2.81051e-08	-1.38267	-0.348517	8.15812e-06	-1.79444	-0.480285
60266326	rs62248469	2.95337e-08	-1.33107	-0.350531	8.24966e-06	-1.78487	-0.478705
60266371	rs213363	2.33234e-08	-1.23478	-0.682901	8.77004e-06	-1.6116	-0.590802
60266383	rs62248470	2.97474e-08	-1.38223	-0.292165	8.55915e-06	-1.79675	-0.429993
60266437	rs213364	2.62086e-08	-1.80105	-1.90877e-10	1.57561e-05	-1.61652	-1.90877e-10
60266653	rs9876544	3.02832e-08	-1.35442	-0.302122	8.60403e-06	-1.78755	-0.433961
60266814	rs67994115	3.16903e-08	-1.41743	-0.19369	9.61962e-06	-1.80066	-0.309282
60266821	rs67048609	2.93397e-08	-1.45055	-0.237646	9.21711e-06	-1.80202	-0.350658
60266836	rs71313762	3.19639e-08	-1.38282	-0.219711	9.3288e-06	-1.7978	-0.342839
60266922	rs62248471	2.97623e-08	-1.46275	-0.211146	9.45085e-06	-1.80192	-0.32572
60267024	rs213366	2.82018e-08	-1.79952	0.0717681	2.07023e-05	-1.43813	0.0946292
60267052	rs12487741	3.07938e-08	-1.43743	-0.202398	9.44231e-06	-1.80192	-0.326624
60267212	rs12494319	2.89203e-08	-1.46964	-0.232947	9.17517e-06	-1.80201	-0.35523
60267620	rs213367	2.64288e-08	-1.79268	-1.90877e-10	1.4971e-05	-1.66763	-1.90877e-10
60267887	rs62248472	1.49327e-08	-1.19376	-1.16982	1.07943e-05	-0.778644	-1.21608
60267929	rs11130763	4.0008e-08	-1.49111	0.113051	1.33584e-05	-1.7998	0.0182014
60267949	rs12633077	4.09787e-08	-1.49111	0.137026	1.36707e-05	-1.7998	0.0413106
60268028	rs213368	2.40808e-08	-1.16817	-0.71755	8.84509e-06	-1.59068	-0.603196
60268055	rs12638410	4.06401e-08	-1.48367	0.121293	1.34485e-05	-1.80102	0.0261451
60268076	rs12633119	4.09072e-08	-1.46888	0.113051	1.33327e-05	-1.80172	0.0182014
60268110	rs12638426	4.22497e-08	-1.44483	0.121293	1.34333e-05	-1.80215	0.0261451
60268192	rs12633138	3.53988e-08	-1.52696	0.0265023	1.23394e-05	-1.79579	-0.0651558
60268442	rs1948560	3.35719e-08	-1.52893	-0.0245153	1.17951e-05	-1.79528	-0.110777
60268598	rs1948561	3.53991e-08	-1.52993	0.029479	1.23871e-05	-1.7948	-0.0622907
60268831	rs4679520	3.53034e-08	-1.54698	0.0438214	1.24845e-05	-1.79924	-0.0500067
60268842	rs17062681	6.66954e-08	-0.867	-1.90877e-10	1.82795e-05	-1.46796	-1.90877e-10
60269095	rs213369	2.32258e-08	-1.12031	-0.801563	8.25434e-06	-1.55435	-0.708649
60269214	rs4679521	2.47022e-08	-1.6674	-0.192844	9.99598e-06	-1.78126	-0.290297
60269247	rs4679522	3.14339e-08	-1.52611	-0.0931367	1.07768e-05	-1.80102	-0.195331
60269307	rs4679523	2.41599e-08	-1.47891	-0.403534	7.59971e-06	-1.80214	-0.543491
60269460	rs62248473	2.6557e-08	-1.78784	-1.90877e-10	1.86994e-05	-1.44525	-1.90877e-10
60269543	rs12497746	2.47157e-08	-1.45138	-0.408315	7.75454e-06	-1.80105	-0.524411
60269673	rs12492065	2.36884e-08	-1.45615	-0.446001	7.48659e-06	-1.80212	-0.558514
60269689	rs117867971	1.20563e-07	-1.39717e-10	-0.274967	5.68835e-05	-1.39717e-10	-0.332737
60269729	rs17062684	2.38542e-08	-1.45934	-0.435834	7.56619e-06	-1.80146	-0.548598
60269744	rs213370	2.11155e-08	-1.18291	-0.834223	7.07516e-06	-1.60217	-0.814979
60269914	rs13060988	2.47823e-08	-1.45138	-0.405623	7.72848e-06	-1.80105	-0.527777
60269919	rs35297861	3.17516e-08	-1.50442	-0.104776	1.05553e-05	-1.80197	-0.215146
60269948	rs13061155	2.86812e-08	-1.54698	-0.163917	1.00105e-05	-1.79924	-0.27086
60270363	rs213371	1.40068e-08	-1.57606	-0.851534	6.41081e-06	-1.6718	-0.843956
60270364	rs9849524	1.91602e-08	-1.76381	-0.350492	9.8041e-06	-1.61681	-0.474136
60270382	rs17062694	8.30023e-08	-0.648268	-1.90877e-10	2.05331e-05	-1.35171	-1.90877e-10
60270401	rs9849664	2.2414e-08	-1.58939	-0.368055	8.28053e-06	-1.77212	-0.487718
60270554	rs9849856	1.23601e-08	-1.70153	-0.851137	6.574e-06	-1.54054	-0.950079
60270957	rs726693	2.54217e-08	-1.49313	-0.338406	8.53299e-06	-1.79695	-0.432852
60271140	rs213372	2.85559e-08	-1.71527	-1.90877e-10	1.34288e-05	-1.77634	-1.90877e-10
60271177	rs726692	2.11704e-08	-1.53541	-0.479118	7.71096e-06	-1.79361	-0.537494
60271545	rs73836410	1.11808e-08	-1.43789	-1.21505	2.28426e-05	-0.112784	-1.13233
60271586	rs146362039	4.70074e-08	-1.39717e-10	-1.21683	2.34578e-05	-1.39717e-10	-1.21854
60271645	rs2201649	1.40576e-08	-1.21446	-1.20951	3.92106e-05	0.488715	-1.19351
60271669	rs6446117	4.11161e-08	-0.531977	-0.81876	5.87438e-06	-1.7629	-0.840242
60271776	rs112746221	8.97259e-08	-0.570377	-1.90877e-10	1.77528e-05	-1.4972	-1.90877e-10
60271851	rs114869851	8.51244e-08	0.570345	-1.19337	0.00032236	2.57959	-1.17767
60271986	rs213373	9.00994e-09	-1.7099	-1.15891	4.11206e-06	-1.77446	-1.18536
60272220	rs185917150	9.09731e-08	-1.39717e-10	-0.556572	4.73857e-05	-1.39717e-10	-0.515422
60272317	rs9879860	1.08943e-08	-1.51141	-1.16749	4.22969e-06	-1.76455	-1.16706
60272360	rs9822070	1.05187e-08	-1.54916	-1.16482	4.3993e-06	-1.72704	-1.16525
60272630	rs73101215	1.06636e-08	-1.51535	-1.18495	4.21675e-06	-1.75072	-1.18396
60272829	rs9826614	1.0435e-08	-1.5477	-1.17427	4.32739e-06	-1.73564	-1.17313
60273192	rs62248475	2.6492e-08	-1.79029	-1.90877e-10	1.6077e-05	-1.59635	-1.90877e-10
60273376	rs75187470	2.62433e-08	-1.79973	-1.90877e-10	1.32064e-05	-1.79304	-1.90877e-10
60273768	rs213374	1.05083e-08	-1.55903	-1.15594	4.83108e-06	-1.60626	-1.19241
60274032	rs213375	1.43496e-08	-1.29517	-1.10825	4.36473e-06	-1.73645	-1.16374
60274049	rs213376	1.16185e-08	-1.44991	-1.16463	4.45178e-06	-1.67986	-1.20058
60274472	rs145850988	4.69636e-08	-1.39717e-10	-1.21776	2.35681e-05	-1.39717e-10	-1.21385
60274597	rs6802911	4.1593e-08	-1.3392	-1.90877e-10	1.50678e-05	-1.66118	-1.90877e-10
60274600	rs6794630	4.30688e-08	-1.30434	-1.90877e-10	1.53649e-05	-1.64166	-1.90877e-10
60274701	rs6792115	4.01725e-08	-1.37395	-1.90877e-10	1.46968e-05	-1.68611	-1.90877e-10
60274763	rs75725931	3.46565e-07	1.99954	-1.21861	2.47411e-05	0.0450715	-1.21035
60275459	rs7628314	3.30734e-08	-1.56841	-1.90877e-10	1.33443e-05	-1.78266	-1.90877e-10
60276185	rs741895	3.62098e-07	1.51636	-0.691584	7.98214e-06	-1.39733	-0.899208
60276722	rs732380	1.42718e-06	3.34319	-1.14687	4.51296e-06	-1.64846	-1.21833
60276933	rs75026771	9.62511e-08	-0.500175	-1.90877e-10	1.65073e-05	-1.56994	-1.90877e-10
60276996	rs78919738	1.27685e-07	-0.217567	-1.90877e-10	1.87495e-05	-1.44257	-1.90877e-10
60277174	rs10049216	8.18837e-06	5.07457	-1.13124	5.11526e-06	-1.52361	-1.2179
60277248	rs7611670	1.13349e-06	2.55658	-0.59066	8.26126e-06	-1.40639	-0.855771
60277358	rs73836412	8.32658e-09	-1.73224	-1.21544	2.02391e-05	-0.17355	-1.19257
60277383	rs113366867	1.06174e-07	-0.402056	-1.90877e-10	1.72235e-05	-1.52747	-1.90877e-10
60277666	rs2049845	2.24449e-06	3.22856	-0.579462	7.0213e-06	-1.57755	-0.847247
60277709	rs2049846	2.14653e-06	3.33773	-0.733259	6.46511e-06	-1.59991	-0.907417
60277771	rs2049847	5.80386e-07	2.0541	-0.757542	6.98802e-06	-1.50274	-0.9268
60277852	rs143146150	3.99753e-08	-1.37887	-1.90877e-10	1.57451e-05	-1.61721	-1.90877e-10
60277944	rs2049848	2.22046e-06	3.32878	-0.690442	6.79509e-06	-1.59002	-0.867526
60277974	rs113369979	1.14586e-07	-0.32581	-1.90877e-10	1.78251e-05	-1.49313	-1.90877e-10
60278062	rs17062707	1.16886e-07	-0.305936	-1.90877e-10	1.79886e-05	-1.48401	-1.90877e-10
60278128	rs112536843	1.12232e-07	-0.346569	-1.90877e-10	1.76573e-05	-1.50259	-1.90877e-10
60278235	rs7648865	7.16137e-07	2.14852	-0.641787	7.75235e-06	-1.49237	-0.833381
60278248	rs17340442	1.62488e-07	0.0234699	-1.90877e-10	2.1125e-05	-1.32329	-1.90877e-10
60278294	rs7651340	5.3195e-07	1.83487	-0.625453	8.64948e-06	-1.39623	-0.820011
60278396	rs150258237	1.50169e-07	-0.0553717	-1.90877e-10	2.02976e-05	-1.36324	-1.90877e-10
60278509	rs7615052	6.09315e-07	1.94821	-0.60301	8.58225e-06	-1.42247	-0.801574
60278655	rs7637894	2.90947e-06	3.28063	-0.372038	8.37003e-06	-1.56342	-0.685667
60278957	rs213377	8.59409e-07	2.02203	-0.332924	9.6174e-06	-1.45563	-0.654541
60280008	rs6797140	1.7238e-06	2.68276	-0.297607	1.03761e-05	-1.40795	-0.626285
60280015	rs183330	3.66875e-07	1.35128	-0.513398	1.14138e-05	-1.21165	-0.727275
60280410	rs9848465	1.91296e-06	2.90648	-0.417212	8.9611e-06	-1.45947	-0.721383
60280611	rs60569486	9.25534e-09	-1.75906	-1.08287	1.95024e-05	-0.216386	-1.18682
60280743	rs10866033	1.28819e-06	2.49941	-0.405554	1.02122e-05	-1.33797	-0.712191
60280774	rs149925276	1.40093e-07	-0.124832	-1.90877e-10	1.96099e-05	-1.39771	-1.90877e-10
60280876	rs11130764	8.70195e-07	2.91132	-1.20974	1.06403e-05	-0.799588	-1.20951
60281042	rs12629886	4.85809e-07	1.55146	-0.43278	1.14052e-05	-1.29386	-0.645815
60281554	rs9853628	3.92785e-07	1.34191	-0.435783	1.20499e-05	-1.14024	-0.744447
60281949	rs9858300	1.12131e-06	2.96981	-1.01469	5.34487e-06	-1.53571	-1.1619
60282112	rs62248493	2.22279e-06	3.03836	-0.398978	7.41002e-06	-1.56679	-0.804119
60282137	rs62248494	1.65168e-06	2.76867	-0.426256	7.88026e-06	-1.48593	-0.823452
60282372	rs7647341	2.61853e-08	-1.80194	-1.90877e-10	0.00011612	0.380885	-1.90877e-10
60282896	rs9883296	0.000170989	8.06417	-1.08194	6.99879e-06	-1.20962	-1.21839
60283422	rs13324247	0.000190112	7.87999	-0.791757	7.40478e-06	-1.24285	-1.12877
60283440	rs4295132	3.39921e-05	5.57118	-0.204431	7.01363e-06	-1.7512	-0.674689
60283540	rs78157071	5.95465e-07	2.39538	-1.07317	5.34046e-06	-1.75381	-0.944618
60283702	rs13317933	0.000163592	8.02363	-1.08564	6.92968e-06	-1.21952	-1.21841
60283791	rs10154846	1.30303e-05	5.46544	-1.05754	4.26762e-06	-1.73394	-1.18875
60283812	rs116365203	2.41033e-07	0.417797	-1.90877e-10	2.60967e-05	-1.11193	-1.90877e-10
60283972	rs9311756	1.37413e-05	5.50575	-1.04472	4.26744e-06	-1.73778	-1.18495
60284287	rs149873255	5.56693e-08	-1.39717e-10	-1.04771	2.78139e-05	-1.39717e-10	-1.0482
60284314	rs2088310	2.80536e-05	5.55066	-0.375925	6.25674e-06	-1.74192	-0.798164
60284329	rs2088311	2.81342e-05	5.55066	-0.373059	6.26943e-06	-1.74192	-0.796138
60284869	rs10155027	8.19814e-07	2.65553	-1.01359	5.52471e-06	-1.7774	-0.88711
60284879	rs4679475	1.38162e-05	4.78938	-0.32292	7.1201e-06	-1.65034	-0.760483
60285300	rs13315808	2.01796e-05	5.24804	-0.402745	6.33212e-06	-1.71106	-0.817046
60285522	rs62248495	1.55143e-07	1.15315	-1.17594	1.38936e-05	-0.903989	-0.838325
60285527	rs10866034	2.31435e-05	5.37629	-0.393961	6.28314e-06	-1.725	-0.810875
60285653	rs9311758	2.9087e-05	5.59572	-0.38481	6.19279e-06	-1.74592	-0.804433
60285715	rs78667350	5.41154e-08	-1.39717e-10	-1.07602	2.73666e-05	-1.39717e-10	-1.06442
60286021	rs6765946	1.83005e-07	1.30532	-1.16294	1.10512e-05	-0.807193	-1.16401
60286386	rs17400084	7.65127e-07	2.62502	-1.05212	5.25966e-06	-1.78114	-0.932538
60286415	rs6768733	2.66111e-05	5.50575	-0.383799	6.24789e-06	-1.73778	-0.80372
60286486	rs6768755	2.57148e-05	5.46544	-0.377757	6.29874e-06	-1.73394	-0.799457
60286616	rs111247300	5.41899e-08	-1.39717e-10	-1.07464	2.74057e-05	-1.39717e-10	-1.06299
60286659	rs74738297	5.34804e-08	-1.39717e-10	-1.08782	2.70325e-05	-1.39717e-10	-1.0767
60287198	rs75481023	5.34554e-08	-1.39717e-10	-1.08829	2.70193e-05	-1.39717e-10	-1.07719
60287383	rs1496649	3.05323e-05	5.46544	-0.206039	7.12736e-06	-1.73394	-0.675866
60287453	rs115726486	5.54893e-08	-1.39717e-10	-1.05095	2.80883e-05	-1.39717e-10	-1.03839
60287828	rs116779538	3.25937e-07	0.719567	-1.90877e-10	3.28034e-05	-0.88321	-1.90877e-10
60287845	rs1353545	0.101818	14.3078	-0.9362	4.27449e-06	-1.70279	-1.21829
60288200	rs17400197	1.0606e-07	0.764868	-1.168	8.23991e-06	-1.1055	-1.15925
60288428	rs10510836	1.41998e-07	1.05775	-1.16908	9.70746e-06	-0.945045	-1.1558
60289103	rs9867642	2.7077e-05	5.21516	-0.0758594	8.09733e-06	-1.70758	-0.574628
60289140	rs9829607	1.94072e-05	5.56205	-0.755784	5.06746e-06	-1.74318	-1.00772
60289560	rs78925456	2.85505e-08	-1.71546	-1.90877e-10	1.71131e-05	-1.5339	-1.90877e-10
60289842	rs10510837	4.94724e-07	2.27233	-1.13546	4.96117e-06	-1.73725	-1.03485
60290014	rs6764575	5.10202e-08	-1.39717e-10	-1.13491	2.57329e-05	-1.39717e-10	-1.12597
60290063	rs741896	0.134642	14.5595	-0.908518	4.4095e-06	-1.67164	-1.21834
60290171	rs741897	0.0949873	14.221	-0.918888	4.25295e-06	-1.70748	-1.21865
60290350	rs741898	9.83442e-06	5.12614	-0.999632	4.94645e-06	-1.57749	-1.19758
60290504	rs115104919	5.14049e-08	-1.39717e-10	-1.1274	2.59368e-05	-1.39717e-10	-1.11808
60290721	rs932273	0.115025	14.4029	-0.909353	4.3159e-06	-1.69303	-1.21841
60291027	rs17340935	2.16676e-07	0.311266	-1.90877e-10	2.46059e-05	-1.17075	-1.90877e-10
60291127	rs6780613	0.0541217	13.6308	-0.891148	4.09344e-06	-1.74716	-1.2172
60291465	rs75541095	3.44916e-07	1.9369	-1.16073	5.088e-06	-1.66716	-1.0797
60291553	rs13095141	1.06897e-05	5.03287	-0.82297	5.26897e-06	-1.57821	-1.13369
60291875	rs1353546	2.74463e-05	5.20409	-0.0512371	8.22108e-06	-1.70599	-0.561052
60292312	rs6779529	1.46151e-05	4.62464	-0.101964	8.57761e-06	-1.62414	-0.600452
60292445	rs140811345	8.50781e-08	-1.39717e-10	-0.623566	4.3391e-05	-1.39717e-10	-0.60349
60292606	rs4679524	0.139379	13.9974	-0.311791	4.8282e-06	-1.72293	-1.07634
60292615	rs114472258	2.38815e-07	0.408555	-1.90877e-10	2.84942e-05	-1.02404	-1.90877e-10
60292777	rs6804909	0.000319921	7.81373	-0.205034	9.80121e-06	-1.23471	-0.856529
60292916	rs4679526	0.15609	14.1779	-0.379083	4.76765e-06	-1.70967	-1.10222
60292997	rs4679527	0.000302818	7.80675	-0.252994	9.25593e-06	-1.24687	-0.901606
60293004	rs9813516	0.201202	14.5111	-0.458433	4.83095e-06	-1.66827	-1.13043
60293007	rs58921609	3.8286e-07	1.98377	-1.10323	5.39452e-06	-1.692	-0.996359
60293224	rs17400606	3.05655e-07	0.65532	-1.90877e-10	3.30743e-05	-0.874986	-1.90877e-10
60293496	rs760322	2.26347e-05	5.12097	-0.160871	7.60744e-06	-1.69597	-0.648641
60293546	rs760323	1.52831e-05	4.82771	-0.260342	7.36428e-06	-1.65609	-0.721011
60293713	rs760324	1.66962e-05	4.85843	-0.202631	7.56819e-06	-1.6706	-0.679186
60294559	rs6778121	6.64867e-08	0.347824	-1.21796	6.77324e-06	-1.27441	-1.18636
60294953	rs74608928	3.55943e-08	-1.49495	-1.90877e-10	1.48651e-05	-1.67473	-1.90877e-10
60295057	rs143126174	4.70793e-08	-1.39717e-10	-1.2153	2.35807e-05	-1.39717e-10	-1.21331
60295080	rs76599943	5.63223e-08	0.146432	-1.18248	8.16529e-06	-1.16723	-1.10662
60295081	rs6776005	2.58362e-08	-0.597777	-1.21758	6.56686e-06	-1.27488	-1.21683
60295114	rs6763641	1.09157e-07	0.726819	-1.10117	5.56506e-06	-1.67886	-0.978375
60295160	rs6446119	1.13822e-07	0.88088	-1.21338	4.40183e-06	-1.7101	-1.18163
60295207	rs6766165	1.07908e-07	0.827831	-1.21368	4.44313e-06	-1.69996	-1.18243
60295244	rs75937838	1.07105e-07	0.77029	-1.16362	6.31456e-06	-1.4554	-1.07548
60295498	rs4679528	1.1846e-07	0.221492	-0.514057	7.31601e-06	-1.79027	-0.593402
60295532	rs75303898	3.59089e-08	-1.48615	-1.90877e-10	1.49499e-05	-1.66904	-1.90877e-10
60295553	rs9824783	9.58653e-08	0.691793	-1.19599	4.74497e-06	-1.67098	-1.14568
60295573	rs114445603	4.69177e-08	-1.39717e-10	-1.21874	2.3458e-05	-1.39717e-10	-1.21853
60295953	rs78425775	6.4867e-08	0.200508	-1.0953	9.5551e-06	-1.14539	-0.971277
60296444	rs1390765	2.43296e-07	1.61608	-1.18893	1.38799e-05	-0.599962	-1.14334
60296544	rs76016854	4.05934e-08	-1.36353	-1.90877e-10	1.62454e-05	-1.58593	-1.90877e-10
60297076	rs6785656	9.61509e-08	0.641169	-1.14239	6.72221e-06	-1.41623	-1.05209
60297112	rs75660667	5.6193e-08	-1.39717e-10	-1.03834	2.47649e-05	-1.39717e-10	-1.16431
60297381	rs28557335	8.30788e-08	0.130873	-0.778219	5.65551e-06	-1.77899	-0.862123
60297737	rs182658661	4.7496e-08	-1.39717e-10	-1.20649	2.38268e-05	-1.39717e-10	-1.20293
60297746	rs7631389	6.1642e-06	4.32144	-0.662059	5.36904e-06	-1.70486	-0.988232
60297798	rs191206110	4.95394e-08	-1.39717e-10	-1.16437	2.49437e-05	-1.39717e-10	-1.15712
60298041	rs71313763	2.22351e-07	0.33712	-1.90877e-10	1.8049e-05	-1.48065	-1.90877e-10
60298045	rs115946313	3.69858e-08	-1.4566	-1.90877e-10	1.48073e-05	-1.67862	-1.90877e-10
60298057	rs7631677	7.18494e-08	0.011977	-0.804541	5.61847e-06	-1.76555	-0.882132
60298092	rs146962423	4.10597e-08	-1.35211	-1.90877e-10	1.63838e-05	-1.57745	-1.90877e-10
60298104	rs10428177	4.29478e-06	4.12244	-0.824422	4.98364e-06	-1.67793	-1.08965
60298147	rs11130765	7.32812e-08	0.05485	-0.827681	5.47082e-06	-1.77135	-0.90296
60298229	rs7644138	7.27022e-08	0.423084	-1.20385	4.9245e-06	-1.61383	-1.16569
60298473	rs57299646	8.91083e-08	0.487733	-1.06502	7.9928e-06	-1.35139	-0.943809
60299184	rs4679529	7.6871e-05	7.31822	-1.13548	5.8624e-06	-1.38755	-1.21764
60299185	rs4679530	9.35632e-05	7.52213	-1.14287	6.24265e-06	-1.32575	-1.21659
60299255	rs114831469	3.77268e-08	-1.43677	-1.90877e-10	5.5396e-05	-0.359235	-1.90877e-10
60299260	rs4679531	4.98106e-08	-0.0704496	-1.08846	4.4592e-06	-1.76617	-1.1126
60300148	rs145217325	1.04071e-07	-0.422061	-1.90877e-10	0.000119515	0.409702	-1.90877e-10
60300435	rs149680854	5.49548e-08	-1.39717e-10	-1.06062	2.91388e-05	-1.39717e-10	-1.00167
60300996	rs114924262	5.02726e-08	-1.39717e-10	-1.14968	2.61699e-05	-1.39717e-10	-1.10913
60301046	rs35536483	0.000210168	7.9645	-0.775977	9.04849e-06	-1.05315	-1.118
60301285	rs75185190	8.70385e-08	0.330124	-0.93091	7.78199e-06	-1.57238	-0.74955
60302135	rs9870612	0.000104075	7.6154	-1.12967	7.58358e-06	-1.13091	-1.21684
60302749	rs117216458	5.72983e-08	-1.39717e-10	-1.01887	2.99598e-05	-1.39717e-10	-0.973886
60302885	rs114181085	8.23015e-08	-0.656747	-1.90877e-10	1.63601e-05	-1.5789	-1.90877e-10
60303058	rs117624733	2.04607e-07	-1.39717e-10	0.253955	6.95078e-05	-1.39717e-10	-0.132304
60303504	rs12490488	6.14606e-05	6.62227	-0.663255	6.76322e-06	-1.42739	-1.03486
60304669	rs10154943	2.55105e-07	0.474537	-1.90877e-10	3.95646e-05	-0.695808	-1.90877e-10
60305117	rs186154	2.49231e-06	3.78497	-1.03114	6.38561e-06	-1.33792	-1.18177
60305532	rs143741706	2.62933e-08	-1.79782	-1.90877e-10	1.41474e-05	-1.72421	-1.90877e-10
60305697	rs76027415	6.45645e-08	-1.39717e-10	-0.899472	3.10199e-05	-1.39717e-10	-0.939115
60306173	rs150580667	4.59113e-08	-1.24042	-1.90877e-10	2.67231e-05	-1.08821	-1.90877e-10
60306891	rs213382	1.80698e-08	-1.20319	-0.969698	0.00135231	2.25172	0.584103
60307084	rs213383	6.28532e-08	-0.132076	-0.794259	0.00212888	2.32147	0.968142
60307263	rs213384	5.58395e-08	-0.336583	-0.708071	0.00223442	2.19529	1.1427
60307673	rs143809651	5.32553e-08	-1.39717e-10	-1.09204	2.34711e-05	-1.39717e-10	-1.21797
60307954	rs213385	2.42342e-07	0.993807	-0.570592	0.0422181	4.76702	1.50984
60308079	rs213386	1.86666e-07	0.889088	-0.726905	0.0271622	4.60598	1.22987
60308216	rs11711514	7.43075e-08	-0.758924	-1.90877e-10	2.26363e-05	-1.25419	-1.90877e-10
60308293	rs213387	1.50112e-07	0.83352	-0.889273	0.0206297	4.70301	0.85774
60308345	rs11711608	9.85119e-09	-1.57758	-1.20197	4.05306e-06	-1.75595	-1.21832
60308349	rs9837070	1.65747e-07	0.864443	-0.821119	0.0211844	4.56792	1.01936
60308959	rs73103055	1.11536e-08	-1.4678	-1.18757	3.92641e-06	-1.79183	-1.21419
60309307	rs6808467	8.72561e-09	-1.69074	-1.21014	4.28499e-06	-1.7001	-1.21853
60309459	rs6446120	1.78687e-07	0.904967	-0.786467	0.0247103	4.66251	1.07872
60309541	rs926143	2.05479e-07	1.00366	-0.745445	0.0324939	4.85158	1.16349
60309753	rs1569348	1.84902e-07	0.942568	-0.789877	0.0268747	4.75069	1.07451
60309971	rs1569349	1.89226e-07	1.00746	-0.831653	0.0263566	4.82037	0.985361
60310376	rs1882898	1.6854e-07	0.863338	-0.803301	0.023249	4.62795	1.05232
60310427	rs1882899	1.6144e-07	0.811961	-0.794963	0.0218843	4.54802	1.07176
60310473	rs1882900	1.87209e-07	0.915204	-0.750117	0.0281999	4.70837	1.16496
60310558	rs1882901	1.63104e-07	0.838812	-0.811558	0.0219502	4.58983	1.03296
60310790	rs10510838	9.91544e-09	-1.5756	-1.19745	4.03809e-06	-1.76059	-1.21738
60310992	rs34717494	1.92618e-07	0.900649	-0.707078	0.0278789	4.60433	1.25756
60311430	rs9815526	7.77204e-08	-0.0320496	-0.681968	0.00800148	3.31907	1.29457
60311652	rs11714913	3.05938e-08	-1.64634	-1.90877e-10	2.47286e-05	-1.16578	-1.90877e-10
60311878	rs72875033	1.2312e-08	-1.58879	-0.967769	5.3404e-06	-1.48965	-1.20879
60312317	rs67113918	9.64503e-09	-1.65271	-1.14798	4.25677e-06	-1.73641	-1.18882
60312356	rs1569350	3.5443e-08	-0.572373	-0.926836	0.0146203	4.48056	0.735867
60312417	rs1569351	3.20698e-08	-0.86982	-0.7294	0.0152203	3.94666	1.30998
60312439	rs116274190	2.83589e-08	-1.72219	-1.90877e-10	1.77323e-05	-1.49835	-1.90877e-10
60312514	rs1569352	9.51571e-08	0.375116	-0.886723	0.010306	4.06647	0.800273
60312915	rs12494639	2.58923e-08	-0.945695	-0.867497	0.00767766	3.69041	0.881921
60313087	rs12498046	2.70216e-08	-0.943804	-0.826695	0.011338	4.00414	0.958033
60313150	rs149803937	7.46913e-08	-0.753773	-1.90877e-10	6.10504e-05	-0.262042	-1.90877e-10
60313231	rs11130766	2.03342e-08	-1.12869	-0.926142	0.00450817	3.30004	0.739868
60313336	rs146530613	4.71092e-08	-1.39717e-10	-1.21467	2.94998e-05	-1.39717e-10	-0.989358
60314358	rs73103073	9.87195e-09	-1.61439	-1.16305	4.23354e-06	-1.73955	-1.19115
60314435	rs137976054	5.00482e-08	-1.39717e-10	-1.15415	2.68873e-05	-1.39717e-10	-1.08209
60315037	rs1546830	5.19841e-08	-0.360549	-0.755649	0.00468081	3.01033	1.06716
60315093	rs1546831	4.4293e-08	-0.59283	-0.683479	0.0304083	4.68668	1.26205
60315293	rs73103076	8.67018e-09	-1.72218	-1.18507	4.5568e-06	-1.65129	-1.20583
60315622	rs6773826	3.47339e-08	-0.56959	-0.949829	0.00186003	2.56036	0.594251
60315708	rs6762886	2.857e-08	-0.832714	-0.882064	0.00974374	4.01168	0.798962
60316347	rs11720480	1.02659e-08	-1.56183	-1.17647	4.1019e-06	-1.76196	-1.20033
60316417	rs727476	2.30127e-08	-1.06212	-0.868968	0.00701697	3.6463	0.836048
60317226	rs73103085	1.00328e-08	-1.58485	-1.17643	4.1442e-06	-1.75174	-1.2003
60317752	rs139656719	6.17511e-08	-1.39717e-10	-0.944025	2.93948e-05	-1.39717e-10	-0.992924
60319405	rs10866035	7.96001e-08	0.130616	-0.820736	0.0176999	4.51629	0.891281
60319633	rs11717976	7.90774e-09	-1.78311	-1.21619	5.15863e-06	-1.52818	-1.2049
60319943	rs6779494	8.10857e-09	-1.79764	-1.17657	6.83849e-06	-1.30589	-1.14529
60319958	rs117524274	8.75254e-08	-1.39717e-10	-0.595207	3.4592e-05	-1.39717e-10	-0.83012
60320312	rs7614321	4.63875e-07	2.28035	-1.20788	0.000451288	2.58364	-0.845272
60320359	rs60132759	7.95568e-09	-1.80178	-1.19147	6.28004e-06	-1.37089	-1.16547
60320497	rs73103091	7.94892e-09	-1.77753	-1.21657	5.02824e-06	-1.54035	-1.21832
60320656	rs17599363	2.65943e-08	-1.78644	-1.90877e-10	1.49691e-05	-1.66776	-1.90877e-10
60321082	rs13074132	1.04775e-06	3.09439	-1.20712	0.0143005	6.02636	-0.832052
60321271	rs9878437	7.92413e-09	-1.80002	-1.1972	5.73948e-06	-1.45276	-1.17362
60321296	rs9878446	7.96031e-09	-1.80002	-1.19265	5.77689e-06	-1.45276	-1.16712
60321572	rs963685	7.5019e-08	0.0344906	-0.783885	0.020411	4.53833	1.01176
60321912	rs9882907	8.19816e-09	-1.79915	-1.16408	5.87749e-06	-1.47355	-1.12906
60322861	rs10510839	4.30357e-08	-0.368211	-0.936896	0.08247	6.27139	0.675059
60322948	rs9813221	2.64048e-08	-1.79359	-1.90877e-10	2.89556e-05	-1.00798	-1.90877e-10
60323739	rs17658293	7.80335e-09	-1.79426	-1.21832	5.42846e-06	-1.47102	-1.21107
60324975	rs80128563	2.74394e-08	-1.75516	-1.90877e-10	1.67076e-05	-1.55788	-1.90877e-10
60325122	rs146853178	4.65943e-08	-1.22566	-1.90877e-10	5.7075e-05	-0.329376	-1.90877e-10
60327199	rs1006902	2.21226e-08	-1.02592	-0.944621	0.0154666	4.89901	0.37369
60327205	rs1006901	3.17947e-08	-0.738106	-0.869729	0.0471458	5.60293	0.784324
60327262	rs3890406	2.44009e-08	-0.987118	-0.885399	0.0237396	5.18881	0.512349
60327391	rs17599845	2.40815e-08	-0.867295	-1.0184	0.0290488	5.50952	0.393469
60327559	rs17658463	2.2349e-08	-0.960679	-0.999676	0.0191749	5.26192	0.225697
60327979	rs117958890	9.93945e-08	-1.39717e-10	-0.468039	3.86963e-05	-1.39717e-10	-0.717997
60328073	rs58618157	7.96586e-09	-1.78615	-1.20582	5.69239e-06	-1.44856	-1.18605
60328079	rs57923315	7.95028e-09	-1.78615	-1.20778	5.67442e-06	-1.44856	-1.18921
60328357	rs73104914	8.13419e-09	-1.78986	-1.1812	5.98214e-06	-1.43352	-1.15144
60328359	rs73104916	8.18593e-09	-1.784	-1.18071	5.81864e-06	-1.46189	-1.15079
60328466	rs73104920	8.3112e-09	-1.78218	-1.16735	8.73632e-06	-1.07299	-1.13326
60328468	rs73104921	8.30344e-09	-1.78369	-1.16678	8.66232e-06	-1.08223	-1.13253
60328600	rs6800393	8.21475e-09	-1.79385	-1.16735	7.94768e-06	-1.1676	-1.13326
60328620	rs73104925	7.86216e-09	-1.79035	-1.21472	5.7262e-06	-1.42699	-1.2017
60328751	rs17599894	8.21354e-09	-1.79338	-1.16798	8.06547e-06	-1.15208	-1.13407
60328782	rs73104932	8.11271e-09	-1.79953	-1.17418	7.54751e-06	-1.21039	-1.14213
60329153	rs28610194	1.02558e-08	-1.58013	-1.15916	1.23388e-05	-0.903727	-0.957264
60329467	rs73104934	8.13453e-09	-1.79553	-1.17548	7.89926e-06	-1.16312	-1.14385
60329628	rs147898931	1.11717e-07	-1.39717e-10	-0.35117	5.20775e-05	-1.39717e-10	-0.421009
60329999	rs73104937	8.0761e-09	-1.80062	-1.17761	7.37651e-06	-1.22878	-1.14666
60330356	rs11708562	8.16608e-09	-1.78717	-1.17998	5.99603e-06	-1.43284	-1.14981
60330374	rs115318229	7.36208e-08	-0.768208	-1.90877e-10	1.32727e-05	-1.78803	-1.90877e-10
60330390	rs11716358	7.95799e-09	-1.79655	-1.19641	6.33526e-06	-1.35514	-1.17247
60330477	rs117612612	4.98609e-08	-1.39717e-10	-1.1579	2.60896e-05	-1.39717e-10	-1.1122
60330569	rs11708661	8.08022e-09	-1.80193	-1.17579	7.13344e-06	-1.26469	-1.14426
60330713	rs6446125	5.0727e-07	2.34002	-1.17811	0.000361933	2.49259	-0.974868
60330755	rs11713599	8.04206e-09	-1.79402	-1.18843	7.75978e-06	-1.16354	-1.16125
60330764	rs11717219	8.00632e-09	-1.76957	-1.21733	5.26925e-06	-1.50406	-1.20779
60330877	rs11717293	8.06311e-09	-1.80193	-1.17791	7.11349e-06	-1.26469	-1.14706
60331470	rs73104946	8.04596e-09	-1.80199	-1.17998	6.98107e-06	-1.28073	-1.14981
60331641	rs10510841	8.03244e-09	-1.76651	-1.21714	5.1761e-06	-1.52243	-1.20726
60331873	rs6799964	4.67128e-08	-0.305385	-0.917733	0.00691011	3.78176	0.685239
60331934	rs6800049	8.02977e-09	-1.80199	-1.18199	6.96228e-06	-1.28073	-1.1525
60331974	rs115236013	9.81705e-08	-0.48043	-1.90877e-10	3.17578e-05	-0.915603	-1.90877e-10
60332001	rs6802584	8.05361e-09	-1.80079	-1.18023	7.23006e-06	-1.24536	-1.15014
60332152	rs6800257	2.50781e-08	-0.822026	-1.02311	0.0359396	5.70636	0.409493
60332231	rs6787076	8.34655e-07	2.8503	-1.19042	0.000674971	3.07307	-0.932143
60332288	rs6771883	8.0109e-09	-1.80215	-1.18418	6.82307e-06	-1.29798	-1.15545
60332301	rs6771886	1.96533e-07	1.42737	-1.21367	0.000187073	1.69055	-0.832792
60332701	rs78428078	5.91868e-08	-0.986438	-1.90877e-10	0.000103795	0.268674	-1.90877e-10
60332702	rs17600161	8.03735e-09	-1.80215	-1.18088	6.86315e-06	-1.29798	-1.14959
60333449	rs11920482	5.16619e-07	2.3344	-1.15424	0.000385563	2.60861	-1.02765
60333551	rs113620055	7.87806e-09	-1.80197	-1.20108	6.85108e-06	-1.27002	-1.17931
60333568	rs113079200	7.94514e-09	-1.77584	-1.21874	5.31195e-06	-1.48977	-1.21401
60333727	rs111837446	7.82907e-09	-1.80163	-1.20766	6.33214e-06	-1.33859	-1.18952
60333788	rs73107015	7.81364e-09	-1.80204	-1.20923	6.42108e-06	-1.32205	-1.1921
60333792	rs73107017	7.81364e-09	-1.80204	-1.20923	6.42108e-06	-1.32205	-1.1921
60333853	rs17600182	7.79838e-09	-1.80163	-1.21159	6.2902e-06	-1.33859	-1.19616
60333954	rs77703956	3.25917e-08	-1.58308	-1.90877e-10	1.37552e-05	-1.75232	-1.90877e-10
60334464	rs73107018	7.7979e-09	-1.80132	-1.21196	6.22612e-06	-1.34674	-1.19824
60334600	rs73107020	7.79954e-09	-1.80132	-1.21175	6.2284e-06	-1.34674	-1.19788
60334700	rs73107021	7.97819e-09	-1.77183	-1.21859	5.24676e-06	-1.50294	-1.21319
60335177	rs73107022	7.77957e-09	-1.80187	-1.21376	6.32918e-06	-1.33036	-1.19821
60335345	rs79240394	7.81131e-09	-1.80094	-1.21062	6.19008e-06	-1.35483	-1.19597
60335529	rs6797780	4.50713e-08	-0.065353	-1.19354	0.00120792	3.82924	-1.10633
60335645	rs75619449	8.12924e-09	-1.76284	-1.20883	5.22693e-06	-1.52689	-1.19302
60335750	rs12635331	7.91761e-08	0.520445	-1.21591	0.000282066	2.2929	-1.0245
60335987	rs73107028	7.92714e-09	-1.78391	-1.21294	5.53119e-06	-1.46336	-1.19998
60335997	rs73107031	8.09603e-09	-1.76284	-1.21292	5.19085e-06	-1.52689	-1.19995
60336139	rs73107035	8.17738e-09	-1.75284	-1.21292	5.06576e-06	-1.55129	-1.19995
60336443	rs17658860	8.16741e-09	-1.75132	-1.21566	4.95025e-06	-1.56909	-1.20521
60336470	rs73107040	8.39995e-09	-1.72258	-1.21633	4.75538e-06	-1.60781	-1.20666
60336581	rs78521802	3.0899e-08	-1.63641	-1.90877e-10	2.52074e-05	-1.1466	-1.90877e-10
60336635	rs12493207	8.11762e-08	-1.39717e-10	-0.670514	6.66298e-05	-1.39717e-10	-0.17459
60336882	rs11130767	1.26082e-07	0.447613	-0.677813	0.000108753	0.947127	-0.631788
60336924	rs57064547	7.85476e-09	-1.7886	-1.21741	5.38894e-06	-1.4801	-1.20929
60336961	rs61667611	8.14668e-09	-1.75132	-1.2182	4.91832e-06	-1.56909	-1.21169
60337187	rs114549053	6.4071e-08	-1.39717e-10	-0.907145	2.72599e-05	-1.39717e-10	-1.06833
60337189	rs60386258	8.1593e-09	-1.75022	-1.21776	4.87219e-06	-1.57994	-1.21026
60337581	rs6789565	8.22248e-09	-1.74177	-1.2185	4.77987e-06	-1.59643	-1.21289
60337609	rs6789642	8.22187e-09	-1.74177	-1.21857	4.77803e-06	-1.59643	-1.21328
60337634	rs114177718	3.80157e-08	-1.42914	-1.90877e-10	2.52519e-05	-1.14484	-1.90877e-10
60337651	rs6764498	7.36864e-08	0.440172	-1.20749	0.0003169	2.25621	-0.871368
60338006	rs4679476	7.58373e-08	0.457165	-1.19571	0.000314392	2.19233	-0.815429
60338138	rs115227607	4.68655e-08	-1.21985	-1.90877e-10	1.74226e-05	-1.51598	-1.90877e-10
60338259	rs73107048	8.3816e-09	-1.72264	-1.21845	4.61323e-06	-1.628	-1.21681
60338486	rs137930622	3.35463e-08	-1.55421	-1.90877e-10	9.46554e-05	0.176501	-1.90877e-10
60338577	rs73107049	3.15368e-08	-1.61598	-1.90877e-10	1.36676e-05	-1.75871	-1.90877e-10
60338603	rs73107051	8.39104e-09	-1.72264	-1.21733	4.60684e-06	-1.628	-1.2182
60338749	rs13096007	3.63903e-08	-0.254994	-1.21784	0.000829008	3.30592	-0.959437
60338943	rs17606826	8.49446e-09	-1.71372	-1.214	4.51643e-06	-1.64734	-1.21868
60339002	rs141478358	1.9114e-08	-1.79957	-0.317141	1.8259e-05	-1.64237	0.173286
60339003	rs73107055	8.46949e-09	-1.7158	-1.21486	4.55958e-06	-1.63777	-1.21874
60339015	rs79207662	8.49674e-09	-1.71228	-1.21518	4.53783e-06	-1.64255	-1.21874
60339662	rs73107058	8.50569e-09	-1.71332	-1.21308	4.57341e-06	-1.63495	-1.21853
60339796	rs148869660	2.62346e-08	-1.80006	-1.90877e-10	1.59522e-05	-1.60414	-1.90877e-10
60339987	rs73107060	8.69711e-09	-1.69316	-1.21099	4.45471e-06	-1.66178	-1.218
60340126	rs35450604	3.33632e-06	3.90266	-0.857173	0.000103954	1.42932	-1.15911
60340190	rs73107062	8.94573e-09	-1.67268	-1.20328	4.37496e-06	-1.68314	-1.21471
60340650	rs17606882	1.14012e-08	-1.45828	-1.17514	4.05729e-06	-1.77222	-1.201
60341702	rs6778218	2.90319e-06	3.75668	-0.85025	8.48147e-05	1.22429	-1.15757
60341773	rs6778312	1.48757e-06	3.14581	-0.908048	0.00043741	2.88213	-1.17501
60342439	rs12636057	1.05604e-06	2.83953	-0.944385	0.00028404	2.46208	-1.18671
60342726	rs33978427	6.28895e-06	4.40572	-0.726302	0.00012484	1.50217	-1.04888
60343992	rs76472458	8.5035e-09	-1.75862	-1.16804	6.35183e-06	-1.50806	-1.01694
60344346	rs115134707	2.64114e-08	-1.79334	-1.90877e-10	1.32371e-05	-1.79072	-1.90877e-10
60344688	rs79446715	1.52531e-07	-0.0397694	-1.90877e-10	1.35506e-05	-1.76731	-1.90877e-10
60345053	rs12496431	1.50451e-06	3.33586	-1.08677	0.000436002	2.92225	-1.21835
60345525	rs34687640	1.20257e-08	-1.54182	-1.03827	4.61994e-06	-1.7561	-1.08726
60345890	rs75250521	1.50003e-07	-1.39717e-10	-0.0564821	6.55849e-05	-1.39717e-10	-0.190396
60346114	rs79841852	6.34899e-07	1.38633	-1.90877e-10	1.31545e-05	-1.79698	-1.90877e-10
60346850	rs144538825	8.77378e-08	-0.592783	-1.90877e-10	8.55829e-05	0.0757431	-1.90877e-10
60347122	rs12485388	5.12571e-07	2.26583	-1.09353	0.000176475	2.01792	-1.21849
60347135	rs11130768	1.97885e-06	3.68598	-1.16284	7.01856e-05	1.09423	-1.21683
60347701	rs66969673	8.52813e-09	-1.75054	-1.17323	5.2793e-06	-1.54287	-1.16708
60347713	rs6780740	2.86958e-08	-1.71039	-1.90877e-10	2.0858e-05	-1.33601	-1.90877e-10
60348293	rs141296966	7.2246e-08	-0.787059	-1.90877e-10	0.000182686	0.834027	-1.90877e-10
60348455	rs80298781	8.6203e-09	-1.7684	-1.14461	5.46398e-06	-1.53874	-1.13682
60348599	rs35122696	8.91086e-09	-1.70941	-1.17045	4.88278e-06	-1.63088	-1.15715
60348943	rs6784469	8.59365e-09	-1.69996	-1.21615	2.05136e-05	-0.189626	-1.16303
60348977	rs6773303	8.77502e-09	-1.80094	-1.09429	2.19369e-05	-0.128962	-1.15661
60349109	rs6773500	9.28108e-09	-1.73459	-1.10457	3.56157e-05	0.319163	-1.12012
60349304	rs965033	8.71189e-09	-1.69266	-1.20979	4.10256e-06	-1.74362	-1.21851
60349364	rs78917192	4.39471e-08	-1.28415	-1.90877e-10	2.06294e-05	-1.34702	-1.90877e-10
60349431	rs73090008	2.73685e-08	-1.75774	-1.90877e-10	1.33069e-05	-1.78546	-1.90877e-10
60349462	rs970045	3.83954e-08	-0.215276	-1.20392	7.33813e-06	-1.17196	-1.2087
60349742	rs35447167	9.72176e-09	-1.59753	-1.19524	4.10345e-06	-1.75767	-1.20424
60349971	rs6787887	1.48327e-08	-1.79253	-0.577779	6.17467e-06	-1.79115	-0.762138
60350709	rs6782631	9.01203e-09	-1.74718	-1.12139	4.55378e-06	-1.77712	-1.08067
60350720	rs116688362	2.62003e-08	-1.80136	-1.90877e-10	1.40692e-05	-1.72976	-1.90877e-10
60350833	rs12487526	1.46754e-08	-1.78115	-0.599818	7.84519e-06	-1.78764	-0.526197
60350899	rs115524555	8.48791e-09	-1.78208	-1.14641	5.16262e-06	-1.5965	-1.13579
60351044	rs77570712	2.65738e-08	-1.78721	-1.90877e-10	1.34175e-05	-1.77718	-1.90877e-10
60351167	rs6791718	1.17758e-08	-1.64284	-0.958246	5.7127e-06	-1.66026	-0.970787
60351179	rs17607715	1.61351e-08	-1.77157	-0.514569	8.44615e-06	-1.79819	-0.441839
60351310	rs60568558	2.97521e-08	-1.34962	-0.324621	1.86042e-05	-1.21194	-0.238411
60351561	rs17062824	2.06196e-08	-1.72474	-0.316155	9.78417e-06	-1.79854	-0.294439
60351746	rs6786100	1.92662e-08	-1.48161	-0.627174	8.55923e-06	-1.55505	-0.671684
60352086	rs11721192	3.02087e-08	-1.37036	-0.288648	1.87296e-05	-1.23567	-0.20797
60352123	rs60556501	3.05645e-08	-1.36509	-0.28221	1.89699e-05	-1.22963	-0.20126
60352174	rs58687504	3.12024e-08	-1.33799	-0.288648	1.94353e-05	-1.19868	-0.20797
60352975	rs6768883	1.4551e-08	-1.80086	-0.588614	8.23589e-06	-1.76136	-0.503883
60353148	rs6769064	2.71304e-08	-1.76648	-1.90877e-10	1.33414e-05	-1.78287	-1.90877e-10
60353155	rs6780146	3.17095e-08	-1.28779	-0.322728	1.92699e-05	-1.19751	-0.217691
60353431	rs11130769	3.42134e-08	-1.22961	-0.304909	2.09167e-05	-1.13455	-0.198641
60353603	rs62248546	9.26866e-09	-1.75309	-1.0874	5.8293e-06	-1.54692	-1.06393
60353622	rs12489534	1.74262e-08	-1.78818	-0.420984	9.73413e-06	-1.77085	-0.327251
60353853	rs12486822	5.27043e-08	-0.765354	-0.337085	2.21857e-05	-1.02818	-0.246109
60353855	rs12486873	5.45682e-08	-0.754406	-0.313279	2.1109e-05	-1.10293	-0.221114
60354255	rs6777599	1.51278e-08	-1.80197	-0.548634	8.92052e-06	-1.72455	-0.460841
60354368	rs6762611	1.52368e-08	-1.47518	-0.868247	6.98971e-06	-1.53973	-0.889578
60354748	rs74762585	5.63048e-08	-1.39717e-10	-1.03636	2.80821e-05	-1.39717e-10	-1.03861
60354787	rs6778142	1.50413e-08	-1.80162	-0.554712	8.59547e-06	-1.76209	-0.460419
60355093	rs7624537	1.50121e-08	-1.79683	-0.561446	8.42719e-06	-1.77466	-0.467615
60355399	rs970387	1.66253e-08	-1.43353	-0.822686	7.5773e-06	-1.5032	-0.845382
60355736	rs76771707	2.85945e-08	-1.71392	-1.90877e-10	1.30989e-05	-1.80121	-1.90877e-10
60355849	rs984757	1.5659e-08	-1.4705	-0.84559	7.16875e-06	-1.5364	-0.86761
60355854	rs78871653	2.85247e-08	-1.71637	-1.90877e-10	1.31025e-05	-1.80094	-1.90877e-10
60356197	rs7635477	1.57974e-08	-1.4705	-0.836791	7.23021e-06	-1.5364	-0.859073
60356475	rs78172506	2.73515e-08	-1.75837	-1.90877e-10	1.32716e-05	-1.78812	-1.90877e-10
60356829	rs10433635	1.5607e-08	-1.445	-0.874413	7.09334e-06	-1.52701	-0.887572
60356852	rs77328170	2.77587e-08	-1.74359	-1.90877e-10	1.38275e-05	-1.74709	-1.90877e-10
60357382	rs17062850	1.30801e-08	-1.29926	-1.19678	9.7404e-06	-0.920866	-1.17659
60357673	rs1569353	8.95293e-09	-1.74723	-1.12792	5.69227e-06	-1.52639	-1.10824
60357822	rs1057501	1.72222e-08	-1.3925	-0.828432	7.88159e-06	-1.46222	-0.846995
60357956	rs1057504	1.63237e-08	-1.45428	-0.820237	7.42009e-06	-1.53515	-0.834403
60358100	rs3732551	1.6747e-08	-1.47674	-0.772182	7.59032e-06	-1.55968	-0.787186
60358120	rs3732552	1.66971e-08	-1.41424	-0.83766	7.8003e-06	-1.46807	-0.851511
60358269	rs73090039	6.38734e-08	-0.910233	-1.90877e-10	5.0924e-05	-0.443407	-1.90877e-10
60358517	rs7636619	1.69309e-08	-1.74859	-0.489405	8.76705e-06	-1.79516	-0.407577
60358675	rs2687159	4.6826e-08	-1.2207	-1.90877e-10	2.89935e-05	-1.00667	-1.90877e-10
60359276	rs983947	1.77577e-08	-1.40589	-0.784427	8.52613e-06	-1.43245	-0.798153
60359300	rs117203515	2.04991e-07	-1.39717e-10	0.255832	8.4313e-05	-1.39717e-10	0.0607942
60359318	rs2736823	1.76155e-08	-1.45362	-0.744739	8.2708e-06	-1.50193	-0.759083
60359643	rs2736824	3.83223e-08	-1.4211	-1.90877e-10	1.32095e-05	-1.7928	-1.90877e-10
60360014	rs139308899	3.61646e-08	-1.47906	-1.90877e-10	1.59454e-05	-1.60457	-1.90877e-10
60360207	rs6795869	3.35967e-08	-1.36859	-0.184118	2.18084e-05	-1.23683	-0.0546229
60360747	rs6807084	3.01035e-08	-1.45717	-0.205328	1.82904e-05	-1.38257	-0.0847977
60360862	rs2687161	1.94892e-08	-1.37705	-0.720228	9.28536e-06	-1.41552	-0.729778
60361056	rs111312156	5.40972e-08	-0.789596	-0.286757	2.33744e-05	-1.04911	-0.172993
60361259	rs150106604	8.21801e-08	-0.658224	-1.90877e-10	7.43106e-05	-0.0654881	-1.90877e-10
60361303	rs77944601	7.43169e-08	-0.758797	-1.90877e-10	2.17578e-05	-1.29377	-1.90877e-10
60361586	rs58609490	5.14677e-08	-0.842472	-0.28371	2.24068e-05	-1.09461	-0.169765
60361979	rs73090052	5.3102e-08	-0.79534	-0.299581	2.37942e-05	-1.00458	-0.199718
60362198	rs6802679	2.72384e-08	-1.76251	-1.90877e-10	1.33049e-05	-1.78561	-1.90877e-10
60362309	rs1569354	2.31858e-08	-1.25325	-0.670352	1.04686e-05	-1.33957	-0.685789
60362565	rs1569355	7.85686e-09	-1.78702	-1.21873	3.94885e-06	-1.7818	-1.21852
60363678	rs17608587	7.90525e-09	-1.78385	-1.21576	4.03147e-06	-1.76142	-1.21819
60363741	rs75143838	4.52742e-07	1.04819	-1.90877e-10	0.000982949	2.51682	-1.90877e-10
60363974	rs9863279	2.62103e-08	-0.666352	-1.13463	1.05715e-05	-0.856046	-1.15953
60364046	rs11130770	5.64513e-08	-1.39717e-10	-1.03376	2.98226e-05	-1.39717e-10	-0.978477
60364447	rs7653872	3.86688e-08	-0.569672	-0.842431	1.59679e-05	-0.768379	-0.834785
60364538	rs10510844	2.69161e-08	-1.77441	-1.90877e-10	1.31037e-05	-1.80085	-1.90877e-10
60364606	rs7631068	3.93316e-08	-0.550322	-0.844787	1.56063e-05	-0.783128	-0.842939
60364770	rs11718018	7.8257e-09	-1.79451	-1.21521	3.94314e-06	-1.78478	-1.21698
60364863	rs17062882	6.06008e-08	-1.39717e-10	-0.962828	3.22595e-05	-1.39717e-10	-0.899929
60364978	rs2736826	4.28632e-08	-0.480626	-0.828497	1.7687e-05	-0.680203	-0.820711
60365453	rs2687165	2.71982e-08	-0.613246	-1.15074	1.06077e-05	-0.839093	-1.17306
60365475	rs6780483	4.05991e-08	-0.48028	-0.883109	1.60355e-05	-0.719716	-0.879221
60365707	rs9853451	4.03256e-08	-0.553075	-0.817075	1.62506e-05	-0.770454	-0.815159
60365942	rs34555513	4.02054e-08	-0.545324	-0.82781	1.70508e-05	-0.712819	-0.824727
60366178	rs9816428	4.08101e-08	-0.549483	-0.808724	1.65388e-05	-0.762469	-0.805566
60366687	rs17062890	1.10965e-08	-1.77844	-0.882061	5.85752e-06	-1.79735	-0.808662
60367140	rs2736828	4.62408e-08	-0.450569	-0.782705	1.68763e-05	-0.77728	-0.770551
60367182	rs141400161	3.51993e-08	-1.50611	-1.90877e-10	1.47546e-05	-1.68219	-1.90877e-10
60367292	rs17062892	3.58665e-08	-0.350349	-1.13698	2.53623e-05	0.0171623	-1.15764
60367373	rs74957537	5.76997e-08	-1.39717e-10	-1.01188	3.05049e-05	-1.39717e-10	-0.955854
60367516	rs9860090	3.78318e-08	-0.280549	-1.15344	2.69892e-05	0.0952011	-1.17351
60367530	rs4679533	7.50732e-08	-1.39717e-10	-0.748672	4.115e-05	-1.39717e-10	-0.656519
60367607	rs12497472	1.23891e-08	-1.80214	-0.748175	6.7942e-06	-1.8017	-0.655975
60367765	rs62248547	7.2663e-08	-1.39717e-10	-0.781304	3.97052e-05	-1.39717e-10	-0.692261
60368130	rs79666684	2.92856e-08	-1.69004	-1.90877e-10	1.30869e-05	-1.80213	-1.90877e-10
60368382	rs9836899	3.76484e-08	-0.280549	-1.1583	2.68885e-05	0.0952011	-1.17725
60368664	rs9837246	4.15334e-08	-0.20003	-1.14061	3.07637e-05	0.213277	-1.16068
60368687	rs9841239	4.22951e-08	-0.181855	-1.14061	3.13971e-05	0.233656	-1.16068
60369172	rs147950571	2.65255e-08	-1.78903	-1.90877e-10	1.45805e-05	-1.69406	-1.90877e-10
60369522	rs9842521	3.81457e-08	-0.280549	-1.14517	2.73866e-05	0.0952011	-1.15889
60370052	rs4679534	8.07277e-08	-1.39717e-10	-0.676055	4.50738e-05	-1.39717e-10	-0.565441
60370318	rs9847570	3.13951e-08	-0.476971	-1.14351	2.88415e-05	0.145058	-1.15699
60370362	rs9847855	3.20728e-08	-0.459939	-1.13919	2.95585e-05	0.165693	-1.15306
60370637	rs9848065	3.3395e-08	-0.404936	-1.15379	3.19545e-05	0.256836	-1.16626
60370722	rs1117870	1.25753e-08	-1.71691	-0.81849	6.3496e-06	-1.78447	-0.740883
60370943	rs9814467	3.47272e-08	-0.369839	-1.14977	3.34647e-05	0.299394	-1.16264
60370948	rs9814473	3.41213e-08	-0.387443	-1.14977	3.27583e-05	0.27806	-1.16264
60371029	rs9814637	3.3435e-08	-0.411901	-1.14563	3.18725e-05	0.246905	-1.1589
60371053	rs9872356	4.35685e-08	-0.139852	-1.15295	3.25605e-05	0.277556	-1.1682
60371589	rs4605500	3.44134e-08	-0.376891	-1.1518	3.30703e-05	0.289361	-1.16447
60372032	rs2687168	4.99863e-08	0.0318424	-1.18723	1.79397e-05	-0.290289	-1.19644
60372036	rs2687169	5.1996e-08	0.0726371	-1.18861	1.85955e-05	-0.253229	-1.19759
60372144	rs2687170	2.62579e-08	-0.639576	-1.1596	2.33392e-05	-0.0521404	-1.17147
60372387	rs2734380	3.55209e-08	-0.343222	-1.15379	3.43838e-05	0.330106	-1.16626
60372824	rs9863027	4.44904e-08	-1.27186	-1.90877e-10	1.84676e-05	-1.45772	-1.90877e-10
60372871	rs2687171	3.66509e-08	-0.307349	-1.15835	3.57596e-05	0.373429	-1.17035
60372910	rs11716940	6.64105e-08	-0.512419	-0.358862	2.09911e-05	-0.978906	-0.350738
60373026	rs73090101	3.48699e-08	-0.353425	-1.16209	3.37108e-05	0.317767	-1.17369
60373780	rs4615035	2.05512e-08	-0.861372	-1.18284	1.70737e-05	-0.345608	-1.19059
60374028	rs9868281	7.77494e-09	-1.79934	-1.21689	4.35368e-06	-1.68412	-1.2186
60374192	rs9868816	7.75324e-09	-1.80173	-1.2173	4.30003e-06	-1.70114	-1.21398
60374356	rs7635514	1.81198e-08	-0.970958	-1.19917	1.09451e-05	-0.77854	-1.20231
60374360	rs9831022	5.6457e-08	-1.03366	-1.90877e-10	3.15618e-05	-0.921794	-1.90877e-10
60374602	rs6801889	2.50187e-08	-0.642454	-1.20506	1.67937e-05	-0.34274	-1.21
60374716	rs73094220	2.50893e-08	-0.642454	-1.20224	1.6832e-05	-0.34274	-1.20772
60374775	rs75180415	2.6853e-08	-1.77676	-1.90877e-10	1.3179e-05	-1.79511	-1.90877e-10
60375217	rs143969976	5.37265e-08	-1.08323	-1.90877e-10	2.54987e-05	-1.13512	-1.90877e-10
60375316	rs9874387	1.91367e-08	-1.03167	-1.08386	6.94557e-06	-1.33019	-1.10545
60376199	rs6782294	3.65996e-08	-1.4671	-1.90877e-10	1.64541e-05	-1.57316	-1.90877e-10
60376440	rs10470623	3.26595e-08	-1.581	-1.90877e-10	1.4927e-05	-1.67057	-1.90877e-10
60377040	rs2687176	8.67236e-08	-0.402713	-0.201697	5.81524e-05	-0.174097	-0.136577
60377178	rs2687177	3.4913e-08	-1.51428	-1.90877e-10	1.58297e-05	-1.61186	-1.90877e-10
60377298	rs111622068	1.25103e-07	-0.237999	-1.90877e-10	5.20297e-05	-0.421928	-1.90877e-10
60377305	rs974513	2.6525e-08	-1.78905	-1.90877e-10	1.37688e-05	-1.75134	-1.90877e-10
60377313	rs9847063	2.17252e-07	0.54684	-0.23292	6.22391e-05	-0.0867239	-0.156034
60377542	rs736934	7.77342e-09	-1.79971	-1.21672	4.40857e-06	-1.672	-1.21819
60377674	rs736935	5.20919e-08	-0.0818716	-1.03226	2.04116e-05	-0.296481	-1.06116
60378132	rs9835300	3.64864e-08	-1.4702	-1.90877e-10	1.63007e-05	-1.58254	-1.90877e-10
60378434	rs9873339	3.29416e-08	-1.5724	-1.90877e-10	1.50267e-05	-1.66392	-1.90877e-10
60378646	rs73094239	7.92153e-08	-0.725948	0.0309805	3.01107e-05	-1.08731	0.118447
60378945	rs142079641	2.76999e-08	-1.74571	-1.90877e-10	1.42993e-05	-1.71353	-1.90877e-10
60379253	rs17746541	2.6773e-08	-1.77974	-1.90877e-10	1.33973e-05	-1.77869	-1.90877e-10
60379450	rs971866	6.72388e-07	-0.134371	1.57807	0.000261258	-0.3317	1.52346
60379528	rs116407709	2.76053e-08	-1.74913	-1.90877e-10	1.30888e-05	-1.80198	-1.90877e-10
60379555	rs187810170	2.68241e-08	-1.77783	-1.90877e-10	1.38203e-05	-1.7476	-1.90877e-10
60379795	rs68056303	2.97927e-08	-0.555418	-1.11746	2.05103e-05	-0.211034	-1.14178
60379864	rs17062963	1.83721e-08	-1.03392	-1.12239	1.22971e-05	-0.719231	-1.14515
60380258	rs115454607	2.88995e-08	-1.70331	-1.90877e-10	1.4022e-05	-1.73311	-1.90877e-10
60380259	rs17062966	2.20406e-08	-0.847146	-1.1271	1.45586e-05	-0.546301	-1.14926
60380295	rs117009421	8.85224e-08	-1.39717e-10	-0.583881	4.29219e-05	-1.39717e-10	-0.61436
60380394	rs66638788	1.47524e-08	-1.23327	-1.14246	9.37444e-06	-0.973218	-1.16254
60380418	rs66636226	1.56098e-08	-1.17467	-1.14457	1.00513e-05	-0.901697	-1.16434
60381202	rs1882735	2.64119e-08	-1.79332	-1.90877e-10	1.39025e-05	-1.74168	-1.90877e-10
60381482	rs2734391	4.47425e-08	-1.26621	-1.90877e-10	1.54288e-05	-1.63751	-1.90877e-10
60382023	rs7646666	2.36588e-08	-0.74394	-1.15946	1.57278e-05	-0.439479	-1.17883
60382066	rs186410765	5.67712e-08	-1.39717e-10	-1.02811	2.91673e-05	-1.39717e-10	-1.00069
60382517	rs2362881	1.64048e-08	-1.77122	-0.498339	9.28202e-06	-1.80192	-0.343741
60382828	rs13098396	4.03787e-08	-1.1194	-0.249437	2.78853e-05	-0.865502	-0.18014
60383187	rs72624872	3.45596e-08	-0.347862	-1.17659	2.45877e-05	0.0194699	-1.19097
60383233	rs114954342	3.81066e-08	-1.42675	-1.90877e-10	2.28384e-05	-1.2453	-1.90877e-10
60383450	rs9824749	3.30955e-08	-0.381482	-1.18626	2.34684e-05	-0.01818	-1.19991
60383516	rs9882551	5.00191e-08	-0.0195567	-1.13517	1.68493e-05	-0.387663	-1.16177
60383601	rs9862806	3.41463e-08	-0.347862	-1.18862	2.43533e-05	0.0194699	-1.20054
60383604	rs9862809	3.47304e-08	-0.330902	-1.18862	2.48199e-05	0.0384452	-1.20054
60383700	rs2734354	3.50371e-08	-1.1724	-0.338325	2.22225e-05	-1.00226	-0.270371
60383928	rs9867241	2.74277e-08	-0.561274	-1.19431	1.86759e-05	-0.240607	-1.2059
60384628	rs55798042	3.97992e-08	-1.38329	-1.90877e-10	1.96121e-05	-1.3976	-1.90877e-10
60384703	rs73094258	9.16383e-08	-0.440204	-0.109083	3.47732e-05	-0.781469	-0.0434251
60385194	rs242214	4.2616e-08	-1.31491	-1.90877e-10	1.49769e-05	-1.66723	-1.90877e-10
60385399	rs116119708	2.83948e-08	-1.72093	-1.90877e-10	1.3806e-05	-1.74864	-1.90877e-10
60386046	rs242213	2.23593e-08	-1.69663	-0.263261	1.24874e-05	-1.70804	-0.140982
60386711	rs115445306	4.28396e-08	-1.30967	-1.90877e-10	2.31663e-05	-1.23104	-1.90877e-10
60388322	rs7618479	1.85844e-08	-0.942321	-1.20249	1.35577e-05	-0.569304	-1.19749
60388727	rs6808129	1.5148e-08	-1.16468	-1.18459	1.0416e-05	-0.850947	-1.17945
60388743	rs2734361	3.36556e-08	-0.657791	-0.893165	1.4397e-05	-0.871687	-0.835038
60388900	rs6783454	2.40195e-08	-0.697632	-1.19064	1.79497e-05	-0.304896	-1.18127
60389254	rs9865860	6.44807e-08	-0.90077	-1.90877e-10	3.58134e-05	-0.79542	-1.90877e-10
60389306	rs2734363	2.0836e-08	-0.81211	-1.21834	1.01432e-05	-0.840112	-1.21682
60389325	rs12637099	2.23173e-08	-0.787571	-1.1742	1.70394e-05	-0.371649	-1.16656
60389679	rs77387608	2.9105e-08	-1.69623	-1.90877e-10	1.69807e-05	-1.54167	-1.90877e-10
60389803	rs242212	2.67293e-08	-1.78138	-1.90877e-10	1.34935e-05	-1.77154	-1.90877e-10
60389899	rs242210	2.63735e-08	-1.79478	-1.90877e-10	1.39589e-05	-1.73763	-1.90877e-10
60391224	rs7429694	2.65831e-08	-1.78686	-1.90877e-10	1.34593e-05	-1.77407	-1.90877e-10
60391499	rs78180588	1.23627e-07	-0.249864	-1.90877e-10	5.49663e-05	-0.367021	-1.90877e-10
60391557	rs9877008	2.4883e-08	-0.643106	-1.20984	1.922e-05	-0.201011	-1.21678
60392367	rs11709440	3.07096e-08	-0.809904	-0.832658	1.40986e-05	-0.981678	-0.745991
60392859	rs116687402	1.40845e-07	-0.119473	-1.90877e-10	4.56582e-05	-0.552559	-1.90877e-10
60393086	rs242209	4.25531e-08	-0.0993374	-1.21705	1.749e-05	-0.294678	-1.21744
60393237	rs192139474	7.39419e-08	-0.763857	-1.90877e-10	4.50707e-05	-0.56551	-1.90877e-10
60393480	rs9812351	6.80177e-08	-0.847369	-1.90877e-10	3.7891e-05	-0.739027	-1.90877e-10
60393558	rs9812396	7.26242e-08	-0.781838	-1.90877e-10	4.06015e-05	-0.669938	-1.90877e-10
60393816	rs6807277	2.82932e-08	-0.546429	-1.17808	2.32215e-05	-0.0540846	-1.17458
60394360	rs4468937	3.65488e-08	-1.46849	-1.90877e-10	1.88431e-05	-1.43759	-1.90877e-10
60395260	rs242201	7.05341e-08	-1.26555	0.454513	2.05927e-05	-1.79449	0.44568
60395558	rs35601823	3.22075e-08	-1.59494	-1.90877e-10	1.45485e-05	-1.69625	-1.90877e-10
60395825	rs149798201	4.89337e-08	-1.17667	-1.90877e-10	3.58065e-05	-0.795613	-1.90877e-10
60396304	rs67250496	1.52913e-08	-1.18491	-1.15494	9.71283e-06	-0.958595	-1.1417
60396531	rs242198	2.64836e-08	-1.79061	-1.90877e-10	1.40466e-05	-1.73136	-1.90877e-10
60396850	rs242197	3.39194e-08	-0.32625	-1.2169	1.17295e-05	-0.700225	-1.21141
60396967	rs113990959	2.71963e-08	-1.76406	-1.90877e-10	1.31e-05	-1.80113	-1.90877e-10
60397896	rs34417630	2.65293e-08	-1.78889	-1.90877e-10	1.30948e-05	-1.80153	-1.90877e-10
60397925	rs34264470	2.64636e-08	-1.79136	-1.90877e-10	1.31039e-05	-1.80083	-1.90877e-10
60397974	rs17063018	2.33943e-08	-1.17776	-0.736888	1.06425e-05	-1.3287	-0.680194
60398156	rs242196	1.44581e-08	-1.71568	-0.680208	5.87315e-06	-1.80143	-0.801923
60398303	rs1380466	1.3622e-08	-1.26039	-1.19506	8.48056e-06	-1.04712	-1.18885
60398535	rs66467459	1.38303e-08	-1.25669	-1.18359	8.3576e-06	-1.07448	-1.1761
60399154	rs242195	1.29066e-08	-1.73529	-0.774103	5.40805e-06	-1.80186	-0.883989
60399322	rs12489848	1.20753e-08	-1.75087	-0.825103	6.43066e-06	-1.79258	-0.720084
60399497	rs6791776	2.19461e-08	-1.19689	-0.781655	1.02721e-05	-1.33999	-0.704325
60399599	rs1380465	1.37445e-08	-1.26675	-1.17975	8.32106e-06	-1.0861	-1.16886
60399785	rs67430163	1.35067e-08	-1.28118	-1.18277	8.14727e-06	-1.10378	-1.17228
60400158	rs11715925	2.20517e-08	-1.23432	-0.739426	1.00985e-05	-1.41259	-0.648766
60400721	rs3931996	1.78655e-08	-0.971499	-1.21277	8.12596e-06	-1.06669	-1.21199
60400919	rs79807767	5.11027e-08	-1.39717e-10	-1.1333	2.51284e-05	-1.39717e-10	-1.14974
60401368	rs2611408	6.29604e-08	-0.92463	-1.90877e-10	2.34352e-05	-1.2195	-1.90877e-10
60401920	rs12172960	1.67048e-08	-1.09474	-1.1567	1.10536e-05	-0.820309	-1.15068
60402451	rs242193	1.44459e-08	-1.68895	-0.707775	5.72929e-06	-1.80202	-0.826133
60402546	rs242192	1.49445e-08	-1.14554	-1.21725	5.98015e-06	-1.36941	-1.21588
60402690	rs242191	2.6473e-08	-1.79101	-1.90877e-10	1.40608e-05	-1.73035	-1.90877e-10
60402801	rs186649608	4.63071e-08	-1.23184	-1.90877e-10	1.8186e-05	-1.47309	-1.90877e-10
60403023	rs68154260	1.73047e-08	-1.04439	-1.17176	1.17343e-05	-0.737867	-1.17335
60403112	rs242189	2.64401e-08	-1.79225	-1.90877e-10	1.41071e-05	-1.72706	-1.90877e-10
60403340	rs67014449	1.66728e-08	-1.07217	-1.18118	1.12816e-05	-0.772037	-1.17853
60403658	rs2687181	2.64296e-08	-1.79265	-1.90877e-10	1.41228e-05	-1.72595	-1.90877e-10
60403899	rs35102526	1.15316e-08	-1.69287	-0.929169	4.74106e-06	-1.80114	-1.01634
60404705	rs58118091	2.58133e-08	-0.902397	-0.91385	1.06349e-05	-1.1772	-0.8324
60404706	rs2687188	2.6272e-08	-1.79863	-1.90877e-10	1.44444e-05	-1.70343	-1.90877e-10
60404840	rs6446126	1.77706e-08	-1.00148	-1.18811	1.14266e-05	-0.746038	-1.19176
60405004	rs13059601	9.46995e-09	-1.80106	-1.01795	5.24275e-06	-1.76843	-0.948466
60405161	rs242171	1.40572e-08	-1.22596	-1.19804	1.02054e-05	-0.8522	-1.19862
60405187	rs7638538	1.54888e-08	-1.12628	-1.20074	9.89627e-06	-0.880547	-1.20104
60405606	rs242172	2.68085e-08	-1.77842	-1.90877e-10	1.37323e-05	-1.75399	-1.90877e-10
60405637	rs9810520	1.04514e-08	-1.79409	-0.926316	5.66869e-06	-1.79934	-0.839445
60406248	rs242173	2.69903e-08	-1.77166	-1.90877e-10	1.67854e-05	-1.55323	-1.90877e-10
60406323	rs242174	9.53271e-09	-1.61949	-1.19291	6.01043e-06	-1.41927	-1.16098
60406329	rs2734372	1.65075e-08	-1.05918	-1.20414	8.99757e-06	-0.997693	-1.17909
60407594	rs139081009	2.64893e-08	-1.79039	-1.90877e-10	1.46417e-05	-1.68987	-1.90877e-10
60407864	rs151743	1.55543e-08	-1.6859	-0.636899	6.97629e-06	-1.72331	-0.707912
60407959	rs241695	2.63261e-08	-1.79658	-1.90877e-10	1.31273e-05	-1.79904	-1.90877e-10
60408160	rs114918794	2.93502e-08	-1.68784	-1.90877e-10	1.47119e-05	-1.68508	-1.90877e-10
60408310	rs12632676	2.7512e-08	-1.77292	0.0204109	1.18865e-05	-1.8021	-0.0962389
60408319	rs241694	2.61875e-08	-1.80186	-1.90877e-10	1.45352e-05	-1.69717	-1.90877e-10
60408347	rs12635633	2.56408e-08	-1.64961	-0.173344	1.08833e-05	-1.74148	-0.245031
60408404	rs241693	2.33003e-08	-1.72948	-0.189193	1.5298e-05	-1.27719	-0.368831
60408484	rs17063050	5.80118e-08	-1.39717e-10	-1.00649	2.95443e-05	-1.39717e-10	-0.98785
60409083	rs79600961	2.7364e-08	-1.75791	-1.90877e-10	1.37339e-05	-1.75388	-1.90877e-10
60409226	rs116444902	4.81022e-08	-1.39717e-10	-1.19381	2.40864e-05	-1.39717e-10	-1.19209
60409239	rs17063054	2.61803e-08	-1.80213	-1.90877e-10	1.37609e-05	-1.75191	-1.90877e-10
60410187	rs241692	2.66806e-08	-1.7832	-1.90877e-10	1.50383e-05	-1.66314	-1.90877e-10
60410706	rs17063058	4.4135e-08	-1.56821	0.288325	2.15614e-05	-1.51866	0.215827
60411151	rs114964274	2.76928e-08	-1.74596	-1.90877e-10	1.6264e-05	-1.58479	-1.90877e-10
60411669	rs2611414	4.77459e-08	-1.39717e-10	-1.20124	2.39015e-05	-1.39717e-10	-1.1998
60411853	rs73096240	2.64801e-08	-1.78334	-0.00740016	1.27307e-05	-1.74729	-0.0824416
60411870	rs146283258	2.74941e-08	-1.75316	-1.90877e-10	1.60314e-05	-1.59919	-1.90877e-10
60412007	rs77687808	4.87142e-08	-1.39717e-10	-1.18117	2.44022e-05	-1.39717e-10	-1.17907
60412032	rs145708769	2.79268e-08	-1.73755	-1.90877e-10	1.65306e-05	-1.56853	-1.90877e-10
60412102	rs12493462	8.50713e-09	-1.80211	-1.12412	4.45658e-06	-1.71192	-1.16744
60412104	rs73096245	2.58546e-08	-1.77535	-0.0392996	1.25069e-05	-1.73413	-0.11333
60412390	rs12493494	8.63963e-09	-1.80185	-1.10892	4.4783e-06	-1.7184	-1.1561
60412402	rs17063073	4.9212e-08	-1.39717e-10	-1.171	2.47379e-05	-1.39717e-10	-1.16541
60412501	rs75862705	6.5848e-08	-1.39717e-10	-0.879788	3.30412e-05	-1.39717e-10	-0.875987
60412561	rs9877074	1.61229e-08	-1.08558	-1.20132	1.07188e-05	-0.803868	-1.19787
60413100	rs241691	2.61806e-08	-1.80212	-1.90877e-10	1.57689e-05	-1.6157	-1.90877e-10
60413320	rs138376056	2.8008e-08	-1.73465	-1.90877e-10	1.66217e-05	-1.56303	-1.90877e-10
60413397	rs17063086	5.26717e-08	-1.39717e-10	-1.10306	2.65573e-05	-1.39717e-10	-1.09444
60413516	rs17063090	5.25939e-08	-1.39717e-10	-1.10454	2.65167e-05	-1.39717e-10	-1.09597
60413541	rs116625187	5.3418e-08	-1.39717e-10	-1.08899	2.66329e-05	-1.39717e-10	-1.09159
60413836	rs17063095	3.40179e-08	-1.72452	0.184273	1.72892e-05	-1.65998	0.136317
60414168	rs79555335	5.2224e-08	-1.39717e-10	-1.11159	2.63232e-05	-1.39717e-10	-1.10329
60414273	rs79451941	3.49987e-08	-1.51182	-1.90877e-10	1.59174e-05	-1.60633	-1.90877e-10
60414407	rs17063100	4.90964e-08	-1.39717e-10	-1.17335	2.46982e-05	-1.39717e-10	-1.16701
60415728	rs73096257	1.15131e-08	-1.60959	-1.01407	6.46541e-06	-1.47749	-1.02978
60415861	rs73096259	2.86322e-08	-1.7587	0.0460975	1.4212e-05	-1.7088	-0.0108556
60415876	rs17063104	8.4744e-09	-1.8001	-1.12998	4.31537e-06	-1.73378	-1.17778
60416358	rs151739	8.40668e-09	-1.74948	-1.18863	6.04418e-06	-1.37029	-1.20436
60416413	rs1996829	6.10908e-08	-1.57679	0.622019	2.27461e-05	-1.64535	0.395998
60416547	rs1996828	5.84093e-08	-1.57	0.570338	2.17951e-05	-1.63967	0.347617
60416844	rs4679536	8.50739e-09	-1.8001	-1.1261	4.32683e-06	-1.73378	-1.17513
60416857	rs118093216	4.81402e-08	-1.39717e-10	-1.19302	2.41642e-05	-1.39717e-10	-1.18887
60416898	rs75844455	2.97562e-08	-1.77371	0.0996141	1.47585e-05	-1.73154	0.0496182
60417039	rs10490773	2.98607e-08	-1.77847	0.107877	1.47657e-05	-1.73916	0.0577236
60417095	rs2687192	6.7458e-08	-1.57086	0.715226	2.48932e-05	-1.65375	0.494605
60417103	rs2687193	6.67867e-08	-1.57086	0.705225	2.466e-05	-1.65375	0.485192
60417114	rs73096274	3.09713e-08	-1.77693	0.142856	1.53193e-05	-1.73667	0.0920394
60417130	rs2687194	6.32333e-08	-1.58432	0.664012	2.33539e-05	-1.66449	0.441517
60417208	rs2734375	5.68602e-08	-1.46775	0.441205	2.07746e-05	-1.55844	0.218432
60417339	rs2734376	4.64311e-08	-1.53637	0.3072	1.58494e-05	-1.73678	0.126165
60417448	rs111230888	2.63049e-08	-1.79738	-1.90877e-10	1.57351e-05	-1.61785	-1.90877e-10
60417495	rs77177472	2.63349e-08	-1.79624	-1.90877e-10	1.5842e-05	-1.61108	-1.90877e-10
60417758	rs73096281	3.41002e-08	-1.76852	0.230688	1.67182e-05	-1.72349	0.166243
60417865	rs146826459	2.63682e-08	-1.79498	-1.90877e-10	1.59515e-05	-1.60419	-1.90877e-10
60418050	rs73096283	2.91852e-08	-1.77203	0.0785559	1.44685e-05	-1.7289	0.0271331
60418142	rs17063126	2.82277e-08	-1.77203	0.0451992	1.40032e-05	-1.7289	-0.0055514
60418182	rs77390989	2.63349e-08	-1.79624	-1.90877e-10	1.5842e-05	-1.61108	-1.90877e-10
60418254	rs77910078	2.71953e-08	-1.76409	-1.90877e-10	1.66183e-05	-1.56324	-1.90877e-10
60418362	rs953480	3.11958e-08	-1.78529	0.158437	1.49839e-05	-1.75327	0.0865028
60418409	rs6446127	5.18172e-08	-1.39717e-10	-1.11941	2.61103e-05	-1.39717e-10	-1.11141
60418642	rs953479	2.95016e-08	-1.77203	0.0893401	1.4355e-05	-1.7289	0.0192584
60418721	rs7621114	8.08999e-09	-1.79306	-1.18345	4.10629e-06	-1.75457	-1.20665
60418840	rs7651806	8.08938e-09	-1.78914	-1.18744	4.05514e-06	-1.76312	-1.21064
60418880	rs150461999	7.64698e-08	-1.39717e-10	-0.73024	3.91847e-05	-1.39717e-10	-0.705455
60419004	rs114507927	2.62184e-08	-1.80067	-1.90877e-10	1.46636e-05	-1.68837	-1.90877e-10
60419275	rs78225966	2.62926e-08	-1.79785	-1.90877e-10	1.56886e-05	-1.62081	-1.90877e-10
60419351	rs9866142	8.11547e-09	-1.78033	-1.19303	4.00083e-06	-1.77529	-1.21195
60419453	rs143419695	1.21547e-07	-0.266833	-1.90877e-10	5.24771e-05	-0.413366	-1.90877e-10
60419511	rs115415288	3.10331e-08	-1.63208	-1.90877e-10	1.91833e-05	-1.4197	-1.90877e-10
60419727	rs74319501	4.82454e-08	-1.39717e-10	-1.19083	2.4279e-05	-1.39717e-10	-1.18413
60419820	rs117231859	6.63298e-08	-1.39717e-10	-0.872497	3.51426e-05	-1.39717e-10	-0.814328
60419915	rs79096395	3.04552e-08	-1.65088	-1.90877e-10	1.81224e-05	-1.47659	-1.90877e-10
60420118	rs9815504	8.12887e-09	-1.77695	-1.19477	3.9782e-06	-1.77879	-1.21412
60420168	rs75349049	4.54685e-08	-1.46045	0.210339	3.65715e-05	-0.934309	0.159835
60420417	rs409484	7.16401e-08	-1.80191	1.00643	2.94234e-05	-1.6698	0.677845
60420665	rs241688	4.04285e-08	-1.69942	0.331816	1.51297e-05	-1.8008	0.143714
60421094	rs2734377	4.67916e-08	-1.49703	0.275603	1.58444e-05	-1.72159	0.110662
60421119	rs2594250	5.14526e-08	-1.46999	0.34351	1.98898e-05	-1.56904	0.185504
60421191	rs2734378	8.20442e-09	-1.76441	-1.19805	4.13955e-06	-1.74081	-1.21234
60421221	rs77120193	2.66532e-08	-1.78423	-1.90877e-10	1.38099e-05	-1.74836	-1.90877e-10
60421345	rs112156190	1.00572e-07	-0.456265	-1.90877e-10	0.000103238	0.263291	-1.90877e-10
60421470	rs146901103	1.19477e-07	-0.284016	-1.90877e-10	5.65169e-05	-0.339203	-1.90877e-10
60421660	rs241687	3.37069e-08	-1.66632	0.116885	1.20998e-05	-1.80194	-0.0786167
60421735	rs12488124	8.1661e-09	-1.77063	-1.19652	5.45417e-06	-1.46382	-1.21355
60422719	rs139279967	3.9668e-08	-1.38659	-1.90877e-10	2.00802e-05	-1.37401	-1.90877e-10
60423009	rs2687189	1.34412e-07	-0.306201	0.139972	0.000280647	1.18878	0.0745809
60423126	rs2594248	5.02335e-08	-1.4277	0.277249	1.86192e-05	-1.53341	0.0838647
60423438	rs12632178	4.95155e-08	-1.16956	0.00471429	4.48649e-05	-0.498974	-0.0711115
60423453	rs141871585	4.78568e-08	-1.19892	-1.90877e-10	2.11515e-05	-1.32203	-1.90877e-10
60423686	rs12630039	3.65667e-08	-1.48859	0.0205958	2.96104e-05	-0.929888	-0.0557284
60423822	rs74473039	4.70746e-08	-1.2154	-1.90877e-10	3.70204e-05	-0.762272	-1.90877e-10
60424010	rs78628638	4.71049e-08	-1.23491	0.0201462	4.09365e-05	-0.618103	-0.0436174
60424221	rs116590857	2.62184e-08	-1.80068	-1.90877e-10	1.483e-05	-1.67709	-1.90877e-10
60424305	rs386599	2.76607e-08	-1.74712	-1.90877e-10	2.14159e-05	-1.30961	-1.90877e-10
60424496	rs144792246	6.36195e-08	-1.39717e-10	-0.914216	3.18566e-05	-1.39717e-10	-0.912496
60424618	rs1357320	1.5037e-07	-0.275588	0.221554	0.000317871	1.232	0.155907
60424982	rs114110478	3.08139e-08	-1.63917	-1.90877e-10	2.18325e-05	-1.29034	-1.90877e-10
60425072	rs885737	5.44808e-08	-1.39815	0.328866	1.99928e-05	-1.48705	0.108683
60425211	rs141856987	3.02523e-07	0.645022	-1.90877e-10	0.000302213	1.33739	-1.90877e-10
60425514	rs78801030	6.05348e-08	-1.39717e-10	-0.963917	3.03076e-05	-1.39717e-10	-0.962344
60426004	rs79853187	6.34433e-08	-1.39717e-10	-0.91699	3.17681e-05	-1.39717e-10	-0.915278
60426335	rs79253987	6.34433e-08	-1.39717e-10	-0.91699	3.17681e-05	-1.39717e-10	-0.915278
60426533	rs75238986	6.33514e-08	-1.39717e-10	-0.918439	3.1722e-05	-1.39717e-10	-0.916731
60426886	rs2594246	1.51332e-07	-0.291473	0.243816	0.000310504	1.17347	0.190984
60427031	rs58044922	2.70114e-08	-1.77088	-1.90877e-10	1.98147e-05	-1.38732	-1.90877e-10
60427657	rs2611413	1.57135e-07	-0.295681	0.285652	0.000327155	1.20364	0.213049
60427971	rs77635360	1.36827e-07	-0.472097	0.323676	0.000294555	1.05601	0.255715
60427976	rs398084	2.891e-08	-1.70295	-1.90877e-10	2.45536e-05	-1.17288	-1.90877e-10
60427998	rs144239138	1.15205e-07	-0.320423	-1.90877e-10	4.4922e-05	-0.568814	-1.90877e-10
60428024	rs78149075	6.31771e-08	-1.39717e-10	-0.921194	3.16345e-05	-1.39717e-10	-0.919494
60429507	rs77765120	7.91632e-09	-1.78494	-1.21327	5.10744e-06	-1.52469	-1.21835
60429855	rs139027574	6.30776e-08	-1.39717e-10	-0.922771	3.15845e-05	-1.39717e-10	-0.921075
60430232	rs494368	8.41743e-09	-1.73094	-1.20589	9.35344e-06	-0.967065	-1.17093
60430434	rs113679785	1.2865e-07	-0.210037	-1.90877e-10	0.000149523	0.633707	-1.90877e-10
60430590	rs12163583	2.93034e-08	-1.70137	0.01194	1.06001e-05	-1.79812	-0.214762
60430828	rs12054281	1.32412e-07	-0.533402	0.352186	0.000264862	0.929744	0.275723
60431060	rs411734	2.82393e-08	-1.62568	-0.100738	9.64123e-06	-1.80062	-0.307068
60431516	rs9846621	4.80338e-08	-1.45548	0.26025	1.75108e-05	-1.54473	0.0338057
60431863	rs77063016	4.72461e-08	-1.39717e-10	-1.21177	2.34533e-05	-1.39717e-10	-1.21873
60432136	rs79887153	6.26522e-08	-1.39717e-10	-0.929538	3.13709e-05	-1.39717e-10	-0.927862
60432292	rs478899	2.92293e-08	-1.62862	-0.0633462	9.89313e-06	-1.80071	-0.281187
60432446	rs73098233	4.74512e-08	-1.20744	-1.90877e-10	3.27182e-05	-0.885811	-1.90877e-10
60432708	rs75531782	6.20676e-08	-1.39717e-10	-0.938912	3.10773e-05	-1.39717e-10	-0.937263
60433224	rs386348	2.90785e-08	-1.69714	-1.90877e-10	2.47113e-05	-1.16648	-1.90877e-10
60433285	rs995468	8.1949e-09	-1.78167	-1.18196	3.98585e-06	-1.78441	-1.20658
60433315	rs995467	8.18923e-09	-1.78236	-1.18196	3.9713e-06	-1.78807	-1.20658
60433412	rs1350638	8.08017e-09	-1.75959	-1.21813	5.56406e-06	-1.44185	-1.21556
60433413	rs995466	8.07913e-09	-1.75959	-1.21826	5.56582e-06	-1.44185	-1.21525
60433582	rs117319880	6.15561e-08	-1.39717e-10	-0.947187	3.08205e-05	-1.39717e-10	-0.945563
60434122	rs381450	7.85418e-09	-1.80128	-1.20481	5.3221e-06	-1.48376	-1.21811
60434241	rs369161	7.85819e-09	-1.80148	-1.2041	5.28047e-06	-1.49177	-1.21795
60434250	rs368553	7.85558e-09	-1.80181	-1.2041	5.23682e-06	-1.50007	-1.21795
60434259	rs75306382	3.06454e-08	-1.64465	-1.90877e-10	1.30919e-05	-1.80175	-1.90877e-10
60434645	rs28583724	7.97134e-09	-1.78291	-1.20838	5.11912e-06	-1.52222	-1.21854
60434654	rs383111	7.85251e-09	-1.80148	-1.20482	5.27962e-06	-1.49177	-1.21811
60434837	rs28562847	8.53788e-09	-1.78236	-1.14026	4.08117e-06	-1.78807	-1.17929
60434882	rs391770	3.22074e-08	-1.63283	0.037887	1.09147e-05	-1.8001	-0.183533
60434982	rs73098257	2.68e-08	-1.77874	-1.90877e-10	1.32819e-05	-1.78734	-1.90877e-10
60435225	rs12629110	4.39832e-08	-1.18808	-0.0952436	3.87825e-05	-0.55087	-0.164904
60435361	rs117439979	6.57078e-08	-1.39717e-10	-0.881918	3.2801e-05	-1.39717e-10	-0.883284
60435509	rs79326839	4.50361e-08	-1.206	-0.0536731	3.94481e-05	-0.576499	-0.122258
60435582	rs393930	2.924e-08	-1.6916	-1.90877e-10	2.41523e-05	-1.18936	-1.90877e-10
60435690	rs394261	7.97106e-09	-1.79929	-1.19202	5.43161e-06	-1.468	-1.2135
60435797	rs9852328	2.94475e-08	-1.68453	-1.90877e-10	2.45542e-05	-1.17286	-1.90877e-10
60435923	rs7627604	8.84258e-09	-1.7766	-1.11095	4.15154e-06	-1.79224	-1.15802
60435977	rs73098268	3.43366e-08	-1.53093	-1.90877e-10	1.96398e-05	-1.39619	-1.90877e-10
60436275	rs433401	2.72788e-08	-1.76103	-1.90877e-10	1.97638e-05	-1.38989	-1.90877e-10
60436442	rs4679541	8.30905e-09	-1.77915	-1.17064	5.30074e-06	-1.50446	-1.20143
60436920	rs4679542	8.13594e-09	-1.7918	-1.17905	5.01073e-06	-1.55643	-1.20573
60436983	rs411076	7.98635e-09	-1.8021	-1.1873	5.22813e-06	-1.50864	-1.21104
60437042	rs411122	8.13285e-09	-1.80215	-1.16907	5.23999e-06	-1.51671	-1.20071
60437236	rs401810	2.98462e-08	-1.67108	-1.90877e-10	2.15434e-05	-1.30367	-1.90877e-10
60437362	rs423336	7.95777e-09	-1.77648	-1.2165	3.90413e-06	-1.79353	-1.21818
60437401	rs7644699	8.87617e-09	-1.73621	-1.14755	6.10077e-06	-1.38032	-1.185
60437561	rs115837215	2.61801e-08	-1.80214	-1.90877e-10	1.50914e-05	-1.65962	-1.90877e-10
60437692	rs114295937	2.6309e-08	-1.79722	-1.90877e-10	1.43883e-05	-1.70733	-1.90877e-10
60438026	rs410351	3.56175e-08	-1.4943	-1.90877e-10	4.01878e-05	-0.680178	-1.90877e-10
60438134	rs75085401	5.86444e-08	-1.39717e-10	-0.995644	2.93369e-05	-1.39717e-10	-0.994894
60438577	rs368926	1.84164e-08	-1.70936	-0.444534	7.19338e-06	-1.79369	-0.606886
60438594	rs78642504	2.23555e-07	0.342523	-1.90877e-10	8.26279e-05	0.040605	-1.90877e-10
60438679	rs369278	1.67972e-08	-1.71405	-0.531871	6.65975e-06	-1.7922	-0.685461
60438683	rs412104	1.67364e-08	-1.71768	-0.531871	6.67678e-06	-1.78964	-0.685461
60438854	rs398105	1.84164e-08	-1.70936	-0.444534	7.19338e-06	-1.79369	-0.606886
60438946	rs426569	3.32156e-08	-1.56412	-1.90877e-10	3.28094e-05	-0.883028	-1.90877e-10
60439043	rs17063156	3.40555e-08	-0.907639	-0.631505	3.20904e-05	-0.244073	-0.661114
60439169	rs381217	1.88906e-08	-1.70455	-0.423925	7.31644e-06	-1.79507	-0.58855
60439171	rs73836738	3.40555e-08	-0.907639	-0.631505	3.20904e-05	-0.244073	-0.661114
60439331	rs398322	3.38576e-08	-1.54497	-1.90877e-10	3.47679e-05	-0.825047	-1.90877e-10
60439446	rs408164	1.88906e-08	-1.70455	-0.423925	7.31644e-06	-1.79507	-0.58855
60439567	rs4566489	8.32521e-09	-1.77393	-1.17392	5.5118e-06	-1.46166	-1.20519
60440255	rs148382885	8.49615e-09	-1.77171	-1.15581	5.60771e-06	-1.45406	-1.19554
60440671	rs12637710	3.08793e-08	-1.05781	-0.579238	2.97693e-05	-0.37011	-0.610154
60440761	rs7620217	1.43565e-08	-1.79573	-0.607204	6.70753e-06	-1.77428	-0.69623
60441079	rs1947161	1.87648e-08	-1.68938	-0.445775	7.14194e-06	-1.79846	-0.609297
60441197	rs400475	1.90723e-08	-1.67312	-0.445775	7.12557e-06	-1.80076	-0.609297
60441302	rs400747	1.90022e-08	-1.68408	-0.438499	7.18187e-06	-1.79935	-0.602835
60441341	rs1947162	8.39808e-09	-1.77811	-1.16102	5.46186e-06	-1.47661	-1.19934
60441487	rs12629710	3.15187e-08	-1.03153	-0.585025	3.0698e-05	-0.333747	-0.615798
60441879	rs73836740	2.65712e-08	-1.78731	-1.90877e-10	1.36491e-05	-1.76007	-1.90877e-10
60442322	rs377319	2.03231e-08	-1.71984	-0.335544	7.8725e-06	-1.793	-0.51737
60442344	rs114202402	6.13412e-08	-1.39717e-10	-0.950684	3.06883e-05	-1.39717e-10	-0.949862
60442417	rs390523	2.13109e-08	-1.68014	-0.327779	7.86364e-06	-1.80104	-0.510448
60443737	rs146568031	3.15059e-08	-1.00848	-0.608481	3.09718e-05	-0.301992	-0.638673
60444350	rs150478107	2.8049e-08	-1.73318	-1.90877e-10	1.37839e-05	-1.75024	-1.90877e-10
60444466	rs73100212	5.50914e-07	1.24444	-1.90877e-10	0.000139459	0.564029	-1.90877e-10
60444654	rs2078287	3.22796e-08	-1.36935	-0.223354	1.16433e-05	-1.51759	-0.401419
60445253	rs391844	3.49185e-08	-1.51412	-1.90877e-10	3.70619e-05	-0.761153	-1.90877e-10
60445284	rs12486710	8.11068e-09	-1.78196	-1.19199	5.30075e-06	-1.49122	-1.21468
60445345	rs12486718	8.1271e-09	-1.78008	-1.19185	5.33887e-06	-1.48395	-1.21477
60445573	rs12638086	2.80717e-08	-1.09329	-0.639088	2.42054e-05	-0.512419	-0.674745
60445621	rs6810051	1.90212e-08	-1.65554	-0.46604	6.94108e-06	-1.80212	-0.634162
60445628	rs6797839	1.8818e-08	-1.67346	-0.458857	6.99114e-06	-1.80127	-0.627831
60445806	rs12638610	2.84058e-08	-1.087	-0.633548	2.4543e-05	-0.503939	-0.669377
60445823	rs71313771	3.16539e-08	-1.61227	-1.90877e-10	1.87358e-05	-1.4433	-1.90877e-10
60445939	rs79509821	2.80029e-08	-1.73483	-1.90877e-10	1.34076e-05	-1.77792	-1.90877e-10
60445974	rs150791361	3.71534e-08	-1.45208	-1.90877e-10	2.31342e-05	-1.23243	-1.90877e-10
60446058	rs12638665	2.72451e-08	-1.12495	-0.637316	2.34352e-05	-0.555249	-0.664254
60446283	rs425036	1.79646e-08	-1.72313	-0.4556	7.10862e-06	-1.78845	-0.623989
60446428	rs71313772	3.32907e-08	-1.56186	-1.90877e-10	1.95954e-05	-1.39845	-1.90877e-10
60446435	rs115327627	1.10484e-07	-0.362266	-1.90877e-10	9.95946e-05	0.227366	-1.90877e-10
60446795	rs72878721	2.74983e-08	-1.087	-0.666016	2.37696e-05	-0.503939	-0.701397
60446841	rs77800664	3.45292e-08	-1.52533	-1.90877e-10	2.23132e-05	-1.26856	-1.90877e-10
60446894	rs2885639	8.21799e-09	-1.80139	-1.15942	4.34608e-06	-1.71142	-1.19305
60447040	rs79988792	4.95297e-08	-1.39717e-10	-1.16456	2.4177e-05	-1.39717e-10	-1.18834
60447073	rs521599	2.63548e-08	-1.79549	-1.90877e-10	1.42254e-05	-1.71871	-1.90877e-10
60447301	rs17063191	4.85433e-08	-1.39717e-10	-1.18468	2.44543e-05	-1.39717e-10	-1.17694
60447340	rs1579912	2.01744e-08	-1.50669	-0.556027	1.30807e-05	-1.22471	-0.577893
60447369	rs445057	2.00476e-08	-1.43559	-0.633432	8.90167e-06	-1.52145	-0.666055
60447388	rs75540235	5.3823e-08	-1.08144	-1.90877e-10	5.32284e-05	-0.399151	-1.90877e-10
60447719	rs17063200	4.93885e-08	-1.39717e-10	-1.16742	2.48236e-05	-1.39717e-10	-1.16195
60447990	rs11924823	2.64712e-08	-1.79108	-1.90877e-10	1.38347e-05	-1.74656	-1.90877e-10
60448261	rs424675	2.0054e-08	-1.50669	-0.562017	1.30038e-05	-1.22471	-0.583783
60448320	rs379394	5.41266e-08	-1.07581	-1.90877e-10	5.36475e-05	-0.391306	-1.90877e-10
60448569	rs9860907	9.10513e-09	-1.64948	-1.20881	7.25297e-06	-1.17367	-1.21866
60448591	rs378346	1.95636e-08	-1.51216	-0.581303	1.25755e-05	-1.23237	-0.609617
60448671	rs9809480	8.87235e-09	-1.67379	-1.2104	6.89602e-06	-1.22408	-1.21872
60449009	rs2594239	1.82209e-08	-1.50898	-0.65559	8.1152e-06	-1.58013	-0.699871
60449060	rs2734383	5.29588e-08	-1.09762	-1.90877e-10	5.20378e-05	-0.421772	-1.90877e-10
60449249	rs1447970	1.78397e-08	-1.52162	-0.664096	8.00916e-06	-1.59111	-0.702045
60449695	rs17063215	4.9736e-08	-1.39717e-10	-1.16041	2.50071e-05	-1.39717e-10	-1.15458
60449950	rs75365614	4.84374e-08	-1.39717e-10	-1.18686	2.42232e-05	-1.39717e-10	-1.18643
60450058	rs4679544	1.45894e-08	-1.77486	-0.611979	6.23697e-06	-1.7975	-0.745744
60450403	rs378022	1.57346e-08	-1.75332	-0.557955	6.73751e-06	-1.76882	-0.697229
60450508	rs56097800	2.64789e-08	-1.79079	-1.90877e-10	1.36955e-05	-1.75668	-1.90877e-10
60450582	rs150843545	6.65077e-07	1.43277	-1.90877e-10	0.000164691	0.730332	-1.90877e-10
60450590	rs555026	3.47971e-08	-1.5176	-1.90877e-10	3.86972e-05	-0.717974	-1.90877e-10
60450702	rs111622814	4.96561e-08	-1.39717e-10	-1.16202	2.49649e-05	-1.39717e-10	-1.15627
60451072	rs74537628	4.96777e-08	-1.39717e-10	-1.16158	2.49763e-05	-1.39717e-10	-1.15581
60451174	rs9876434	2.62214e-08	-1.80056	-1.90877e-10	1.5938e-05	-1.60504	-1.90877e-10
60451205	rs76957738	2.65389e-08	-1.78853	-1.90877e-10	1.39975e-05	-1.73487	-1.90877e-10
60451648	rs9821428	1.51724e-08	-1.76889	-0.578763	6.6467e-06	-1.75323	-0.726391
60451863	rs2734387	1.54522e-08	-1.74984	-0.579543	6.55861e-06	-1.77158	-0.721382
60451885	rs118172326	4.96777e-08	-1.39717e-10	-1.16158	2.49763e-05	-1.39717e-10	-1.15581
60452275	rs410775	1.43184e-08	-1.74967	-0.655917	8.09504e-06	-1.493	-0.789495
60452282	rs2734388	1.56093e-08	-1.79336	-0.525908	7.29334e-06	-1.70965	-0.677128
60452732	rs492308	1.4694e-08	-1.79723	-0.582469	6.98237e-06	-1.70096	-0.729395
60452873	rs493345	1.37091e-08	-1.78616	-0.662917	8.66331e-06	-1.42877	-0.785874
60453227	rs1597104	9.13869e-09	-1.64948	-1.20513	7.25952e-06	-1.17367	-1.21775
60453238	rs151159511	8.01116e-08	-1.39717e-10	-0.683715	4.05842e-05	-1.39717e-10	-0.670363
60453400	rs430815	1.62782e-08	-1.55259	-0.724719	7.36079e-06	-1.61786	-0.759716
60453536	rs437784	1.33946e-08	-1.79145	-0.68084	8.29565e-06	-1.45634	-0.801673
60454952	rs410552	1.3863e-08	-1.7842	-0.65371	6.37546e-06	-1.73265	-0.78864
60455344	rs79238887	4.96967e-08	-1.39717e-10	-1.1612	2.49864e-05	-1.39717e-10	-1.15541
60455417	rs415175	1.38479e-08	-1.78529	-0.65371	6.32771e-06	-1.74016	-0.78864
60456136	rs34984537	2.24226e-08	-1.16984	-0.787224	9.6604e-06	-1.27951	-0.826196
60456164	rs75311553	4.97518e-08	-1.39717e-10	-1.16009	2.50154e-05	-1.39717e-10	-1.15425
60456650	rs423629	5.21067e-08	-1.11384	-1.90877e-10	5.08677e-05	-0.444514	-1.90877e-10
60456745	rs473944	1.26964e-08	-1.77065	-0.755168	5.67649e-06	-1.76162	-0.875788
60456884	rs439087	1.14161e-08	-1.79503	-0.837082	6.97573e-06	-1.49017	-0.941132
60456954	rs440692	1.21623e-08	-1.78299	-0.785805	5.62548e-06	-1.74437	-0.902067
60457002	rs6792761	5.68723e-08	-1.02633	-1.90877e-10	5.78275e-05	-0.316277	-1.90877e-10
60457092	rs117556987	5.17251e-08	-1.39717e-10	-1.12119	2.61951e-05	-1.39717e-10	-1.10817
60457555	rs117852404	7.09502e-08	-1.39717e-10	-0.805157	3.2197e-05	-1.39717e-10	-0.901868
60457584	rs11710814	5.32368e-08	-1.09239	-1.90877e-10	5.24205e-05	-0.414445	-1.90877e-10
60457886	rs199692194	1.16388e-07	-1.39717e-10	-0.310206	4.66222e-05	-1.39717e-10	-0.531665
60457924	rs75577149	4.84395e-08	-1.39717e-10	-1.18682	2.42503e-05	-1.39717e-10	-1.18531
60458005	rs4638920	1.75701e-08	-1.57411	-0.626828	6.35076e-06	-1.76249	-0.762681
60458278	rs2121861	1.29133e-08	-1.75752	-0.751356	5.47294e-06	-1.80141	-0.872519
60458418	rs2121862	1.6128e-08	-1.61956	-0.667017	6.46628e-06	-1.70927	-0.797872
60458542	rs143170874	7.82816e-08	-0.706823	-1.90877e-10	6.37237e-05	-0.219185	-1.90877e-10
60458554	rs385245	4.77216e-08	-1.20175	-1.90877e-10	4.1834e-05	-0.640034	-1.90877e-10
60458608	rs373730	4.60928e-08	-1.23648	-1.90877e-10	3.98527e-05	-0.688553	-1.90877e-10
60458639	rs4679478	1.40923e-08	-1.7481	-0.673413	5.88231e-06	-1.80212	-0.799676
60458703	rs393593	4.76949e-08	-1.20231	-1.90877e-10	4.01734e-05	-0.680537	-1.90877e-10
60458838	rs4234288	1.37545e-08	-1.75428	-0.691487	5.76162e-06	-1.80183	-0.820695
60458976	rs3856654	2.05496e-08	-1.52305	-0.521243	7.1788e-06	-1.73365	-0.668963
60459187	rs1546817	1.36367e-08	-1.74788	-0.706495	5.73475e-06	-1.80214	-0.825059
60459201	rs2121863	1.42176e-08	-1.7778	-0.634853	6.13782e-06	-1.79684	-0.762432
60459291	rs2734390	1.50284e-08	-1.76292	-0.594278	6.49299e-06	-1.77514	-0.727877
60459713	rs11924296	1.3748e-08	-1.74453	-0.701713	5.76061e-06	-1.80214	-0.820556
60460152	rs17063248	4.88894e-08	-1.39717e-10	-1.17757	2.44805e-05	-1.39717e-10	-1.17587
60460270	rs9820943	1.39958e-08	-1.74901	-0.679368	5.85706e-06	-1.80123	-0.804869
60460646	rs3901943	1.36839e-08	-1.75113	-0.699784	5.7464e-06	-1.80203	-0.823135
60460797	rs4468936	1.32544e-08	-1.77216	-0.71065	5.71458e-06	-1.79811	-0.832615
60460829	rs4393860	1.37571e-08	-1.75733	-0.688253	5.80755e-06	-1.80152	-0.813059
60460902	rs72880370	9.18601e-09	-1.65669	-1.19277	7.16775e-06	-1.21274	-1.19141
60460970	rs72880371	8.5316e-09	-1.72052	-1.20284	6.84846e-06	-1.24794	-1.20177
60461390	rs9826530	1.42766e-08	-1.6569	-0.751618	5.58691e-06	-1.78643	-0.866886
60461410	rs73833917	2.62663e-08	-1.79885	-1.90877e-10	1.44616e-05	-1.70225	-1.90877e-10
60461416	rs7644852	1.33788e-08	-1.71153	-0.761933	5.45865e-06	-1.80071	-0.875831
60461441	rs11917913	2.64597e-08	-1.79151	-1.90877e-10	1.51245e-05	-1.65742	-1.90877e-10
60461565	rs7644970	1.39056e-08	-1.67425	-0.760592	5.53289e-06	-1.79321	-0.869827
60461630	rs7645058	1.39768e-08	-1.66914	-0.760592	5.54057e-06	-1.79182	-0.869827
60461877	rs9830999	1.52498e-08	-1.73513	-0.607438	6.10824e-06	-1.7908	-0.773308
60461891	rs34197269	2.62863e-08	-1.79809	-1.90877e-10	1.49275e-05	-1.67054	-1.90877e-10
60461943	rs442760	5.43695e-08	-1.07133	-1.90877e-10	4.79393e-05	-0.503807	-1.90877e-10
60461994	rs9868373	1.31836e-08	-1.75516	-0.733011	5.43596e-06	-1.80126	-0.879444
60462238	rs413942	5.81571e-08	-1.00399	-1.90877e-10	5.24155e-05	-0.414539	-1.90877e-10
60462528	rs138264546	5.01792e-08	-1.39717e-10	-1.15154	2.6122e-05	-1.39717e-10	-1.11097
60462933	rs9856092	1.69135e-08	-1.43478	-0.804248	6.18729e-06	-1.63696	-0.914288
60463474	rs452203	1.20169e-08	-1.76157	-0.819253	5.44703e-06	-1.7527	-0.925976
60463709	rs80147986	4.84292e-08	-1.39717e-10	-1.18703	2.4245e-05	-1.39717e-10	-1.18553
60463765	rs452392	1.22975e-08	-1.71936	-0.838379	5.10467e-06	-1.80011	-0.943472
60463965	rs73100273	7.88262e-09	-1.79166	-1.21082	5.83402e-06	-1.41203	-1.19801
60464076	rs7627398	1.35626e-08	-1.75455	-0.705268	6.00423e-06	-1.75007	-0.831204
60464275	rs453951	1.172e-08	-1.79967	-0.80617	5.99078e-06	-1.66411	-0.919408
60464669	rs116988392	2.68921e-08	-1.7753	-1.90877e-10	1.47477e-05	-1.68266	-1.90877e-10
60464958	rs76269729	4.71675e-08	-1.39717e-10	-1.21343	2.35927e-05	-1.39717e-10	-1.21281
60465139	rs2166824	1.25166e-08	-1.71525	-0.824832	5.13998e-06	-1.80142	-0.935272
60465279	rs1447971	1.65214e-08	-1.54516	-0.717319	5.8218e-06	-1.77659	-0.83554
60465526	rs117415849	4.71923e-08	-1.39717e-10	-1.21291	2.36058e-05	-1.39717e-10	-1.21225
60465713	rs9852001	1.43018e-08	-1.71525	-0.6915	5.71484e-06	-1.80142	-0.829256
60466309	rs415353	5.15102e-08	-1.12536	-1.90877e-10	5.10227e-05	-0.441471	-1.90877e-10
60467469	rs11924551	2.63518e-08	-1.7956	-1.90877e-10	1.48784e-05	-1.67383	-1.90877e-10
60467589	rs144504132	3.99829e-08	-1.37868	-1.90877e-10	2.59513e-05	-1.11752	-1.90877e-10
60468060	rs404404	3.718e-08	-1.45136	-1.90877e-10	3.74504e-05	-0.750726	-1.90877e-10
60468090	rs10084745	2.35968e-08	-1.21477	-0.691257	1.95715e-05	-0.628242	-0.771426
60468294	rs378987	3.61707e-08	-1.47889	-1.90877e-10	3.56931e-05	-0.798784	-1.90877e-10
60468314	rs79473905	2.63928e-08	-1.79404	-1.90877e-10	1.49771e-05	-1.66722	-1.90877e-10
60468394	rs77322912	2.63992e-08	-1.7938	-1.90877e-10	1.45044e-05	-1.69929	-1.90877e-10
60468408	rs149986741	5.33326e-08	-1.39717e-10	-1.09059	2.62883e-05	-1.39717e-10	-1.10462
60468771	rs112654212	5.25844e-08	-1.10472	-1.90877e-10	5.04096e-05	-0.45356	-1.90877e-10
60468869	rs146844253	2.64918e-08	-1.7903	-1.90877e-10	1.4856e-05	-1.67534	-1.90877e-10
60468882	rs2362887	3.67761e-08	-1.46229	-1.90877e-10	3.67464e-05	-0.769703	-1.90877e-10
60468911	rs145872321	4.71701e-08	-1.21338	-1.90877e-10	1.82886e-05	-1.46746	-1.90877e-10
60469105	rs400620	3.67761e-08	-1.46229	-1.90877e-10	3.67464e-05	-0.769703	-1.90877e-10
60469161	rs400870	1.86731e-08	-1.45322	-0.686835	8.26319e-06	-1.50421	-0.757722
60469600	rs111255063	4.81414e-08	-1.19299	-1.90877e-10	4.45344e-05	-0.57748	-1.90877e-10
60469734	rs140485514	4.69227e-08	-1.39717e-10	-1.21863	2.3458e-05	-1.39717e-10	-1.21853
60470011	rs6791403	3.18713e-08	-1.60543	-1.90877e-10	2.68933e-05	-1.08186	-1.90877e-10
60470449	rs147421338	4.7143e-08	-1.39717e-10	-1.21395	2.35878e-05	-1.39717e-10	-1.21301
60470472	rs9846216	5.2095e-08	-0.488766	-0.625302	4.45938e-05	0.13422	-0.710367
60470494	rs1813833	2.6225e-08	-1.80042	-1.90877e-10	1.44871e-05	-1.70048	-1.90877e-10
60470978	rs74843090	2.61874e-08	-1.80186	-1.90877e-10	1.4169e-05	-1.72268	-1.90877e-10
60471049	rs2205041	6.53124e-08	-0.461934	-0.42602	5.75649e-05	0.18724	-0.508069
60471104	rs2205042	6.69965e-08	-0.434133	-0.428363	5.93462e-05	0.22108	-0.511435
60471395	rs77721645	2.62544e-08	-1.7993	-1.90877e-10	1.41483e-05	-1.72415	-1.90877e-10
60471854	rs13091743	2.58555e-08	-0.742746	-1.07187	1.48299e-05	-0.576071	-1.10103
60471985	rs446714	3.72869e-08	-1.44849	-1.90877e-10	3.19221e-05	-0.910444	-1.90877e-10
60471986	rs9818182	2.17779e-08	-1.50704	-0.479197	1.651e-05	-1.02548	-0.544297
60472087	rs9818342	1.16399e-07	0.377517	-0.687632	0.000269728	1.95227	-0.728593
60472107	rs9818349	2.03858e-08	-1.56234	-0.489963	1.49125e-05	-1.11696	-0.554576
60472150	rs77686999	6.9395e-08	-1.39717e-10	-0.827321	3.15758e-05	-1.39717e-10	-0.921352
60472209	rs9856634	1.17125e-07	0.314361	-0.618254	0.00026565	1.86923	-0.660796
60472253	rs13070051	2.54823e-08	-0.830405	-0.998747	1.44173e-05	-0.670517	-1.0348
60472363	rs434054	3.55365e-08	-1.49658	-1.90877e-10	2.66873e-05	-1.08956	-1.90877e-10
60472410	rs415832	1.63022e-08	-1.76927	-0.506569	8.25269e-06	-1.69967	-0.563532
60472481	rs1531334	7.16755e-08	-0.198804	-0.596183	8.22972e-05	0.676109	-0.639514
60472618	rs74621770	5.54096e-08	-1.39717e-10	-1.05238	2.63141e-05	-1.39717e-10	-1.10364
60472650	rs2362888	1.18466e-07	0.302318	-0.594826	0.000267442	1.85337	-0.638205
60472673	rs2362889	6.89177e-08	-0.250128	-0.584095	7.81077e-05	0.612199	-0.627852
60472710	rs410072	1.67556e-08	-1.75208	-0.496319	8.38916e-06	-1.68616	-0.560643
60472749	rs77255677	6.82397e-08	-1.39717e-10	-0.84411	3.18145e-05	-1.39717e-10	-0.913818
60472815	rs2362892	1.21194e-07	0.326437	-0.596183	0.000275713	1.88513	-0.639514
60472883	rs1447972	1.6802e-08	-1.72829	-0.517345	7.79344e-06	-1.75342	-0.567036
60472970	rs2362894	7.1861e-08	-0.219925	-0.572477	8.20177e-05	0.649833	-0.61664
60473029	rs4485674	7.86303e-08	-0.105424	-0.596955	9.23297e-05	0.791883	-0.640259
60473033	rs2734352	1.69014e-08	-1.71081	-0.528933	8.51129e-06	-1.64059	-0.591754
60473213	rs71313774	2.65342e-08	-1.7887	-1.90877e-10	1.32693e-05	-1.78829	-1.90877e-10
60473265	rs9861820	1.38117e-07	0.487186	-0.626217	0.000330646	2.09578	-0.668471
60473289	rs9824052	1.14749e-07	0.329855	-0.654246	0.000261884	1.88963	-0.695469
60473310	rs17063274	7.04442e-08	-1.39717e-10	-0.812316	3.2686e-05	-1.39717e-10	-0.886796
60473370	rs17063275	2.69439e-08	-0.84431	-0.929069	1.51013e-05	-0.685527	-0.973436
60473475	rs394509	1.39368e-08	-1.75985	-0.672755	7.05066e-06	-1.69815	-0.722476
60473498	rs9882078	1.16115e-07	0.380324	-0.692876	0.000269631	1.95595	-0.732636
60473555	rs9862176	1.17624e-07	0.355018	-0.654664	0.000270586	1.92272	-0.695871
60473672	rs440450	1.57814e-08	-1.72151	-0.586795	7.25494e-06	-1.7452	-0.646859
60473698	rs9828307	6.8799e-08	-0.170003	-0.665944	7.975e-05	0.711884	-0.70673
60473905	rs13081317	2.6479e-08	-0.802269	-0.988517	1.47265e-05	-0.656223	-1.02787
60473941	rs76674797	1.16556e-07	0.362513	-0.671277	0.000268928	1.93257	-0.711862
60473943	rs991783	2.62026e-08	-1.80128	-1.90877e-10	1.37149e-05	-1.75526	-1.90877e-10
60473950	rs77485171	1.14826e-07	0.350568	-0.674285	0.000262297	1.91687	-0.721135
60473968	rs13061510	2.15889e-08	-1.05211	-0.942847	1.151e-05	-0.944422	-0.986102
60474215	rs430036	2.83098e-08	-0.920252	-0.803677	1.9566e-05	-0.569998	-0.829949
60474379	rs430270	1.2847e-08	-1.79702	-0.717004	6.3484e-06	-1.79916	-0.72638
60474501	rs10222349	7.09144e-08	-0.0996866	-0.705977	8.49079e-05	0.798975	-0.73115
60474774	rs73100284	1.00957e-07	-0.452443	-1.90877e-10	7.10422e-05	-0.110468	-1.90877e-10
60474934	rs391000	3.54032e-08	-1.50033	-1.90877e-10	2.65344e-05	-1.0953	-1.90877e-10
60475058	rs12053887	1.26839e-07	0.496661	-0.720875	0.000309858	2.10814	-0.745766
60475230	rs1447973	1.61015e-07	0.77084	-0.75648	0.000426951	2.46338	-0.780453
60475269	rs375127	3.71172e-08	-0.629886	-0.823168	2.70554e-05	-0.230536	-0.845321
60475305	rs9817027	1.58472e-07	0.798036	-0.799591	0.000426379	2.49838	-0.816788
60475525	rs378177	2.66277e-08	-1.78518	-1.90877e-10	1.99541e-05	-1.38031	-1.90877e-10
60475616	rs397227	3.29211e-08	-1.57302	-1.90877e-10	2.59884e-05	-1.11609	-1.90877e-10
60475639	rs9817511	1.22909e-07	0.465783	-0.721477	0.000297443	2.06783	-0.746353
60475750	rs79213821	2.62379e-08	-1.79993	-1.90877e-10	1.39962e-05	-1.73496	-1.90877e-10
60475801	rs73833928	2.61813e-08	-1.80209	-1.90877e-10	1.38217e-05	-1.7475	-1.90877e-10
60475920	rs71313775	3.10099e-08	-0.932311	-0.70052	1.57969e-05	-0.853445	-0.760484
60475932	rs71313776	2.7594e-08	-0.941958	-0.807579	1.48343e-05	-0.825182	-0.851617
60476025	rs385483	1.32964e-08	-1.66953	-0.810115	6.25825e-06	-1.69225	-0.847594
60476035	rs9877308	4.93454e-08	-0.436318	-0.731973	5.59515e-05	0.402376	-0.751633
60476079	rs9822030	1.09349e-07	0.279949	-0.652543	0.000249261	1.82386	-0.679108
60476246	rs12330860	1.08423e-07	0.324709	-0.705802	0.000251019	1.88286	-0.731071
60476658	rs12330869	1.42201e-08	-1.61243	-0.800046	8.00644e-06	-1.45648	-0.837019
60476667	rs117577441	5.99948e-08	-1.39717e-10	-0.972879	2.83257e-05	-1.39717e-10	-1.02997
60476806	rs73833929	2.62031e-08	-1.80126	-1.90877e-10	1.36768e-05	-1.75804	-1.90877e-10
60476875	rs13099360	1.96862e-08	-1.0853	-1.00192	1.09513e-05	-0.980983	-0.999298
60476939	rs13079397	2.53568e-08	-0.940416	-0.893671	1.35676e-05	-0.875594	-0.890466
60477128	rs75961745	6.09122e-08	-1.39717e-10	-0.957703	2.87107e-05	-1.39717e-10	-1.01647
60477413	rs7646323	1.44078e-07	0.933029	-1.02981	5.14862e-05	0.64838	-1.08081
60477431	rs9311766	4.66285e-08	-0.782701	-0.442222	5.18162e-05	0.0403724	-0.466413
60477467	rs141909071	4.29696e-08	-1.30664	-1.90877e-10	2.07328e-05	-1.34202	-1.90877e-10
60478040	rs17063317	5.58182e-08	-1.39717e-10	-1.04504	2.65918e-05	-1.39717e-10	-1.09314
60478186	rs17063320	5.51937e-08	-1.39717e-10	-1.05629	2.63394e-05	-1.39717e-10	-1.10268
60478734	rs75096865	5.59626e-08	-1.39717e-10	-1.04245	2.66504e-05	-1.39717e-10	-1.09094
60478816	rs9858462	5.17138e-08	-0.646348	-0.475063	6.72822e-05	0.331675	-0.496522
60478941	rs75685258	5.38257e-08	-1.39717e-10	-1.08139	2.57907e-05	-1.39717e-10	-1.12373
60479380	rs242219	1.56974e-07	1.18811	-1.19917	0.000327511	2.62741	-1.20963
60479543	rs73100291	3.89729e-08	-1.40427	-1.90877e-10	1.55306e-05	-1.63093	-1.90877e-10
60479568	rs146283925	2.1901e-07	0.321981	-1.90877e-10	0.000189225	0.869197	-1.90877e-10
60479647	rs242222	2.71686e-08	-1.76507	-1.90877e-10	1.37193e-05	-1.75494	-1.90877e-10
60479781	rs73100293	2.64947e-08	-1.79019	-1.90877e-10	1.36942e-05	-1.75677	-1.90877e-10
60479877	rs76778230	1.60847e-08	-1.57581	-0.71346	9.63415e-06	-1.51611	-0.592323
60480019	rs9881665	1.78749e-07	0.118845	-1.90877e-10	0.000102258	0.253761	-1.90877e-10
60480252	rs2121864	1.44736e-06	2.67557	-0.465207	0.00303046	4.01277	-0.370046
60480259	rs117427048	4.75008e-08	-1.39717e-10	-1.20639	2.41678e-05	-1.39717e-10	-1.18872
60480392	rs242224	2.62186e-08	-1.80067	-1.90877e-10	1.31267e-05	-1.79909	-1.90877e-10
60480401	rs2594268	1.70038e-08	-1.09986	-1.13384	9.85421e-06	-1.04628	-1.03956
60480477	rs242225	1.88481e-08	-1.60141	-0.529312	9.48168e-06	-1.70736	-0.417023
60480546	rs2362897	2.14325e-08	-1.32271	-0.679519	1.52548e-05	-1.0723	-0.576544
60480676	rs9848952	2.22427e-08	-1.7065	-0.258616	9.95832e-06	-1.7892	-0.286133
60480873	rs9849539	1.06883e-08	-1.6463	-1.05169	4.55777e-06	-1.79452	-1.06239
60480932	rs9869160	8.70794e-09	-1.76791	-1.13499	4.9348e-06	-1.64213	-1.1353
60481232	rs74898433	2.67444e-08	-1.78081	-1.90877e-10	1.31552e-05	-1.79693	-1.90877e-10
60481375	rs142518667	2.63721e-08	-1.79483	-1.90877e-10	1.44823e-05	-1.70082	-1.90877e-10
60481410	rs2197750	1.98957e-08	-1.79965	-0.27698	1.12994e-05	-1.80151	-0.147482
60481459	rs2197751	9.94454e-09	-1.68225	-1.08787	6.83795e-06	-1.35891	-1.09234
60482131	rs72882134	1.6454e-08	-1.77603	-0.490542	9.72607e-06	-1.7608	-0.338131
60482500	rs115774176	3.04592e-08	-1.65075	-1.90877e-10	1.3438e-05	-1.77566	-1.90877e-10
60482556	rs6801616	8.29894e-09	-1.76359	-1.18742	4.90689e-06	-1.63096	-1.15215
60482652	rs114857806	2.69097e-08	-1.77465	-1.90877e-10	1.53402e-05	-1.64327	-1.90877e-10
60482695	rs72882135	1.55291e-08	-1.77852	-0.545903	9.07867e-06	-1.76395	-0.403863
60483338	rs78456488	1.14857e-08	-1.78695	-0.839081	5.43677e-06	-1.78411	-0.896446
60483364	rs6789802	8.55877e-09	-1.78327	-1.13691	5.08723e-06	-1.6566	-1.09041
60483613	rs11708700	8.28663e-09	-1.75888	-1.19361	4.10568e-06	-1.79498	-1.16639
60483695	rs28594929	1.04391e-08	-1.76041	-0.961163	5.45266e-06	-1.69679	-0.980849
60483784	rs115782347	1.16064e-08	-1.79426	-0.82132	5.48214e-06	-1.79218	-0.880066
60483876	rs75793140	3.99645e-08	-1.12837	-0.250776	1.38569e-05	-1.48332	-0.26164
60483918	rs73101807	7.66413e-08	-0.983601	0.255601	3.59007e-05	-0.99711	0.204123
60483925	rs79012902	2.64541e-08	-1.79172	-1.90877e-10	1.47791e-05	-1.68053	-1.90877e-10
60484167	rs73101811	3.99305e-08	-1.38	-1.90877e-10	1.62121e-05	-1.58799	-1.90877e-10
60484203	rs17817118	8.71154e-08	-0.909999	0.310097	4.29027e-05	-0.872474	0.257668
60484283	rs28373656	1.01034e-08	-1.79032	-0.963949	5.23406e-06	-1.73508	-0.983469
60484345	rs17765996	4.7384e-08	-1.20885	-1.90877e-10	3.00896e-05	-0.969563	-1.90877e-10
60484433	rs6793324	8.20354e-09	-1.75189	-1.21068	4.02525e-06	-1.78966	-1.19149
60484491	rs17063329	1.49316e-08	-1.76935	-0.594308	8.73937e-06	-1.7525	-0.453406
60484566	rs74696695	1.40597e-08	-1.69929	-0.724537	6.36608e-06	-1.7695	-0.753258
60485139	rs242226	2.97622e-08	-1.6739	-1.90877e-10	1.8526e-05	-1.45457	-1.90877e-10
60485203	rs58988599	8.87885e-09	-1.7023	-1.18116	4.10966e-06	-1.77606	-1.18434
60485218	rs9871322	3.01961e-08	-1.39289	-0.266537	2.14367e-05	-1.11062	-0.198019
60485264	rs56073239	4.69337e-08	-1.312	0.0935999	2.19947e-05	-1.3258	0.04286
60485280	rs77312360	1.56165e-08	-1.75123	-0.567583	8.76897e-06	-1.73066	-0.471864
60485293	rs57311618	1.39032e-08	-1.74204	-0.692977	6.63374e-06	-1.77172	-0.709849
60485407	rs75135899	8.50632e-09	-1.74793	-1.1784	4.07019e-06	-1.78476	-1.18529
60485640	rs35486781	1.30529e-08	-1.71211	-0.78601	5.92216e-06	-1.79374	-0.801304
60485733	rs17031605	8.44195e-09	-1.76641	-1.16751	4.40772e-06	-1.75083	-1.13955
60485737	rs34074099	1.2826e-08	-1.76453	-0.751135	6.21573e-06	-1.75915	-0.787511
60485823	rs6763524	8.09524e-09	-1.78631	-1.18955	4.17013e-06	-1.75604	-1.18976
60486579	rs6764060	8.00442e-09	-1.78737	-1.19978	3.88906e-06	-1.80143	-1.21415
60486655	rs75387199	1.58437e-08	-1.74618	-0.558189	8.98325e-06	-1.72469	-0.453685
60486801	rs149671273	6.27004e-08	-0.928768	-1.90877e-10	4.5468e-05	-0.556733	-1.90877e-10
60486890	rs17063335	5.91236e-08	-1.39717e-10	-0.987506	3.20878e-05	-1.39717e-10	-0.905267
60486957	rs6767126	3.14677e-08	-1.61818	-1.90877e-10	1.55753e-05	-1.62806	-1.90877e-10
60487014	rs9881669	8.85209e-09	-1.75321	-1.13328	4.67003e-06	-1.69447	-1.13811
60487074	rs17661314	4.26184e-08	-1.54451	0.229663	2.09188e-05	-1.543	0.209909
60487150	rs13098406	1.26681e-08	-1.72406	-0.80399	5.86694e-06	-1.78545	-0.81896
60487181	rs13098699	1.29143e-08	-1.74705	-0.761749	6.22803e-06	-1.77189	-0.772792
60487247	rs9881736	8.77644e-09	-1.75608	-1.13899	4.62438e-06	-1.69875	-1.14365
60487313	rs2121865	8.44648e-09	-1.78437	-1.14902	4.02894e-06	-1.79956	-1.18068
60487327	rs75790563	2.48653e-08	-1.39145	-0.462211	1.49422e-05	-1.16631	-0.503246
60487573	rs17609657	4.13524e-08	-1.60847	0.263463	2.10955e-05	-1.56816	0.243479
60487578	rs17609699	9.22531e-09	-1.67226	-1.17293	4.05566e-06	-1.80215	-1.17148
60487597	rs75767888	3.19599e-07	-1.39717e-10	0.699932	0.000150629	-1.39717e-10	0.641077
60487667	rs73101888	3.28617e-08	-1.57483	-1.90877e-10	1.56912e-05	-1.62064	-1.90877e-10
60487688	rs12493686	9.38794e-09	-1.7209	-1.10681	4.96615e-06	-1.65875	-1.11235
60487914	rs4608644	8.54661e-09	-1.72852	-1.19309	3.9138e-06	-1.80089	-1.20834
60488133	rs17609762	3.20553e-08	-1.66249	0.0628222	1.66475e-05	-1.6182	0.0567174
60488291	rs55996445	2.97126e-08	-1.70175	0.0261856	1.53357e-05	-1.66373	0.0201689
60488470	rs17609783	2.99853e-08	-1.69262	0.0261856	1.55005e-05	-1.65304	0.0201689
60488694	rs13100448	9.96154e-09	-1.79886	-0.969546	5.55503e-06	-1.6836	-0.975442
60488758	rs9985430	3.61279e-08	-1.76824	0.288171	1.69011e-05	-1.80074	0.254375
60488814	rs56829862	1.61939e-08	-1.73083	-0.551665	7.87743e-06	-1.80203	-0.507715
60488827	rs12498050	9.42888e-09	-1.77856	-1.04479	5.40501e-06	-1.63369	-1.05273
60488975	rs9985431	4.06765e-08	-1.74355	0.382063	1.9852e-05	-1.74657	0.361134
60489071	rs17080828	1.3723e-08	-1.75955	-0.688517	7.1224e-06	-1.78561	-0.624891
60489074	rs12488248	3.64129e-08	-1.77259	0.300375	1.70839e-05	-1.80051	0.2649
60489116	rs6771504	3.57905e-08	-1.78199	0.292536	1.70508e-05	-1.7947	0.257153
60489139	rs6774103	3.38021e-08	-1.79684	0.250225	1.66749e-05	-1.77518	0.215344
60489370	rs6776721	3.28885e-08	-1.79343	0.219416	1.62328e-05	-1.78693	0.200222
60489462	rs13059195	9.53227e-09	-1.77621	-1.03624	5.51039e-06	-1.6275	-1.03961
60489707	rs35251804	9.07266e-09	-1.79	-1.07187	5.14945e-06	-1.65996	-1.07489
60489715	rs35122152	9.39312e-09	-1.77441	-1.05275	5.4462e-06	-1.62286	-1.05596
60489824	rs6777241	3.3378e-08	-1.78248	0.223238	1.60668e-05	-1.7983	0.201316
60489952	rs7621164	9.53644e-09	-1.76863	-1.04339	5.55e-06	-1.60859	-1.05135
60489964	rs6762271	1.33095e-08	-1.76437	-0.714286	7.03399e-06	-1.76982	-0.653166
60490485	rs7626208	3.04339e-08	-1.77684	0.125262	1.44926e-05	-1.79562	0.095517
60490547	rs77507979	2.83524e-08	-1.72242	-1.90877e-10	1.31611e-05	-1.79648	-1.90877e-10
60490961	rs11719292	4.16679e-08	-1.70139	0.363988	2.00805e-05	-1.71717	0.343177
60490990	rs12496532	9.53706e-09	-1.78701	-1.02494	5.43745e-06	-1.64812	-1.03232
60491066	rs6765826	1.25368e-08	-1.606	-0.932467	5.46182e-06	-1.72945	-0.946508
60491103	rs6789538	9.23465e-09	-1.80213	-1.04204	5.02842e-06	-1.70955	-1.04908
60491407	rs6783772	9.5841e-09	-1.80082	-1.00621	5.29297e-06	-1.69753	-1.00983
60491445	rs6781130	3.34482e-08	-1.77106	0.213926	1.57376e-05	-1.8009	0.18321
60491489	rs6768625	3.65335e-08	-1.74995	0.281042	1.67971e-05	-1.80215	0.249611
60491503	rs6783802	3.7308e-08	-1.77106	0.323135	1.75334e-05	-1.8009	0.291264
60491527	rs6792440	3.65335e-08	-1.74995	0.281042	1.67971e-05	-1.80215	0.249611
60491927	rs10510845	3.39087e-08	-1.7659	0.222441	1.59018e-05	-1.79894	0.191634
60491989	rs13327150	4.249e-08	-1.69941	0.381543	2.02773e-05	-1.72486	0.360617
60492136	rs10510846	3.90455e-08	-1.74284	0.340435	1.88698e-05	-1.75596	0.319781
60492152	rs10510847	3.36161e-08	-1.74995	0.197818	1.54695e-05	-1.80215	0.167276
60492235	rs73103709	3.32718e-08	-1.69728	0.134851	1.74089e-05	-1.64534	0.128577
60492300	rs13316872	4.14744e-08	-1.74121	0.399153	1.99147e-05	-1.7604	0.378112
60492365	rs11720615	8.4303e-09	-1.71662	-1.21869	3.98072e-06	-1.77688	-1.2154
60492594	rs9825503	3.41554e-08	-1.53622	-1.90877e-10	1.728e-05	-1.52419	-1.90877e-10
60492636	rs9881093	1.48374e-08	-1.76105	-0.608933	7.00661e-06	-1.8003	-0.626584
60493072	rs11922239	1.43089e-08	-1.76982	-0.636437	6.8164e-06	-1.80073	-0.653682
60493645	rs9810924	3.66979e-08	-1.46442	-1.90877e-10	1.87958e-05	-1.44011	-1.90877e-10
60494358	rs9853194	3.30559e-08	-1.56894	-1.90877e-10	1.67112e-05	-1.55766	-1.90877e-10
60494393	rs17610098	3.28488e-08	-1.57522	-1.90877e-10	1.6604e-05	-1.5641	-1.90877e-10
60494449	rs148953470	1.00325e-07	-1.39717e-10	-0.45872	4.99207e-05	-1.39717e-10	-0.463306
60494481	rs117479005	1.01784e-07	-1.39717e-10	-0.444285	5.06444e-05	-1.39717e-10	-0.448914
60494486	rs117674531	1.02052e-07	-1.39717e-10	-0.441655	5.07773e-05	-1.39717e-10	-0.446293
60494955	rs145148535	9.94922e-08	-1.39717e-10	-0.467056	4.95075e-05	-1.39717e-10	-0.471617
60495053	rs4142702	1.00817e-08	-1.80198	-0.954431	5.12801e-06	-1.78566	-0.953359
60495173	rs4679479	1.1156e-08	-1.79007	-0.865087	5.80739e-06	-1.80112	-0.81349
60495274	rs2121866	8.28634e-09	-1.78348	-1.16905	4.37498e-06	-1.73128	-1.16656
60495297	rs2121867	8.31119e-09	-1.78135	-1.16818	4.39526e-06	-1.72719	-1.16603
60495543	rs78875165	1.18467e-07	-1.39717e-10	-0.292505	6.01679e-05	-1.39717e-10	-0.276603
60495626	rs79235695	1.3296e-07	-1.39717e-10	-0.17709	6.44646e-05	-1.39717e-10	-0.207626
60495627	rs55799121	2.72909e-08	-1.76058	-1.90877e-10	1.33452e-05	-1.78258	-1.90877e-10
60495830	rs149267192	1.3956e-07	-1.39717e-10	-0.128641	6.76169e-05	-1.39717e-10	-0.159884
60495937	rs117089872	1.35269e-07	-1.39717e-10	-0.159874	6.55674e-05	-1.39717e-10	-0.190663
60495990	rs9826111	2.62516e-08	-1.79941	-1.90877e-10	1.32009e-05	-1.79346	-1.90877e-10
60496077	rs1447974	1.38941e-08	-1.78461	-0.651064	6.51146e-06	-1.77126	-0.728922
60496302	rs9863826	9.80008e-09	-1.695	-1.08975	4.45538e-06	-1.78851	-1.09112
60496405	rs117155057	1.346e-07	-1.39717e-10	-0.164825	6.52483e-05	-1.39717e-10	-0.195541
60496438	rs9826469	9.95846e-09	-1.62911	-1.1396	4.30931e-06	-1.80038	-1.11258
60496628	rs1447975	9.47721e-09	-1.68006	-1.13819	4.26783e-06	-1.79069	-1.13195
60496635	rs79747889	4.31256e-08	-1.30302	-1.90877e-10	2.0804e-05	-1.3386	-1.90877e-10
60496962	rs1447976	8.32798e-09	-1.7872	-1.16031	4.54747e-06	-1.70369	-1.15548
60497106	rs17063396	1.22465e-08	-1.76433	-0.797564	6.18126e-06	-1.78854	-0.763684
60497249	rs141332698	1.28643e-07	-1.39717e-10	-0.210098	6.24022e-05	-1.39717e-10	-0.240142
60497364	rs78655616	1.19858e-08	-1.74501	-0.838407	5.9896e-06	-1.78416	-0.799557
60497391	rs28538294	1.12866e-08	-1.53151	-1.11201	4.26837e-06	-1.77546	-1.14705
60497431	rs28473445	1.16308e-08	-1.49443	-1.11905	4.25686e-06	-1.77242	-1.15279
60497721	rs114435889	2.91445e-08	-1.69487	-1.90877e-10	2.1408e-05	-1.30998	-1.90877e-10
60497764	rs117041338	1.26405e-07	-1.39717e-10	-0.227644	6.1333e-05	-1.39717e-10	-0.257424
60497799	rs73833962	8.17761e-09	-1.80117	-1.16457	4.25809e-06	-1.76549	-1.15943
60497851	rs11721188	7.76378e-09	-1.79909	-1.21858	4.15831e-06	-1.73011	-1.21853
60497898	rs73833964	8.31354e-09	-1.79702	-1.15223	4.4423e-06	-1.73602	-1.14655
60497968	rs17610429	1.09036e-08	-1.53484	-1.1432	4.37998e-06	-1.78167	-1.11503
60498030	rs118155355	1.31541e-07	-1.39717e-10	-0.187816	6.3787e-05	-1.39717e-10	-0.218192
60498031	rs74872194	4.05428e-08	-1.36478	-1.90877e-10	1.96033e-05	-1.39804	-1.90877e-10
60498130	rs6771732	1.08878e-08	-1.77416	-0.905329	6.33844e-06	-1.68209	-0.845016
60498146	rs79775254	4.62291e-08	-1.23353	-1.90877e-10	2.22467e-05	-1.27155	-1.90877e-10
60498172	rs13101027	8.39448e-09	-1.79832	-1.14124	4.47138e-06	-1.74093	-1.13512
60498456	rs6446129	4.56965e-08	-1.24511	-1.90877e-10	2.4535e-05	-1.17364	-1.90877e-10
60498520	rs9828971	1.22871e-08	-1.49223	-1.06635	5.03269e-06	-1.67169	-1.0861
60498732	rs7634921	4.54766e-08	-1.24994	-1.90877e-10	2.83265e-05	-1.02994	-1.90877e-10
60499055	rs17063405	1.07075e-08	-1.70114	-0.995053	5.25223e-06	-1.75682	-0.958269
60499088	rs3911035	1.17658e-08	-1.73047	-0.871472	7.01257e-06	-1.62126	-0.80478
60499446	rs3911036	8.51042e-09	-1.80178	-1.12406	4.44549e-06	-1.74548	-1.13637
60499537	rs11706913	4.52519e-08	-1.25489	-1.90877e-10	2.42815e-05	-1.18403	-1.90877e-10
60499640	rs11706898	4.48156e-08	-1.26458	-1.90877e-10	2.40326e-05	-1.19433	-1.90877e-10
60499676	rs144641715	3.43196e-08	-1.53142	-1.90877e-10	1.75589e-05	-1.50818	-1.90877e-10
60499964	rs741751	1.08284e-08	-1.48818	-1.19679	5.19294e-06	-1.53213	-1.19431
60500082	rs2077587	4.66111e-08	-1.2253	-1.90877e-10	2.50566e-05	-1.1526	-1.90877e-10
60500148	rs13319467	4.48156e-08	-1.26458	-1.90877e-10	2.40326e-05	-1.19433	-1.90877e-10
60500273	rs741752	9.07021e-09	-1.79755	-1.06459	4.79711e-06	-1.72	-1.08573
60500347	rs10470699	4.52519e-08	-1.25489	-1.90877e-10	2.42815e-05	-1.18403	-1.90877e-10
60500385	rs10470624	4.52519e-08	-1.25489	-1.90877e-10	2.42815e-05	-1.18403	-1.90877e-10
60500549	rs2017941	1.03177e-08	-1.64926	-1.08401	4.55525e-06	-1.80186	-1.0556
60500916	rs9844074	4.61495e-08	-1.23525	-1.90877e-10	2.47934e-05	-1.16317	-1.90877e-10
60500929	rs9824412	4.2401e-08	-1.31996	-1.90877e-10	2.2656e-05	-1.25332	-1.90877e-10
60501108	rs9824750	4.48156e-08	-1.26458	-1.90877e-10	2.40326e-05	-1.19433	-1.90877e-10
60501453	rs9825234	1.14636e-08	-1.41507	-1.21288	5.53319e-06	-1.44632	-1.21666
60501499	rs9825127	4.33898e-08	-1.29691	-1.90877e-10	2.34248e-05	-1.21995	-1.90877e-10
60501532	rs71313778	7.86514e-09	-1.80173	-1.20296	4.15629e-06	-1.74294	-1.20618
60501742	rs116726867	2.74202e-08	-1.75586	-1.90877e-10	1.34525e-05	-1.77458	-1.90877e-10
60501837	rs9829234	2.79376e-08	-1.73716	-1.90877e-10	1.46565e-05	-1.68886	-1.90877e-10
60501861	rs9829514	1.48788e-08	-1.53821	-0.828985	6.78015e-06	-1.61182	-0.847928
60501884	rs9829628	2.43894e-08	-1.70067	-0.172317	1.2663e-05	-1.64996	-0.185098
60502115	rs12374046	9.62733e-09	-1.62588	-1.17665	3.97085e-06	-1.79819	-1.19658
60502351	rs115412792	1.5608e-07	-1.39717e-10	-0.0167655	7.55019e-05	-1.39717e-10	-0.0495839
60502447	rs1447980	7.96342e-09	-1.80108	-1.19119	4.16196e-06	-1.7465	-1.20125
60502641	rs1447981	7.98079e-09	-1.77701	-1.21309	3.94505e-06	-1.78442	-1.21686
60503108	rs9311767	9.33483e-09	-1.77037	-1.06301	4.54609e-06	-1.79945	-1.06003
60503438	rs17063416	1.8046e-08	-0.992277	-1.18194	6.49577e-06	-1.32901	-1.17358
60503466	rs6446130	9.41436e-09	-1.60697	-1.21793	4.23336e-06	-1.71369	-1.21706
60504209	rs112535314	6.01347e-08	-1.39717e-10	-0.97055	3.08773e-05	-1.39717e-10	-0.943721
60504529	rs13095523	1.06435e-08	-1.48351	-1.21867	4.39463e-06	-1.67505	-1.21831
60504686	rs10212368	2.80675e-08	-1.73253	-1.90877e-10	1.45645e-05	-1.69516	-1.90877e-10
60504699	rs10212612	1.08489e-08	-1.51383	-1.16924	4.98327e-06	-1.59854	-1.16911
60505216	rs79199791	2.81572e-08	-1.72933	-1.90877e-10	1.46221e-05	-1.69121	-1.90877e-10
60505413	rs71313779	9.39163e-09	-1.60937	-1.21795	3.99384e-06	-1.77147	-1.21752
60505594	rs141782275	1.76241e-07	-1.39717e-10	0.104714	8.51154e-05	-1.39717e-10	0.0702658
60505692	rs35216768	7.78907e-09	-1.79978	-1.21464	4.14709e-06	-1.73753	-1.21381
60505757	rs9870292	7.85222e-09	-1.79152	-1.21482	3.87454e-06	-1.80204	-1.21728
60506244	rs13064050	7.80512e-09	-1.79481	-1.21755	4.16319e-06	-1.73173	-1.21573
60506349	rs17063425	1.27792e-08	-1.62854	-0.890784	6.06247e-06	-1.71402	-0.857605
60506369	rs17063427	4.67607e-08	-1.22209	-1.90877e-10	2.4708e-05	-1.16661	-1.90877e-10
60507008	rs9856484	4.20576e-08	-1.3281	-1.90877e-10	2.10663e-05	-1.32607	-1.90877e-10
60507011	rs9876121	4.24381e-08	-1.31909	-1.90877e-10	2.12573e-05	-1.31704	-1.90877e-10
60507037	rs144331801	2.61823e-08	-1.80205	-1.90877e-10	1.39337e-05	-1.73943	-1.90877e-10
60507074	rs2461613	1.48443e-08	-1.32099	-1.04853	7.50345e-06	-1.31734	-1.04104
60507076	rs200076485	5.27854e-08	-1.39717e-10	-1.1009	2.5706e-05	-1.39717e-10	-1.12702
60507130	rs373657162	5.53435e-08	-1.39717e-10	-1.05358	2.78417e-05	-1.39717e-10	-1.04721
60507171	rs113916172	7.86359e-09	-1.79017	-1.21472	3.92283e-06	-1.79244	-1.21449
60507191	rs2734404	1.16479e-06	1.99316	-1.90877e-10	0.000977197	2.51095	-1.90877e-10
60507213	rs151745	1.20691e-08	-1.80093	-0.775561	6.1035e-06	-1.76	-0.804875
60507222	rs140194873	5.24049e-08	-1.10814	-1.90877e-10	2.03815e-05	-1.35911	-1.90877e-10
60507223	rs151746	5.34606e-08	-0.213648	-0.874543	3.52884e-05	0.0696967	-0.879886
60507262	rs151747	3.1929e-08	-0.455107	-1.14851	1.68742e-05	-0.40177	-1.14619
60507632	rs73103760	4.41803e-08	-1.27886	-1.90877e-10	2.70004e-05	-1.07789	-1.90877e-10
60507811	rs1823242	1.57627e-08	-1.32972	-0.979771	7.68671e-06	-1.37271	-0.961542
60507953	rs241665	1.39718e-08	-1.47069	-0.959406	9.64819e-06	-1.17755	-0.92942
60508340	rs80171647	2.73452e-08	-0.674909	-1.08369	8.49831e-06	-1.15246	-1.08142
60508567	rs11711026	1.77511e-08	-1.79753	-0.393162	9.03638e-06	-1.79457	-0.377911
60508755	rs11719552	9.63966e-09	-1.79999	-1.00126	4.55411e-06	-1.79995	-1.05777
60508889	rs143377510	5.88292e-08	-0.992497	-1.90877e-10	4.45174e-05	-0.577863	-1.90877e-10
60509093	rs7649971	7.95102e-09	-1.7988	-1.19504	3.91215e-06	-1.80119	-1.20847
60510749	rs143165085	4.71326e-08	-1.39717e-10	-1.21417	2.37344e-05	-1.39717e-10	-1.20682
60510791	rs35776137	9.94747e-09	-1.79985	-0.969971	5.53109e-06	-1.80214	-0.861215
60510909	rs12492175	9.44492e-09	-1.80189	-1.01977	5.20078e-06	-1.80091	-0.924019
60511133	rs241706	1.53411e-08	-1.1188	-1.2178	9.67971e-06	-0.885242	-1.21847
60511137	rs12492267	8.13597e-09	-1.7523	-1.21854	3.97795e-06	-1.77789	-1.21509
60511662	rs62251667	2.71649e-08	-0.553079	-1.21213	1.7866e-05	-0.278945	-1.2119
60511707	rs151740	1.6785e-07	0.280658	-0.224723	0.000112518	0.635687	-0.286319
60512472	rs12496632	7.80964e-09	-1.79317	-1.21861	3.89494e-06	-1.80158	-1.21248
60512505	rs241705	1.65268e-07	0.156837	-0.116407	0.000108158	0.517571	-0.207722
60512522	rs17063443	2.33941e-08	-1.79276	-0.121896	1.39502e-05	-1.80071	0.0624573
60512720	rs79765039	8.9304e-09	-1.76571	-1.11196	4.19829e-06	-1.78776	-1.15131
60512785	rs12494015	8.38821e-09	-1.72219	-1.21812	4.05172e-06	-1.75726	-1.21734
60512889	rs241704	2.01678e-07	0.964796	-0.725258	0.000132264	1.19697	-0.685909
60512955	rs12497397	7.87054e-09	-1.78539	-1.21862	3.89198e-06	-1.79872	-1.2161
60513123	rs4679545	3.58778e-08	-0.274026	-1.21299	1.25357e-05	-0.626711	-1.21845
60513167	rs241703	5.72433e-08	-1.1284	0.108578	3.94177e-05	-0.711153	0.0116272
60513281	rs111295020	3.26489e-08	-1.58133	-1.90877e-10	1.31996e-05	-1.79355	-1.90877e-10
60513563	rs2611404	6.15891e-08	-0.946651	-1.90877e-10	2.43664e-05	-1.18054	-1.90877e-10
60513692	rs151749	8.8714e-08	-0.779927	0.198209	7.05755e-05	-0.21912	0.102061
60513854	rs60626381	2.94039e-08	-1.79128	0.105271	1.91647e-05	-1.72778	0.307112
60514030	rs241702	7.35389e-08	0.330278	-1.0996	3.28224e-05	0.181249	-1.06388
60514662	rs12485617	8.34597e-09	-1.73294	-1.21242	4.13782e-06	-1.75235	-1.20123
60514736	rs2594264	5.91581e-08	-0.986923	-1.90877e-10	2.31527e-05	-1.23163	-1.90877e-10
60515315	rs78569995	3.35677e-08	-1.55357	-1.90877e-10	1.78937e-05	-1.48929	-1.90877e-10
60515348	rs241701	1.12259e-07	-0.346328	-1.90877e-10	8.92285e-05	0.117458	-1.90877e-10
60515778	rs717821	2.43915e-08	-1.74037	-0.132533	1.18718e-05	-1.6807	-0.218874
60515855	rs51549	2.30103e-08	-1.8021	-0.129091	1.29359e-05	-1.74528	-0.0684479
60516043	rs118180367	5.03765e-08	-1.39717e-10	-1.14761	2.50425e-05	-1.39717e-10	-1.15317
60516133	rs1014595	1.78051e-08	-0.984894	-1.20276	1.04979e-05	-0.810075	-1.21249
60516181	rs7426703	2.57837e-08	-1.78452	-0.0328676	1.64693e-05	-1.73393	0.16168
60516256	rs241700	2.67749e-08	-1.5359	-0.243767	1.24138e-05	-1.67053	-0.184405
60517072	rs79780567	4.88113e-08	-1.39717e-10	-1.17917	2.50509e-05	-1.39717e-10	-1.15283
60517074	rs183830050	6.09539e-08	-1.39717e-10	-0.957018	3.05954e-05	-1.39717e-10	-0.952892
60517563	rs17668326	1.84596e-07	0.151034	-1.90877e-10	0.000140446	0.571078	-1.90877e-10
60518023	rs73103782	1.63802e-07	0.0315212	-1.90877e-10	0.000123087	0.439147	-1.90877e-10
60518477	rs78920626	1.00391e-08	-1.54309	-1.21756	4.62349e-06	-1.62427	-1.21832
60518504	rs241699	3.05251e-08	-1.64859	-1.90877e-10	1.67787e-05	-1.55363	-1.90877e-10
60518970	rs1022418	3.43857e-08	-1.2274	-0.302092	1.368e-05	-1.50658	-0.251231
60518998	rs17063477	3.12769e-08	-1.7622	0.137947	2.18933e-05	-1.63055	0.342987
60519030	rs73103785	1.48669e-07	-0.0654151	-1.90877e-10	0.000110562	0.331837	-1.90877e-10
60519166	rs17063479	5.0087e-08	-1.39717e-10	-1.15338	2.60505e-05	-1.39717e-10	-1.1137
60519224	rs2687150	4.36854e-08	-1.54377	0.253651	2.23543e-05	-1.73368	0.466954
60519412	rs2594262	2.62327e-08	-1.80013	-1.90877e-10	1.31029e-05	-1.8009	-1.90877e-10
60519576	rs241698	1.76108e-07	0.600662	-0.496701	7.69923e-05	0.418326	-0.448362
60520257	rs17063482	2.70277e-07	0.532309	-1.90877e-10	0.000213441	0.989619	-1.90877e-10
60520786	rs2611411	4.8857e-08	-1.52841	0.350174	2.49832e-05	-1.72566	0.570125
60520864	rs2594258	4.84805e-08	-1.53615	0.350174	2.48819e-05	-1.72973	0.570125
60521021	rs13090516	3.20588e-08	-0.481439	-1.11812	2.04397e-05	-0.237132	-1.11913
60521596	rs17668453	3.552e-08	-0.373565	-1.12348	2.15427e-05	-0.176847	-1.12686
60521909	rs17063484	1.00844e-08	-1.55299	-1.20316	4.93714e-06	-1.59124	-1.18571
60522093	rs1403200	5.47103e-08	-1.40664	0.341561	2.61475e-05	-1.67092	0.560928
60522968	rs241697	2.18022e-07	0.832364	-0.514903	9.42893e-05	0.631041	-0.458415
60523330	rs2594257	4.3823e-08	-1.44726	0.16028	2.23394e-05	-1.64027	0.372882
60523732	rs78089817	4.64163e-08	-1.22949	-1.90877e-10	2.74776e-05	-1.06037	-1.90877e-10
60523773	rs171352	3.95414e-08	-1.38979	-1.90877e-10	2.2422e-05	-1.2637	-1.90877e-10
60526281	rs241664	3.81338e-08	-1.42603	-1.90877e-10	2.15097e-05	-1.30524	-1.90877e-10
60526498	rs77688148	5.49386e-08	-1.39717e-10	-1.06092	2.75598e-05	-1.39717e-10	-1.05739
60526817	rs6446132	3.26831e-08	-1.70224	0.12196	2.35358e-05	-1.52475	0.309535
60526908	rs9850777	3.59293e-08	-0.394318	-1.09127	2.72051e-05	-0.0209804	-1.04936
60527232	rs55779425	5.60586e-08	-1.04074	-1.90877e-10	2.43836e-05	-1.17983	-1.90877e-10
60527479	rs241663	1.08471e-07	0.255024	-0.635675	4.21837e-05	-0.0228378	-0.60887
60528334	rs116875599	6.44675e-08	-1.39717e-10	-0.900975	3.34341e-05	-1.39717e-10	-0.864165
60528814	rs2121854	3.99889e-08	-1.37853	-1.90877e-10	2.27937e-05	-1.24726	-1.90877e-10
60528964	rs2121856	3.99889e-08	-1.37853	-1.90877e-10	2.27937e-05	-1.24726	-1.90877e-10
60529153	rs242188	3.99889e-08	-1.37853	-1.90877e-10	2.27937e-05	-1.24726	-1.90877e-10
60529271	rs242187	5.02862e-08	-0.0654032	-1.084	4.07163e-05	0.374044	-1.04116
60529389	rs73105611	6.87937e-08	0.251366	-1.08739	4.78599e-05	0.539428	-1.04489
60529881	rs242186	3.89395e-08	-1.40513	-1.90877e-10	2.2109e-05	-1.27776	-1.90877e-10
60529897	rs242185	3.87408e-08	-1.41024	-1.90877e-10	2.19793e-05	-1.28364	-1.90877e-10
60530488	rs78302170	9.53033e-09	-1.61282	-1.19983	4.66656e-06	-1.65245	-1.18087
60530803	rs75616449	8.10887e-09	-1.76652	-1.20765	3.98524e-06	-1.80028	-1.19087
60531081	rs6797158	2.71898e-08	-1.76429	-1.90877e-10	1.33893e-05	-1.77929	-1.90877e-10
60531242	rs6807877	1.79701e-07	0.124157	-1.90877e-10	0.000143004	0.589128	-1.90877e-10
60531297	rs241675	1.2379e-07	0.287585	-0.536132	4.60876e-05	-0.044705	-0.498492
60531810	rs73105619	1.73917e-07	0.0914443	-1.90877e-10	0.000137883	0.552665	-1.90877e-10
60531868	rs138644960	6.75613e-08	-1.39717e-10	-0.854101	3.48528e-05	-1.39717e-10	-0.82261
60532546	rs241676	3.79686e-08	-1.43038	-1.90877e-10	2.14753e-05	-1.30684	-1.90877e-10
60532855	rs241677	3.79686e-08	-1.43038	-1.90877e-10	2.14753e-05	-1.30684	-1.90877e-10
60533013	rs241678	3.79686e-08	-1.43038	-1.90877e-10	2.14753e-05	-1.30684	-1.90877e-10
60533024	rs114893898	2.62978e-08	-1.79765	-1.90877e-10	1.74288e-05	-1.51562	-1.90877e-10
60533593	rs241679	3.77624e-08	-1.43582	-1.90877e-10	2.13407e-05	-1.31313	-1.90877e-10
60533643	rs241680	3.77624e-08	-1.43582	-1.90877e-10	2.13407e-05	-1.31313	-1.90877e-10
60534054	rs151744	3.72133e-08	-1.45047	-1.90877e-10	2.09821e-05	-1.33007	-1.90877e-10
60534147	rs1350636	8.37444e-09	-1.72676	-1.2152	4.14007e-06	-1.74574	-1.20729
60534388	rs9860669	3.92137e-08	-1.65833	0.260216	2.04584e-05	-1.78188	0.426527
60534734	rs78893779	2.17294e-08	-1.80177	-0.186699	1.30519e-05	-1.75777	-0.047041
60534887	rs241681	1.58095e-08	-1.75892	-0.547608	7.79526e-06	-1.79736	-0.52287
60535353	rs73105632	3.04391e-08	-1.65141	-1.90877e-10	1.80076e-05	-1.48295	-1.90877e-10
60535435	rs141335057	4.76759e-08	-1.39717e-10	-1.20271	2.36557e-05	-1.39717e-10	-1.21014
60535731	rs11130772	9.55437e-09	-1.62509	-1.18504	4.68176e-06	-1.66334	-1.16673
60536000	rs241682	3.68577e-08	-1.46007	-1.90877e-10	2.07497e-05	-1.34121	-1.90877e-10
60536156	rs9850904	3.67695e-08	-1.40305	-0.0594154	1.73796e-05	-1.61954	0.101101
60536420	rs2006807	8.36109e-09	-1.72676	-1.21679	4.13218e-06	-1.74574	-1.2092
60536552	rs107342	8.67509e-09	-1.80007	-1.10661	4.31695e-06	-1.7868	-1.12439
60536590	rs241683	3.4411e-08	-1.52876	-1.90877e-10	1.91477e-05	-1.42156	-1.90877e-10
60536669	rs241684	4.51574e-08	-1.25698	-1.90877e-10	2.61668e-05	-1.10925	-1.90877e-10
60536770	rs1005463	9.35154e-09	-1.64943	-1.18216	4.32782e-06	-1.74196	-1.16672
60536993	rs241685	4.55441e-08	-1.11039	-0.138063	2.18512e-05	-1.33118	0.041693
60537005	rs28605691	3.3447e-08	-1.46382	-0.0933536	1.65041e-05	-1.65984	0.0897068
60537457	rs79122802	9.42135e-09	-1.65504	-1.16911	4.62792e-06	-1.6897	-1.15194
60537629	rs11715704	5.35098e-08	-1.08727	-1.90877e-10	2.31536e-05	-1.23159	-1.90877e-10
60537727	rs78993978	3.42528e-08	-1.67706	0.143693	2.36528e-05	-1.47592	0.265656
60537952	rs76069446	8.27518e-08	-1.39717e-10	-0.65129	4.28512e-05	-1.39717e-10	-0.616009
60537999	rs6762597	7.98928e-09	-1.77362	-1.21542	4.02467e-06	-1.77519	-1.20611
60538281	rs149288	3.46733e-08	-1.52117	-1.90877e-10	2.43372e-05	-1.18174	-1.90877e-10
60538478	rs75813937	5.66052e-08	-1.39717e-10	-1.03103	2.98869e-05	-1.39717e-10	-0.976321
60538853	rs76200451	1.05585e-08	-1.79682	-0.913393	6.01848e-06	-1.75053	-0.828377
60538865	rs180983	8.11797e-09	-1.75481	-1.21825	4.08888e-06	-1.7477	-1.21777
60540044	rs115200144	6.21525e-08	-0.937544	-1.90877e-10	2.53857e-05	-1.13956	-1.90877e-10
60540090	rs241667	1.69941e-08	-1.17351	-1.06076	7.92141e-06	-1.29389	-1.01028
60540116	rs73105645	6.11698e-08	-0.953482	-1.90877e-10	3.69666e-05	-0.763728	-1.90877e-10
60540335	rs141016253	2.63209e-08	-1.79677	-1.90877e-10	1.39612e-05	-1.73746	-1.90877e-10
60540588	rs241668	1.67919e-08	-1.18622	-1.06002	7.91574e-06	-1.29546	-1.00943
60540596	rs73834217	9.42233e-09	-1.62214	-1.20191	4.8665e-06	-1.6031	-1.18827
60540665	rs241669	3.02403e-08	-1.60703	-0.0509273	1.65551e-05	-1.46939	-0.09766
60540745	rs151737	7.81118e-09	-1.80206	-1.20952	3.94189e-06	-1.79494	-1.20714
60540887	rs111828480	2.91912e-08	-1.69327	-1.90877e-10	1.31484e-05	-1.79744	-1.90877e-10
60541060	rs140255798	2.64514e-08	-1.79183	-1.90877e-10	1.31695e-05	-1.79584	-1.90877e-10
60541137	rs241670	9.49883e-09	-1.68075	-1.13522	5.4417e-06	-1.55025	-1.1294
60541225	rs10510848	9.40777e-09	-1.66855	-1.15705	4.88183e-06	-1.65207	-1.13615
60542110	rs6801658	3.97746e-08	-1.38391	-1.90877e-10	1.79963e-05	-1.48358	-1.90877e-10
60542151	rs241671	1.41165e-08	-1.58374	-0.836054	6.4664e-06	-1.70039	-0.806729
60542323	rs180987	8.69577e-09	-1.70221	-1.20209	3.98163e-06	-1.78886	-1.20319
60542438	rs148113616	2.80792e-08	-1.73211	-1.90877e-10	1.38791e-05	-1.74336	-1.90877e-10
60542495	rs6798786	3.34249e-08	-1.55784	-1.90877e-10	1.54704e-05	-1.63482	-1.90877e-10
60542525	rs241672	1.89526e-08	-1.38186	-0.743334	8.12815e-06	-1.55489	-0.723522
60542566	rs1839075	1.11564e-08	-1.67965	-0.975474	5.22923e-06	-1.7953	-0.92418
60542597	rs141915361	2.92202e-08	-1.69228	-1.90877e-10	2.3548e-05	-1.2147	-1.90877e-10
60542848	rs139278214	2.61936e-08	-1.80162	-1.90877e-10	1.3248e-05	-1.78989	-1.90877e-10
60543170	rs77812729	5.62321e-08	-1.39717e-10	-1.03765	2.88727e-05	-1.39717e-10	-1.01084
60543215	rs180992	8.09177e-09	-1.75945	-1.21684	3.89598e-06	-1.80067	-1.21313
60543483	rs17063507	3.33094e-08	-1.5613	-1.90877e-10	1.53756e-05	-1.64096	-1.90877e-10
60543617	rs76603861	3.30299e-08	-1.56972	-1.90877e-10	1.75718e-05	-1.50745	-1.90877e-10
60543675	rs17031618	3.39463e-08	-1.54236	-1.90877e-10	1.56704e-05	-1.62197	-1.90877e-10
60543866	rs180993	8.39095e-09	-1.73843	-1.20155	3.93409e-06	-1.80176	-1.2023
60543902	rs171351	4.30504e-08	-1.30477	-1.90877e-10	2.35815e-05	-1.21328	-1.90877e-10
60544014	rs74961129	5.00114e-08	-1.76866	0.613773	2.75739e-05	-1.80206	0.745183
60544099	rs79599271	9.21599e-07	-1.66867	3.42765	0.000391277	-1.8021	3.39778
60544132	rs6805296	2.40428e-08	-1.72064	-0.166664	1.15809e-05	-1.80164	-0.122745
60544479	rs6805412	2.52188e-08	-1.70886	-0.13069	1.1996e-05	-1.80165	-0.0875143
60544637	rs181349	1.92035e-08	-1.49584	-0.6162	1.08434e-05	-1.33157	-0.658617
60544736	rs180994	8.93825e-09	-1.67385	-1.20295	4.0305e-06	-1.77477	-1.20508
60544871	rs241673	5.23557e-08	-1.10908	-1.90877e-10	2.91356e-05	-1.00178	-1.90877e-10
60545033	rs241674	5.24698e-08	-1.1069	-1.90877e-10	3.03903e-05	-0.95962	-1.90877e-10
60545363	rs2682982	4.6367e-08	-1.23055	-1.90877e-10	2.5559e-05	-1.13275	-1.90877e-10
60545389	rs180995	1.78137e-08	-1.64091	-0.546256	8.94796e-06	-1.64963	-0.532684
60545429	rs2856045	5.38035e-08	-1.0818	-1.90877e-10	3.00018e-05	-0.972484	-1.90877e-10
60545602	rs180998	9.11055e-09	-1.64314	-1.21456	3.9966e-06	-1.77213	-1.21616
60545661	rs180999	1.87513e-08	-1.7277	-0.408176	9.41522e-06	-1.73813	-0.393282
60546244	rs17063517	1.5951e-08	-1.78885	-0.508763	9.78358e-06	-1.59459	-0.49845
60546396	rs12487370	1.61818e-08	-1.80012	-0.483135	9.46383e-06	-1.65363	-0.472639
60546628	rs2682981	5.94976e-08	-0.981201	-1.90877e-10	3.34141e-05	-0.864765	-1.90877e-10
60546764	rs181001	1.25659e-08	-1.79874	-0.737408	6.36127e-06	-1.792	-0.731518
60546772	rs12054454	1.72847e-08	-1.78814	-0.429176	9.52998e-06	-1.7348	-0.384501
60546782	rs2734362	6.22055e-08	-0.936692	-1.90877e-10	3.50402e-05	-0.817246	-1.90877e-10
60546807	rs181002	2.09863e-08	-1.64092	-0.382352	1.04099e-05	-1.64388	-0.387103
60546856	rs181003	1.81108e-08	-1.65901	-0.511619	9.52203e-06	-1.60865	-0.511488
60547602	rs1447958	1.78657e-08	-1.79907	-0.385177	8.71826e-06	-1.7673	-0.441024
60547811	rs181008	1.56091e-08	-1.7996	-0.51968	9.14669e-06	-1.64943	-0.510918
60548617	rs2594273	5.10832e-08	-1.13368	-1.90877e-10	2.83749e-05	-1.02824	-1.90877e-10
60548728	rs1447959	8.80565e-09	-1.77434	-1.1174	4.35597e-06	-1.8014	-1.1008
60548808	rs1447960	1.69543e-08	-1.80175	-0.434865	8.58796e-06	-1.7604	-0.462984
60548937	rs9863683	3.39916e-08	-1.54102	-1.90877e-10	1.58434e-05	-1.61099	-1.90877e-10
60549172	rs111980531	9.25328e-09	-1.7922	-1.04996	4.94782e-06	-1.78037	-0.994424
60549280	rs1584339	5.03762e-08	-1.14762	-1.90877e-10	2.79524e-05	-1.04324	-1.90877e-10
60549347	rs2121857	5.54818e-08	-1.78566	0.734582	3.03708e-05	-1.79594	0.835677
60549395	rs9864410	8.83056e-09	-1.7122	-1.17672	4.63843e-06	-1.65615	-1.18322
60549473	rs1823244	7.8493e-09	-1.80211	-1.20461	4.11053e-06	-1.74867	-1.21152
60549580	rs1584340	5.10832e-08	-1.13368	-1.90877e-10	2.83749e-05	-1.02824	-1.90877e-10
60549680	rs1584341	2.63035e-08	-1.79743	-1.90877e-10	1.328e-05	-1.78748	-1.90877e-10
60549782	rs2856005	3.81391e-08	-1.08176	-0.344132	1.47345e-05	-1.32128	-0.362268
60550188	rs12489122	1.43334e-08	-1.80099	-0.603555	8.23723e-06	-1.662	-0.603082
60550414	rs2121858	1.40755e-08	-1.80133	-0.621377	8.05947e-06	-1.66598	-0.620911
60550544	rs2121859	7.76533e-09	-1.80211	-1.21536	4.08464e-06	-1.74867	-1.21784
60550609	rs114116984	2.84023e-08	-1.72066	-1.90877e-10	1.41497e-05	-1.72405	-1.90877e-10
60550891	rs7634073	8.14147e-09	-1.75791	-1.21225	4.05306e-06	-1.75712	-1.21715
60551301	rs7626618	8.4385e-09	-1.79996	-1.13437	4.20982e-06	-1.80213	-1.13419
60551320	rs2594265	2.3651e-08	-0.857261	-1.04647	9.03037e-06	-1.14752	-1.02563
60551623	rs6446135	9.08294e-09	-1.76447	-1.09626	4.45351e-06	-1.80141	-1.07864
60553083	rs144506635	4.97727e-08	-1.39717e-10	-1.15967	2.54059e-05	-1.39717e-10	-1.13876
60553462	rs140610962	1.82738e-07	0.14092	-1.90877e-10	0.000163713	0.72437	-1.90877e-10
60553592	rs4679548	8.95383e-09	-1.79571	-1.07934	4.6178e-06	-1.78033	-1.0635
60553706	rs4679549	9.01544e-09	-1.79885	-1.06935	4.73157e-06	-1.77309	-1.04639
60553734	rs4679550	8.30974e-09	-1.79293	-1.15678	5.1919e-06	-1.58591	-1.14073
60553783	rs4679551	9.45448e-09	-1.68868	-1.13197	6.9434e-06	-1.32281	-1.11314
60553829	rs4679552	8.98157e-09	-1.79856	-1.0734	4.66051e-06	-1.77743	-1.05719
60553970	rs2734364	1.30752e-08	-1.28994	-1.20648	8.07769e-06	-1.0713	-1.21334
60554369	rs2856010	7.81174e-09	-1.80213	-1.20938	4.15403e-06	-1.74101	-1.20866
60554440	rs9835422	1.07043e-08	-1.66711	-1.02938	4.84094e-06	-1.78405	-1.01259
60554521	rs2594259	7.81208e-09	-1.80208	-1.20938	4.12722e-06	-1.74748	-1.20866
60554554	rs79138718	2.79928e-08	-1.67301	-0.0621768	1.98397e-05	-1.37832	-0.0077326
60555010	rs2856011	7.2012e-08	-0.790303	-1.90877e-10	4.0947e-05	-0.661463	-1.90877e-10
60555046	rs2856012	7.63026e-08	-0.732428	-1.90877e-10	4.35399e-05	-0.600063	-1.90877e-10
60555274	rs2166823	4.78213e-08	-0.789846	-0.409819	1.79969e-05	-1.10706	-0.37648
60555576	rs2594256	8.70494e-08	-0.60066	-1.90877e-10	5.4694e-05	-0.371988	-1.90877e-10
60555641	rs2856013	7.2012e-08	-0.790303	-1.90877e-10	4.0947e-05	-0.661463	-1.90877e-10
60556010	rs2594255	8.474e-08	-0.627548	-1.90877e-10	5.31121e-05	-0.401337	-1.90877e-10
60556021	rs2856014	8.32958e-08	-0.644738	-1.90877e-10	5.21241e-05	-0.420115	-1.90877e-10
60556070	rs116089341	5.26415e-08	-1.10363	-1.90877e-10	2.85203e-05	-1.02313	-1.90877e-10
60556204	rs75883200	1.02325e-08	-1.74433	-0.997241	6.19307e-06	-1.57605	-0.974262
60556368	rs2594254	5.613e-08	-0.210672	-0.828793	2.17976e-05	-0.481634	-0.810309
60556639	rs2682959	6.6522e-08	-0.869603	-1.90877e-10	3.76368e-05	-0.74576	-1.90877e-10
60556695	rs2682960	8.88966e-08	-0.579663	-1.90877e-10	5.46317e-05	-0.373128	-1.90877e-10
60556747	rs2594253	8.74238e-08	-0.596368	-1.90877e-10	5.49507e-05	-0.367306	-1.90877e-10
60556776	rs2856015	6.59311e-08	-0.878525	-1.90877e-10	3.95002e-05	-0.697436	-1.90877e-10
60556936	rs2856016	6.15432e-08	-0.947396	-1.90877e-10	3.46423e-05	-0.828667	-1.90877e-10
60557102	rs2859794	6.8122e-08	-0.845836	-1.90877e-10	3.86006e-05	-0.720474	-1.90877e-10
60557119	rs114645164	2.65032e-08	-1.78987	-1.90877e-10	1.46856e-05	-1.68688	-1.90877e-10
60557171	rs2682961	6.58778e-08	-0.879335	-1.90877e-10	3.72489e-05	-0.756119	-1.90877e-10
60557685	rs2301156	2.46532e-08	-1.78786	-0.0743683	1.40225e-05	-1.74418	0.0111037
60557768	rs117920249	5.66147e-08	-1.39717e-10	-1.03087	2.77105e-05	-1.39717e-10	-1.05193
60557852	rs2255772	3.76715e-08	-1.50213	0.0638967	1.7863e-05	-1.6253	0.134289
60558061	rs77759030	4.72305e-08	-1.39717e-10	-1.2121	2.35459e-05	-1.39717e-10	-1.21479
60558248	rs145898073	4.70593e-08	-1.39717e-10	-1.21573	2.34655e-05	-1.39717e-10	-1.21821
60559047	rs2856017	3.32271e-08	-1.11308	-0.450692	1.68596e-05	-1.0984	-0.450421
60559646	rs112812146	2.77938e-08	-1.74232	-1.90877e-10	1.30981e-05	-1.80127	-1.90877e-10
60559889	rs2856018	1.17311e-08	-1.59702	-1.00787	6.53806e-06	-1.47906	-1.01704
60560162	rs28448293	1.93537e-08	-1.12005	-0.984201	7.50275e-06	-1.39509	-0.963385
60560313	rs28555532	9.97246e-09	-1.62531	-1.142	4.82692e-06	-1.6784	-1.12114
60560672	rs77121744	1.08064e-08	-1.56305	-1.12395	4.6151e-06	-1.7489	-1.09551
60561008	rs72885798	1.01524e-08	-1.58444	-1.16498	4.36552e-06	-1.75873	-1.14128
60561125	rs73834244	9.90447e-09	-1.59425	-1.1799	4.27375e-06	-1.76304	-1.15821
60561326	rs13076604	8.89963e-09	-1.73263	-1.1485	4.0817e-06	-1.80091	-1.16632
60561722	rs7651928	9.78482e-09	-1.79929	-0.987014	4.99333e-06	-1.79335	-0.972284
60561834	rs144329712	4.85855e-08	-1.39717e-10	-1.18381	2.51565e-05	-1.39717e-10	-1.14862
60561849	rs11130774	8.82879e-09	-1.80024	-1.08887	4.48349e-06	-1.80026	-1.07308
60562000	rs56101492	8.78599e-09	-1.72422	-1.16976	4.00972e-06	-1.7972	-1.18782
60562113	rs12495226	8.18419e-09	-1.76644	-1.19849	4.0336e-06	-1.80166	-1.17742
60562327	rs17063532	7.85243e-09	-1.79436	-1.21195	4.0264e-06	-1.77585	-1.20502
60562934	rs12496064	9.88584e-09	-1.78917	-0.986865	5.80104e-06	-1.70493	-0.910772
60562945	rs11130775	9.43567e-09	-1.64919	-1.17345	4.25263e-06	-1.77426	-1.15194
60563090	rs190536436	3.54483e-08	-1.49906	-1.90877e-10	1.90393e-05	-1.42723	-1.90877e-10
60563119	rs11130776	8.11369e-09	-1.76465	-1.20893	3.97094e-06	-1.79978	-1.19496
60563160	rs10510849	8.46103e-09	-1.74378	-1.18789	4.0761e-06	-1.80214	-1.16647
60563427	rs76138421	9.24005e-08	-1.39717e-10	-0.541004	5.19003e-05	-1.39717e-10	-0.424417
60563467	rs12054041	8.39133e-09	-1.74927	-1.19066	4.05376e-06	-1.80215	-1.17195
60563632	rs3937353	7.98929e-09	-1.79072	-1.19832	4.02556e-06	-1.78836	-1.19271
60563987	rs113703194	2.76885e-08	-1.74612	-1.90877e-10	1.30997e-05	-1.80115	-1.90877e-10
60564073	rs2856019	3.90274e-08	-1.40287	-1.90877e-10	2.01994e-05	-1.36809	-1.90877e-10
60564472	rs117066644	5.0995e-08	-1.39717e-10	-1.13541	2.56558e-05	-1.39717e-10	-1.12897
60564687	rs12491463	9.04552e-09	-1.80039	-1.06447	5.1813e-06	-1.70918	-1.01951
60565145	rs9845479	8.91819e-09	-1.6608	-1.21824	4.06765e-06	-1.75436	-1.21631
60565903	rs2734365	7.74805e-09	-1.80215	-1.21755	4.07672e-06	-1.74986	-1.21859
60566055	rs2734366	1.12139e-08	-1.78252	-0.867463	5.96351e-06	-1.74439	-0.843696
60566161	rs17669257	9.56986e-09	-1.61583	-1.19269	4.1535e-06	-1.7471	-1.20269
60566446	rs73107355	2.79343e-08	-1.73728	-1.90877e-10	1.35322e-05	-1.76867	-1.90877e-10
60566492	rs10451993	9.62304e-09	-1.80059	-1.00239	5.08899e-06	-1.80084	-0.94582
60566976	rs28430306	2.89972e-08	-1.69994	-1.90877e-10	1.38367e-05	-1.74642	-1.90877e-10
60567102	rs10510850	8.85076e-09	-1.78892	-1.09771	4.59666e-06	-1.7911	-1.05731
60567427	rs2734367	1.28221e-08	-1.30451	-1.21146	7.74168e-06	-1.12144	-1.20568
60568180	rs78130434	8.44175e-09	-1.78682	-1.14713	4.38357e-06	-1.79287	-1.10301
60568253	rs9833533	3.06913e-08	-1.64316	-1.90877e-10	1.42248e-05	-1.71876	-1.90877e-10
60568941	rs2682962	1.09878e-08	-1.73977	-0.930578	5.64371e-06	-1.7548	-0.888402
60569815	rs9880898	2.95044e-08	-1.6826	-1.90877e-10	1.42649e-05	-1.71594	-1.90877e-10
60570031	rs12494672	8.48758e-09	-1.79026	-1.13827	4.73603e-06	-1.69351	-1.12504
60570448	rs17063578	1.07437e-08	-1.60982	-1.083	4.78491e-06	-1.77186	-1.03641
60571437	rs2734368	1.02034e-08	-1.53337	-1.21105	6.06808e-06	-1.36801	-1.20269
60571772	rs2682963	1.06616e-08	-1.48423	-1.21626	6.49833e-06	-1.28353	-1.21867
60571905	rs73093554	2.66818e-08	-1.78316	-1.90877e-10	1.31087e-05	-1.80047	-1.90877e-10
60572073	rs7651468	2.66246e-08	-1.7853	-1.90877e-10	1.31546e-05	-1.79697	-1.90877e-10
60572535	rs62249089	4.15236e-08	-1.34087	-1.90877e-10	1.75785e-05	-1.50706	-1.90877e-10
60573000	rs2682964	1.29405e-08	-1.29415	-1.21262	8.91824e-06	-0.976682	-1.20896
60573106	rs7638056	7.9675e-09	-1.77766	-1.21411	4.67351e-06	-1.62018	-1.21165
60573681	rs13079016	1.04745e-08	-1.76288	-0.955311	8.60105e-06	-1.28665	-0.935208
60573769	rs9826800	1.27436e-08	-1.50352	-1.01858	9.75412e-06	-1.10253	-0.993524
60574069	rs6785709	1.61557e-08	-1.24462	-1.04024	5.55255e-06	-1.55764	-1.10184
60574546	rs9865739	1.13146e-08	-1.75427	-0.886777	5.06018e-06	-1.79829	-0.954054
60574721	rs13085258	1.6475e-08	-1.76415	-0.501142	8.3207e-06	-1.75061	-0.504384
60574787	rs73093559	4.00753e-08	-1.37638	-1.90877e-10	2.48892e-05	-1.15931	-1.90877e-10
60574911	rs2734369	1.88553e-08	-1.64575	-0.48459	9.29247e-06	-1.62017	-0.524369
60575068	rs62249090	1.15835e-08	-1.59741	-1.02014	4.96436e-06	-1.7932	-0.978252
60575075	rs9815092	9.71782e-09	-1.59111	-1.20206	3.96261e-06	-1.7981	-1.19874
60576077	rs2178808	1.36821e-08	-1.53834	-0.912708	5.02831e-06	-1.75903	-0.99963
60576086	rs6779985	1.2561e-08	-1.31928	-1.21726	8.37827e-06	-1.03159	-1.21651
60576324	rs2049799	1.2252e-08	-1.44492	-1.11653	4.58119e-06	-1.74131	-1.11047
60576769	rs2734370	2.78473e-08	-0.698436	-1.04196	1.69135e-05	-0.516424	-1.02921
60578226	rs7645898	1.33553e-08	-1.29954	-1.17568	4.37275e-06	-1.71324	-1.18511
60579780	rs140737235	8.09372e-08	-0.673463	-1.90877e-10	4.02567e-05	-0.678466	-1.90877e-10
60579957	rs2105829	2.62246e-08	-1.80044	-1.90877e-10	1.4368e-05	-1.70874	-1.90877e-10
60579979	rs145767761	1.48822e-07	-1.39717e-10	-0.0643846	7.88309e-05	-1.39717e-10	-0.00643744
60580022	rs939495	1.95347e-08	-1.74493	-0.350019	9.2241e-06	-1.78667	-0.365256
60580126	rs73093579	2.61921e-08	-1.80168	-1.90877e-10	1.39079e-05	-1.74128	-1.90877e-10
60580392	rs928945	1.41209e-08	-1.26834	-1.15114	5.13477e-06	-1.5758	-1.16191
60580522	rs77997326	1.16038e-08	-1.4356	-1.1802	7.07644e-06	-1.2563	-1.16067
60580713	rs2252742	2.76183e-08	-1.74866	-1.90877e-10	1.6729e-05	-1.5566	-1.90877e-10
60580732	rs2363667	1.36569e-08	-1.30334	-1.14955	5.01842e-06	-1.59435	-1.16628
60581081	rs11705999	1.28618e-08	-1.33634	-1.17653	4.80161e-06	-1.61544	-1.18935
60581133	rs62249091	1.29228e-08	-1.3682	-1.13995	4.85717e-06	-1.6354	-1.15788
60581324	rs2156972	1.39145e-08	-1.28186	-1.15234	5.07656e-06	-1.5804	-1.16871
60581354	rs2682965	1.51023e-08	-1.43147	-0.920818	6.82097e-06	-1.59204	-0.861696
60581433	rs2156973	1.39961e-08	-1.28186	-1.1465	5.10246e-06	-1.5804	-1.16362
60581436	rs118154455	1.25034e-07	-1.39717e-10	-0.238549	6.17251e-05	-1.39717e-10	-0.251052
60581806	rs12638023	2.78912e-08	-0.932151	-0.806675	9.72527e-06	-1.33217	-0.766847
60582046	rs2856021	1.06788e-08	-1.71837	-0.980512	5.49414e-06	-1.76845	-0.901612
60582730	rs2856022	3.35434e-08	-1.5543	-1.90877e-10	1.37661e-05	-1.75153	-1.90877e-10
60582886	rs139303010	2.70972e-08	-1.76771	-1.90877e-10	1.31372e-05	-1.79829	-1.90877e-10
60583943	rs62249092	2.21414e-08	-1.49161	-0.478075	8.27674e-06	-1.77465	-0.485644
60584039	rs112798636	2.6364e-08	-1.79514	-1.90877e-10	1.30951e-05	-1.80151	-1.90877e-10
60584204	rs2226971	1.40944e-08	-1.52461	-0.896753	6.10586e-06	-1.64578	-0.918713
60584217	rs12498136	2.38186e-08	-0.981636	-0.915035	8.22691e-06	-1.39138	-0.874956
60584598	rs143022690	3.12613e-08	-1.62475	-1.90877e-10	1.62656e-05	-1.58469	-1.90877e-10
60585595	rs76193383	3.50912e-08	-1.50918	-1.90877e-10	2.06605e-05	-1.34552	-1.90877e-10
60585634	rs79726878	6.79004e-08	-1.39717e-10	-0.849094	3.47578e-05	-1.39717e-10	-0.825339
60585756	rs7617530	2.38895e-08	-1.14942	-0.744281	8.44108e-06	-1.52029	-0.720346
60585933	rs2856025	1.32386e-08	-1.49581	-0.98819	6.18566e-06	-1.63993	-0.911583
60586452	rs2682967	1.28681e-08	-1.55633	-0.956052	6.03455e-06	-1.68307	-0.893175
60586524	rs2682968	1.13725e-08	-1.49296	-1.14298	4.86762e-06	-1.63175	-1.15938
60586772	rs2856026	1.09147e-08	-1.54062	-1.13641	4.70345e-06	-1.67189	-1.15355
60587302	rs1540263	1.37531e-08	-1.30216	-1.14371	5.38294e-06	-1.53047	-1.16003
60587580	rs11712757	1.59144e-08	-1.20648	-1.09343	5.41668e-06	-1.56962	-1.11463
60587641	rs2682969	1.16297e-08	-1.60848	-1.00509	5.54594e-06	-1.70928	-0.951393
60588095	rs2226972	2.11109e-08	-1.13383	-0.883513	7.4744e-06	-1.5042	-0.858058
60588494	rs2856027	1.13336e-08	-1.63947	-0.999891	4.77219e-06	-1.78669	-1.02424
60588627	rs2856028	9.35167e-09	-1.74505	-1.08653	4.72412e-06	-1.77826	-1.0428
60589338	rs6775612	1.62968e-08	-1.1231	-1.15307	5.6478e-06	-1.51281	-1.12967
60589410	rs2856029	8.58673e-09	-1.70047	-1.21644	4.12816e-06	-1.75379	-1.20212
60589429	rs11716874	1.46515e-08	-1.4073	-0.975297	5.07135e-06	-1.74911	-1.00102
60589455	rs11130777	1.44182e-08	-1.40463	-0.994023	4.98132e-06	-1.74934	-1.01871
60589986	rs1158425	8.38088e-09	-1.72255	-1.21864	4.38627e-06	-1.67924	-1.21602
60590016	rs2256806	1.20472e-08	-1.45181	-1.12649	4.92683e-06	-1.63273	-1.14632
60590063	rs724025	1.41213e-08	-1.46052	-0.958928	5.04399e-06	-1.76837	-0.987177
60590202	rs5016304	2.05512e-08	-1.16508	-0.87914	7.58595e-06	-1.52729	-0.820153
60590350	rs35710425	4.90429e-08	-1.17444	-1.90877e-10	2.21709e-05	-1.27496	-1.90877e-10
60590509	rs78592189	4.22887e-08	-1.32262	-1.90877e-10	1.65993e-05	-1.56438	-1.90877e-10
60590871	rs73095324	2.64586e-08	-1.79156	-1.90877e-10	1.32741e-05	-1.78793	-1.90877e-10
60591219	rs2856030	1.1628e-08	-1.40052	-1.2132	5.03358e-06	-1.56157	-1.19604
60591278	rs75240439	5.20982e-08	-1.11401	-1.90877e-10	2.11673e-05	-1.32128	-1.90877e-10
60591424	rs17669863	2.04026e-08	-1.70369	-0.347785	1.13768e-05	-1.57857	-0.363589
60591445	rs2682970	3.2543e-08	-1.58457	-1.90877e-10	1.35864e-05	-1.76468	-1.90877e-10
60591461	rs12638171	1.40896e-07	-1.39717e-10	-0.119112	7.4876e-05	-1.39717e-10	-0.0579085
60591506	rs2682971	3.24477e-08	-1.58751	-1.90877e-10	1.35699e-05	-1.76589	-1.90877e-10
60592035	rs2682972	3.13575e-08	-1.62168	-1.90877e-10	1.33923e-05	-1.77906	-1.90877e-10
60592088	rs34970155	1.13148e-08	-1.51089	-1.13014	4.75606e-06	-1.72517	-1.08915
60592244	rs148058994	3.99143e-08	-1.3804	-1.90877e-10	1.54241e-05	-1.63781	-1.90877e-10
60592348	rs11720214	1.40107e-08	-1.41344	-1.01387	5.21208e-06	-1.67531	-1.04745
60592751	rs13100376	1.45832e-08	-1.71856	-0.668707	8.20848e-06	-1.56959	-0.698985
60592931	rs2040377	3.31717e-08	-1.56544	-1.90877e-10	1.36979e-05	-1.7565	-1.90877e-10
60593142	rs2040378	2.66581e-08	-1.78404	-1.90877e-10	1.32928e-05	-1.78652	-1.90877e-10
60593361	rs147135024	7.89558e-09	-1.79875	-1.20208	4.27423e-06	-1.71681	-1.20433
60594083	rs2856032	1.18777e-08	-1.38546	-1.20701	5.02649e-06	-1.54495	-1.21407
60594325	rs2856033	2.12466e-08	-0.90001	-1.11093	7.20038e-06	-1.25606	-1.14355
60594367	rs2856034	8.66619e-09	-1.69111	-1.2166	5.11045e-06	-1.53349	-1.20897
60594726	rs2856035	1.71171e-08	-1.04578	-1.18128	6.61762e-06	-1.28446	-1.19955
60595403	rs939496	1.00391e-08	-1.61105	-1.1496	3.98382e-06	-1.80163	-1.18987
60595440	rs78927785	4.28155e-08	-1.31024	-1.90877e-10	2.40223e-05	-1.19476	-1.90877e-10
60595646	rs17670088	1.11199e-08	-1.79713	-0.861266	5.26434e-06	-1.80202	-0.910768
60595986	rs17624325	1.08156e-08	-1.7984	-0.887748	5.13171e-06	-1.80165	-0.936656
60596018	rs17670154	1.08799e-08	-1.79713	-0.883082	5.18652e-06	-1.80202	-0.92566
60596184	rs114873467	2.69784e-08	-1.7721	-1.90877e-10	1.31064e-05	-1.80064	-1.90877e-10
60596343	rs939497	1.27811e-08	-1.70589	-0.813283	5.85709e-06	-1.80143	-0.804654
60596464	rs62249119	3.04264e-08	-1.65183	-1.90877e-10	1.54331e-05	-1.63723	-1.90877e-10
60596699	rs939498	2.52193e-08	-0.757934	-1.08159	1.16719e-05	-0.90102	-1.01554
60597001	rs17670198	1.4518e-08	-1.79333	-0.598424	6.64229e-06	-1.80214	-0.678142
60597061	rs34600947	1.45227e-08	-1.79185	-0.599572	6.63588e-06	-1.80204	-0.679214
60597092	rs36033536	2.6644e-08	-1.78457	-1.90877e-10	1.30966e-05	-1.80139	-1.90877e-10
60597463	rs2856036	3.21079e-08	-0.527977	-1.07006	1.38181e-05	-0.746212	-1.00155
60597839	rs59194055	9.95074e-08	-0.46549	-0.00141418	3.9835e-05	-0.706151	0.0171533
60597980	rs115196039	5.76808e-08	0.173378	-1.18559	6.20709e-05	0.922088	-1.16755
60598400	rs17624439	1.47553e-08	-1.78063	-0.59491	6.66319e-06	-1.79902	-0.678128
60599030	rs717762	3.01376e-08	-0.575744	-1.08562	1.30556e-05	-0.778856	-1.02567
60599080	rs66813868	2.65319e-08	-1.78879	-1.90877e-10	1.30881e-05	-1.80204	-1.90877e-10
60599278	rs78477336	2.81525e-08	-1.7295	-1.90877e-10	1.32799e-05	-1.78749	-1.90877e-10
60599282	rs715381	1.21277e-08	-1.79185	-0.779795	5.69432e-06	-1.80204	-0.832235
60599361	rs17624475	1.1988e-08	-1.79333	-0.789907	5.62503e-06	-1.80214	-0.844374
60599391	rs715382	1.44421e-08	-1.80142	-0.595568	6.80359e-06	-1.80195	-0.654342
60599620	rs17624499	1.1583e-08	-1.78157	-0.836032	5.38633e-06	-1.80134	-0.888541
60600087	rs13068278	1.43837e-08	-1.62354	-0.777498	9.09651e-06	-1.32177	-0.844086
60600292	rs80156460	5.28758e-08	-1.09919	-1.90877e-10	3.65704e-05	-0.774503	-1.90877e-10
60600714	rs7637810	1.30866e-08	-1.61931	-0.876243	8.3496e-06	-1.32224	-0.929293
60600807	rs7640222	1.30634e-08	-1.60535	-0.891967	8.41673e-06	-1.29979	-0.943733
60600900	rs2856037	2.47576e-08	-0.753966	-1.10404	9.88733e-06	-0.92765	-1.15484
60600915	rs2682979	2.59686e-08	-0.702071	-1.10818	1.0336e-05	-0.880194	-1.15792
60601053	rs7638130	1.40218e-08	-1.5668	-0.859726	9.36087e-06	-1.22311	-0.914093
60601300	rs116103089	3.31081e-08	-1.56736	-1.90877e-10	1.41739e-05	-1.72234	-1.90877e-10
60601302	rs2856038	8.16898e-09	-1.79786	-1.16893	4.65399e-06	-1.68224	-1.15378
60601389	rs7642882	1.27614e-08	-1.59089	-0.929821	8.31904e-06	-1.27683	-0.978364
60601392	rs7640515	1.27139e-08	-1.59089	-0.933551	8.2908e-06	-1.27683	-0.981765
60601518	rs2856039	1.18988e-08	-1.42684	-1.16386	5.55383e-06	-1.46558	-1.19368
60602163	rs2682983	8.49666e-09	-1.79261	-1.13485	4.45394e-06	-1.76234	-1.11761
60602224	rs13060659	1.27733e-08	-1.58346	-0.936319	8.36698e-06	-1.26516	-0.984287
60602254	rs13080485	1.29116e-08	-1.58346	-0.925543	8.44961e-06	-1.26516	-0.97446
60602498	rs2682984	1.901e-08	-0.924066	-1.1981	8.12628e-06	-1.06464	-1.214
60602727	rs116697536	2.94731e-08	-1.68366	-1.90877e-10	1.31417e-05	-1.79795	-1.90877e-10
60602816	rs2246924	7.7604e-08	-0.715517	-1.90877e-10	4.66626e-05	-0.530798	-1.90877e-10
60602847	rs138496752	3.64304e-08	-1.47173	-1.90877e-10	1.57327e-05	-1.618	-1.90877e-10
60602895	rs717228	6.74846e-08	-0.292395	-0.562841	8.75761e-05	0.660956	-0.56219
60603251	rs149210649	2.65428e-08	-1.78838	-1.90877e-10	1.3741e-05	-1.75336	-1.90877e-10
60603451	rs62249121	1.24517e-08	-1.80196	-0.743321	5.92558e-06	-1.80215	-0.792311
60603479	rs71313784	1.26551e-08	-1.78354	-0.745537	6.81396e-06	-1.68378	-0.770993
60603516	rs17031623	9.10109e-09	-1.6695	-1.18924	5.70878e-06	-1.42312	-1.20862
60603621	rs7632868	4.15304e-08	-0.855883	-0.484826	5.71747e-05	0.0516978	-0.379329
60604078	rs7640909	1.21997e-08	-1.7944	-0.771325	6.41616e-06	-1.71886	-0.796067
60604302	rs116980522	4.98895e-08	-1.39717e-10	-1.15733	2.52166e-05	-1.39717e-10	-1.14624
60604363	rs2682978	1.07434e-08	-1.7792	-0.913647	5.44702e-06	-1.7743	-0.90437
60604489	rs13093294	1.20983e-08	-1.78992	-0.784153	6.49772e-06	-1.70533	-0.796961
60604943	rs2856040	1.28952e-08	-1.29498	-1.2153	6.47768e-06	-1.28717	-1.21821
60604947	rs2856041	8.24206e-09	-1.78608	-1.1718	4.83706e-06	-1.63471	-1.16273
60604969	rs2856042	8.32849e-09	-1.79832	-1.14914	4.72112e-06	-1.68355	-1.13815
60605206	rs2682977	1.27316e-08	-1.30778	-1.21527	6.48261e-06	-1.28635	-1.21827
60605286	rs2682976	1.22156e-08	-1.34648	-1.21794	6.24552e-06	-1.32589	-1.21598
60605583	rs2156974	1.05818e-08	-1.7924	-0.915605	6.09793e-06	-1.68185	-0.883943
60606456	rs2247359	1.31067e-08	-1.68234	-0.811667	5.79624e-06	-1.7893	-0.827234
60606990	rs2682974	1.52583e-08	-1.201	-1.14101	8.58878e-06	-1.13012	-1.09316
60607896	rs721207	1.0161e-08	-1.77538	-0.973202	6.08939e-06	-1.63266	-0.934537
60608087	rs2856044	9.68808e-09	-1.78883	-1.00741	5.52441e-06	-1.6995	-0.965069
60608162	rs80003729	8.10479e-08	-0.672096	-1.90877e-10	3.88071e-05	-0.715139	-1.90877e-10
60608265	rs62249122	8.62149e-09	-1.76106	-1.15182	4.105e-06	-1.78868	-1.17285
60608465	rs1029276	1.70289e-08	-1.78267	-0.44956	8.78989e-06	-1.72995	-0.47019
60608717	rs1009947	9.24747e-09	-1.78243	-1.06035	5.04419e-06	-1.70949	-1.04602
60608819	rs139887627	3.35126e-08	-1.55521	-1.90877e-10	2.02275e-05	-1.3667	-1.90877e-10
60609520	rs1029277	1.55154e-07	1.18497	-1.20769	9.75466e-05	1.42526	-1.21868
60609663	rs35245111	2.63687e-08	-1.79496	-1.90877e-10	1.3108e-05	-1.80052	-1.90877e-10
60610341	rs2885865	2.63413e-08	-0.597289	-1.19871	1.08031e-05	-0.784443	-1.20947
60610714	rs2213216	3.04602e-08	-0.435978	-1.21474	1.22389e-05	-0.651085	-1.21804
60610962	rs2682944	2.23521e-08	-0.862174	-1.09804	1.22144e-05	-0.836916	-1.03421
60610973	rs116575747	2.62065e-08	-1.80113	-1.90877e-10	1.41918e-05	-1.72108	-1.90877e-10
60611123	rs2363669	2.79001e-08	-0.528167	-1.21034	1.11907e-05	-0.742927	-1.21573
60611268	rs62249123	7.79516e-09	-1.79526	-1.21837	3.9778e-06	-1.79302	-1.19999
60611316	rs2156975	1.14832e-07	-0.323663	-1.90877e-10	7.11846e-05	-0.108466	-1.90877e-10
60611613	rs2363670	9.25149e-09	-1.68538	-1.15697	5.74839e-06	-1.5421	-1.08273
60612433	rs115220981	3.056e-08	-1.64745	-1.90877e-10	1.42544e-05	-1.71668	-1.90877e-10
60612933	rs62249124	1.70853e-08	-1.79925	-0.429666	8.54474e-06	-1.80196	-0.426468
60613069	rs144224504	2.81663e-08	-1.72901	-1.90877e-10	1.30868e-05	-1.80214	-1.90877e-10
60613305	rs7610879	1.61844e-08	-1.787	-0.496089	7.84079e-06	-1.79832	-0.516082
60613317	rs62249125	8.6973e-09	-1.79429	-1.10983	4.66058e-06	-1.79191	-1.0427
60613418	rs7610986	3.51718e-08	-0.465908	-1.04098	1.47615e-05	-0.649517	-1.0322
60613546	rs7633753	1.61259e-08	-1.78398	-0.502726	7.80201e-06	-1.79673	-0.522626
60613659	rs7633853	3.59231e-08	-0.44802	-1.03773	1.50589e-05	-0.632899	-1.02887
60613796	rs12498001	4.47705e-08	-0.258878	-1.00671	1.85437e-05	-0.456705	-0.996909
60614395	rs4679480	2.0612e-07	1.3886	-1.12728	0.000132257	1.68327	-1.17227
60614446	rs4679481	2.17847e-07	1.43401	-1.11735	0.000135257	1.69858	-1.16515
60614582	rs79082706	4.87942e-08	-0.0055919	-1.17393	8.01116e-05	1.1932	-1.18352
60614713	rs114969469	6.704e-08	-0.861847	-1.90877e-10	3.5473e-05	-0.804971	-1.90877e-10
60614899	rs12152491	1.99623e-07	1.37961	-1.15032	0.000135045	1.63405	-1.10218
60615022	rs73095392	2.84912e-08	-1.71754	-1.90877e-10	1.51454e-05	-1.65604	-1.90877e-10
60615310	rs11926787	1.93539e-08	-0.942417	-1.16183	7.04747e-06	-1.27462	-1.14645
60615590	rs967318	9.34427e-09	-1.61983	-1.21254	6.23787e-06	-1.32653	-1.21658
60615629	rs114309418	4.01567e-08	-1.37435	-1.90877e-10	2.46059e-05	-1.17076	-1.90877e-10
60615680	rs967319	9.3981e-09	-1.60798	-1.21865	6.46113e-06	-1.30749	-1.20045
60616153	rs6762641	9.23352e-09	-1.62562	-1.21867	6.25225e-06	-1.33591	-1.20489
60616273	rs75870404	9.29952e-08	-1.39717e-10	-0.534588	5.13968e-05	-1.39717e-10	-0.434166
60616277	rs13090450	7.12242e-08	0.395455	-1.19676	2.59052e-05	0.0656818	-1.18498
60616278	rs13090600	7.11453e-08	0.395455	-1.19787	2.58696e-05	0.0656818	-1.18636
60616457	rs6765371	2.01858e-07	1.45315	-1.21272	0.000129735	1.71046	-1.21871
60616652	rs10510851	8.07974e-08	0.500371	-1.17556	3.128e-05	0.261286	-1.19205
60616790	rs10510852	8.55371e-09	-1.70516	-1.21561	5.64048e-06	-1.4581	-1.18567
60617119	rs12487927	1.06528e-08	-1.5035	-1.19781	8.75578e-06	-1.0585	-1.14553
60618103	rs17063678	5.13063e-08	-1.39717e-10	-1.12932	2.7472e-05	-1.39717e-10	-1.06057
60618167	rs4679482	1.75451e-07	1.30648	-1.20626	0.000113273	1.57463	-1.21857
60618336	rs7618762	1.80921e-07	1.33916	-1.20823	0.000109057	1.53686	-1.21873
60618443	rs79115430	3.36332e-08	-1.55162	-1.90877e-10	1.87879e-05	-1.44053	-1.90877e-10
60618522	rs73095400	7.74462e-09	-1.80215	-1.21799	3.96789e-06	-1.80205	-1.19346
60618612	rs4679483	1.56384e-07	1.16945	-1.18427	9.22373e-05	1.36182	-1.2112
60619546	rs11716931	1.16988e-08	-1.46683	-1.14081	9.85972e-06	-1.01898	-1.0663
60619589	rs11721114	1.16988e-08	-1.46683	-1.14081	9.85972e-06	-1.01898	-1.0663
60619838	rs11717799	1.15714e-08	-1.46683	-1.15176	9.70827e-06	-1.01898	-1.08178
60619875	rs56188464	2.66956e-08	-1.78264	-1.90877e-10	1.31126e-05	-1.80017	-1.90877e-10
60620089	rs55688420	2.68314e-08	-1.77756	-1.90877e-10	1.31364e-05	-1.79835	-1.90877e-10
60620284	rs12637393	1.82805e-08	-1.08103	-1.08027	6.91687e-06	-1.37151	-1.06827
60620297	rs62249149	7.77497e-09	-1.79809	-1.21813	3.95755e-06	-1.80168	-1.19644
60620781	rs6764332	1.23611e-08	-1.41305	-1.13953	1.04665e-05	-0.953896	-1.07166
60621084	rs7633325	1.72794e-08	-1.06484	-1.15278	6.53153e-06	-1.35454	-1.14256
60621530	rs7625928	1.49139e-08	-1.18575	-1.17909	5.55975e-06	-1.46693	-1.19126
60621822	rs2077099	1.54306e-08	-1.12735	-1.20343	5.82598e-06	-1.41234	-1.19907
60621888	rs2003793	1.24973e-08	-1.35373	-1.18789	1.06149e-05	-0.881698	-1.12979
60621911	rs2003794	1.52562e-08	-1.15464	-1.18751	5.81035e-06	-1.43302	-1.18108
60622144	rs17670946	2.68169e-08	-1.77811	-1.90877e-10	1.31358e-05	-1.7984	-1.90877e-10
60622150	rs762693	1.23538e-08	-1.3629	-1.19027	1.04335e-05	-0.894858	-1.13386
60622571	rs79142067	5.01433e-08	-1.39717e-10	-1.15225	2.54983e-05	-1.39717e-10	-1.13513
60623035	rs184813110	2.62711e-08	-1.79867	-1.90877e-10	1.31883e-05	-1.79441	-1.90877e-10
60623276	rs11918370	1.34749e-08	-1.2494	-1.21691	1.14743e-05	-0.734572	-1.19906
60623366	rs17063700	1.31736e-08	-1.27045	-1.21847	1.09974e-05	-0.763908	-1.21217
60623464	rs11914311	2.32175e-08	-1.22609	-0.696136	8.31119e-06	-1.42469	-0.831454
60623910	rs56152902	9.88626e-09	-1.57674	-1.19925	6.58102e-06	-1.27259	-1.21696
60624071	rs13063948	2.61861e-08	-1.80191	-1.90877e-10	1.31961e-05	-1.79382	-1.90877e-10
60624322	rs62249151	1.01897e-08	-1.52743	-1.21833	7.63974e-06	-1.13879	-1.20159
60624815	rs2682940	1.09253e-08	-1.79841	-0.877643	7.07247e-06	-1.5294	-0.888137
60624819	rs2856055	9.80069e-09	-1.63881	-1.14587	7.28375e-06	-1.30971	-1.07839
60625101	rs2856056	1.25455e-08	-1.55684	-0.980928	1.01807e-05	-1.16208	-0.891167
60625118	rs2856057	2.238e-08	-1.55684	-0.402124	1.89523e-05	-1.16208	-0.269739
60625154	rs7629382	1.19673e-08	-1.56051	-1.02445	4.93171e-06	-1.78171	-0.996348
60625286	rs10510853	4.5976e-08	-1.23902	-1.90877e-10	3.29569e-05	-0.878541	-1.90877e-10
60625352	rs77194787	3.4585e-08	-1.52372	-1.90877e-10	1.40288e-05	-1.73263	-1.90877e-10
60625598	rs2856058	1.02261e-08	-1.7711	-0.971099	5.67543e-06	-1.76134	-0.876261
60625658	rs2856059	2.53446e-08	-1.17411	-0.660463	1.17187e-05	-1.28593	-0.62662
60625779	rs2856060	1.02885e-08	-1.77318	-0.962931	5.71647e-06	-1.76373	-0.866666
60626006	rs9843949	1.36085e-08	-1.5094	-0.94704	6.0503e-06	-1.79153	-0.782104
60626750	rs112231891	3.43321e-08	-1.53105	-1.90877e-10	2.23401e-05	-1.26736	-1.90877e-10
60627176	rs75390719	3.43271e-07	-1.39717e-10	0.771384	0.000200722	-1.39717e-10	0.928177
60628319	rs139343225	5.44808e-08	-1.39717e-10	-1.06929	2.69789e-05	-1.39717e-10	-1.07869
60628786	rs79204918	5.60886e-08	-1.39717e-10	-1.0402	3.08529e-05	-1.39717e-10	-0.944511
60628811	rs75967962	2.72545e-08	-1.76192	-1.90877e-10	1.46695e-05	-1.68797	-1.90877e-10
60629839	rs721779	2.97326e-08	-0.504914	-1.16998	1.07235e-05	-0.847894	-1.15341
60630007	rs62249152	1.23781e-08	-1.67766	-0.873545	6.57632e-06	-1.70169	-0.788575
60630201	rs73097250	3.38539e-06	3.06009	-1.90877e-10	0.000581409	1.99171	-1.90877e-10
60630532	rs2856067	1.24405e-08	-1.80207	-0.744111	7.05426e-06	-1.79575	-0.624358
60630564	rs115658443	3.44465e-08	-1.52773	-1.90877e-10	2.24446e-05	-1.26269	-1.90877e-10
60630799	rs2856068	1.15227e-08	-1.80215	-0.820662	6.4513e-06	-1.7973	-0.712157
60631936	rs2682931	1.19629e-08	-1.80212	-0.783212	6.7152e-06	-1.79935	-0.670018
60632025	rs114433971	9.28891e-09	-1.71261	-1.12571	4.82736e-06	-1.73152	-1.06793
60632167	rs116427943	3.70045e-08	-1.4561	-1.90877e-10	2.34427e-05	-1.21918	-1.90877e-10
60632227	rs2682930	1.18696e-08	-1.80215	-0.791003	6.66155e-06	-1.79862	-0.678767
60632799	rs2856071	2.65332e-08	-1.78874	-1.90877e-10	1.30974e-05	-1.80133	-1.90877e-10
60633228	rs13086399	2.30443e-08	-1.03521	-0.894509	1.03242e-05	-1.1688	-0.87046
60633847	rs9837947	2.90251e-08	-0.488028	-1.21095	1.02089e-05	-0.833403	-1.21708
60634300	rs2856072	2.06338e-08	-1.1418	-0.898409	9.34916e-06	-1.26529	-0.873162
60634440	rs35595048	1.50379e-07	-0.053976	-1.90877e-10	6.81268e-05	-0.152372	-1.90877e-10
60634589	rs76889241	1.68394e-07	-0.768331	0.827504	0.000315238	0.703148	0.676438
60634627	rs2682945	1.0484e-08	-1.80211	-0.915171	5.79373e-06	-1.79738	-0.81959
60635317	rs74829994	2.85207e-08	-0.588373	-1.12813	6.52166e-05	0.934772	-1.1308
60635394	rs73097263	7.12514e-08	-0.800921	-1.90877e-10	0.000112928	0.353008	-1.90877e-10
60635993	rs2682946	4.08151e-08	-1.35808	-1.90877e-10	1.96754e-05	-1.39437	-1.90877e-10
60636061	rs2856076	1.37517e-08	-1.69859	-0.747386	6.539e-06	-1.79199	-0.703963
60636125	rs2856077	3.59924e-08	-1.48383	-1.90877e-10	1.8376e-05	-1.4627	-1.90877e-10
60636222	rs9869204	3.72803e-08	-0.232087	-1.21659	1.31524e-05	-0.578536	-1.2186
60636700	rs9853818	8.47248e-08	0.58113	-1.20886	2.42577e-05	0.0283851	-1.21339
60637169	rs2682949	4.6287e-08	-1.23227	-1.90877e-10	2.22036e-05	-1.27349	-1.90877e-10
60637303	rs2856078	2.86835e-08	-0.804543	-0.906271	1.36997e-05	-0.886677	-0.869692
60637812	rs2682951	1.89893e-08	-1.15112	-0.972147	9.42252e-06	-1.18841	-0.94223
60637918	rs12632090	9.99866e-09	-1.74393	-1.02075	5.03095e-06	-1.79199	-0.966144
60639236	rs7648833	1.14625e-08	-1.43825	-1.1898	4.1344e-06	-1.75556	-1.19884
60639504	rs7649096	3.88755e-08	-0.188234	-1.21854	1.32407e-05	-0.573144	-1.2173
60639663	rs113671482	6.06359e-08	-0.117884	-0.844365	0.000144645	1.47156	-0.871022
60639813	rs2682952	1.01221e-08	-1.75845	-0.993969	5.22264e-06	-1.79745	-0.92329
60639917	rs62249153	9.17686e-09	-1.70013	-1.15033	4.70988e-06	-1.715	-1.10908
60640156	rs55955020	1.83031e-08	-1.79215	-0.367914	9.12986e-06	-1.79634	-0.365848
60640157	rs2855998	1.05774e-08	-1.70268	-1.00574	5.33067e-06	-1.76346	-0.936805
60640667	rs2855999	3.53246e-08	-1.50256	-1.90877e-10	1.8788e-05	-1.44052	-1.90877e-10
60640689	rs9866904	1.18072e-07	0.92282	-1.21866	2.90632e-05	0.214226	-1.21849
60640745	rs188068984	7.60797e-08	-0.735355	-1.90877e-10	0.000106649	0.295797	-1.90877e-10
60640906	rs9311770	1.23839e-07	0.967668	-1.21582	3.06049e-05	0.2653	-1.21788
60640947	rs9847604	1.18631e-07	0.924979	-1.2161	2.94944e-05	0.228441	-1.21798
60641524	rs2682954	4.11129e-08	-1.35082	-1.90877e-10	2.01665e-05	-1.36972	-1.90877e-10
60641763	rs17063746	3.38874e-08	-0.325583	-1.21851	1.12548e-05	-0.735803	-1.21714
60642895	rs2682956	8.38531e-09	-1.80209	-1.13856	4.68943e-06	-1.71599	-1.11244
60642975	rs62249154	7.70967e-08	0.147888	-0.869964	0.000209305	1.888	-0.917946
60643045	rs2213215	1.80543e-08	-0.956247	-1.21751	5.86277e-06	-1.39446	-1.21066
60643165	rs76108231	3.97055e-08	-1.38565	-1.90877e-10	2.48492e-05	-1.16092	-1.90877e-10
60644124	rs2682957	8.28403e-09	-1.80126	-1.15155	4.5653e-06	-1.727	-1.12826
60644390	rs57725275	6.26726e-08	-0.401257	-0.527955	2.13819e-05	-0.734129	-0.57707
60645364	rs1618561	1.19364e-08	-1.47851	-1.10904	5.85334e-06	-1.52656	-1.08017
60645386	rs1735451	1.07988e-08	-1.59714	-1.09056	5.41503e-06	-1.62507	-1.0595
60645504	rs62249155	5.2715e-07	-0.138936	1.33929	0.00108173	1.48915	1.12342
60645514	rs1716702	4.35991e-08	-1.2921	-1.90877e-10	2.1752e-05	-1.29404	-1.90877e-10
60645722	rs77706726	6.15319e-07	-1.39717e-10	1.355	0.000365815	-1.39717e-10	1.52839
60645967	rs138586508	9.35349e-08	-0.528802	-1.90877e-10	4.56119e-05	-0.553574	-1.90877e-10
60646112	rs4600784	6.68839e-08	0.315115	-1.17929	1.88976e-05	-0.256333	-1.17837
60647540	rs1735448	3.19444e-08	-0.617613	-0.985527	2.67284e-05	-0.148189	-0.939827
60647872	rs62249156	8.6453e-09	-1.72462	-1.1855	4.33849e-06	-1.74533	-1.16088
60647949	rs113484841	3.24095e-08	-0.816653	-0.772032	5.72314e-05	0.499928	-0.826568
60648069	rs2156968	5.86715e-08	-0.454995	-0.540188	2.10983e-05	-0.75075	-0.573799
60648132	rs115402159	8.75135e-09	-1.70887	-1.18905	4.37711e-06	-1.73174	-1.16561
60648647	rs1716703	3.16877e-08	-0.63928	-0.971927	2.7046e-05	-0.15123	-0.924972
60649314	rs62251488	8.83213e-09	-1.69544	-1.1933	4.39118e-06	-1.7228	-1.17135
60649346	rs112991786	3.57134e-07	-0.448931	1.25991	0.000654686	1.04658	1.06384
60649835	rs1716704	1.78109e-08	-0.968602	-1.21872	5.86915e-06	-1.38878	-1.21525
60650048	rs6784732	3.73616e-07	-0.448931	1.30502	0.000669061	1.04658	1.08556
60650758	rs28448819	7.7241e-08	-0.234108	-0.486098	2.68702e-05	-0.561684	-0.52104
60650883	rs146875124	3.51558e-07	-1.39717e-10	0.795239	0.000150175	-1.39717e-10	0.638062
60650893	rs140744542	5.48316e-08	-1.39717e-10	-1.06287	2.888e-05	-1.39717e-10	-1.01059
60651335	rs181076257	8.98075e-08	-0.569468	-1.90877e-10	0.000140159	0.569039	-1.90877e-10
60651336	rs1735472	9.45149e-08	-0.659908	0.141529	7.86627e-05	-0.178305	0.169732
60651453	rs1735473	9.62623e-08	-0.684223	0.184164	7.73577e-05	-0.238104	0.212803
60651581	rs62251489	7.32425e-07	-0.154417	1.68364	0.00146944	1.46736	1.45154
60652045	rs114345871	2.72599e-08	-1.76172	-1.90877e-10	1.90102e-05	-1.42877	-1.90877e-10
60652189	rs62251490	8.74896e-09	-1.70546	-1.19274	4.35687e-06	-1.73141	-1.17058
60652312	rs62251491	3.41688e-08	-0.778355	-0.757469	6.13696e-05	0.558269	-0.815096
60652345	rs138013814	6.05178e-08	-1.39717e-10	-0.964199	3.36665e-05	-1.39717e-10	-0.857238
60652380	rs72872798	3.70178e-07	-0.822764	1.66961	0.000541957	0.490583	1.43086
60652714	rs62251492	5.73215e-07	-0.250928	1.53505	0.0011039	1.33082	1.30205
60652897	rs9827546	3.72287e-07	-0.822764	1.67529	0.000544913	0.490583	1.4363
60653494	rs12488640	8.66904e-09	-1.712	-1.19537	4.31955e-06	-1.73699	-1.17361
60653836	rs1716705	9.0397e-08	-0.695658	0.132733	7.21226e-05	-0.251635	0.156261
60654169	rs1623091	1.14946e-08	-1.45609	-1.16917	5.61064e-06	-1.51073	-1.13834
60654521	rs13314853	3.61694e-07	-0.822764	1.64643	0.000530055	0.490583	1.40866
60654551	rs1625810	3.35003e-08	-1.55558	-1.90877e-10	1.65145e-05	-1.5695	-1.90877e-10
60655202	rs12630435	1.3983e-07	0.331247	-0.457957	4.1102e-05	-0.162793	-0.494892
60655634	rs74498716	4.94739e-08	-1.39717e-10	-1.16569	2.44562e-05	-1.39717e-10	-1.17686
60656473	rs62251493	4.8529e-07	-0.411946	1.52956	0.000871888	1.10013	1.29679
60656477	rs62251494	8.02497e-07	-0.0647852	1.68538	0.00165712	1.59313	1.44596
60656725	rs62251495	5.60587e-08	-0.18769	-0.853046	0.000132956	1.42042	-0.904146
60656974	rs986687	8.30501e-09	-1.74162	-1.20866	4.27785e-06	-1.72758	-1.19272
60657045	rs79182506	4.96513e-08	-1.39717e-10	-1.16211	2.45343e-05	-1.39717e-10	-1.17367
60657068	rs17063778	4.6986e-08	-0.367222	-0.850064	0.000103229	1.16459	-0.90138
60657145	rs2056834	2.63682e-08	-1.79498	-1.90877e-10	1.67948e-05	-1.55267	-1.90877e-10
60657213	rs1716709	2.88555e-08	-0.608455	-1.09638	3.49833e-05	0.243731	-1.0626
60657454	rs1716710	3.08822e-08	-0.587437	-1.04952	3.78944e-05	0.271219	-1.01016
60657703	rs62251496	4.86158e-08	-0.336539	-0.846648	0.00010822	1.20864	-0.89821
60658871	rs1629179	8.94799e-09	-1.65699	-1.21872	3.88009e-06	-1.8011	-1.21678
60658881	rs62251500	5.98988e-08	-0.106743	-0.867737	0.000146989	1.53437	-0.917761
60658900	rs11922545	4.98468e-08	-0.313691	-0.844491	0.000112043	1.24135	-0.896207
60658960	rs75370838	8.11964e-09	-1.75508	-1.21777	3.94664e-06	-1.78334	-1.21754
60659002	rs73099215	2.72811e-08	-1.76094	-1.90877e-10	1.31431e-05	-1.79784	-1.90877e-10
60659045	rs62251501	4.9788e-08	-0.313691	-0.845672	0.00011192	1.24135	-0.897304
60659567	rs1620446	1.92366e-08	-1.01075	-1.09957	1.85373e-05	-0.391507	-1.06245
60659698	rs58299945	3.78231e-08	-0.304891	-1.12932	1.39683e-05	-0.613201	-1.12375
60659787	rs67043096	8.26838e-08	0.493412	-1.14552	2.43318e-05	-0.0397668	-1.14219
60659977	rs1623840	1.88405e-08	-1.03896	-1.09217	1.80023e-05	-0.429258	-1.05398
60659988	rs1716713	1.80605e-08	-1.03896	-1.13445	1.71442e-05	-0.429258	-1.10283
60660179	rs1716714	8.51826e-09	-1.75327	-1.17165	4.41503e-06	-1.74999	-1.13873
60660340	rs1735440	8.31104e-09	-1.75327	-1.19628	4.26971e-06	-1.74999	-1.1722
60661031	rs79163424	7.84457e-09	-1.79067	-1.21664	4.20137e-06	-1.73206	-1.20628
60661146	rs17063781	2.53399e-08	-0.622446	-1.21231	5.04913e-05	0.765479	-1.21742
60661293	rs6798559	8.10817e-09	-1.76802	-1.20625	4.1588e-06	-1.76132	-1.18719
60661380	rs1716717	1.40803e-08	-1.24961	-1.17276	1.24655e-05	-0.702034	-1.14874
60661991	rs1716718	7.87681e-09	-1.79291	-1.2103	4.03551e-06	-1.78475	-1.19386
60662282	rs1735443	1.37455e-08	-1.34653	-1.09989	1.22919e-05	-0.811427	-1.05338
60663049	rs13085845	7.98213e-09	-1.79183	-1.1981	4.43116e-06	-1.71024	-1.17484
60663123	rs62251502	3.0188e-08	-0.609823	-1.04987	5.87829e-05	0.784085	-1.08398
60663179	rs13086029	8.13196e-09	-1.76717	-1.20416	4.72391e-06	-1.63718	-1.18393
60663256	rs150188940	3.42247e-08	-1.53419	-1.90877e-10	2.00971e-05	-1.37316	-1.90877e-10
60664075	rs1735444	3.1358e-08	-1.42195	-0.199718	2.73716e-05	-0.892239	-0.171996
60664177	rs4402886	2.9809e-07	-0.652985	1.28325	0.000464982	0.685982	1.08227
60664489	rs6773741	3.77082e-08	-0.387057	-1.0502	1.42542e-05	-0.67713	-1.03956
60664643	rs12633258	9.9388e-09	-1.80207	-0.968615	5.317e-06	-1.79612	-0.906718
60664736	rs73099240	8.43378e-08	-0.632305	-1.90877e-10	0.000206303	0.955603	-1.90877e-10
60664978	rs1735445	7.96721e-09	-1.79557	-1.19623	4.42358e-06	-1.712	-1.1748
60665016	rs1716724	1.0536e-08	-1.57823	-1.1341	5.73087e-06	-1.52133	-1.10655
60665336	rs1716729	7.90253e-09	-1.80136	-1.19859	4.31327e-06	-1.73639	-1.17565
60665474	rs1614618	1.44894e-08	-1.27746	-1.11626	1.2956e-05	-0.726048	-1.08613
60666612	rs1716739	7.9038e-09	-1.79987	-1.19992	4.03777e-06	-1.79803	-1.18001
60667028	rs1735446	7.84961e-09	-1.80115	-1.20552	3.98825e-06	-1.80212	-1.18827
60667280	rs115254613	1.55321e-07	-0.0216438	-1.90877e-10	4.63047e-05	-0.538498	-1.90877e-10
60667422	rs58745931	2.98735e-08	-0.452676	-1.21749	6.50078e-05	1.01323	-1.21246
60667862	rs6793104	1.00933e-07	-0.452676	-1.90877e-10	0.00021854	1.01323	-1.90877e-10
60668344	rs79938991	2.99394e-08	-1.66796	-1.90877e-10	1.34826e-05	-1.77234	-1.90877e-10
60668841	rs1735447	8.06754e-09	-1.80158	-1.17771	4.1631e-06	-1.78325	-1.16423
60669312	rs1716738	7.9417e-09	-1.8017	-1.19331	4.05631e-06	-1.80155	-1.17192
60669422	rs1735449	8.05999e-09	-1.7903	-1.18992	4.17105e-06	-1.7782	-1.16737
60669712	rs2205355	7.92678e-09	-1.79114	-1.20575	4.26908e-06	-1.7328	-1.18955
60670134	rs1735450	8.29929e-09	-1.75108	-1.19989	4.82294e-06	-1.61933	-1.18103
60670339	rs1716737	1.02689e-08	-1.63053	-1.10749	5.63865e-06	-1.56592	-1.07818
60670456	rs1716736	8.29929e-09	-1.75108	-1.19989	4.82294e-06	-1.61933	-1.18103
60670717	rs68141782	1.2665e-07	0.897781	-1.12349	4.42312e-05	0.53187	-1.11618
60671095	rs1716735	1.14987e-08	-1.53368	-1.09122	6.36585e-06	-1.46283	-1.05997
60671295	rs34499190	8.56463e-09	-1.79605	-1.12344	4.78527e-06	-1.74659	-1.06161
60671318	rs1716734	8.03176e-09	-1.78837	-1.19536	4.48064e-06	-1.69452	-1.17946
60671438	rs9810266	7.07528e-08	-0.807943	-1.90877e-10	0.000129255	0.488046	-1.90877e-10
60671844	rs1716733	8.92007e-09	-1.79344	-1.08539	4.84195e-06	-1.78277	-1.01365
60671994	rs7642546	6.89653e-08	-0.833533	-1.90877e-10	0.000124321	0.449121	-1.90877e-10
60672698	rs1716732	1.13766e-08	-1.59581	-1.03977	6.28079e-06	-1.53319	-1.00306
60672821	rs1735452	9.01313e-09	-1.80138	-1.06708	4.87153e-06	-1.79925	-0.991083
60674209	rs1735453	9.07962e-09	-1.79782	-1.06329	4.84116e-06	-1.7881	-1.00849
60674249	rs6789900	5.99687e-08	-0.973314	-1.90877e-10	0.000100174	0.233166	-1.90877e-10
60675037	rs9830759	7.23487e-08	-0.785639	-1.90877e-10	0.000117229	0.390384	-1.90877e-10
60675043	rs2142299	8.81446e-09	-1.79565	-1.09509	4.92921e-06	-1.75907	-1.0195
60675103	rs9868891	7.27986e-08	-0.779439	-1.90877e-10	0.0001183	0.399484	-1.90877e-10
60675279	rs62251532	1.27125e-07	-0.221965	-1.90877e-10	0.000268142	1.21777	-1.90877e-10
60675641	rs9814237	8.20194e-08	-0.66018	-1.90877e-10	0.000144335	0.598394	-1.90877e-10
60675740	rs1716730	1.36736e-08	-1.5501	-0.90157	7.75662e-06	-1.5393	-0.7859
60676149	rs7638754	7.33975e-08	-0.771246	-1.90877e-10	0.00012271	0.436085	-1.90877e-10
60676243	rs7638652	7.33975e-08	-0.771246	-1.90877e-10	0.00012271	0.436085	-1.90877e-10
60676512	rs73099272	6.01764e-06	3.63531	-1.90877e-10	0.00165916	3.04032	-1.90877e-10
60676829	rs11928674	7.29835e-08	-0.776903	-1.90877e-10	0.000121691	0.427747	-1.90877e-10
60676988	rs11921025	7.29835e-08	-0.776903	-1.90877e-10	0.000121691	0.427747	-1.90877e-10
60677349	rs116979597	4.83902e-08	-1.39717e-10	-1.18784	2.3837e-05	-1.39717e-10	-1.2025
60677502	rs9824756	9.05389e-08	-0.561357	-1.90877e-10	0.000166417	0.740752	-1.90877e-10
60677646	rs142625214	8.20327e-08	-1.39717e-10	-0.660019	4.54832e-05	-1.39717e-10	-0.5564
60677983	rs13321532	6.84983e-08	-0.840327	-1.90877e-10	0.000110772	0.333729	-1.90877e-10
60678026	rs1735454	9.51335e-09	-1.79392	-1.02052	5.23988e-06	-1.78853	-0.928911
60678220	rs139288408	5.08278e-08	-1.39717e-10	-1.13869	2.52283e-05	-1.39717e-10	-1.14577
60678268	rs11926456	6.69493e-08	-0.863201	-1.90877e-10	0.000107052	0.299576	-1.90877e-10
60678601	rs57004000	8.15355e-08	-0.666098	-1.90877e-10	0.000143101	0.589811	-1.90877e-10
60678824	rs115791771	9.29593e-08	-0.534975	-1.90877e-10	4.77011e-05	-0.508787	-1.90877e-10
60679865	rs9840473	6.69493e-08	-0.863201	-1.90877e-10	0.000107052	0.299576	-1.90877e-10
60680122	rs34591582	2.73397e-08	-0.543965	-1.21483	1.11501e-05	-0.744186	-1.21811
60680539	rs145439368	1.06532e-07	-0.398695	-1.90877e-10	0.000209599	0.971454	-1.90877e-10
60680564	rs62251534	6.88751e-08	-0.834842	-1.90877e-10	0.00011168	0.341899	-1.90877e-10
60680582	rs13096315	1.02531e-08	-1.65364	-1.08591	5.54639e-06	-1.61468	-1.04592
60680635	rs140939863	1.03615e-07	-0.426458	-1.90877e-10	5.86029e-05	-0.302958	-1.90877e-10
60680759	rs189375977	4.65324e-08	-1.22699	-1.90877e-10	4.78325e-05	-0.506036	-1.90877e-10
60680849	rs9845813	6.88751e-08	-0.834842	-1.90877e-10	0.00011168	0.341899	-1.90877e-10
60681361	rs1716722	1.35065e-08	-1.60678	-0.85718	7.69697e-06	-1.59037	-0.742548
60681685	rs35143592	7.23072e-08	-0.786212	-1.90877e-10	2.95128e-05	-0.988918	-1.90877e-10
60681992	rs1716721	1.36245e-08	-1.59666	-0.858605	7.89054e-06	-1.56609	-0.741985
60682953	rs9818734	6.80874e-08	-0.846344	-1.90877e-10	0.000109783	0.324759	-1.90877e-10
60683076	rs62251535	1.25435e-07	-0.235351	-1.90877e-10	0.000263223	1.19926	-1.90877e-10
60683165	rs7641604	6.80874e-08	-0.846344	-1.90877e-10	0.000109783	0.324759	-1.90877e-10
60683737	rs1735457	8.16487e-09	-1.80105	-1.16625	4.21099e-06	-1.79427	-1.14177
60683840	rs1735458	8.16487e-09	-1.80105	-1.16625	4.21099e-06	-1.79427	-1.14177
60684047	rs62251536	1.20519e-07	-0.275325	-1.90877e-10	6.23483e-05	-0.241006	-1.90877e-10
60684276	rs6446150	6.77171e-08	-0.851797	-1.90877e-10	0.000108893	0.31662	-1.90877e-10
60684634	rs7636178	6.84983e-08	-0.840327	-1.90877e-10	0.000110772	0.333729	-1.90877e-10
60684903	rs6791660	9.52287e-08	-0.510855	-1.90877e-10	4.69953e-05	-0.523695	-1.90877e-10
60684930	rs1716720	2.94185e-08	-1.68551	-1.90877e-10	1.61584e-05	-1.5913	-1.90877e-10
60685668	rs9816751	7.21251e-08	-0.788733	-1.90877e-10	0.000119585	0.410283	-1.90877e-10
60685844	rs9872622	7.33975e-08	-0.771246	-1.90877e-10	0.00012271	0.436085	-1.90877e-10
60686013	rs114578503	2.77105e-08	-1.74533	-1.90877e-10	1.33355e-05	-1.78331	-1.90877e-10
60686772	rs9839778	7.33975e-08	-0.771246	-1.90877e-10	0.00012271	0.436085	-1.90877e-10
60686952	rs1716723	1.25659e-08	-1.61277	-0.923381	7.41269e-06	-1.55488	-0.815674
60686981	rs9840107	7.29835e-08	-0.776903	-1.90877e-10	0.000121691	0.427747	-1.90877e-10
60687023	rs9878248	7.29835e-08	-0.776903	-1.90877e-10	0.000121691	0.427747	-1.90877e-10
60687062	rs9878020	6.96764e-08	-0.823274	-1.90877e-10	0.000113619	0.359105	-1.90877e-10
60687070	rs9878383	7.0063e-08	-0.817742	-1.90877e-10	0.000114556	0.367321	-1.90877e-10
60687188	rs74323669	2.61798e-08	-1.80215	-1.90877e-10	1.44442e-05	-1.70345	-1.90877e-10
60687270	rs78343106	8.59969e-09	-1.79758	-1.11783	4.8128e-06	-1.75106	-1.05141
60687417	rs62251537	7.25729e-08	-0.782545	-1.90877e-10	0.000120683	0.419423	-1.90877e-10
60687449	rs72875002	7.12816e-08	-0.800497	-1.90877e-10	0.000117522	0.392885	-1.90877e-10
60687540	rs143920927	8.49394e-09	-1.79327	-1.13451	4.76795e-06	-1.73872	-1.0731
60687785	rs9816956	7.25729e-08	-0.782545	-1.90877e-10	0.000120683	0.419423	-1.90877e-10
60687872	rs9874852	7.38569e-08	-0.765007	-1.90877e-10	0.000123843	0.445275	-1.90877e-10
60688008	rs9875027	7.08851e-08	-0.806076	-1.90877e-10	0.000116555	0.384623	-1.90877e-10
60688056	rs140806954	4.06609e-08	-0.220673	-1.1412	1.86023e-05	-0.286706	-1.16375
60688481	rs77734629	1.21113e-07	-0.270412	-1.90877e-10	0.000250735	1.15066	-1.90877e-10
60688836	rs7618351	7.25729e-08	-0.782545	-1.90877e-10	0.000120683	0.419423	-1.90877e-10
60689116	rs77657499	8.13555e-08	-0.668307	-1.90877e-10	4.09316e-05	-0.66184	-1.90877e-10
60689305	rs9311772	7.19138e-08	-0.791668	-1.90877e-10	0.000119067	0.405947	-1.90877e-10
60689368	rs9881065	7.21251e-08	-0.788733	-1.90877e-10	0.000119585	0.410283	-1.90877e-10
60689476	rs9861551	7.06739e-08	-0.80906	-1.90877e-10	0.000116041	0.3802	-1.90877e-10
60689578	rs9861707	7.27722e-08	-0.779803	-1.90877e-10	0.000121172	0.423469	-1.90877e-10
60689647	rs6774839	1.36038e-08	-1.43987	-1.01692	6.6782e-06	-1.45867	-1.01622
60689745	rs79428005	7.84184e-09	-1.78892	-1.21874	4.05648e-06	-1.7575	-1.21593
60689784	rs6772346	7.32278e-08	-0.773561	-1.90877e-10	0.000122293	0.432674	-1.90877e-10
60689812	rs62251538	1.3247e-07	-0.180778	-1.90877e-10	0.000317503	1.38675	-1.90877e-10
60690129	rs78420016	2.65241e-08	-1.78908	-1.90877e-10	1.36984e-05	-1.75646	-1.90877e-10
60690474	rs9811304	7.21251e-08	-0.788733	-1.90877e-10	0.000119585	0.410283	-1.90877e-10
60690495	rs9866844	7.21251e-08	-0.788733	-1.90877e-10	0.000119585	0.410283	-1.90877e-10
60690572	rs9828898	7.21251e-08	-0.788733	-1.90877e-10	0.000119585	0.410283	-1.90877e-10
60690843	rs62251539	7.21251e-08	-0.788733	-1.90877e-10	0.000119585	0.410283	-1.90877e-10
60690849	rs9832938	7.21251e-08	-0.788733	-1.90877e-10	0.000119585	0.410283	-1.90877e-10
60691191	rs9311773	7.21251e-08	-0.788733	-1.90877e-10	0.000119585	0.410283	-1.90877e-10
60691224	rs76199885	3.68939e-08	-1.45909	-1.90877e-10	1.49324e-05	-1.67021	-1.90877e-10
60691254	rs62251540	1.39622e-07	-0.1282	-1.90877e-10	0.000305095	1.34688	-1.90877e-10
60691531	rs62251541	1.38641e-07	-0.135249	-1.90877e-10	0.000302159	1.33721	-1.90877e-10
60691605	rs1735460	2.86122e-08	-1.7133	-1.90877e-10	1.60443e-05	-1.59839	-1.90877e-10
60691813	rs9838172	7.33975e-08	-0.771246	-1.90877e-10	0.00012271	0.436085	-1.90877e-10
60691888	rs9838335	7.25729e-08	-0.782545	-1.90877e-10	0.000120683	0.419423	-1.90877e-10
60692133	rs9838669	7.42782e-08	-0.759318	-1.90877e-10	0.000124884	0.453645	-1.90877e-10
60692292	rs9876876	7.43378e-08	-0.758516	-1.90877e-10	0.00010957	0.322818	-1.90877e-10
60692312	rs9839019	7.43378e-08	-0.758516	-1.90877e-10	0.00010957	0.322818	-1.90877e-10
60692321	rs116395588	3.76479e-08	-1.43886	-1.90877e-10	1.76594e-05	-1.50248	-1.90877e-10
60692832	rs9826128	7.43378e-08	-0.758516	-1.90877e-10	0.00010957	0.322818	-1.90877e-10
60693141	rs1735461	2.97215e-08	-1.67526	-1.90877e-10	1.69661e-05	-1.54253	-1.90877e-10
60693144	rs9826570	7.57114e-08	-0.740208	-1.90877e-10	0.000112466	0.348908	-1.90877e-10
60693238	rs76703193	5.18495e-08	-1.39717e-10	-1.11879	2.55892e-05	-1.39717e-10	-1.13157
60693253	rs1716725	2.22167e-08	-0.770443	-1.19585	7.66543e-06	-1.1348	-1.20223
60693267	rs9882477	7.61482e-08	-0.734455	-1.90877e-10	0.00011339	0.357093	-1.90877e-10
60693305	rs9844497	7.61482e-08	-0.734455	-1.90877e-10	0.00011339	0.357093	-1.90877e-10
60693359	rs185722562	2.62253e-08	-1.80041	-1.90877e-10	1.35938e-05	-1.76413	-1.90877e-10
60693580	rs9827312	7.61482e-08	-0.734455	-1.90877e-10	0.00011339	0.357093	-1.90877e-10
60693626	rs9827340	7.61482e-08	-0.734455	-1.90877e-10	0.00011339	0.357093	-1.90877e-10
60693896	rs79944090	8.06796e-09	-1.79841	-1.18083	4.31224e-06	-1.77436	-1.13793
60694205	rs1735462	2.95096e-08	-1.68242	-1.90877e-10	1.67925e-05	-1.55281	-1.90877e-10
60695069	rs73099293	3.38227e-08	-1.546	-1.90877e-10	1.48052e-05	-1.67876	-1.90877e-10
60695292	rs4393862	1.33882e-07	-0.170174	-1.90877e-10	0.000246688	1.13438	-1.90877e-10
60695316	rs1735463	1.13246e-08	-1.43919	-1.20096	8.23758e-06	-1.07818	-1.18686
60695507	rs1716726	4.42131e-08	-1.27812	-1.90877e-10	3.26398e-05	-0.888209	-1.90877e-10
60695629	rs1716727	1.28573e-08	-1.38216	-1.13106	4.85451e-06	-1.6469	-1.14693
60695638	rs1735464	3.00196e-08	-1.66529	-1.90877e-10	1.65992e-05	-1.56439	-1.90877e-10
60696156	rs62249265	1.50741e-07	-0.0515747	-1.90877e-10	0.000289022	1.29276	-1.90877e-10
60696313	rs62249266	1.44116e-07	-0.0965146	-1.90877e-10	0.000272231	1.23291	-1.90877e-10
60696460	rs1735465	3.68142e-08	-1.46125	-1.90877e-10	2.25343e-05	-1.2587	-1.90877e-10
60696891	rs62249267	4.65921e-08	-1.22571	-1.90877e-10	3.43224e-05	-0.837945	-1.90877e-10
60697069	rs189665430	1.3876e-07	-0.134394	-1.90877e-10	0.000258799	1.18231	-1.90877e-10
60697204	rs4405865	2.87334e-08	-1.70908	-1.90877e-10	1.56473e-05	-1.62344	-1.90877e-10
60697526	rs4256080	3.36312e-08	-1.55168	-1.90877e-10	1.87682e-05	-1.44158	-1.90877e-10
60697585	rs4292193	4.01617e-08	-1.37422	-1.90877e-10	2.37431e-05	-1.20645	-1.90877e-10
60697945	rs112106998	3.6421e-08	-1.47199	-1.90877e-10	2.06228e-05	-1.34735	-1.90877e-10
60701742	rs1735466	4.0157e-08	-1.37434	-1.90877e-10	2.30844e-05	-1.23459	-1.90877e-10
60702028	rs1735467	1.18991e-08	-1.42098	-1.16969	5.43345e-06	-1.52938	-1.15178
60702435	rs1716711	2.65054e-08	-1.78979	-1.90877e-10	1.40351e-05	-1.73218	-1.90877e-10
60702460	rs1716712	2.65173e-08	-1.78934	-1.90877e-10	1.405e-05	-1.73112	-1.90877e-10
60702537	rs78593005	5.0165e-08	-1.39717e-10	-1.15182	2.49339e-05	-1.39717e-10	-1.15752
60702828	rs9868595	2.65173e-08	-1.78934	-1.90877e-10	1.405e-05	-1.73112	-1.90877e-10
60702853	rs9831418	2.64479e-08	-1.79196	-1.90877e-10	1.39608e-05	-1.73749	-1.90877e-10
60702929	rs11130780	4.48915e-08	-1.26289	-1.90877e-10	3.33017e-05	-0.868133	-1.90877e-10
60702985	rs192041009	7.69062e-08	-1.39717e-10	-0.724549	3.69637e-05	-1.39717e-10	-0.763806
60703551	rs62249271	8.67677e-09	-1.75757	-1.14892	4.3667e-06	-1.80115	-1.09859
60703616	rs1735468	1.39394e-08	-1.45386	-0.978557	6.80294e-06	-1.56538	-0.891004
60703945	rs58195903	9.3533e-08	-0.528822	-1.90877e-10	0.000151327	0.645701	-1.90877e-10
60704297	rs1735469	3.07736e-08	-1.64048	-1.90877e-10	1.71452e-05	-1.53202	-1.90877e-10
60704776	rs148440868	2.89111e-08	-1.70291	-1.90877e-10	1.68023e-05	-1.55222	-1.90877e-10
60704815	rs1735470	3.12722e-08	-1.62441	-1.90877e-10	1.75032e-05	-1.51136	-1.90877e-10
60705150	rs1716744	2.69882e-08	-1.77174	-1.90877e-10	1.42519e-05	-1.71685	-1.90877e-10
60706566	rs1716746	2.75831e-08	-1.74993	-1.90877e-10	1.40842e-05	-1.72869	-1.90877e-10
60706579	rs13060811	1.16078e-08	-1.6704	-0.945056	5.4872e-06	-1.74786	-0.923465
60706631	rs17627239	8.50832e-09	-1.71385	-1.21224	3.88455e-06	-1.80016	-1.21658
60706912	rs9852628	3.01906e-07	0.642978	-1.90877e-10	0.000141403	0.577874	-1.90877e-10
60707254	rs17063868	4.39613e-08	-1.28383	-1.90877e-10	2.57603e-05	-1.12491	-1.90877e-10
60707933	rs114576587	2.6246e-08	-1.79962	-1.90877e-10	1.32983e-05	-1.78611	-1.90877e-10
60708557	rs62249273	2.2733e-08	-0.726963	-1.21635	1.53986e-05	-0.427611	-1.21185
60708593	rs1716747	1.26335e-07	0.982314	-1.21052	4.47089e-05	0.635503	-1.20907
60708706	rs62249274	1.35772e-07	-0.156161	-1.90877e-10	0.000251366	1.15317	-1.90877e-10
60708889	rs1716748	1.03935e-07	0.791879	-1.21525	3.74313e-05	0.463057	-1.21429
60708988	rs1716749	1.13636e-07	0.880739	-1.21487	3.98652e-05	0.525626	-1.21386
60709745	rs9860076	1.29679e-06	2.10051	-1.90877e-10	0.00183822	3.14281	-1.90877e-10
60710434	rs1735474	2.48436e-08	-0.638762	-1.21577	1.20778e-05	-0.664049	-1.21832
60710480	rs112696061	1.49557e-07	-0.0594615	-1.90877e-10	0.000286006	1.28227	-1.90877e-10
60710616	rs1716751	2.72659e-08	-0.547003	-1.2145	1.19857e-05	-0.672251	-1.21778
60711530	rs73101682	5.00192e-06	3.45044	-1.90877e-10	0.00132724	2.81711	-1.90877e-10
60711659	rs7643144	1.8679e-07	1.0102	-0.847347	5.72581e-05	0.451442	-0.777615
60711804	rs1716752	2.94657e-08	-1.68391	-1.90877e-10	1.49778e-05	-1.66717	-1.90877e-10
60711931	rs116180977	3.44653e-08	-1.52718	-1.90877e-10	2.30592e-05	-1.23568	-1.90877e-10
60712075	rs1716753	2.79724e-07	1.04603	-0.479368	0.000120828	0.782966	-0.362336
60712140	rs1623349	2.96568e-08	-1.11832	-0.559127	1.39652e-05	-1.32161	-0.41556
60712251	rs12492639	1.92765e-07	0.989118	-0.794782	6.54502e-05	0.535933	-0.728386
60712262	rs11923145	1.27228e-07	-0.221153	-1.90877e-10	0.00023035	1.06586	-1.90877e-10
60713681	rs62249302	1.68347e-07	0.0588911	-1.90877e-10	0.000203888	0.943827	-1.90877e-10
60713726	rs1716754	3.67492e-08	-0.244688	-1.21833	1.77183e-05	-0.280597	-1.21855
60713766	rs6802913	4.60578e-08	-0.368627	-0.868611	1.3137e-05	-0.983402	-0.814909
60714931	rs7636357	3.71656e-08	-0.518885	-0.932867	1.11915e-05	-1.07162	-0.886967
60715158	rs138626612	2.74985e-08	-1.753	-1.90877e-10	1.46613e-05	-1.68853	-1.90877e-10
60715166	rs1735475	4.04644e-08	-0.588672	-0.778042	1.47828e-05	-1.01843	-0.661851
60716037	rs2363681	3.81262e-08	-0.497928	-0.928307	1.16103e-05	-1.0375	-0.884346
60716214	rs6764043	3.90429e-08	-0.458855	-0.943619	1.18104e-05	-1.00228	-0.90248
60716472	rs6797892	1.38004e-07	-0.139851	-1.90877e-10	0.000256917	1.17501	-1.90877e-10
60716489	rs62249304	1.38004e-07	-0.139851	-1.90877e-10	0.000256917	1.17501	-1.90877e-10
60716756	rs7611967	2.64788e-08	-0.738584	-1.05221	9.18335e-06	-1.12869	-1.02766
60716973	rs7371970	9.32464e-09	-1.62007	-1.2144	5.31363e-06	-1.49677	-1.20669
60716974	rs7619756	1.27909e-08	-1.30597	-1.21243	4.51183e-06	-1.65122	-1.21582
60717147	rs1716743	8.80703e-09	-1.67972	-1.21186	4.84828e-06	-1.58492	-1.2102
60717163	rs58157803	6.76693e-08	-1.39717e-10	-0.852504	3.20958e-05	-1.39717e-10	-0.905017
60717816	rs13068173	3.60668e-08	-1.48176	-1.90877e-10	2.24762e-05	-1.26128	-1.90877e-10
60717960	rs1716742	1.57161e-08	-1.60384	-0.708609	7.38906e-06	-1.64545	-0.728293
60718261	rs115515589	3.45938e-08	-1.52346	-1.90877e-10	1.79564e-05	-1.4858	-1.90877e-10
60718401	rs72876942	4.1003e-07	0.949094	-1.90877e-10	0.000100358	0.235	-1.90877e-10
60718922	rs78937125	2.02832e-08	-1.16321	-0.894133	1.644e-05	-0.638973	-0.935049
60719139	rs1735476	1.17381e-07	0.795977	-1.09769	3.4059e-05	0.273084	-1.11873
60719423	rs1716741	6.77182e-08	0.360976	-1.21276	1.76153e-05	-0.29813	-1.20684
60719751	rs17063890	4.01543e-08	-1.37441	-1.90877e-10	2.29332e-05	-1.24116	-1.90877e-10
60720272	rs73103506	8.78745e-09	-1.70995	-1.18386	4.27234e-06	-1.71988	-1.2017
60720891	rs17627738	8.83377e-09	-1.71038	-1.17818	4.277e-06	-1.72282	-1.19767
60721185	rs1735477	3.56135e-08	-1.49441	-1.90877e-10	1.68907e-05	-1.54698	-1.90877e-10
60721778	rs1735478	3.35834e-08	-1.5531	-1.90877e-10	1.60161e-05	-1.60015	-1.90877e-10
60721875	rs7627621	4.06213e-08	-1.36284	-1.90877e-10	2.28742e-05	-1.24373	-1.90877e-10
60722025	rs57560924	8.86498e-08	0.0396145	-0.622057	2.79746e-05	-0.450841	-0.591603
60722549	rs77589722	2.18848e-08	-1.77281	-0.208533	1.05361e-05	-1.78735	-0.231587
60723298	rs62249306	2.22957e-06	3.5159	-0.873472	0.000395318	2.52314	-0.917188
60723337	rs34287614	1.90641e-08	-1.76824	-0.351085	9.08925e-06	-1.78887	-0.377781
60723525	rs112094634	3.17594e-08	-1.60895	-1.90877e-10	1.97059e-05	-1.39282	-1.90877e-10
60723910	rs741891	2.00577e-08	-1.14903	-0.919491	8.56997e-06	-1.2783	-0.947175
60723969	rs6779150	1.58695e-08	-1.62818	-0.674558	7.13863e-06	-1.70073	-0.707494
60724063	rs6779250	3.97183e-08	-1.38532	-1.90877e-10	1.69483e-05	-1.54357	-1.90877e-10
60724390	rs6781958	1.76589e-08	-1.62096	-0.574937	7.92855e-06	-1.6952	-0.608076
60724584	rs114208556	6.14936e-08	-0.948203	-1.90877e-10	3.14083e-05	-0.926669	-1.90877e-10
60724871	rs13090237	1.36886e-07	0.516786	-0.664773	6.51167e-05	0.49792	-0.695482
60725015	rs115969834	5.75796e-07	1.28862	-1.90877e-10	0.00040925	1.64059	-1.90877e-10
60725311	rs1716740	2.63541e-08	-1.79551	-1.90877e-10	1.30883e-05	-1.80202	-1.90877e-10
60725515	rs76211169	5.54713e-07	1.25132	-1.90877e-10	0.000393449	1.60121	-1.90877e-10
60725582	rs116937279	5.28325e-08	-1.39717e-10	-1.10001	2.66335e-05	-1.39717e-10	-1.09157
60725603	rs12493219	3.98862e-08	-1.38111	-1.90877e-10	1.71828e-05	-1.52984	-1.90877e-10
60726641	rs73103521	3.90677e-08	-1.40184	-1.90877e-10	4.38081e-05	-0.593924	-1.90877e-10
60726844	rs12631593	7.84677e-09	-1.78845	-1.21859	3.94476e-06	-1.78371	-1.21764
60727005	rs150130737	2.98393e-08	-1.67131	-1.90877e-10	1.46882e-05	-1.6867	-1.90877e-10
60727326	rs17031633	3.4429e-08	-1.52824	-1.90877e-10	1.97724e-05	-1.38946	-1.90877e-10
60727499	rs2205359	5.04172e-08	-0.0851528	-1.06165	2.1808e-05	-0.216783	-1.07468
60727958	rs760314	9.43473e-09	-1.64827	-1.17447	5.03834e-06	-1.59788	-1.15878
60728067	rs760315	6.33959e-08	0.298309	-1.21605	3.20554e-05	0.305227	-1.2115
60728223	rs79453605	8.11189e-08	-0.67122	-1.90877e-10	6.0544e-05	-0.270372	-1.90877e-10
60729115	rs11914567	9.64347e-09	-1.61506	-1.1858	5.55782e-06	-1.48266	-1.17588
60729232	rs77477030	2.98082e-08	-1.67235	-1.90877e-10	1.71132e-05	-1.53389	-1.90877e-10
60729909	rs2363683	2.63799e-08	-1.79453	-1.90877e-10	1.31341e-05	-1.79853	-1.90877e-10
60729972	rs74865621	1.75181e-08	-1.00825	-1.19565	1.66963e-05	-0.351503	-1.20705
60730152	rs139364729	9.37136e-08	-0.526893	-1.90877e-10	3.63155e-05	-0.781497	-1.90877e-10
60730525	rs17063899	2.87151e-08	-0.625663	-1.08405	1.10362e-05	-0.86956	-1.103
60730584	rs75741096	2.70893e-08	-1.768	-1.90877e-10	1.31859e-05	-1.79459	-1.90877e-10
60730657	rs961374	2.8119e-08	-0.535914	-1.19478	1.61861e-05	-0.38568	-1.20391
60731529	rs78765994	2.64573e-08	-1.7916	-1.90877e-10	1.31458e-05	-1.79764	-1.90877e-10
60731898	rs17679400	3.89471e-07	2.06641	-1.16876	0.000144171	1.78743	-1.19017
60731965	rs75966640	3.14489e-08	-1.61877	-1.90877e-10	1.85649e-05	-1.45247	-1.90877e-10
60731999	rs6783059	1.19009e-08	-1.38908	-1.20144	4.17947e-06	-1.72914	-1.21442
60732105	rs17063904	2.70069e-08	-1.77104	-1.90877e-10	1.31097e-05	-1.80039	-1.90877e-10
60732190	rs6796003	5.26891e-08	0.11553	-1.21826	7.10613e-05	1.10841	-1.21861
60732237	rs62249307	3.74702e-08	-1.44359	-1.90877e-10	1.58172e-05	-1.61264	-1.90877e-10
60732716	rs28697197	1.93564e-08	-0.909706	-1.19441	6.01348e-06	-1.38126	-1.19848
60733152	rs3920477	7.86106e-08	0.125747	-0.828376	3.03388e-05	-0.161298	-0.800016
60733409	rs112394262	1.43341e-08	-1.25782	-1.14668	5.79168e-06	-1.50615	-1.11117
60733427	rs78044154	7.96296e-08	-1.39717e-10	-0.68975	3.65195e-05	-1.39717e-10	-0.775896
60733537	rs2205360	8.58875e-09	-1.73634	-1.18034	4.08124e-06	-1.79319	-1.17415
60734277	rs13091058	6.39871e-08	-0.16496	-0.743495	2.82087e-05	-0.332405	-0.701707
60734720	rs147620821	5.7153e-08	-1.0214	-1.90877e-10	2.72099e-05	-1.07016	-1.90877e-10
60734957	rs9879376	6.5934e-08	0.0170464	-0.895528	2.47261e-05	-0.30282	-0.863062
60735081	rs142225808	7.48357e-08	-1.39717e-10	-0.751841	3.32585e-05	-1.39717e-10	-0.869431
60735099	rs115478349	6.2275e-08	-1.39717e-10	-0.935576	3.43275e-05	-1.39717e-10	-0.837795
60735216	rs77448845	1.05701e-07	-1.39717e-10	-0.406522	4.86197e-05	-1.39717e-10	-0.489713
60735438	rs17628405	8.51727e-09	-1.79121	-1.13383	5.12513e-06	-1.61336	-1.12623
60735900	rs34108453	2.02639e-07	0.244291	-1.90877e-10	0.000131666	0.506527	-1.90877e-10
60737133	rs6446152	1.20501e-08	-1.67801	-0.900053	7.65663e-06	-1.52023	-0.817943
60737211	rs78968176	2.8249e-08	-1.11056	-0.615519	2.62232e-05	-0.474129	-0.632968
60738685	rs78091203	3.93475e-08	-0.192188	-1.20252	2.45911e-05	0.0022902	-1.17365
60738960	rs112724716	1.26179e-08	-1.3503	-1.18172	8.42667e-06	-1.08652	-1.15582
60739923	rs6767314	7.11303e-08	0.214101	-1.01672	1.43567e-05	-0.749223	-0.960302
60740429	rs79582651	7.79943e-08	0.48163	-1.19213	9.692e-05	1.36155	-1.16141
60740480	rs9311779	8.45566e-08	-0.253784	-0.375931	2.58413e-05	-0.69979	-0.42198
60741548	rs62249308	2.19646e-07	1.50303	-1.17815	9.66179e-05	1.3341	-1.13708
60741663	rs79957300	9.90081e-09	-1.73957	-1.03495	5.38815e-06	-1.69622	-0.993324
60741689	rs9850579	1.70487e-08	-1.68955	-0.54151	7.30079e-06	-1.80203	-0.583725
60741700	rs17063922	4.02303e-08	-0.176479	-1.19604	4.34346e-05	0.577091	-1.17958
60742031	rs77774677	5.70699e-08	-1.02286	-1.90877e-10	2.95986e-05	-0.986016	-1.90877e-10
60742058	rs13063937	1.12412e-08	-1.68184	-0.965716	5.23468e-06	-1.79893	-0.919503
60742471	rs77327927	2.64259e-07	0.509795	-1.90877e-10	7.26091e-05	-0.088652	-1.90877e-10
60743058	rs4974255	5.1499e-08	-0.156422	-0.969152	1.19575e-05	-0.965349	-0.927033
60743101	rs4974256	5.09146e-08	-0.101902	-1.03508	1.15096e-05	-0.921394	-1.00917
60743122	rs4974239	5.31123e-08	-0.137211	-0.957517	1.23588e-05	-0.951634	-0.907738
60743231	rs6802326	4.88764e-08	-0.188237	-0.989605	1.10134e-05	-1.03179	-0.942845
60743319	rs17680010	9.62711e-09	-1.68868	-1.11387	4.47765e-06	-1.79467	-1.07997
60743458	rs13070504	1.11737e-08	-1.67182	-0.981756	4.5915e-06	-1.80115	-1.04838
60744333	rs7612949	2.14495e-08	-1.05293	-0.948502	9.76461e-06	-1.17758	-0.917403
60744378	rs146902121	4.74846e-08	-1.39717e-10	-1.20673	2.3885e-05	-1.39717e-10	-1.20049
60744470	rs75470348	3.23534e-08	-1.59042	-1.90877e-10	1.39823e-05	-1.73595	-1.90877e-10
60744858	rs79517905	1.05142e-07	-0.411828	-1.90877e-10	5.6739e-05	-0.335281	-1.90877e-10
60745635	rs7434129	4.4773e-08	-1.26553	-1.90877e-10	2.40183e-05	-1.19493	-1.90877e-10
60745669	rs1997582	7.5319e-08	0.470863	-1.21627	2.74213e-05	0.155871	-1.21829
60745686	rs79864724	4.70533e-08	-1.21585	-1.90877e-10	2.54415e-05	-1.13736	-1.90877e-10
60746277	rs62249310	3.10968e-08	-1.63003	-1.90877e-10	1.54835e-05	-1.63397	-1.90877e-10
60747216	rs17063928	4.73892e-08	-1.20874	-1.90877e-10	2.07887e-05	-1.33933	-1.90877e-10
60748133	rs2142294	3.14796e-08	-1.01604	-0.601753	1.54074e-05	-0.890011	-0.74888
60748153	rs79638604	3.68843e-08	-1.45935	-1.90877e-10	1.4556e-05	-1.69574	-1.90877e-10
60748255	rs17063933	3.73388e-08	-1.4471	-1.90877e-10	1.46325e-05	-1.69049	-1.90877e-10
60748726	rs4974227	1.17354e-08	-1.80195	-0.802576	5.18518e-06	-1.7771	-0.950836
60748842	rs6771383	2.98938e-08	-1.00802	-0.661467	1.48366e-05	-0.875091	-0.801551
60749233	rs115733010	2.92205e-08	-1.69227	-1.90877e-10	1.35718e-05	-1.76575	-1.90877e-10
60749606	rs74701508	4.28768e-08	-1.30881	-1.90877e-10	1.59273e-05	-1.6057	-1.90877e-10
60749861	rs77773625	4.65702e-08	-1.22618	-1.90877e-10	1.67997e-05	-1.55238	-1.90877e-10
60750062	rs1569346	3.05205e-08	-0.873075	-0.775663	1.55942e-05	-0.727365	-0.899476
60750560	rs6786508	4.07439e-08	-1.35983	-1.90877e-10	1.54306e-05	-1.63739	-1.90877e-10
60750988	rs73103570	5.92821e-08	-0.984829	-1.90877e-10	4.28988e-05	-0.614899	-1.90877e-10
60751317	rs7624678	4.14797e-08	-1.34193	-1.90877e-10	1.56327e-05	-1.62438	-1.90877e-10
60751568	rs28550945	4.20163e-08	-1.32908	-1.90877e-10	1.57586e-05	-1.61636	-1.90877e-10
60751671	rs2205342	1.0555e-08	-1.57844	-1.1321	6.95243e-06	-1.24043	-1.19422
60752004	rs7429680	1.8827e-08	-1.01702	-1.11482	1.07143e-05	-0.82437	-1.17779
60752059	rs11130781	2.04857e-08	-1.02483	-1.02257	1.21439e-05	-0.783499	-1.09342
60752818	rs13098348	1.05287e-08	-1.60028	-1.11275	6.83383e-06	-1.27537	-1.17649
60752914	rs13098545	1.07718e-08	-1.58378	-1.10643	6.73566e-06	-1.29386	-1.17246
60753126	rs13098466	1.04732e-08	-1.60765	-1.11067	6.37953e-06	-1.34548	-1.17517
60753157	rs74720804	2.79216e-08	-1.73774	-1.90877e-10	1.31319e-05	-1.7987	-1.90877e-10
60753366	rs9882068	1.90478e-08	-0.994063	-1.12612	1.05035e-05	-0.837275	-1.18476
60753662	rs13099811	1.05396e-08	-1.59109	-1.1209	6.60026e-06	-1.30506	-1.18157
60754195	rs79665172	4.28766e-08	-1.30881	-1.90877e-10	1.59613e-05	-1.60357	-1.90877e-10
60754206	rs57203484	1.0322e-08	-1.59829	-1.13457	6.4741e-06	-1.31613	-1.1898
60754288	rs57595293	1.03627e-08	-1.59829	-1.13063	6.48919e-06	-1.31613	-1.18747
60754376	rs75204433	4.20163e-08	-1.32908	-1.90877e-10	1.57586e-05	-1.61636	-1.90877e-10
60754752	rs13067083	1.87582e-08	-1.00827	-1.12723	1.03368e-05	-0.85281	-1.18523
60754840	rs72876976	3.89134e-08	-1.4058	-1.90877e-10	1.52308e-05	-1.65042	-1.90877e-10
60755000	rs12185984	2.06641e-08	-1.06423	-0.974513	1.13066e-05	-0.887641	-1.06072
60756204	rs2205344	1.07809e-08	-1.56968	-1.11968	6.63543e-06	-1.30032	-1.181
60756357	rs6765136	3.77678e-08	-1.43568	-1.90877e-10	1.49551e-05	-1.66869	-1.90877e-10
60756588	rs6780451	4.19714e-08	-1.33015	-1.90877e-10	1.59807e-05	-1.60236	-1.90877e-10
60757155	rs78738346	2.81001e-08	-1.73136	-1.90877e-10	1.59477e-05	-1.60443	-1.90877e-10
60757500	rs11130782	1.05913e-08	-1.57367	-1.13343	6.54208e-06	-1.30619	-1.18929
60757563	rs77366932	4.1453e-08	-1.34258	-1.90877e-10	1.58525e-05	-1.61042	-1.90877e-10
60757629	rs141115603	5.10583e-08	-1.39717e-10	-1.13417	2.53946e-05	-1.39717e-10	-1.13921
60757940	rs9879770	3.80083e-08	-1.42933	-1.90877e-10	1.50127e-05	-1.66485	-1.90877e-10
60758240	rs9880233	3.75523e-08	-1.4414	-1.90877e-10	1.49037e-05	-1.67213	-1.90877e-10
60758281	rs9842547	3.80083e-08	-1.42933	-1.90877e-10	1.50127e-05	-1.66485	-1.90877e-10
60758385	rs9842721	3.77678e-08	-1.43568	-1.90877e-10	1.49551e-05	-1.66869	-1.90877e-10
60758429	rs9825246	3.77678e-08	-1.43568	-1.90877e-10	1.49551e-05	-1.66869	-1.90877e-10
60758697	rs13059280	1.106e-08	-1.54212	-1.12168	6.89861e-06	-1.2602	-1.18223
60758793	rs9847131	2.33501e-08	-0.917238	-0.999295	1.28456e-05	-0.741223	-1.07952
60759129	rs6772782	3.62311e-08	-1.47722	-1.90877e-10	1.44094e-05	-1.70586	-1.90877e-10
60759272	rs6787897	2.39534e-08	-0.917238	-0.97379	1.31111e-05	-0.741223	-1.05906
60759462	rs11710207	1.11969e-08	-1.54212	-1.10938	6.95183e-06	-1.2602	-1.17454
60759742	rs17680697	4.23254e-08	-0.35997	-0.961778	1.29424e-05	-0.775213	-1.03802
60759780	rs17063959	3.53464e-08	-1.50194	-1.90877e-10	1.43877e-05	-1.70737	-1.90877e-10
60759781	rs75978791	6.2362e-08	-1.39717e-10	-0.934181	3.49757e-05	-1.39717e-10	-0.819089
60759854	rs13065371	1.13891e-08	-1.53392	-1.10056	7.07445e-06	-1.24838	-1.16887
60760207	rs13088864	2.24891e-08	-0.883492	-1.07061	1.16483e-05	-0.932382	-0.986199
60760808	rs9857754	3.71299e-08	-1.45271	-1.90877e-10	1.48034e-05	-1.67889	-1.90877e-10
60760828	rs143569903	1.32057e-06	-1.39717e-10	2.11868	0.000666118	-1.39717e-10	2.12772
60761015	rs11130783	4.11622e-08	-1.34962	-1.90877e-10	1.57807e-05	-1.61495	-1.90877e-10
60761312	rs9820935	8.42255e-09	-1.80205	-1.13418	4.18944e-06	-1.8001	-1.14107
60761316	rs9840977	1.8684e-08	-1.06054	-1.07893	9.9303e-06	-0.923648	-1.1545
60761454	rs57164580	4.11622e-08	-1.34962	-1.90877e-10	1.57807e-05	-1.61495	-1.90877e-10
60761472	rs13073028	9.61386e-09	-1.64558	-1.15835	5.59462e-06	-1.44798	-1.20396
60761527	rs57755919	4.17211e-08	-1.33613	-1.90877e-10	1.59188e-05	-1.60624	-1.90877e-10
60761571	rs9821406	1.23936e-08	-1.45978	-1.09017	5.28825e-06	-1.60955	-1.09871
60761890	rs78763729	3.89418e-07	0.897518	-1.90877e-10	0.000147622	0.620915	-1.90877e-10
60761962	rs78750187	4.74801e-08	-1.39717e-10	-1.20682	2.36028e-05	-1.39717e-10	-1.21238
60762020	rs71313791	2.71626e-08	-1.7653	-1.90877e-10	1.67038e-05	-1.55811	-1.90877e-10
60762197	rs13078149	4.74908e-08	-0.0728108	-1.13379	3.14265e-05	0.148369	-1.07446
60762575	rs12491786	1.12533e-08	-1.70349	-0.94299	5.20445e-06	-1.69396	-1.03027
60762577	rs114641266	5.35888e-08	-1.39717e-10	-1.0858	2.78854e-05	-1.39717e-10	-1.04564
60762719	rs13083707	3.59634e-08	-0.293859	-1.19078	1.9964e-05	-0.221924	-1.15789
60762738	rs9830935	8.72913e-09	-1.80205	-1.09842	4.3459e-06	-1.79783	-1.10668
60762982	rs139811493	5.48674e-08	-1.39717e-10	-1.06222	2.69795e-05	-1.39717e-10	-1.07866
60763089	rs13084123	3.81569e-08	-0.263511	-1.16192	2.37991e-05	-0.0205965	-1.1835
60763256	rs11919041	1.48987e-08	-1.14723	-1.21864	7.29596e-06	-1.17399	-1.21243
60763460	rs11923137	3.30646e-08	-0.366743	-1.20193	1.12214e-05	-0.738789	-1.21713
60763479	rs140214958	5.25093e-08	-1.39717e-10	-1.10615	2.72422e-05	-1.39717e-10	-1.06898
60763528	rs13084713	3.18909e-08	-0.403466	-1.20135	1.08746e-05	-0.770364	-1.21695
60763597	rs4974228	3.51444e-08	-0.681923	-0.825749	1.06475e-05	-1.11143	-0.896985
60764828	rs2364293	2.33772e-08	-1.0788	-0.83657	1.19283e-05	-0.939079	-0.95575
60764976	rs60700810	4.33745e-08	-1.29727	-1.90877e-10	2.92125e-05	-0.999145	-1.90877e-10
60765084	rs13096204	7.35583e-08	0.430515	-1.19957	2.92378e-05	0.21729	-1.21557
60765287	rs77221380	1.15148e-08	-1.51831	-1.10519	4.51694e-06	-1.70464	-1.16127
60765448	rs74910736	5.35533e-08	-1.39717e-10	-1.08646	2.78644e-05	-1.39717e-10	-1.04639
60765994	rs73105412	5.31089e-08	-1.09479	-1.90877e-10	3.75434e-05	-0.748245	-1.90877e-10
60766064	rs2205345	7.19974e-08	0.405088	-1.19559	2.85888e-05	0.193111	-1.21384
60766151	rs2205346	9.08843e-09	-1.78958	-1.07055	4.57218e-06	-1.77402	-1.07973
60766324	rs7633027	6.23321e-08	0.266679	-1.20134	2.50058e-05	0.0616264	-1.21626
60766372	rs73105415	2.73311e-08	-1.75911	-1.90877e-10	1.30867e-05	-1.80215	-1.90877e-10
60766378	rs7611737	7.00426e-08	0.382096	-1.20013	2.79161e-05	0.171255	-1.21579
60766875	rs926139	1.60635e-08	-1.63114	-0.659454	7.23997e-06	-1.58946	-0.804669
60767023	rs77665088	5.32609e-08	-1.39717e-10	-1.09193	2.76906e-05	-1.39717e-10	-1.05265
60767149	rs17063967	4.34659e-08	-1.29516	-1.90877e-10	2.87976e-05	-1.01345	-1.90877e-10
60767452	rs12492901	3.24435e-08	-0.641509	-0.946127	9.93474e-06	-1.04569	-1.03201
60767700	rs11709918	3.07289e-08	-0.441808	-1.20012	1.03055e-05	-0.876982	-1.16408
60767922	rs9849413	3.77427e-08	-0.227749	-1.2086	1.27969e-05	-0.605926	-1.21862
60768379	rs71313793	2.84886e-08	-1.71763	-1.90877e-10	1.95262e-05	-1.40198	-1.90877e-10
60768686	rs9854360	8.93109e-08	0.560106	-1.13512	3.63332e-05	0.380834	-1.16184
60768693	rs12489644	1.23233e-08	-1.48457	-1.07107	4.72525e-06	-1.68447	-1.13635
60768929	rs2064011	7.07641e-08	0.399936	-1.20772	2.90985e-05	0.215163	-1.21822
60769380	rs2064012	4.94966e-08	-0.238077	-0.927155	2.59361e-05	-0.0847511	-1.03335
60769615	rs55897133	4.24479e-08	-1.31886	-1.90877e-10	2.79568e-05	-1.04308	-1.90877e-10
60769788	rs73836123	5.3897e-08	-1.39717e-10	-1.08006	2.80683e-05	-1.39717e-10	-1.0391
60769884	rs77041215	4.76133e-08	-1.20402	-1.90877e-10	3.22343e-05	-0.900713	-1.90877e-10
60770495	rs79652124	1.23458e-08	-1.49802	-1.0558	4.74122e-06	-1.6926	-1.12485
60770560	rs79532621	3.25174e-08	-1.58536	-1.90877e-10	1.74708e-05	-1.51321	-1.90877e-10
60770570	rs6801955	3.14847e-08	-0.398895	-1.21874	1.11088e-05	-0.754476	-1.21153
60771108	rs6791644	9.46335e-09	-1.80126	-1.01845	4.84241e-06	-1.69704	-1.09929
60771321	rs6794160	1.10378e-08	-1.78323	-0.882576	5.8497e-06	-1.62525	-0.9821
60771432	rs17063986	4.23292e-08	-1.32166	-1.90877e-10	2.78588e-05	-1.04659	-1.90877e-10
60771593	rs66487729	4.1924e-08	-1.33128	-1.90877e-10	2.75245e-05	-1.05867	-1.90877e-10
60771685	rs58033755	8.89336e-09	-1.79868	-1.08316	4.44948e-06	-1.78903	-1.09193
60771914	rs17063990	1.22742e-08	-1.49001	-1.06962	4.69024e-06	-1.68777	-1.14049
60772051	rs56129149	9.71467e-09	-1.7916	-1.0019	5.263e-06	-1.62945	-1.08359
60772124	rs56228932	9.64836e-09	-1.79845	-1.0019	5.02336e-06	-1.67605	-1.08359
60772302	rs62249311	5.64486e-07	2.47032	-1.20154	0.000275793	2.40341	-1.1575
60772481	rs6790615	1.13921e-08	-1.76941	-0.8648	6.17016e-06	-1.58687	-0.967149
60772609	rs55868432	1.13921e-08	-1.76941	-0.8648	6.17016e-06	-1.58687	-0.967149
60772637	rs56364277	4.33467e-08	-1.2979	-1.90877e-10	2.86991e-05	-1.01688	-1.90877e-10
60772848	rs66481821	4.17338e-08	-1.33582	-1.90877e-10	2.73676e-05	-1.06438	-1.90877e-10
60773368	rs67260172	4.14581e-08	-1.34245	-1.90877e-10	2.71402e-05	-1.07272	-1.90877e-10
60773442	rs67843484	4.12732e-08	-1.34692	-1.90877e-10	2.69878e-05	-1.07836	-1.90877e-10
60773549	rs116908252	4.81688e-08	-1.39717e-10	-1.19243	2.38705e-05	-1.39717e-10	-1.2011
60773613	rs116219306	5.32657e-08	-1.39717e-10	-1.09184	2.76934e-05	-1.39717e-10	-1.05255
60773811	rs6794439	9.30674e-09	-1.79514	-1.04126	4.64621e-06	-1.78274	-1.05495
60773839	rs2142295	4.04156e-08	-1.36792	-1.90877e-10	2.62809e-05	-1.1049	-1.90877e-10
60773958	rs75775878	4.97675e-08	-1.39717e-10	-1.15977	2.49036e-05	-1.39717e-10	-1.15873
60774117	rs1014856	1.25156e-08	-1.46278	-1.07738	4.74268e-06	-1.67106	-1.14608
60774324	rs6797329	9.30639e-09	-1.79292	-1.04352	4.65285e-06	-1.77914	-1.05712
60774398	rs6786213	3.83097e-08	-0.324892	-1.09654	2.01652e-05	-0.196412	-1.17337
60774815	rs9866819	1.37668e-08	-1.75691	-0.687962	7.35828e-06	-1.73017	-0.647749
60775023	rs9311780	1.63651e-08	-1.32065	-0.951332	1.05631e-05	-1.06048	-0.955893
60775069	rs9829212	1.10718e-08	-1.72551	-0.937222	4.68204e-06	-1.79639	-1.03362
60775183	rs4974240	4.20607e-08	-0.224472	-1.10355	2.23751e-05	-0.0917865	-1.17401
60775214	rs4974229	1.28879e-08	-1.42388	-1.08697	4.82761e-06	-1.64649	-1.15291
60775382	rs9311781	9.28311e-09	-1.79211	-1.04683	4.64395e-06	-1.77787	-1.06031
60775460	rs4974241	1.07439e-08	-1.71922	-0.973584	4.47526e-06	-1.79457	-1.08061
60775621	rs73107606	4.99707e-08	-1.1557	-1.90877e-10	3.41971e-05	-0.841601	-1.90877e-10
60775775	rs76688592	1.3035e-08	-1.4145	-1.08501	4.81801e-06	-1.64044	-1.16094
60775968	rs6777650	9.66349e-09	-1.7809	-1.01789	4.80897e-06	-1.77079	-1.03247
60776375	rs77033705	1.28978e-08	-1.41952	-1.09056	4.78503e-06	-1.64368	-1.16457
60776652	rs12632664	3.19856e-08	-0.461144	-1.14071	1.08764e-05	-0.881846	-1.1053
60776948	rs115927108	3.19928e-08	-1.60162	-1.90877e-10	1.44756e-05	-1.70128	-1.90877e-10
60777308	rs67310975	4.23292e-08	-1.32166	-1.90877e-10	2.78588e-05	-1.04659	-1.90877e-10
60777554	rs9823013	5.093e-08	-0.264379	-0.872306	2.68862e-05	-0.0973023	-0.984827
60777582	rs9878766	5.10455e-08	-0.242823	-0.891595	2.70721e-05	-0.0746095	-1.00063
60777603	rs74542322	1.3247e-08	-1.39458	-1.08879	4.85528e-06	-1.62749	-1.16618
60777647	rs9878801	1.97004e-08	-0.969987	-1.11651	8.66149e-06	-1.02951	-1.18535
60777932	rs12492010	1.32522e-08	-1.39409	-1.08888	4.85686e-06	-1.62717	-1.16618
60778034	rs75193339	2.1584e-07	-1.39717e-10	0.307403	0.000104092	-1.39717e-10	0.27153
60778809	rs61474493	1.30862e-08	-1.40486	-1.09072	4.81724e-06	-1.6342	-1.16734
60779097	rs73107613	4.25249e-08	-1.31705	-1.90877e-10	2.80204e-05	-1.04081	-1.90877e-10
60779192	rs55881566	1.96336e-08	-1.50341	-0.586482	1.20293e-05	-1.28955	-0.596846
60780061	rs57394873	1.45594e-08	-1.49451	-0.89439	5.40275e-06	-1.69049	-0.996344
60780470	rs13094165	3.6467e-08	-0.40521	-1.06552	1.29985e-05	-0.783207	-1.0257
60780497	rs13093744	3.70008e-08	-0.38773	-1.06847	1.31505e-05	-0.76827	-1.02902
60780699	rs7639167	8.31689e-08	0.527314	-1.17358	3.56747e-05	0.390861	-1.19016
60780830	rs73107616	4.39599e-08	-1.28386	-1.90877e-10	2.66423e-05	-1.09124	-1.90877e-10
60780879	rs7650786	8.72707e-08	0.575454	-1.17358	3.73809e-05	0.437578	-1.19016
60780913	rs4974230	2.938e-08	-1.11203	-0.574796	1.44109e-05	-0.975928	-0.729829
60781260	rs6809918	8.4749e-08	0.551324	-1.17877	3.62801e-05	0.414159	-1.19663
60781329	rs114326675	1.23676e-08	-1.77066	-0.781393	6.15665e-06	-1.75062	-0.805591
60781395	rs77539181	1.23676e-08	-1.77066	-0.781393	6.15665e-06	-1.75062	-0.805591
60781444	rs6797903	2.17948e-08	-1.12517	-0.860299	1.08988e-05	-0.990312	-0.994777
60781475	rs6764320	2.02549e-08	-1.20262	-0.856119	1.00434e-05	-1.07535	-0.991471
60781694	rs148243527	4.95223e-08	-1.39717e-10	-1.16471	2.52267e-05	-1.39717e-10	-1.14584
60781895	rs6762120	2.05491e-08	-1.17648	-0.867838	1.02411e-05	-1.0466	-1.00073
60781899	rs6762122	2.06203e-08	-1.17302	-0.867838	1.04993e-05	-1.0217	-1.00073
60782006	rs9754707	2.02738e-08	-1.16384	-0.893965	1.01737e-05	-1.03272	-1.02122
60782102	rs2736731	1.85038e-08	-1.26612	-0.883046	9.114e-06	-1.15125	-1.01268
60782122	rs2594171	1.85038e-08	-1.26612	-0.883046	9.114e-06	-1.15125	-1.01268
60782218	rs2594170	1.96002e-08	-1.25088	-0.840719	9.63987e-06	-1.12859	-0.979246
60782381	rs2594169	2.04393e-08	-1.227	-0.822679	1.00584e-05	-1.10222	-0.963109
60782560	rs2594168	2.72106e-08	-1.20262	-0.560911	1.3239e-05	-1.07535	-0.715224
60782743	rs2594167	1.96708e-08	-1.26532	-0.822679	9.71686e-06	-1.13677	-0.963109
60782968	rs12054388	4.81816e-08	-1.39717e-10	-1.19216	2.42134e-05	-1.39717e-10	-1.18684
60783600	rs73107633	4.68652e-08	-1.21986	-1.90877e-10	2.87068e-05	-1.01661	-1.90877e-10
60783641	rs77343469	1.24529e-08	-1.76895	-0.776233	6.27761e-06	-1.73618	-0.800575
60783741	rs2736732	1.44542e-08	-1.78466	-0.611498	7.21744e-06	-1.62724	-0.770002
60784143	rs2594166	1.82922e-08	-1.3305	-0.830158	8.78806e-06	-1.21693	-0.983421
60784145	rs2594165	1.82125e-08	-1.3305	-0.834527	8.88358e-06	-1.21693	-0.97261
60784303	rs78732299	3.37573e-08	-0.514514	-1.03342	1.21027e-05	-0.900674	-0.979641
60784320	rs2594164	1.92663e-08	-1.27425	-0.834527	9.45626e-06	-1.15446	-0.97261
60784586	rs114324998	5.67049e-08	-1.39717e-10	-1.02928	2.98608e-05	-1.39717e-10	-0.977196
60784594	rs2736733	3.91194e-08	-0.958489	-0.442028	1.11775e-05	-1.33548	-0.624358
60784672	rs2594162	2.01389e-08	-1.20262	-0.861863	1.00142e-05	-1.07535	-0.994388
60784699	rs149294295	2.68115e-08	-1.77831	-1.90877e-10	1.34245e-05	-1.77666	-1.90877e-10
60784973	rs2251704	2.08757e-08	-1.28575	-0.742798	1.00005e-05	-1.1672	-0.903903
60785029	rs2736734	2.6908e-08	-1.20262	-0.572094	1.31102e-05	-1.07535	-0.725003
60785043	rs2251707	2.6908e-08	-1.20262	-0.572094	1.31102e-05	-1.07535	-0.725003
60785423	rs2594160	1.88529e-08	-1.29987	-0.830597	9.29959e-06	-1.17431	-0.969463
60785458	rs2736735	3.25957e-08	-1.58296	-1.90877e-10	1.3524e-05	-1.76928	-1.90877e-10
60786213	rs55965540	3.13184e-08	-1.62293	-1.90877e-10	1.33968e-05	-1.77873	-1.90877e-10
60786324	rs73836145	1.22851e-08	-1.78235	-0.776395	6.13102e-06	-1.75965	-0.800733
60786330	rs35100604	5.34041e-08	-0.115542	-0.973706	1.57027e-05	-0.695945	-0.923966
60786861	rs76284788	4.47309e-08	-1.26647	-1.90877e-10	2.71897e-05	-1.0709	-1.90877e-10
60787349	rs117954582	5.78184e-08	-1.39717e-10	-1.00983	2.72748e-05	-1.39717e-10	-1.06778
60787599	rs1447927	4.15653e-08	-0.466783	-0.873088	1.11785e-05	-0.95184	-1.00791
60787918	rs73836148	4.22124e-08	-0.454331	-0.870092	1.13793e-05	-0.941898	-1.00005
60787990	rs35746862	4.19423e-08	-0.466783	-0.864058	1.13208e-05	-0.95184	-0.995262
60788788	rs1447926	1.42922e-08	-1.80074	-0.606686	6.80943e-06	-1.68957	-0.765864
60788830	rs58299228	2.67591e-08	-1.78026	-1.90877e-10	1.32091e-05	-1.79284	-1.90877e-10
60789574	rs735667	3.25852e-08	-0.444752	-1.13853	1.31209e-05	-0.69247	-1.10706
60789602	rs114685364	3.59808e-08	-1.48415	-1.90877e-10	1.62838e-05	-1.58357	-1.90877e-10
```
