## Supplementary material for "Characterization of shared and ancestry-specific signals driving complex traits using multi-ancestry fine-mapping": susiex_nc3.cs80.summary

```
# chr3:59790063-60790063
CS_ID	CS_LENGTH	CS_PURITY	MAX_PIP_SNP	BP	REF_ALLELE	ALT_ALLELE	REF_FRQ	BETA	SE	-LOG10P	MAX_PIP	POST-HOC_PROB_POP1	POST-HOC_PROB_POP2
1	6	0.986661	rs9813516	60293004	A,A	G,G	0.651093,0.190476	0.0247998,0.0151832	0.00414823,0.010886	8.64715,0.78757	0.201202	0.999539	0.334401
2	44	0.000562071	rs10510839	60322861	A,A	T,T	0.583499,0.794643	-0.0159523,-0.0221962	0.00401062,0.0105819	4.15713,1.44438	0.08247	0.701641	0.564689
```
