## Supplementary material for "Characterization of shared and ancestry-specific signals driving complex traits using multi-ancestry fine-mapping": s1.afreq

```
#CHROM	ID	REF	ALT	ALT_FREQS	OBS_CT
3	rs76194795	A	G	0.0606362	1006
3	rs62251428	A	G	0.0626243	1006
3	rs78550849	G	T	0.026839	1006
3	rs9829530	C	T	0.189861	1006
3	rs150758768	A	T	0.0208748	1006
3	rs6783445	C	T	0.151093	1006
3	rs9830178	C	T	0.028827	1006
3	rs727777	T	C	0.291252	1006
3	rs727779	T	C	0.199801	1006
3	rs72883802	T	C	0.0447316	1006
3	rs2367833	T	A	0.911531	1006
3	rs57998404	A	C	0.297217	1006
3	rs62251429	A	T	0.122266	1006
3	rs78051265	C	T	0.0298211	1006
3	rs9843385	T	C	0.377734	1006
3	rs35560458	A	G	0.195825	1006
3	rs116229196	A	G	0.0228628	1006
3	rs115421100	G	T	0.00994036	1006
3	rs17068548	T	G	0.129225	1006
3	rs7650905	G	T	0.0298211	1006
3	rs140691538	C	T	0.027833	1006
3	rs17031727	C	T	0.121272	1006
3	rs55640230	C	A	0.121272	1006
3	rs56063411	G	A	0.12326	1006
3	rs55970497	C	T	0.121272	1006
3	rs17031729	A	C	0.128231	1006
3	rs2122798	G	A	0.0328032	1006
3	rs17031738	T	C	0.121272	1006
3	rs73849121	G	A	0.121272	1006
3	rs55910650	G	C	0.195825	1006
3	rs6768504	A	G	0.633201	1006
3	rs6808191	T	A	0.0347913	1006
3	rs73110863	C	T	0.0198807	1006
3	rs59224036	C	T	0.122266	1006
3	rs58614274	A	G	0.122266	1006
3	rs56227221	A	C	0.129225	1006
3	rs55801822	T	G	0.122266	1006
3	rs62251435	G	A	0.00994036	1006
3	rs1403699	C	T	0.4334	1006
3	rs1403700	A	G	0.690855	1006
3	rs1829888	A	T	0.129225	1006
3	rs17394121	C	T	0.188867	1006
3	rs79967534	G	C	0.0666004	1006
3	rs17394170	T	G	0.187873	1006
3	rs75411387	G	A	0.0656064	1006
3	rs80336846	G	A	0.027833	1006
3	rs62251436	C	G	0.106362	1006
3	rs62251437	C	T	0.104374	1006
3	rs1545458	A	G	0.415507	1006
3	rs4688397	A	C	0.152087	1006
3	rs77127663	C	T	0.0397614	1006
3	rs6773908	T	C	0.172962	1006
3	rs79932351	G	A	0.0218688	1006
3	rs114438469	G	A	0.0159046	1006
3	rs1376474	T	G	0.0377734	1006
3	rs7639958	A	C	0.11829	1006
3	rs7639959	A	T	0.11829	1006
3	rs1451301	T	C	0.642147	1006
3	rs6445345	C	T	0.446322	1006
3	rs12636239	C	T	0.0367793	1006
3	rs4019053	G	A	0.117296	1006
3	rs2887098	C	T	0.116302	1006
3	rs2367834	G	A	0.116302	1006
3	rs73110875	T	G	0.116302	1006
3	rs73849129	G	C	0.0367793	1006
3	rs9865192	G	C	0.12326	1006
3	rs74863288	C	T	0.11829	1006
3	rs9831472	A	G	0.0417495	1006
3	rs2167355	T	G	0.156064	1006
3	rs13085353	C	T	0.100398	1006
3	rs77042766	C	A	0.192843	1006
3	rs12638327	C	T	0.0367793	1006
3	rs73110877	G	A	0.116302	1006
3	rs114246902	T	C	0.0248509	1006
3	rs9810713	C	T	0.192843	1006
3	rs2367835	A	G	0.0367793	1006
3	rs9811151	G	C	0.15507	1006
3	rs60982615	G	T	0.359841	1006
3	rs13065983	A	G	0.590457	1006
3	rs73110882	C	T	0.116302	1006
3	rs11707206	G	A	0.291252	1006
3	rs11711289	T	C	0.294235	1006
3	rs6801210	A	T	0.181909	1006
3	rs6777067	G	A	0.182903	1006
3	rs73110888	A	G	0.187873	1006
3	rs7645736	A	G	0.181909	1006
3	rs7623778	C	A	0.166998	1006
3	rs116663185	G	A	0.0248509	1006
3	rs1530856	C	T	0.562624	1006
3	rs73110892	C	T	0.100398	1006
3	rs12374033	T	C	0.267396	1006
3	rs114318266	A	G	0.054672	1006
3	rs4398427	C	A	0.884692	1006
3	rs12631666	T	A	0.109344	1006
3	rs57404150	G	C	0.100398	1006
3	rs6804052	T	A	0.0755467	1006
3	rs935794	G	A	0.686879	1006
3	rs55905971	G	A	0.331014	1006
3	rs935793	G	A	0.796223	1006
3	rs1451314	C	T	0.354871	1006
3	rs73112609	T	C	0.0854871	1006
3	rs79154707	T	C	0.0387674	1006
3	rs13099553	T	C	0.272366	1006
3	rs13099766	T	C	0.271372	1006
3	rs77021208	C	T	0.0387674	1006
3	rs74653517	C	A	0.0357853	1006
3	rs13082843	C	T	0.191849	1006
3	rs75781148	C	T	0.0377734	1006
3	rs76834879	A	G	0.0377734	1006
3	rs62252073	G	A	0.0745527	1006
3	rs4688398	T	C	0.40159	1006
3	rs6790210	G	A	0.0854871	1006
3	rs56686813	G	T	0.0357853	1006
3	rs17068589	C	T	0.0298211	1006
3	rs62252074	G	A	0.0745527	1006
3	rs6766009	A	G	0.308151	1006
3	rs11920956	G	A	0.517893	1006
3	rs75356240	G	C	0.115308	1006
3	rs73849137	G	C	0.0168986	1006
3	rs6806334	T	C	0.333996	1006
3	rs6793874	C	G	0.579523	1006
3	rs17394613	C	T	0.0228628	1006
3	rs17068597	T	C	0.15507	1006
3	rs6445346	C	T	0.913519	1006
3	rs12630302	C	A	0.16004	1006
3	rs11130927	A	G	0.253479	1006
3	rs10866066	T	C	0.399602	1006
3	rs10866067	G	A	0.399602	1006
3	rs1975649	T	C	0.652087	1006
3	rs13074683	C	G	0.384692	1006
3	rs1562859	G	A	0.240557	1006
3	rs1975650	C	T	0.235586	1006
3	rs9823776	G	A	0.215706	1006
3	rs4688168	A	G	0.0248509	1006
3	rs4688169	G	A	0.0248509	1006
3	rs4688170	G	C	0.0218688	1006
3	rs4688399	G	A	0.222664	1006
3	rs4688400	G	A	0.183897	1006
3	rs2122799	C	T	0.161034	1006
3	rs7650629	G	A	0.354871	1006
3	rs7628621	A	G	0.634195	1006
3	rs13319407	C	A	0.189861	1006
3	rs13319524	G	T	0.189861	1006
3	rs1376478	A	G	0.610338	1006
3	rs1376477	A	T	0.162028	1006
3	rs71298652	A	G	0.0337972	1006
3	rs1376476	C	T	0.611332	1006
3	rs62252075	C	T	0.0258449	1006
3	rs9855522	G	A	0.353877	1006
3	rs146632886	A	G	0.00994036	1006
3	rs1839734	G	C	0.611332	1006
3	rs9859772	C	A	0.190855	1006
3	rs115500995	C	T	0.0198807	1006
3	rs1451306	T	C	0.370775	1006
3	rs12491065	G	A	0.370775	1006
3	rs2122797	G	A	0.185885	1006
3	rs1839733	A	G	0.611332	1006
3	rs115187377	C	T	0.0159046	1006
3	rs145862630	C	A	0.0178926	1006
3	rs79969894	G	A	0.170974	1006
3	rs11708068	T	C	0.241551	1006
3	rs115784271	G	A	0.0228628	1006
3	rs2060757	C	T	0.363817	1006
3	rs9829451	T	A	0.170974	1006
3	rs2060758	C	T	0.187873	1006
3	rs2060759	C	T	0.188867	1006
3	rs74763170	G	A	0.119284	1006
3	rs7629131	T	C	0.188867	1006
3	rs12629319	G	A	0.238569	1006
3	rs12492837	A	G	0.116302	1006
3	rs28738794	C	T	0.187873	1006
3	rs74477723	A	G	0.026839	1006
3	rs6790592	T	C	0.242545	1006
3	rs6445347	A	T	0.243539	1006
3	rs73831832	T	C	0.0198807	1006
3	rs13088837	A	G	0.242545	1006
3	rs34746516	T	G	0.242545	1006
3	rs9841251	A	C	0.385686	1006
3	rs78568828	T	C	0.026839	1006
3	rs9833946	T	A	0.416501	1006
3	rs17068655	T	A	0.0357853	1006
3	rs17068658	A	G	0.250497	1006
3	rs744414	G	C	0.416501	1006
3	rs73112644	C	T	0.185885	1006
3	rs9838395	T	A	0.417495	1006
3	rs116341973	A	G	0.0328032	1006
3	rs9856949	A	G	0.170974	1006
3	rs935787	T	C	0.417495	1006
3	rs935788	A	C	0.612326	1006
3	rs935789	A	G	0.416501	1006
3	rs6445348	T	C	0.416501	1006
3	rs17068691	T	C	0.0387674	1006
3	rs6778481	T	G	0.416501	1006
3	rs6765895	G	A	0.416501	1006
3	rs4688401	A	G	0.416501	1006
3	rs17068721	T	G	0.0387674	1006
3	rs4133197	C	G	0.416501	1006
3	rs4688171	A	G	0.245527	1006
3	rs1451308	T	C	0.569583	1006
3	rs6772726	G	T	0.416501	1006
3	rs7641737	A	G	0.611332	1006
3	rs7631507	T	A	0.167992	1006
3	rs6445349	G	C	0.167992	1006
3	rs6445350	G	A	0.417495	1006
3	rs6445351	A	T	0.417495	1006
3	rs17068742	T	G	0.248509	1006
3	rs12630244	C	T	0.242545	1006
3	rs74954460	A	C	0.0258449	1006
3	rs17068745	C	A	0.157058	1006
3	rs17068749	C	T	0.00994036	1006
3	rs145252867	C	T	0.0119284	1006
3	rs76988459	T	C	0.0596421	1006
3	rs114422384	G	A	0.0248509	1006
3	rs12488538	C	T	0.186879	1006
3	rs6783555	C	T	0.410537	1006
3	rs6799191	T	C	0.413519	1006
3	rs6799373	T	C	0.413519	1006
3	rs9829035	C	T	0.611332	1006
3	rs764924	T	C	0.219682	1006
3	rs10461042	C	T	0.0228628	1006
3	rs764925	C	G	0.413519	1006
3	rs10460967	T	G	0.0228628	1006
3	rs1901303	A	G	0.414513	1006
3	rs7430968	G	C	0.219682	1006
3	rs1847726	T	C	0.415507	1006
3	rs9838946	G	A	0.413519	1006
3	rs4688402	A	G	0.413519	1006
3	rs114670468	G	A	0.0178926	1006
3	rs4688403	A	C	0.413519	1006
3	rs4688404	G	T	0.413519	1006
3	rs6445353	G	A	0.612326	1006
3	rs7621914	G	A	0.413519	1006
3	rs7621849	C	G	0.413519	1006
3	rs7633619	T	C	0.413519	1006
3	rs4306846	G	A	0.219682	1006
3	rs4257544	C	T	0.186879	1006
3	rs935791	A	G	0.414513	1006
3	rs935792	G	A	0.414513	1006
3	rs12634041	C	G	0.242545	1006
3	rs9868945	T	C	0.413519	1006
3	rs9849131	C	T	0.413519	1006
3	rs74908569	C	T	0.0387674	1006
3	rs6779281	G	T	0.413519	1006
3	rs6803417	A	C	0.413519	1006
3	rs6794733	T	A	0.413519	1006
3	rs6781972	G	A	0.413519	1006
3	rs17068808	A	G	0.414513	1006
3	rs79099631	A	C	0.167992	1006
3	rs6785410	C	T	0.413519	1006
3	rs6798336	T	C	0.413519	1006
3	rs114465905	C	G	0.0129225	1006
3	rs6809418	A	T	0.413519	1006
3	rs34506140	G	C	0.219682	1006
3	rs11130928	T	C	0.158052	1006
3	rs1812207	T	C	0.611332	1006
3	rs61647568	G	A	0.196819	1006
3	rs13097598	T	A	0.184891	1006
3	rs6765108	A	C	0.570577	1006
3	rs11130929	A	G	0.570577	1006
3	rs11130930	C	A	0.382704	1006
3	rs11130931	G	A	0.570577	1006
3	rs11130932	G	A	0.570577	1006
3	rs11130933	G	T	0.167992	1006
3	rs11130934	A	G	0.570577	1006
3	rs11130935	T	C	0.170974	1006
3	rs79612801	T	C	0.0377734	1006
3	rs6796188	C	T	0.166004	1006
3	rs6796386	C	T	0.570577	1006
3	rs6774410	A	G	0.570577	1006
3	rs12487543	G	C	0.162028	1006
3	rs6799217	G	A	0.570577	1006
3	rs6799126	C	G	0.166004	1006
3	rs6799148	C	G	0.570577	1006
3	rs4688172	G	A	0.569583	1006
3	rs9822200	C	A	0.210736	1006
3	rs1566969	T	C	0.570577	1006
3	rs73112686	T	A	0.0248509	1006
3	rs7643728	C	T	0.570577	1006
3	rs74321361	G	C	0.026839	1006
3	rs9869834	A	G	0.210736	1006
3	rs11714690	T	C	0.167992	1006
3	rs73112692	C	T	0.0526839	1006
3	rs4688408	A	G	0.569583	1006
3	rs9857079	T	A	0.166004	1006
3	rs74918274	C	T	0.206759	1006
3	rs9857649	T	C	0.569583	1006
3	rs17068828	C	T	0.054672	1006
3	rs75798320	C	A	0.0139165	1006
3	rs17068830	T	G	0.188867	1006
3	rs1857819	T	C	0.166004	1006
3	rs4688409	A	G	0.569583	1006
3	rs17068833	T	G	0.167992	1006
3	rs11717009	T	C	0.222664	1006
3	rs9810682	A	C	0.167992	1006
3	rs28716040	T	C	0.156064	1006
3	rs6798371	G	A	0.183897	1006
3	rs4688410	C	T	0.357853	1006
3	rs9849009	C	A	0.181909	1006
3	rs115193412	C	T	0.0377734	1006
3	rs7642736	C	G	0.610338	1006
3	rs77723791	G	T	0.0328032	1006
3	rs7642916	G	A	0.222664	1006
3	rs1505589	A	G	0.0407555	1006
3	rs9820516	A	T	0.183897	1006
3	rs57780067	G	A	0.0377734	1006
3	rs59171567	A	G	0.0407555	1006
3	rs17068844	T	C	0.224652	1006
3	rs28631082	A	G	0.224652	1006
3	rs9826403	A	G	0.620278	1006
3	rs80172814	A	C	0.0377734	1006
3	rs9809266	T	G	0.950298	1006
3	rs76760936	C	T	0.183897	1006
3	rs4688411	A	G	0.580517	1006
3	rs17068845	G	C	0.183897	1006
3	rs58455422	T	G	0.026839	1006
3	rs34191982	C	T	0.255467	1006
3	rs7610588	C	T	0.183897	1006
3	rs7622229	T	C	0.183897	1006
3	rs9846386	C	T	0.182903	1006
3	rs9866272	T	G	0.393638	1006
3	rs6763684	C	T	0.182903	1006
3	rs58745721	T	G	0.0407555	1006
3	rs6790818	A	T	0.181909	1006
3	rs6766569	C	T	0.182903	1006
3	rs6779420	T	C	0.222664	1006
3	rs6445354	A	G	0.223658	1006
3	rs6445355	T	G	0.223658	1006
3	rs73831869	A	G	0.0298211	1006
3	rs115995350	G	A	0.0159046	1006
3	rs17068857	A	G	0.166004	1006
3	rs11715745	C	A	0.578529	1006
3	rs4688412	A	C	0.40159	1006
3	rs73114712	C	T	0.0248509	1006
3	rs141595421	T	G	0.0149105	1006
3	rs6807455	G	A	0.400596	1006
3	rs79156580	C	T	0.0298211	1006
3	rs6807515	C	T	0.399602	1006
3	rs35363187	C	G	0.0298211	1006
3	rs1505588	G	A	0.760437	1006
3	rs28401435	T	C	0.188867	1006
3	rs1505587	C	T	0.115308	1006
3	rs1505586	C	T	0.185885	1006
3	rs1505585	A	G	0.61829	1006
3	rs73831871	A	G	0.0298211	1006
3	rs9878486	G	A	0.398608	1006
3	rs6766448	G	A	0.616302	1006
3	rs1158186	T	C	0.398608	1006
3	rs1158185	T	A	0.398608	1006
3	rs6768942	C	T	0.398608	1006
3	rs73114726	A	G	0.0497018	1006
3	rs6769577	G	A	0.398608	1006
3	rs6769716	C	T	0.398608	1006
3	rs6796783	A	T	0.398608	1006
3	rs116668122	C	T	0.0139165	1006
3	rs12053826	G	A	0.0298211	1006
3	rs13086578	T	C	0.398608	1006
3	rs9851316	A	G	0.62326	1006
3	rs9833814	T	G	0.624254	1006
3	rs62252778	C	G	0.0387674	1006
3	rs1505584	C	T	0.380716	1006
3	rs79242214	G	A	0.028827	1006
3	rs79308402	T	C	0.028827	1006
3	rs9828865	A	G	0.616302	1006
3	rs75676869	G	A	0.128231	1006
3	rs9990334	G	A	0.39165	1006
3	rs141210535	G	C	0.00298211	1006
3	rs9311876	C	A	0.66004	1006
3	rs13086978	C	T	0.234592	1006
3	rs13066936	T	G	0.235586	1006
3	rs114670686	C	A	0.05666	1006
3	rs4566530	T	C	0.676938	1006
3	rs78178722	T	C	0.0119284	1006
3	rs77134099	G	A	0.0238569	1006
3	rs4472048	T	C	0.512922	1006
3	rs4435636	C	T	0.301193	1006
3	rs62252780	T	A	0.0427435	1006
3	rs4496473	T	A	0.171968	1006
3	rs9872672	C	T	0.154076	1006
3	rs77171892	T	C	0.0954274	1006
3	rs9877681	C	T	0.0954274	1006
3	rs17397601	G	A	0.0357853	1006
3	rs17397636	C	G	0.235586	1006
3	rs17338206	T	C	0.236581	1006
3	rs62252781	G	A	0.153082	1006
3	rs62252782	A	T	0.233598	1006
3	rs2047971	A	T	0.233598	1006
3	rs76131359	C	T	0.0387674	1006
3	rs58819808	C	T	0.0785288	1006
3	rs61111726	C	T	0.232604	1006
3	rs13069093	C	G	0.0129225	1006
3	rs17338331	G	A	0.209742	1006
3	rs11707762	G	A	0.281312	1006
3	rs11708534	C	T	0.209742	1006
3	rs62252785	T	C	0.0785288	1006
3	rs115811955	G	C	0.0646123	1006
3	rs6805951	A	G	0.212724	1006
3	rs73116764	C	T	0.0596421	1006
3	rs11708840	C	T	0.282306	1006
3	rs11712949	T	A	0.286282	1006
3	rs11709738	G	A	0.186879	1006
3	rs80279931	A	T	0.0854871	1006
3	rs79680465	G	C	0.0626243	1006
3	rs59151203	C	A	0.0308151	1006
3	rs11918416	C	T	0.181909	1006
3	rs62250763	C	T	0.0427435	1006
3	rs17068891	C	A	0.0715706	1006
3	rs115568224	C	T	0.199801	1006
3	rs4688413	A	T	0.706759	1006
3	rs4504164	G	A	0.559642	1006
3	rs71298659	T	C	0.0944334	1006
3	rs144782734	G	A	0.150099	1006
3	rs4435638	G	A	0.709742	1006
3	rs4399889	C	A	0.564612	1006
3	rs7614676	A	G	0.199801	1006
3	rs6804826	T	A	0.718688	1006
3	rs1394898	G	T	0.567594	1006
3	rs2221476	A	G	0.214712	1006
3	rs2202492	T	C	0.199801	1006
3	rs13067087	A	T	0.199801	1006
3	rs11708252	C	T	0.0775348	1006
3	rs76055474	C	T	0.0377734	1006
3	rs4688414	G	A	0.568588	1006
3	rs116381938	A	G	0.0298211	1006
3	rs12490923	T	C	0.569583	1006
3	rs12490926	T	C	0.569583	1006
3	rs73116781	C	G	0.116302	1006
3	rs6775133	A	G	0.199801	1006
3	rs6800006	G	T	0.0775348	1006
3	rs79978387	A	G	0.149105	1006
3	rs6802712	G	A	0.149105	1006
3	rs78264774	G	T	0.146123	1006
3	rs2887099	A	C	0.351889	1006
3	rs17068905	C	T	0.201789	1006
3	rs6767426	T	A	0.352883	1006
3	rs6781898	A	G	0.150099	1006
3	rs114355147	C	T	0.028827	1006
3	rs7617487	T	G	0.201789	1006
3	rs6770765	T	C	0.150099	1006
3	rs35875391	A	G	0.201789	1006
3	rs75075346	A	G	0.150099	1006
3	rs11928896	A	G	0.201789	1006
3	rs6770081	A	G	0.201789	1006
3	rs6770177	A	G	0.201789	1006
3	rs11921529	G	A	0.201789	1006
3	rs151120861	T	C	0.0149105	1006
3	rs78974213	C	A	0.0168986	1006
3	rs9848074	C	G	0.200795	1006
3	rs7639778	C	T	0.200795	1006
3	rs7641936	C	T	0.200795	1006
3	rs1505592	T	G	0.350895	1006
3	rs17398296	G	C	0.0168986	1006
3	rs148878622	T	C	0.0228628	1006
3	rs7642753	C	T	0.350895	1006
3	rs6801282	C	T	0.342942	1006
3	rs6765769	T	C	0.348907	1006
3	rs6777073	A	G	0.362823	1006
3	rs6801667	C	T	0.348907	1006
3	rs6801670	C	T	0.348907	1006
3	rs6766087	T	C	0.198807	1006
3	rs546851226	A	G	0.00994036	1006
3	rs6777474	A	G	0.198807	1006
3	rs11924708	C	T	0.348907	1006
3	rs17398442	G	C	0.150099	1006
3	rs73831882	A	G	0.150099	1006
3	rs114112134	T	C	0.0357853	1006
3	rs73831883	C	T	0.145129	1006
3	rs73831884	G	A	0.145129	1006
3	rs11130939	G	T	0.195825	1006
3	rs1505600	G	C	0.213718	1006
3	rs11130941	T	C	0.213718	1006
3	rs11130942	T	C	0.213718	1006
3	rs11130943	T	G	0.213718	1006
3	rs13059982	G	T	0.0139165	1006
3	rs1394902	C	T	0.190855	1006
3	rs1394901	T	C	0.205765	1006
3	rs4392412	T	G	0.213718	1006
3	rs985371	A	G	0.190855	1006
3	rs985370	A	G	0.190855	1006
3	rs73831885	G	A	0.145129	1006
3	rs985369	C	T	0.190855	1006
3	rs985368	C	T	0.190855	1006
3	rs985367	G	T	0.190855	1006
3	rs6794890	A	C	0.205765	1006
3	rs11924284	C	A	0.190855	1006
3	rs2202494	A	G	0.340954	1006
3	rs2202493	G	A	0.190855	1006
3	rs61442694	C	A	0.150099	1006
3	rs34119596	T	C	0.213718	1006
3	rs35562917	T	C	0.198807	1006
3	rs62250765	T	C	0.0795229	1006
3	rs11926493	C	T	0.188867	1006
3	rs11915145	T	C	0.203777	1006
3	rs6445356	T	G	0.340954	1006
3	rs6786839	A	C	0.340954	1006
3	rs12054371	C	T	0.181909	1006
3	rs35355009	T	C	0.150099	1006
3	rs138395406	T	C	0.0168986	1006
3	rs1505599	A	C	0.213718	1006
3	rs1532862	C	G	0.373757	1006
3	rs1505598	C	G	0.198807	1006
3	rs4616634	A	G	0.213718	1006
3	rs17339428	A	G	0.150099	1006
3	rs17069000	C	A	0.0188867	1006
3	rs12053954	T	C	0.358847	1006
3	rs9828005	T	C	0.343936	1006
3	rs2221477	A	G	0.198807	1006
3	rs1505597	A	G	0.144135	1006
3	rs17069004	A	G	0.0924453	1006
3	rs1039631	G	A	0.358847	1006
3	rs1505596	G	A	0.027833	1006
3	rs11130944	T	C	0.213718	1006
3	rs1027764	T	G	0.212724	1006
3	rs2135222	T	C	0.150099	1006
3	rs2174509	C	T	0.145129	1006
3	rs1505595	C	T	0.184891	1006
3	rs7653698	A	T	0.332008	1006
3	rs17339615	G	A	0.144135	1006
3	rs115460917	G	A	0.0228628	1006
3	rs4688173	T	C	0.66998	1006
3	rs144501632	G	A	0.0149105	1006
3	rs9837015	T	C	0.199801	1006
3	rs6445357	T	C	0.616302	1006
3	rs17399163	C	G	0.0318091	1006
3	rs6791156	T	C	0.125249	1006
3	rs9856025	A	G	0.280318	1006
3	rs139518708	T	C	0.0139165	1006
3	rs905940	T	C	0.522863	1006
3	rs17399296	T	C	0.129225	1006
3	rs55835919	A	G	0.0258449	1006
3	rs114749147	G	A	0.0318091	1006
3	rs17069039	G	A	0.0347913	1006
3	rs1983109	A	G	0.520875	1006
3	rs116541731	A	G	0.0168986	1006
3	rs76132077	G	A	0.12326	1006
3	rs34725317	T	C	0.124254	1006
3	rs6774741	A	G	0.205765	1006
3	rs34808638	C	G	0.124254	1006
3	rs35525691	A	G	0.312127	1006
3	rs13080232	G	T	0.314115	1006
3	rs6767224	T	C	0.314115	1006
3	rs34762276	T	A	0.124254	1006
3	rs114229249	A	T	0.0675944	1006
3	rs949552	C	T	0.314115	1006
3	rs145424655	T	G	0.0168986	1006
3	rs949553	G	A	0.309145	1006
3	rs76096631	T	A	0.124254	1006
3	rs13097916	G	A	0.207753	1006
3	rs35598107	T	G	0.12326	1006
3	rs75112178	T	A	0.0188867	1006
3	rs13060774	A	T	0.12326	1006
3	rs62250768	A	T	0.0795229	1006
3	rs9853338	G	A	0.388668	1006
3	rs73118749	G	T	0.184891	1006
3	rs6762720	T	C	0.392644	1006
3	rs9853961	G	C	0.388668	1006
3	rs6765670	T	C	0.521869	1006
3	rs62250769	A	G	0.0795229	1006
3	rs34053037	A	G	0.12326	1006
3	rs13095412	T	A	0.39165	1006
3	rs58459957	C	T	0.389662	1006
3	rs75701613	G	C	0.185885	1006
3	rs73118751	T	A	0.185885	1006
3	rs73118752	C	A	0.116302	1006
3	rs4277682	T	A	0.0785288	1006
3	rs6414558	C	T	0.26839	1006
3	rs62250771	G	A	0.0785288	1006
3	rs6445360	G	A	0.39165	1006
3	rs11712528	G	A	0.388668	1006
3	rs6763576	G	C	0.39165	1006
3	rs11713383	C	T	0.388668	1006
3	rs62250772	A	G	0.388668	1006
3	rs34678573	G	A	0.128231	1006
3	rs147006863	G	C	0.0109344	1006
3	rs11714536	C	T	0.264414	1006
3	rs13064697	C	T	0.39165	1006
3	rs58570446	G	A	0.390656	1006
3	rs73118763	A	T	0.107356	1006
3	rs6445361	T	G	0.390656	1006
3	rs144557616	G	T	0.0109344	1006
3	rs12635857	C	T	0.39165	1006
3	rs12638653	T	C	0.387674	1006
3	rs4688415	T	C	0.521869	1006
3	rs73118766	G	A	0.183897	1006
3	rs61441722	G	T	0.263419	1006
3	rs28559285	A	G	0.129225	1006
3	rs34378463	T	G	0.124254	1006
3	rs71298661	G	C	0.124254	1006
3	rs36102984	A	T	0.388668	1006
3	rs11711276	A	G	0.185885	1006
3	rs4130621	A	T	0.389662	1006
3	rs5000576	A	G	0.888668	1006
3	rs116571028	C	T	0.0218688	1006
3	rs4130622	T	C	0.12326	1006
3	rs142136918	T	C	0.0178926	1006
3	rs34812866	G	T	0.124254	1006
3	rs35419075	G	A	0.138171	1006
3	rs11721275	C	T	0.39165	1006
3	rs7618831	C	T	0.392644	1006
3	rs34216676	T	C	0.124254	1006
3	rs62250776	G	A	0.264414	1006
3	rs61648237	C	T	0.266402	1006
3	rs139529169	T	A	0.0188867	1006
3	rs34948984	A	G	0.125249	1006
3	rs76102129	T	G	0.0188867	1006
3	rs11130945	G	C	0.264414	1006
3	rs77551611	G	A	0.126243	1006
3	rs75317909	C	A	0.126243	1006
3	rs11719997	C	T	0.394632	1006
3	rs11712941	A	C	0.266402	1006
3	rs114643080	C	T	0.0337972	1006
3	rs57109493	C	A	0.265408	1006
3	rs28709102	G	C	0.128231	1006
3	rs6445362	C	T	0.251491	1006
3	rs6445363	T	C	0.508946	1006
3	rs6782102	A	G	0.127237	1006
3	rs142677066	C	A	0.00994036	1006
3	rs35380764	C	G	0.00695825	1006
3	rs11707502	C	T	0.251491	1006
3	rs6809477	C	A	0.507952	1006
3	rs115662222	A	T	0.0198807	1006
3	rs17399415	T	C	0.0337972	1006
3	rs1390435	G	C	0.38171	1006
3	rs6785893	A	C	0.127237	1006
3	rs1390436	T	C	0.50994	1006
3	rs1390437	C	T	0.252485	1006
3	rs13316611	G	T	0.256461	1006
3	rs12634457	T	C	0.170974	1006
3	rs35388448	C	T	0.378728	1006
3	rs62250820	G	C	0.251491	1006
3	rs9833581	C	G	0.129225	1006
3	rs73120735	G	C	0.0397614	1006
3	rs1390438	A	G	0.251491	1006
3	rs1390439	A	G	0.251491	1006
3	rs17399554	G	A	0.256461	1006
3	rs11923419	A	G	0.251491	1006
3	rs73120742	G	A	0.0188867	1006
3	rs35502031	C	T	0.128231	1006
3	rs11917016	C	T	0.510934	1006
3	rs112367068	G	A	0.0387674	1006
3	rs62250822	G	T	0.250497	1006
3	rs11709387	C	T	0.250497	1006
3	rs11709528	G	T	0.250497	1006
3	rs6809554	A	G	0.510934	1006
3	rs59638000	C	T	0.171968	1006
3	rs1495906	C	T	0.0218688	1006
3	rs17069107	A	G	0.251491	1006
3	rs7620128	C	A	0.129225	1006
3	rs7642139	A	C	0.130219	1006
3	rs56961480	G	A	0.250497	1006
3	rs150021799	G	A	0.0139165	1006
3	rs6774598	G	A	0.130219	1006
3	rs73120748	G	A	0.196819	1006
3	rs1565982	T	C	0.38171	1006
3	rs73120749	G	C	0.0258449	1006
3	rs10514720	T	C	0.0785288	1006
3	rs79781877	T	G	0.0139165	1006
3	rs10510899	C	T	0.250497	1006
3	rs6780902	C	G	0.947316	1006
3	rs62250834	C	T	0.250497	1006
3	rs13065508	C	T	0.127237	1006
3	rs6794705	C	T	0.250497	1006
3	rs59672246	T	A	0.0109344	1006
3	rs1505591	T	C	0.38171	1006
3	rs1472772	C	A	0.250497	1006
3	rs6445364	T	C	0.383698	1006
3	rs11709292	C	T	0.252485	1006
3	rs2029848	A	G	0.250497	1006
3	rs13089445	C	A	0.0357853	1006
3	rs62250835	C	A	0.251491	1006
3	rs35663544	G	C	0.127237	1006
3	rs1847729	A	G	0.382704	1006
3	rs6445365	G	T	0.382704	1006
3	rs7641142	C	T	0.383698	1006
3	rs114819259	C	G	0.0178926	1006
3	rs9856907	C	T	0.0198807	1006
3	rs73120751	A	G	0.0815109	1006
3	rs1874386	G	C	0.538767	1006
3	rs1874387	C	A	0.120278	1006
3	rs35779139	A	G	0.117296	1006
3	rs6445367	T	C	0.627237	1006
3	rs76480878	G	C	0.00795229	1006
3	rs9877629	A	T	0.625249	1006
3	rs141570297	G	A	0.0198807	1006
3	rs13327491	A	G	0.624254	1006
3	rs11921681	C	T	0.624254	1006
3	rs6765497	G	A	0.624254	1006
3	rs6789796	A	G	0.624254	1006
3	rs112731392	T	C	0.0437376	1006
3	rs6778298	T	C	0.624254	1006
3	rs6790003	A	G	0.624254	1006
3	rs6778730	T	C	0.00795229	1006
3	rs73120765	A	G	0.122266	1006
3	rs6766243	G	A	0.00795229	1006
3	rs11718367	T	G	0.624254	1006
3	rs28555359	G	A	0.624254	1006
3	rs9813144	A	G	0.627237	1006
3	rs9851094	C	G	0.116302	1006
3	rs9871003	T	C	0.62326	1006
3	rs9855104	C	G	0.624254	1006
3	rs1876092	T	C	0.626243	1006
3	rs1876091	A	G	0.62326	1006
3	rs62251871	G	T	0.117296	1006
3	rs6445368	A	C	0.823062	1006
3	rs62251872	T	C	0.117296	1006
3	rs2367901	G	A	0.615308	1006
3	rs59168516	T	G	0.496024	1006
3	rs59923617	G	C	0.496024	1006
3	rs72889276	G	A	0.00795229	1006
3	rs6782308	A	G	0.50497	1006
3	rs13060742	T	C	0.497018	1006
3	rs73120772	T	A	0.122266	1006
3	rs72889284	G	C	0.00894632	1006
3	rs73120773	G	A	0.120278	1006
3	rs11710939	A	G	0.498012	1006
3	rs79425913	A	T	0.0437376	1006
3	rs13093407	C	T	0.375746	1006
3	rs13094073	G	A	0.332008	1006
3	rs113612577	C	T	0.0248509	1006
3	rs11720009	C	A	0.50497	1006
3	rs6768430	G	A	0.498012	1006
3	rs11712146	A	G	0.375746	1006
3	rs72889290	G	A	0.00894632	1006
3	rs6445369	A	C	0.506958	1006
3	rs79942099	G	A	0.0437376	1006
3	rs6796371	A	T	0.498012	1006
3	rs35714656	C	T	0.107356	1006
3	rs6796563	A	C	0.498012	1006
3	rs6774940	G	A	0.505964	1006
3	rs59256246	G	A	0.0437376	1006
3	rs13078714	A	C	0.498012	1006
3	rs35997641	T	A	0.194831	1006
3	rs7646965	A	G	0.335984	1006
3	rs114622650	G	A	0.0139165	1006
3	rs7627288	C	T	0.456262	1006
3	rs34979903	C	T	0.194831	1006
3	rs11710709	A	G	0.228628	1006
3	rs4688416	C	T	0.270378	1006
3	rs6785323	C	T	0.121272	1006
3	rs6798239	T	C	0.121272	1006
3	rs34834899	G	A	0.10835	1006
3	rs35949509	G	T	0.327038	1006
3	rs3210560	C	T	0.644135	1006
3	rs6445370	G	T	0.893638	1006
3	rs6777108	C	T	0.431412	1006
3	rs905941	A	G	0.371769	1006
3	rs12490797	T	C	0.894632	1006
3	rs142338504	C	T	0.0596421	1006
3	rs6445371	A	G	0.371769	1006
3	rs140527299	T	A	0.0119284	1006
3	rs6445372	T	C	0.371769	1006
3	rs35145025	T	C	0.269384	1006
3	rs6445373	A	G	0.370775	1006
3	rs6445374	C	G	0.369781	1006
3	rs78386217	C	T	0.054672	1006
3	rs11923201	T	C	0.491054	1006
3	rs150803229	G	A	0.0387674	1006
3	rs56184983	C	T	0.0745527	1006
3	rs72890919	A	C	0.00795229	1006
3	rs1874388	T	A	0.77833	1006
3	rs75658173	G	T	0.0397614	1006
3	rs55964312	G	C	0.0208748	1006
3	rs11130948	G	A	0.366799	1006
3	rs10510900	C	A	0.365805	1006
3	rs76385371	G	T	0.0397614	1006
3	rs59416700	C	T	0.00695825	1006
3	rs55760413	A	G	0.128231	1006
3	rs73834630	G	C	0.00795229	1006
3	rs13100757	T	A	0.371769	1006
3	rs17069159	C	G	0.222664	1006
3	rs73124578	A	G	0.0298211	1006
3	rs1566970	C	T	0.777336	1006
3	rs62251879	A	C	0.222664	1006
3	rs114716801	C	T	0.0129225	1006
3	rs13083067	C	T	0.369781	1006
3	rs35729945	G	C	0.374751	1006
3	rs12492432	T	C	0.775348	1006
3	rs6445375	A	G	0.50994	1006
3	rs6445376	T	C	0.50994	1006
3	rs6445377	T	G	0.50994	1006
3	rs73124584	G	C	0.12326	1006
3	rs7646765	T	C	0.50994	1006
3	rs7635461	G	A	0.508946	1006
3	rs35431356	T	C	0.109344	1006
3	rs56335259	C	T	0.12326	1006
3	rs1505593	G	A	0.506958	1006
3	rs11716473	T	G	0.2167	1006
3	rs11929560	A	G	0.50994	1006
3	rs73124591	G	C	0.125249	1006
3	rs11130949	T	C	0.50994	1006
3	rs11130950	A	T	0.370775	1006
3	rs6796928	C	A	0.50994	1006
3	rs6809427	T	C	0.50994	1006
3	rs6797179	G	T	0.50497	1006
3	rs6797183	G	C	0.50497	1006
3	rs6797105	C	T	0.50497	1006
3	rs903742	T	C	0.50994	1006
3	rs903743	C	G	0.370775	1006
3	rs903744	A	G	0.50994	1006
3	rs1505594	G	A	0.50994	1006
3	rs903745	C	T	0.50497	1006
3	rs903746	C	T	0.993042	1006
3	rs903747	C	T	0.370775	1006
3	rs751191	G	T	0.43837	1006
3	rs751190	G	A	0.444334	1006
3	rs751189	T	C	0.444334	1006
3	rs751188	G	A	0.327038	1006
3	rs115761028	C	T	0.00994036	1006
3	rs75253167	G	A	0.0467197	1006
3	rs6779172	A	G	0.390656	1006
3	rs35720905	G	A	0.266402	1006
3	rs6803609	C	G	0.390656	1006
3	rs964902	G	A	0.539761	1006
3	rs17341557	T	C	0.0139165	1006
3	rs13076701	G	A	0.350895	1006
3	rs6780060	A	T	0.756461	1006
3	rs6782591	A	G	0.235586	1006
3	rs13100017	T	C	0.729622	1006
3	rs73126510	G	A	0.0308151	1006
3	rs7609960	C	T	0.583499	1006
3	rs73126515	G	A	0.112326	1006
3	rs80304372	T	C	0.161034	1006
3	rs58805118	A	G	0.137177	1006
3	rs77075400	A	T	0.0159046	1006
3	rs73126516	G	A	0.130219	1006
3	rs13075831	C	T	0.176938	1006
3	rs13076178	G	A	0.176938	1006
3	rs140197493	T	C	0.0308151	1006
3	rs34489348	C	T	0.0994036	1006
3	rs11130951	A	G	0.66004	1006
3	rs13086496	A	G	0.659046	1006
3	rs56402655	G	A	0.311133	1006
3	rs2135220	C	T	0.554672	1006
3	rs2135221	G	A	0.560636	1006
3	rs67926265	G	C	0.0984095	1006
3	rs2367837	G	A	0.554672	1006
3	rs1908620	A	T	0.0974155	1006
3	rs1908621	T	C	0.659046	1006
3	rs75797832	T	C	0.0497018	1006
3	rs1472335	T	C	0.474155	1006
3	rs1472336	A	G	0.474155	1006
3	rs11130952	A	G	0.474155	1006
3	rs13062519	G	A	0.0984095	1006
3	rs13085180	T	C	0.473161	1006
3	rs13063002	G	A	0.0974155	1006
3	rs13062719	C	T	0.0974155	1006
3	rs7643439	A	G	0.658052	1006
3	rs7621568	G	A	0.0974155	1006
3	rs6799742	A	G	0.182903	1006
3	rs138492398	C	T	0.0208748	1006
3	rs73111374	G	A	0.128231	1006
3	rs7624978	G	T	0.765408	1006
3	rs11707081	T	C	0.402584	1006
3	rs11707882	T	G	0.360835	1006
3	rs11711521	A	G	0.404573	1006
3	rs13091569	A	C	0.163022	1006
3	rs35141110	G	A	0.405567	1006
3	rs7633371	C	G	0.406561	1006
3	rs4293697	C	T	0.404573	1006
3	rs143707225	C	T	0.136183	1006
3	rs13061175	C	T	0.0994036	1006
3	rs141609681	G	A	0.0347913	1006
3	rs145894339	T	A	0.0487078	1006
3	rs142745075	T	C	0.0487078	1006
3	rs141836564	G	A	0.0487078	1006
3	rs141717853	T	C	0.0994036	1006
3	rs17069190	G	A	0.197813	1006
3	rs17652804	C	T	0.162028	1006
3	rs71298670	A	G	0.0984095	1006
3	rs11923039	A	T	0.409543	1006
3	rs4688174	A	G	0.162028	1006
3	rs7651402	T	A	0.99006	1006
3	rs7642137	G	C	0.409543	1006
3	rs17652900	G	T	0.162028	1006
3	rs1158143	T	C	0.572565	1006
3	rs1158144	T	C	0.162028	1006
3	rs56172883	C	T	0.194831	1006
3	rs78960423	G	C	0.0646123	1006
3	rs34924002	G	C	0.162028	1006
3	rs2172950	C	G	0.162028	1006
3	rs1565983	T	C	0.162028	1006
3	rs10510909	C	T	0.162028	1006
3	rs13082882	C	T	0.162028	1006
3	rs17069202	T	C	0.0974155	1006
3	rs1908619	G	C	0.0487078	1006
3	rs71298671	G	C	0.147117	1006
3	rs78072953	C	A	0.0487078	1006
3	rs17698642	G	C	0.162028	1006
3	rs17698667	G	A	0.162028	1006
3	rs17069212	C	T	0.0487078	1006
3	rs11130954	A	G	0.365805	1006
3	rs17069221	C	A	0.0924453	1006
3	rs4688418	A	T	0.162028	1006
3	rs150101951	C	T	0.0139165	1006
3	rs13101201	A	C	0.162028	1006
3	rs13081873	T	G	0.162028	1006
3	rs13059251	A	G	0.162028	1006
3	rs13064166	G	A	0.162028	1006
3	rs924067	T	C	0.775348	1006
3	rs7653410	T	C	0.329026	1006
3	rs4688175	G	A	0.162028	1006
3	rs4688176	G	C	0.163022	1006
3	rs4688419	T	C	0.162028	1006
3	rs73111385	A	G	0.0318091	1006
3	rs34568643	T	C	0.162028	1006
3	rs34395704	A	G	0.162028	1006
3	rs62251916	G	A	0.164016	1006
3	rs13070974	G	T	0.162028	1006
3	rs12487115	A	C	0.162028	1006
3	rs1495912	T	C	0.371769	1006
3	rs12496997	T	A	0.162028	1006
3	rs12497032	T	G	0.162028	1006
3	rs12487866	A	T	0.162028	1006
3	rs12494382	G	A	0.162028	1006
3	rs13076124	G	A	0.162028	1006
3	rs1039078	C	T	0.162028	1006
3	rs71298672	C	T	0.0994036	1006
3	rs17069229	A	C	0.0924453	1006
3	rs71298673	G	A	0.0994036	1006
3	rs7621470	T	A	0.0924453	1006
3	rs76023110	T	A	0.0487078	1006
3	rs6445380	C	G	0.771372	1006
3	rs7631976	A	G	0.410537	1006
3	rs7612738	G	T	0.672962	1006
3	rs7634688	A	G	0.410537	1006
3	rs1565984	A	T	0.162028	1006
3	rs2023342	G	A	0.162028	1006
3	rs13063421	A	G	0.100398	1006
3	rs111989766	A	G	0.263419	1006
3	rs35060402	T	C	0.100398	1006
3	rs17698927	G	C	0.0139165	1006
3	rs59205171	C	G	0.162028	1006
3	rs6796535	A	G	0.100398	1006
3	rs75809367	T	C	0.0994036	1006
3	rs7631171	T	C	0.673956	1006
3	rs1390440	T	C	0.673956	1006
3	rs2367902	T	A	0.162028	1006
3	rs144041673	G	A	0.026839	1006
3	rs11918391	A	G	0.163022	1006
3	rs57335775	T	C	0.163022	1006
3	rs13066470	T	C	0.163022	1006
3	rs11718760	C	A	0.161034	1006
3	rs71298674	A	G	0.0994036	1006
3	rs71298675	T	C	0.0994036	1006
3	rs17069253	T	A	0.0974155	1006
3	rs11712074	A	G	0.410537	1006
3	rs7626892	T	C	0.313121	1006
3	rs79535679	C	T	0.0994036	1006
3	rs78439066	A	G	0.0994036	1006
3	rs75290455	T	A	0.0994036	1006
3	rs73111396	T	C	0.0974155	1006
3	rs138900751	A	G	0.0974155	1006
3	rs6771435	C	T	0.275348	1006
3	rs34406235	C	A	0.0994036	1006
3	rs34957468	G	C	0.0994036	1006
3	rs12186018	A	T	0.225646	1006
3	rs144806580	C	T	0.0149105	1006
3	rs11130955	C	T	0.630219	1006
3	rs139581262	T	C	0.0139165	1006
3	rs34317194	A	T	0.0994036	1006
3	rs62251939	C	T	0.135189	1006
3	rs1390441	T	A	0.635189	1006
3	rs78438758	A	C	0.0407555	1006
3	rs11718390	C	T	0.629225	1006
3	rs115867207	A	C	0.0139165	1006
3	rs7429638	C	G	0.629225	1006
3	rs6795326	T	C	0.163022	1006
3	rs6784922	C	T	0.629225	1006
3	rs6809049	A	T	0.163022	1006
3	rs6785295	G	A	0.163022	1006
3	rs17069264	A	G	0.134195	1006
3	rs6798144	T	C	0.365805	1006
3	rs73113203	T	C	0.0924453	1006
3	rs13076773	T	A	0.163022	1006
3	rs73113205	G	T	0.0904573	1006
3	rs56168966	C	T	0.0646123	1006
3	rs2201582	G	A	0.473161	1006
3	rs1390442	T	C	0.506958	1006
3	rs11707243	G	A	0.16004	1006
3	rs6808984	G	A	0.371769	1006
3	rs6808827	C	T	0.274354	1006
3	rs6809176	G	A	0.769384	1006
3	rs35326167	T	C	0.0994036	1006
3	rs78591196	C	T	0.0944334	1006
3	rs6764278	C	T	0.597416	1006
3	rs58110875	C	A	0.0606362	1006
3	rs73113211	C	T	0.0168986	1006
3	rs961219	C	T	0.0457256	1006
3	rs4018981	G	C	0.16501	1006
3	rs139232541	A	G	0.0616302	1006
3	rs34465481	A	G	0.0924453	1006
3	rs4688422	T	C	0.498012	1006
3	rs141288245	C	T	0.00596421	1006
3	rs4583650	T	C	0.0447316	1006
3	rs4640553	G	A	0.0447316	1006
3	rs62251940	T	C	0.164016	1006
3	rs1390443	G	A	0.585487	1006
3	rs148114846	T	C	0.0159046	1006
3	rs6777638	C	G	0.104374	1006
3	rs4688423	A	G	0.463221	1006
3	rs11920683	T	C	0.190855	1006
3	rs4499589	A	G	0.194831	1006
3	rs6780917	C	T	0.743539	1006
3	rs7629447	C	T	0.500994	1006
3	rs57985211	C	T	0.182903	1006
3	rs7651717	A	G	0.372763	1006
3	rs9849711	T	C	0.740557	1006
3	rs13082229	A	C	0.168986	1006
3	rs1908618	A	C	0.949304	1006
3	rs56251231	A	G	0.0308151	1006
3	rs13083429	C	A	0.167992	1006
3	rs35583240	G	A	0.408549	1006
3	rs9835152	G	A	0.0347913	1006
3	rs9835313	G	A	0.100398	1006
3	rs6785678	T	C	0.411531	1006
3	rs35914199	G	C	0.411531	1006
3	rs6785901	T	C	0.413519	1006
3	rs6797493	A	G	0.555666	1006
3	rs6797570	A	C	0.740557	1006
3	rs149534744	G	A	0.00994036	1006
3	rs116787060	G	C	0.0109344	1006
3	rs6776089	C	G	0.17495	1006
3	rs6789160	T	C	0.414513	1006
3	rs34876892	C	A	0.0228628	1006
3	rs12108177	A	G	0.193837	1006
3	rs56237394	G	A	0.246521	1006
3	rs6414560	G	A	0.526839	1006
3	rs74857828	C	G	0.0109344	1006
3	rs6783328	G	C	0.16998	1006
3	rs11916290	A	G	0.16998	1006
3	rs11928264	T	C	0.172962	1006
3	rs142669356	C	A	0.0218688	1006
3	rs13099006	T	A	0.172962	1006
3	rs80344869	C	T	0.0139165	1006
3	rs7638667	G	A	0.178926	1006
3	rs6769715	A	G	0.166998	1006
3	rs6772233	A	G	0.167992	1006
3	rs57160532	T	C	0.181909	1006
3	rs182613577	G	A	0.028827	1006
3	rs56247516	A	G	0.0477137	1006
3	rs36055318	C	T	0.166004	1006
3	rs35000334	C	T	0.166998	1006
3	rs113160290	C	T	0.238569	1006
3	rs61166113	T	C	0.0119284	1006
3	rs34112432	C	G	0.196819	1006
3	rs62251945	G	A	0.252485	1006
3	rs144818507	A	T	0.0178926	1006
3	rs36112709	A	G	0.166004	1006
3	rs6804064	C	T	0.178926	1006
3	rs151279256	C	A	0.166004	1006
3	rs62251947	G	A	0.253479	1006
3	rs111325200	C	T	0.00397614	1006
3	rs80017726	G	A	0.166998	1006
3	rs187119776	C	A	0.0139165	1006
3	rs149124490	T	G	0.0149105	1006
3	rs147879868	T	C	0.0198807	1006
3	rs62251948	T	G	0.235586	1006
3	rs76928560	C	T	0.00795229	1006
3	rs6777280	T	C	0.4334	1006
3	rs62251949	C	T	0.237575	1006
3	rs139549483	T	C	0.0119284	1006
3	rs77975709	C	G	0.026839	1006
3	rs1495908	C	T	0.411531	1006
3	rs9853844	G	A	0.00795229	1006
3	rs73116970	T	C	0.237575	1006
3	rs28753876	A	T	0.00795229	1006
3	rs17699268	G	C	0.027833	1006
3	rs17069292	C	T	0.102386	1006
3	rs1874385	C	T	0.175944	1006
3	rs12185962	T	C	0.172962	1006
3	rs62251950	G	C	0.0497018	1006
3	rs988940	G	C	0.951292	1006
3	rs62251951	T	C	0.0367793	1006
3	rs9680958	C	T	0.172962	1006
3	rs35628498	G	C	0.172962	1006
3	rs35936299	T	C	0.17495	1006
3	rs73116985	T	C	0.0387674	1006
3	rs17699346	G	C	0.171968	1006
3	rs9681396	T	A	0.168986	1006
3	rs76045397	C	T	0.0308151	1006
3	rs59946979	T	C	0.228628	1006
3	rs9809255	C	A	0.292247	1006
3	rs17653846	A	G	0.228628	1006
3	rs77347178	T	C	0.0149105	1006
3	rs62251953	T	C	0.230616	1006
3	rs10510911	C	G	0.406561	1006
3	rs7623146	G	A	0.170974	1006
3	rs6801196	A	G	0.00894632	1006
3	rs75018457	A	G	0.0198807	1006
3	rs115709483	G	T	0.00994036	1006
3	rs13089453	C	A	0.173956	1006
3	rs6445381	G	T	0.170974	1006
3	rs2367903	T	C	0.403579	1006
3	rs115316514	C	T	0.170974	1006
3	rs149384293	A	G	0.170974	1006
3	rs6794303	G	C	0.0149105	1006
3	rs73116998	C	T	0.167992	1006
3	rs1491582	T	C	0.403579	1006
3	rs112708555	C	T	0.0168986	1006
3	rs9861260	A	T	0.00795229	1006
3	rs73118904	G	A	0.170974	1006
3	rs73118906	C	A	0.170974	1006
3	rs17699481	A	T	0.170974	1006
3	rs17069311	T	C	0.0149105	1006
3	rs144018524	C	G	0.028827	1006
3	rs7648213	G	A	0.170974	1006
3	rs7648238	G	A	0.170974	1006
3	rs78251403	T	A	0.0149105	1006
3	rs34844365	G	C	0.173956	1006
3	rs993250	A	G	0.941352	1006
3	rs139266284	A	G	0.00894632	1006
3	rs62253779	A	G	0.229622	1006
3	rs62253780	A	G	0.244533	1006
3	rs58176104	T	A	0.17495	1006
3	rs71298681	T	A	0.171968	1006
3	rs17069316	A	G	0.168986	1006
3	rs6808879	T	A	0.167992	1006
3	rs6771863	A	T	0.170974	1006
3	rs6796613	C	G	0.170974	1006
3	rs62253781	G	T	0.0636183	1006
3	rs62253782	T	C	0.238569	1006
3	rs4688177	A	T	0.647117	1006
3	rs116334240	T	C	0.0208748	1006
3	rs4688178	G	C	0.227634	1006
3	rs13071129	T	G	0.170974	1006
3	rs113024597	G	A	0.0308151	1006
3	rs4688179	G	A	0.22664	1006
3	rs62253783	T	C	0.23161	1006
3	rs17069323	A	T	0.225646	1006
3	rs137986118	G	A	0.0218688	1006
3	rs13097701	A	G	0.649105	1006
3	rs13097862	A	G	0.152087	1006
3	rs13098165	C	T	0.170974	1006
3	rs192614943	C	T	0.0168986	1006
3	rs112428516	T	C	0.230616	1006
3	rs62253789	G	T	0.230616	1006
3	rs73126932	C	T	0.16998	1006
3	rs75423200	G	C	0.0208748	1006
3	rs73126935	G	A	0.16998	1006
3	rs62253790	C	A	0.230616	1006
3	rs62253791	T	A	0.230616	1006
3	rs17654077	A	G	0.170974	1006
3	rs137986700	T	G	0.0536779	1006
3	rs7635168	T	G	0.413519	1006
3	rs35294794	T	C	0.170974	1006
3	rs112568149	T	C	0.00298211	1006
3	rs35287187	A	G	0.167992	1006
3	rs66472273	C	T	0.171968	1006
3	rs13094877	A	C	0.413519	1006
3	rs11720247	C	T	0.647117	1006
3	rs138090699	A	G	0.0467197	1006
3	rs77058845	A	G	0.0397614	1006
3	rs7610716	A	G	0.16998	1006
3	rs6445382	A	G	0.16998	1006
3	rs6445383	C	T	0.16998	1006
3	rs9834660	T	G	0.00795229	1006
3	rs56693078	C	G	0.192843	1006
3	rs17654189	T	A	0.16998	1006
3	rs60081765	G	C	0.230616	1006
3	rs17654237	C	A	0.16998	1006
3	rs13083105	C	A	0.166998	1006
3	rs7631651	C	G	0.172962	1006
3	rs115624153	T	G	0.0149105	1006
3	rs35317429	G	C	0.166998	1006
3	rs6802731	T	C	0.172962	1006
3	rs35059906	G	A	0.16998	1006
3	rs140244010	T	C	0.00894632	1006
3	rs73126950	C	G	0.16998	1006
3	rs971576	T	G	0.647117	1006
3	rs971575	G	A	0.647117	1006
3	rs74957179	G	A	0.0198807	1006
3	rs10510910	A	C	0.23161	1006
3	rs73126959	A	T	0.167992	1006
3	rs79322851	A	G	0.027833	1006
3	rs73126960	G	A	0.207753	1006
3	rs62253793	T	A	0.230616	1006
3	rs9859021	T	G	0.181909	1006
3	rs74886078	T	C	0.0188867	1006
3	rs6445384	T	A	0.00795229	1006
3	rs35330798	C	T	0.170974	1006
3	rs73126966	C	T	0.0119284	1006
3	rs1221474	T	C	0.857853	1006
3	rs34496345	T	C	0.168986	1006
3	rs35937946	T	C	0.170974	1006
3	rs6799578	C	A	0.170974	1006
3	rs115320340	A	G	0.0347913	1006
3	rs9823231	A	T	0.00695825	1006
3	rs114351247	C	T	0.0447316	1006
3	rs34003604	A	G	0.170974	1006
3	rs74500674	A	G	0.0168986	1006
3	rs73121206	T	C	0.227634	1006
3	rs62253794	T	C	0.0417495	1006
3	rs73121208	G	T	0.22664	1006
3	rs13097987	C	A	0.173956	1006
3	rs1472338	T	C	0.648111	1006
3	rs13098167	C	G	0.170974	1006
3	rs13098181	C	T	0.173956	1006
3	rs1472337	A	G	0.640159	1006
3	rs13072669	A	G	0.171968	1006
3	rs17699946	A	G	0.204771	1006
3	rs17699988	T	C	0.230616	1006
3	rs9859821	G	A	0.00795229	1006
3	rs62253795	G	C	0.228628	1006
3	rs74891281	T	G	0.0308151	1006
3	rs13079632	G	T	0.171968	1006
3	rs116219776	G	A	0.0586481	1006
3	rs115368245	T	G	0.00894632	1006
3	rs17700097	T	G	0.171968	1006
3	rs35966189	A	G	0.183897	1006
3	rs17069353	C	A	0.223658	1006
3	rs1491581	T	A	0.647117	1006
3	rs67608305	T	A	0.171968	1006
3	rs62253796	T	A	0.227634	1006
3	rs73121225	C	T	0.167992	1006
3	rs73121226	C	A	0.0367793	1006
3	rs1491583	T	C	0.172962	1006
3	rs115042377	C	T	0.00994036	1006
3	rs17654700	G	A	0.172962	1006
3	rs9817573	T	C	0.645129	1006
3	rs7632676	C	G	0.172962	1006
3	rs67583610	G	A	0.16998	1006
3	rs67843878	G	A	0.16998	1006
3	rs35895541	C	G	0.16998	1006
3	rs34429968	C	T	0.172962	1006
3	rs1873565	A	C	0.645129	1006
3	rs62253798	C	G	0.22664	1006
3	rs10510908	C	T	0.170974	1006
3	rs148502810	T	C	0.0139165	1006
3	rs140055862	T	C	0.0159046	1006
3	rs114659438	G	A	0.0159046	1006
3	rs10510907	G	C	0.218688	1006
3	rs73121247	G	A	0.054672	1006
3	rs35303907	T	A	0.220676	1006
3	rs1565549	C	A	0.715706	1006
3	rs1565550	T	G	0.700795	1006
3	rs6804524	A	G	0.225646	1006
3	rs138805114	G	T	0.0149105	1006
3	rs7643440	T	A	0.2167	1006
3	rs7643625	T	C	0.261431	1006
3	rs7609759	A	G	0.261431	1006
3	rs7609841	A	G	0.261431	1006
3	rs17700493	C	T	0.270378	1006
3	rs66535660	T	C	0.261431	1006
3	rs17069369	G	T	0.00994036	1006
3	rs17654983	A	G	0.270378	1006
3	rs11919532	C	T	0.27336	1006
3	rs17716954	C	A	0.257455	1006
3	rs6803226	A	C	0.261431	1006
3	rs6792164	T	C	0.261431	1006
3	rs7650014	A	G	0.261431	1006
3	rs17069372	G	A	0.00994036	1006
3	rs35910264	G	A	0.0198807	1006
3	rs17069376	T	G	0.0139165	1006
3	rs17069378	T	C	0.00994036	1006
3	rs11922413	A	G	0.0238569	1006
3	rs17069381	C	T	0.00994036	1006
3	rs76833273	C	G	0.00994036	1006
3	rs79989510	C	T	0.00994036	1006
3	rs116594598	C	T	0.0238569	1006
3	rs73121258	C	T	0.0248509	1006
3	rs6796533	C	G	0.00994036	1006
3	rs12630900	C	T	0.0139165	1006
3	rs115810162	C	T	0.00994036	1006
3	rs74755645	C	T	0.00994036	1006
3	rs2201103	T	C	0.793241	1006
3	rs76302133	T	A	0.00994036	1006
3	rs147904765	T	G	0.0139165	1006
3	rs115679576	T	C	0.0397614	1006
3	rs72875177	A	G	0.0387674	1006
3	rs72875180	T	A	0.0377734	1006
3	rs72875185	G	T	0.0377734	1006
3	rs17069401	A	G	0.00994036	1006
3	rs10510906	A	G	0.0258449	1006
3	rs77838471	A	C	0.00994036	1006
3	rs79256030	C	T	0.0238569	1006
3	rs56136214	G	C	0.205765	1006
3	rs17069403	A	C	0.0258449	1006
3	rs71298689	T	A	0.0337972	1006
3	rs115290692	A	G	0.0139165	1006
3	rs73120859	C	T	0.208748	1006
3	rs72875187	C	A	0.0129225	1006
3	rs4688424	A	G	0.785288	1006
3	rs1352825	T	C	0.0526839	1006
3	rs10514721	G	T	0.0238569	1006
3	rs56848172	G	A	0.0238569	1006
3	rs79251549	T	C	0.0168986	1006
3	rs2637985	A	C	0.7833	1006
3	rs79835711	G	C	0.0139165	1006
3	rs112700106	C	G	0.0218688	1006
3	rs2637984	G	A	0.0586481	1006
3	rs79663542	C	T	0.00994036	1006
3	rs17069415	G	A	0.0139165	1006
3	rs6768232	T	C	0.00994036	1006
3	rs6804141	G	A	0.0248509	1006
3	rs9862417	C	T	0.545726	1006
3	rs11925519	C	T	0.0238569	1006
3	rs150613932	G	A	0.00994036	1006
3	rs11925599	G	A	0.0238569	1006
3	rs6762506	C	G	0.198807	1006
3	rs73120871	C	T	0.0248509	1006
3	rs79674705	A	G	0.00994036	1006
3	rs11927676	G	C	0.545726	1006
3	rs116524804	T	C	0.00994036	1006
3	rs55638131	C	T	0.0238569	1006
3	rs74548059	G	A	0.00994036	1006
3	rs112065707	A	G	0.0238569	1006
3	rs10510905	T	C	0.0238569	1006
3	rs111906035	T	C	0.0238569	1006
3	rs112966294	G	C	0.0238569	1006
3	rs72886387	A	C	0.0238569	1006
3	rs62253801	C	T	0.0447316	1006
3	rs17069427	A	T	0.0238569	1006
3	rs73120874	G	A	0.104374	1006
3	rs76787150	A	C	0.0467197	1006
3	rs11925278	G	A	0.0238569	1006
3	rs76964963	C	T	0.00894632	1006
3	rs12637181	C	T	0.0139165	1006
3	rs7625353	C	T	0.0238569	1006
3	rs34614574	A	G	0.0238569	1006
3	rs112803142	C	A	0.0129225	1006
3	rs72888206	C	T	0.0238569	1006
3	rs72888208	C	T	0.0238569	1006
3	rs143757157	G	A	0.0129225	1006
3	rs7630181	T	C	0.0238569	1006
3	rs77985332	A	C	0.0328032	1006
3	rs9842724	T	C	0.776342	1006
3	rs3821898	T	G	0.0139165	1006
3	rs12632452	C	T	0.0139165	1006
3	rs7646324	T	C	0.196819	1006
3	rs112896695	T	A	0.0636183	1006
3	rs144992688	G	T	0.0119284	1006
3	rs73120883	C	A	0.0238569	1006
3	rs114119256	C	T	0.0725646	1006
3	rs2130990	G	A	0.553678	1006
3	rs76275095	T	A	0.00994036	1006
3	rs7614311	A	C	0.197813	1006
3	rs62253802	G	C	0.0437376	1006
3	rs76190896	G	C	0.00994036	1006
3	rs73120888	C	T	0.0725646	1006
3	rs140980914	G	A	0.0139165	1006
3	rs151162139	C	T	0.0109344	1006
3	rs2291533	G	C	0.200795	1006
3	rs141112842	A	G	0.00994036	1006
3	rs2678351	C	T	0.166998	1006
3	rs2087704	G	T	0.215706	1006
3	rs62253803	A	G	0.0437376	1006
3	rs2637983	G	A	0.2167	1006
3	rs112095936	C	T	0.0129225	1006
3	rs73831959	A	T	0.00994036	1006
3	rs2678352	T	C	0.189861	1006
3	rs73120894	T	C	0.253479	1006
3	rs114299552	T	C	0.00994036	1006
3	rs62253804	C	A	0.0417495	1006
3	rs139222080	A	G	0.0139165	1006
3	rs141722624	A	G	0.00994036	1006
3	rs115864223	G	A	0.00994036	1006
3	rs13059603	G	A	0.735586	1006
3	rs73120898	G	A	0.139165	1006
3	rs73120900	A	G	0.252485	1006
3	rs11927265	C	T	0.0238569	1006
3	rs11927304	C	G	0.0238569	1006
3	rs832186	A	G	0.162028	1006
3	rs113386200	T	C	0.39662	1006
3	rs832187	C	T	0.59841	1006
3	rs115622859	C	A	0.0139165	1006
3	rs79680294	T	C	0.00994036	1006
3	rs141646169	C	T	0.00994036	1006
3	rs143568638	C	T	0.00695825	1006
3	rs150004381	T	C	0.00695825	1006
3	rs832188	T	C	0.784294	1006
3	rs72890121	A	G	0.0258449	1006
3	rs832189	T	C	0.790258	1006
3	rs57112859	A	T	0.181909	1006
3	rs111234932	C	T	0.142147	1006
3	rs56318162	T	C	0.0258449	1006
3	rs832190	C	T	0.60338	1006
3	rs76929260	T	C	0.0198807	1006
3	rs60505027	T	A	0.181909	1006
3	rs56329572	G	A	0.142147	1006
3	rs146023181	C	A	0.0139165	1006
3	rs112532349	C	T	0.0387674	1006
3	rs76322308	C	T	0.0198807	1006
3	rs73831998	T	C	0.0109344	1006
3	rs2276863	C	A	0.141153	1006
3	rs142023103	C	G	0.0109344	1006
3	rs191407271	C	T	0.0119284	1006
3	rs3733121	C	G	0.140159	1006
3	rs62250878	A	T	0.0228628	1006
3	rs188880889	C	T	0.0387674	1006
3	rs139984721	C	T	0.0437376	1006
3	rs832192	T	C	0.857853	1006
3	rs832193	C	T	0.826044	1006
3	rs12631045	T	C	0.170974	1006
3	rs3774702	G	A	0.17992	1006
3	rs832194	G	A	0.82505	1006
3	rs114589134	A	G	0.0129225	1006
3	rs58473894	G	C	0.168986	1006
3	rs78337313	A	G	0.0337972	1006
3	rs6776209	G	C	0.156064	1006
3	rs76201483	G	C	0.0387674	1006
3	rs73130534	A	G	0.141153	1006
3	rs115251615	C	T	0.0109344	1006
3	rs854622	A	G	0.644135	1006
3	rs114776121	A	C	0.00596421	1006
3	rs56263032	G	A	0.141153	1006
3	rs77796048	T	A	0.0109344	1006
3	rs832195	T	C	0.690855	1006
3	rs186659536	G	A	0.0109344	1006
3	rs832199	A	G	0.829026	1006
3	rs704374	C	T	0.829026	1006
3	rs56126667	A	G	0.141153	1006
3	rs704373	A	G	0.644135	1006
3	rs704372	T	C	0.833996	1006
3	rs186307670	T	C	0.0149105	1006
3	rs704371	G	A	0.803181	1006
3	rs704370	A	G	0.644135	1006
3	rs704369	G	A	0.644135	1006
3	rs704368	C	T	0.644135	1006
3	rs73130544	G	A	0.141153	1006
3	rs704367	A	C	0.67495	1006
3	rs832198	T	G	0.220676	1006
3	rs114582681	A	G	0.0119284	1006
3	rs67944903	A	T	0.162028	1006
3	rs112893127	A	G	0.0168986	1006
3	rs138547268	G	C	0.0139165	1006
3	rs704366	A	G	0.832008	1006
3	rs79701772	A	G	0.0238569	1006
3	rs116410584	A	G	0.0536779	1006
3	rs115860225	C	T	0.0497018	1006
3	rs113721523	C	T	0.131213	1006
3	rs80215453	A	G	0.00596421	1006
3	rs704364	A	G	0.675944	1006
3	rs114066963	C	A	0.0109344	1006
3	rs73130554	G	A	0.0168986	1006
3	rs62251628	C	T	0.0427435	1006
3	rs113231045	C	T	0.0129225	1006
3	rs11914573	G	A	0.0159046	1006
3	rs704362	G	A	0.818091	1006
3	rs71298691	G	T	0.0506958	1006
3	rs149187909	G	A	0.0198807	1006
3	rs3774708	A	C	0.148111	1006
3	rs3774709	T	C	0.164016	1006
3	rs76837571	C	T	0.0109344	1006
3	rs704361	T	G	0.856859	1006
3	rs832197	C	T	0.650099	1006
3	rs704360	A	G	0.855865	1006
3	rs188672779	C	A	0.0139165	1006
3	rs864975	T	C	0.859841	1006
3	rs3821900	T	G	0.0536779	1006
3	rs73130565	T	C	0.148111	1006
3	rs56293138	G	C	0.317097	1006
3	rs146901788	C	G	0.0188867	1006
3	rs113269108	T	C	0.0129225	1006
3	rs111774324	T	C	0.0149105	1006
3	rs9882884	A	G	0.33002	1006
3	rs73130576	T	C	0.148111	1006
3	rs73117036	G	C	0.142147	1006
3	rs6806547	G	T	0.76839	1006
3	rs114698767	C	G	0.0119284	1006
3	rs73117040	C	G	0.0198807	1006
3	rs146362060	T	C	0.0139165	1006
3	rs55917937	A	C	0.175944	1006
3	rs57766205	G	C	0.156064	1006
3	rs116330443	G	A	0.0198807	1006
3	rs73117042	T	C	0.148111	1006
3	rs2292662	C	T	0.16998	1006
3	rs6785040	T	C	0.168986	1006
3	rs547615608	G	A	0.0178926	1006
3	rs7627690	C	A	0.314115	1006
3	rs6809100	A	G	0.141153	1006
3	rs112635458	T	A	0.0129225	1006
3	rs146780708	T	A	0.0139165	1006
3	rs71298692	T	A	0.027833	1006
3	rs6770864	G	A	0.143141	1006
3	rs6798742	A	G	0.332008	1006
3	rs58676857	G	A	0.16004	1006
3	rs115316562	C	T	0.0198807	1006
3	rs149982338	C	T	0.00795229	1006
3	rs78866642	T	C	0.0109344	1006
3	rs62252363	G	A	0.0447316	1006
3	rs73117045	A	G	0.149105	1006
3	rs73117047	G	A	0.146123	1006
3	rs147893417	T	C	0.0139165	1006
3	rs138588616	A	G	0.0129225	1006
3	rs79661530	G	C	0.0109344	1006
3	rs66818634	G	A	0.143141	1006
3	rs66490742	G	A	0.143141	1006
3	rs59971314	G	C	0.315109	1006
3	rs6809474	T	C	0.331014	1006
3	rs73117057	A	G	0.147117	1006
3	rs73117059	A	G	0.146123	1006
3	rs62252364	T	G	0.0417495	1006
3	rs56165216	C	T	0.159046	1006
3	rs150275225	C	T	0.0168986	1006
3	rs3774713	G	C	0.333996	1006
3	rs79144449	T	C	0.0109344	1006
3	rs3821901	T	C	0.0139165	1006
3	rs3774715	T	C	0.154076	1006
3	rs75686136	C	G	0.0149105	1006
3	rs114118000	C	G	0.0109344	1006
3	rs77589516	T	C	0.0109344	1006
3	rs17069500	G	A	0.0238569	1006
3	rs17069507	A	G	0.133201	1006
3	rs3910534	A	T	0.100398	1006
3	rs73117066	A	G	0.147117	1006
3	rs7615475	G	A	0.323062	1006
3	rs2056114	G	A	0.832008	1006
3	rs6796317	A	G	0.148111	1006
3	rs7621544	C	A	0.17495	1006
3	rs74322529	A	G	0.0109344	1006
3	rs141337961	C	T	0.0109344	1006
3	rs72883984	G	C	0.0159046	1006
3	rs114501240	A	G	0.0178926	1006
3	rs7629586	C	T	0.942346	1006
3	rs115907180	T	C	0.0139165	1006
3	rs12485317	C	T	0.153082	1006
3	rs115161439	C	T	0.0109344	1006
3	rs111526132	G	A	0.144135	1006
3	rs9820538	C	T	0.140159	1006
3	rs75791679	A	G	0.0109344	1006
3	rs74822628	C	G	0.0119284	1006
3	rs3821902	T	G	0.150099	1006
3	rs143368258	A	T	0.0119284	1006
3	rs73117078	G	A	0.144135	1006
3	rs28675788	C	G	0.140159	1006
3	rs148635162	T	C	0.0139165	1006
3	rs3774717	G	A	0.0139165	1006
3	rs35594892	A	G	0.0526839	1006
3	rs3774718	A	G	0.661034	1006
3	rs7647377	T	G	0.0139165	1006
3	rs181004714	T	C	0.00497018	1006
3	rs17069536	A	C	0.0139165	1006
3	rs78734558	T	A	0.027833	1006
3	rs6801346	G	A	0.138171	1006
3	rs73117082	A	G	0.141153	1006
3	rs191790691	G	A	0.0198807	1006
3	rs148198217	A	G	0.0139165	1006
3	rs73117083	G	C	0.144135	1006
3	rs13434089	T	C	0.141153	1006
3	rs73117087	A	G	0.141153	1006
3	rs3774719	C	A	0.139165	1006
3	rs11717460	T	C	0.0178926	1006
3	rs116705022	G	A	0.0467197	1006
3	rs3774720	C	T	0.322068	1006
3	rs78781278	T	G	0.0387674	1006
3	rs77985150	C	T	0.0387674	1006
3	rs147473367	G	A	0.0129225	1006
3	rs17401592	A	G	0.147117	1006
3	rs3774721	A	G	0.147117	1006
3	rs17069565	A	G	0.0139165	1006
3	rs17069571	A	G	0.0119284	1006
3	rs116756680	C	T	0.0198807	1006
3	rs113441558	A	G	0.0168986	1006
3	rs73117092	G	T	0.105368	1006
3	rs147032165	G	A	0.00994036	1006
3	rs62252368	C	T	0.188867	1006
3	rs1005811	C	T	0.34493	1006
3	rs1548041	T	A	0.910537	1006
3	rs188115940	A	T	0.0119284	1006
3	rs3774723	G	A	0.168986	1006
3	rs6445387	C	G	0.16004	1006
3	rs13060787	C	A	0.0407555	1006
3	rs17069592	C	T	0.0308151	1006
3	rs72885736	A	T	0.0308151	1006
3	rs73117102	C	T	0.0377734	1006
3	rs77638335	A	T	0.0119284	1006
3	rs2241823	C	A	0.332008	1006
3	rs76977725	A	G	0.0119284	1006
3	rs2241822	A	G	0.144135	1006
3	rs72885737	T	C	0.0188867	1006
3	rs66979216	T	G	0.0427435	1006
3	rs72876980	T	A	0.0188867	1006
3	rs1053338	A	G	0.147117	1006
3	rs61736574	A	G	0.0119284	1006
3	rs13065374	G	A	0.0417495	1006
3	rs17069603	G	A	0.0417495	1006
3	rs7624403	G	T	0.367793	1006
3	rs10510903	C	G	0.140159	1006
3	rs12633353	T	C	0.134195	1006
3	rs33999932	T	G	0.0427435	1006
3	rs13078154	G	A	0.0427435	1006
3	rs11717924	A	G	0.0427435	1006
3	rs11718001	A	G	0.0427435	1006
3	rs3774724	G	A	0.0149105	1006
3	rs10510902	A	G	0.0427435	1006
3	rs114337555	A	T	0.00497018	1006
3	rs13075134	T	C	0.0427435	1006
3	rs3774725	T	G	0.158052	1006
3	rs3774726	C	T	0.364811	1006
3	rs73119018	A	G	0.138171	1006
3	rs141256381	C	T	0.00695825	1006
3	rs2241821	G	A	0.0904573	1006
3	rs75232727	G	A	0.0387674	1006
3	rs77507938	G	A	0.0119284	1006
3	rs17069612	G	A	0.0427435	1006
3	rs3774727	A	G	0.148111	1006
3	rs17069616	A	G	0.0149105	1006
3	rs114239809	A	G	0.0119284	1006
3	rs75547833	A	C	0.0387674	1006
3	rs11715329	A	G	0.0178926	1006
3	rs73119022	T	C	0.148111	1006
3	rs76372599	C	T	0.0119284	1006
3	rs11708696	C	T	0.0188867	1006
3	rs1053339	A	G	0.0119284	1006
3	rs3733125	C	T	0.127237	1006
3	rs61736567	T	C	0.0387674	1006
3	rs3774729	G	A	0.333996	1006
3	rs112674299	C	T	0.151093	1006
3	rs140213273	C	T	0.0139165	1006
3	rs35443995	G	A	0.0417495	1006
3	rs77203794	A	G	0.0188867	1006
3	rs13272	A	G	0.367793	1006
3	rs79896076	T	C	0.0119284	1006
3	rs115703220	C	G	0.0119284	1006
3	rs6773892	T	C	0.0119284	1006
3	rs4688181	A	G	0.0198807	1006
3	rs6785854	A	G	0.0119284	1006
3	rs150840471	G	A	0.0119284	1006
3	rs11922435	C	T	0.308151	1006
3	rs17403125	A	G	0.0536779	1006
3	rs115088344	A	G	0.0178926	1006
3	rs17069652	T	C	0.0139165	1006
3	rs112829244	A	G	0.0387674	1006
3	rs73119035	A	G	0.136183	1006
3	rs114686461	T	C	0.0188867	1006
3	rs150828878	T	C	0.0208748	1006
3	rs9865811	G	A	0.329026	1006
3	rs62252370	G	A	0.0437376	1006
3	rs2037119	C	T	0.329026	1006
3	rs115120998	T	C	0.0119284	1006
3	rs56030924	G	A	0.286282	1006
3	rs79788059	A	G	0.0417495	1006
3	rs79535580	A	G	0.0119284	1006
3	rs9875198	C	A	0.328032	1006
3	rs1046025	C	T	0.16501	1006
3	rs75935796	C	G	0.0168986	1006
3	rs2280162	G	A	0.167992	1006
3	rs1060897	A	G	0.17495	1006
3	rs2280160	G	A	0.596421	1006
3	rs3816157	G	A	0.164016	1006
3	rs80322219	T	A	0.0119284	1006
3	rs3816156	A	T	0.175944	1006
3	rs66473811	T	C	0.171968	1006
3	rs11711332	A	G	0.0188867	1006
3	rs9879045	C	T	0.309145	1006
3	rs9828933	T	C	0.181909	1006
3	rs9809432	G	A	0.164016	1006
3	rs7617036	G	A	0.181909	1006
3	rs76478992	G	A	0.0407555	1006
3	rs73834178	A	C	0.0119284	1006
3	rs831692	G	A	0.333996	1006
3	rs17344090	T	C	0.154076	1006
3	rs17069687	A	G	0.0178926	1006
3	rs140387621	C	G	0.0119284	1006
3	rs73834181	G	T	0.0178926	1006
3	rs2578011	C	T	0.163022	1006
3	rs73834182	G	A	0.0168986	1006
3	rs2888013	A	G	0.182903	1006
3	rs77639204	C	T	0.153082	1006
3	rs72878921	T	C	0.0298211	1006
3	rs114898756	T	C	0.0119284	1006
3	rs74397545	G	A	0.0178926	1006
3	rs71298698	T	A	0.0516899	1006
3	rs72878922	T	C	0.0119284	1006
3	rs831691	C	G	0.196819	1006
3	rs3846221	T	C	0.136183	1006
3	rs114365073	C	G	0.027833	1006
3	rs40610	T	C	0.251491	1006
3	rs146791495	C	T	0.0208748	1006
3	rs1961395	A	G	0.158052	1006
3	rs1961396	C	T	0.158052	1006
3	rs116585875	T	A	0.00894632	1006
3	rs115288460	G	A	0.0208748	1006
3	rs11713011	T	C	0.0218688	1006
3	rs147106104	A	T	0.109344	1006
3	rs141119731	G	A	0.0159046	1006
3	rs7644999	G	T	0.164016	1006
3	rs66672237	C	A	0.162028	1006
3	rs184019793	G	A	0.0139165	1006
3	rs17344417	T	C	0.403579	1006
3	rs13066834	T	C	0.243539	1006
3	rs13087186	G	A	0.244533	1006
3	rs10510901	T	C	0.16004	1006
3	rs35837	T	C	0.198807	1006
3	rs35838	G	A	0.593439	1006
3	rs35839	G	A	0.193837	1006
3	rs75757813	C	T	0.0695825	1006
3	rs17344570	C	A	0.156064	1006
3	rs12497119	A	G	0.404573	1006
3	rs35840	C	A	0.233598	1006
3	rs73119079	G	A	0.154076	1006
3	rs55955229	T	C	0.157058	1006
3	rs58627691	T	C	0.157058	1006
3	rs17344653	C	T	0.163022	1006
3	rs13085423	T	G	0.245527	1006
3	rs35841	C	G	0.685885	1006
3	rs74395768	G	C	0.0208748	1006
3	rs56359789	T	C	0.16004	1006
3	rs35092727	C	A	0.250497	1006
3	rs73119095	G	T	0.154076	1006
3	rs35898933	T	G	0.251491	1006
3	rs74432669	A	G	0.00894632	1006
3	rs6785145	A	G	0.441352	1006
3	rs13092462	G	T	0.246521	1006
3	rs6809662	G	A	0.247515	1006
3	rs73119100	A	T	0.0168986	1006
3	rs13093232	G	A	0.0795229	1006
3	rs17344716	T	A	0.163022	1006
3	rs17344723	G	A	0.16004	1006
3	rs144897598	A	G	0.0218688	1006
3	rs73120905	A	G	0.0357853	1006
3	rs6764606	C	T	0.441352	1006
3	rs166229	T	G	0.362823	1006
3	rs831556	A	C	0.764414	1006
3	rs35309927	C	G	0.265408	1006
3	rs35370588	G	A	0.39662	1006
3	rs6808752	G	A	0.276342	1006
3	rs3906971	T	C	0.138171	1006
3	rs56369425	T	C	0.400596	1006
3	rs831574	A	G	0.318091	1006
3	rs149712815	T	A	0.0178926	1006
3	rs116344723	C	T	0.00894632	1006
3	rs17656650	C	A	0.117296	1006
3	rs11927718	G	T	0.121272	1006
3	rs55969752	G	T	0.388668	1006
3	rs1376338	T	C	0.272366	1006
3	rs17069779	A	G	0.121272	1006
3	rs6769680	C	A	0.267396	1006
3	rs42456	C	T	0.581511	1006
3	rs55671969	G	A	0.244533	1006
3	rs114466949	C	T	0.0149105	1006
3	rs77308054	G	A	0.0178926	1006
3	rs17031765	A	G	0.11829	1006
3	rs73120925	A	C	0.294235	1006
3	rs73120926	G	A	0.241551	1006
3	rs11921666	A	G	0.12326	1006
3	rs116624400	C	T	0.00695825	1006
3	rs17718748	T	A	0.119284	1006
3	rs138930166	C	T	0.0119284	1006
3	rs35230250	C	T	0.267396	1006
3	rs704375	G	A	0.298211	1006
3	rs73120930	G	A	0.0387674	1006
3	rs75399548	T	C	0.0178926	1006
3	rs143740989	A	C	0.0149105	1006
3	rs831571	T	C	0.792247	1006
3	rs56237630	C	A	0.166004	1006
3	rs73120936	T	C	0.166004	1006
3	rs17069791	G	A	0.191849	1006
3	rs13067510	C	T	0.265408	1006
3	rs12493866	G	T	0.0477137	1006
3	rs166230	T	C	0.794235	1006
3	rs17069797	T	C	0.168986	1006
3	rs7619741	T	A	0.164016	1006
3	rs13084658	C	T	0.264414	1006
3	rs36039822	G	C	0.264414	1006
3	rs11707025	T	G	0.271372	1006
3	rs254858	G	T	0.742545	1006
3	rs56363381	T	G	0.196819	1006
3	rs13097428	G	A	0.264414	1006
3	rs73120951	T	G	0.164016	1006
3	rs6797912	A	G	0.794235	1006
3	rs66629090	C	G	0.431412	1006
3	rs73120952	G	T	0.0168986	1006
3	rs11709221	A	G	0.270378	1006
3	rs1897481	T	C	0.163022	1006
3	rs11717947	C	T	0.271372	1006
3	rs1450985	G	A	0.437376	1006
3	rs73120957	C	T	0.158052	1006
3	rs80336398	T	C	0.0208748	1006
3	rs114650832	G	A	0.16004	1006
3	rs13075585	T	C	0.271372	1006
3	rs1450983	C	T	0.269384	1006
3	rs115853942	C	T	0.0109344	1006
3	rs35778889	C	A	0.264414	1006
3	rs9845357	T	C	0.0139165	1006
3	rs27386	G	C	0.364811	1006
3	rs35834	C	A	0.985089	1006
3	rs35835	A	G	0.366799	1006
3	rs75996983	G	A	0.0526839	1006
3	rs140954082	C	G	0.0168986	1006
3	rs145940802	C	T	0.0149105	1006
3	rs40517	T	C	0.352883	1006
3	rs26935	A	G	0.363817	1006
3	rs26936	G	T	0.363817	1006
3	rs704376	C	G	0.364811	1006
3	rs73120967	C	T	0.184891	1006
3	rs75575527	G	T	0.0854871	1006
3	rs78082593	C	T	0.0854871	1006
3	rs254857	T	G	0.34493	1006
3	rs74909737	C	T	0.0168986	1006
3	rs12492018	T	A	0.22664	1006
3	rs12488626	C	A	0.225646	1006
3	rs1870919	T	G	0.217694	1006
3	rs7636957	C	G	0.432406	1006
3	rs112811018	G	A	0.0208748	1006
3	rs254856	T	C	0.776342	1006
3	rs254855	G	A	0.315109	1006
3	rs79157151	C	T	0.224652	1006
3	rs7620571	A	G	0.22167	1006
3	rs75756535	C	T	0.225646	1006
3	rs1007234	C	A	0.427435	1006
3	rs254854	C	T	0.552684	1006
3	rs55842652	C	T	0.225646	1006
3	rs7613715	T	G	0.218688	1006
3	rs56228642	T	G	0.215706	1006
3	rs831566	G	T	0.796223	1006
3	rs831565	G	A	0.805169	1006
3	rs55714137	A	G	0.192843	1006
3	rs79908835	T	G	0.0129225	1006
3	rs13096166	A	G	0.22664	1006
3	rs153734	C	T	0.771372	1006
3	rs14056	G	A	0.228628	1006
3	rs153730	T	C	0.373757	1006
3	rs143062140	C	T	0.0119284	1006
3	rs34723451	G	A	0.192843	1006
3	rs35969433	T	A	0.255467	1006
3	rs12494731	G	T	0.194831	1006
3	rs62249881	T	A	0.0308151	1006
3	rs56262708	C	T	0.117296	1006
3	rs26939	C	T	0.335984	1006
3	rs62249882	C	T	0.0636183	1006
3	rs17069879	G	A	0.193837	1006
3	rs26937	T	G	0.544732	1006
3	rs11705855	G	A	0.189861	1006
3	rs140620856	G	A	0.00596421	1006
3	rs116612986	C	A	0.0129225	1006
3	rs114047219	C	G	0.0139165	1006
3	rs161654	G	A	0.725646	1006
3	rs161656	A	T	0.727634	1006
3	rs11706352	T	C	0.271372	1006
3	rs7625805	C	T	0.204771	1006
3	rs114356205	T	A	0.0328032	1006
3	rs141368780	A	G	0.0159046	1006
3	rs58788108	T	C	0.248509	1006
3	rs12497268	G	C	0.196819	1006
3	rs55842703	C	T	0.246521	1006
3	rs11713331	A	C	0.269384	1006
3	rs36237	A	G	0.560636	1006
3	rs114168449	C	G	0.0318091	1006
3	rs7621907	G	A	0.171968	1006
3	rs62249885	C	T	0.0258449	1006
3	rs147739915	T	G	0.0109344	1006
3	rs40158	G	T	0.701789	1006
3	rs7628583	C	T	0.186879	1006
3	rs75848643	C	A	0.0606362	1006
3	rs36239	C	A	0.72664	1006
3	rs153712	C	T	0.530815	1006
3	rs6789593	G	A	0.281312	1006
3	rs6765188	A	T	0.300199	1006
3	rs6789721	C	G	0.475149	1006
3	rs152244	G	C	0.531809	1006
3	rs153716	C	T	0.689861	1006
3	rs11130957	T	G	0.494036	1006
3	rs704377	T	C	0.412525	1006
3	rs830357	T	C	0.875746	1006
3	rs830356	G	T	0.538767	1006
3	rs830355	T	C	0.869781	1006
3	rs830354	A	G	0.869781	1006
3	rs76067215	C	T	0.0626243	1006
3	rs830353	G	A	0.868787	1006
3	rs1096267	T	A	0.868787	1006
3	rs1096266	T	G	0.868787	1006
3	rs144021645	G	A	0.00894632	1006
3	rs830352	A	G	0.868787	1006
3	rs1096265	A	C	0.418489	1006
3	rs1096264	G	A	0.836978	1006
3	rs1101540	C	G	0.84493	1006
3	rs1096262	G	C	0.82505	1006
3	rs1096261	C	A	0.82505	1006
3	rs114916370	G	C	0.142147	1006
3	rs75107115	T	C	0.0308151	1006
3	rs1104152	T	G	0.810139	1006
3	rs1903745	A	T	0.0467197	1006
3	rs142951624	A	G	0.0198807	1006
3	rs1069985	T	C	0.797217	1006
3	rs114772354	C	G	0.0318091	1006
3	rs1069984	T	C	0.83002	1006
3	rs1069983	C	G	0.797217	1006
3	rs1069982	C	T	0.797217	1006
3	rs72874641	T	G	0.0337972	1006
3	rs1069981	A	G	0.797217	1006
3	rs1070070	A	G	0.869781	1006
3	rs1096171	C	T	0.796223	1006
3	rs79050834	G	A	0.0666004	1006
3	rs116156070	C	A	0.0447316	1006
3	rs1069980	C	A	0.532803	1006
3	rs1069979	G	C	0.559642	1006
3	rs1096170	C	T	0.553678	1006
3	rs1096169	C	A	0.552684	1006
3	rs1096167	C	A	0.552684	1006
3	rs864377	C	T	0.559642	1006
3	rs11130958	T	C	0.316103	1006
3	rs11707494	A	G	0.316103	1006
3	rs3889648	G	T	0.135189	1006
3	rs704378	T	C	0.515905	1006
3	rs57067598	T	A	0.0447316	1006
3	rs704379	G	A	0.517893	1006
3	rs697264	T	A	0.514911	1006
3	rs830011	G	A	0.514911	1006
3	rs704381	G	C	0.54672	1006
3	rs704382	G	T	0.84493	1006
3	rs704383	A	T	0.84493	1006
3	rs62249906	G	A	0.181909	1006
3	rs704384	A	C	0.833996	1006
3	rs704385	T	C	0.833996	1006
3	rs704386	C	T	0.419483	1006
3	rs116075712	G	A	0.0109344	1006
3	rs62249907	C	T	0.181909	1006
3	rs62249908	T	C	0.210736	1006
3	rs704387	C	T	0.829026	1006
3	rs704388	A	T	0.642147	1006
3	rs830010	C	A	0.611332	1006
3	rs985280	C	G	0.642147	1006
3	rs985281	G	T	0.829026	1006
3	rs865511	C	A	0.415507	1006
3	rs6791571	A	G	0.208748	1006
3	rs830009	A	G	0.642147	1006
3	rs62249910	C	T	0.17992	1006
3	rs1069978	G	A	0.55666	1006
3	rs1069977	A	G	0.831014	1006
3	rs1069976	C	T	0.55666	1006
3	rs830008	C	T	0.555666	1006
3	rs830007	G	A	0.55169	1006
3	rs830006	G	A	0.576541	1006
3	rs830005	G	A	0.579523	1006
3	rs830004	G	A	0.576541	1006
3	rs1024894	C	A	0.761431	1006
3	rs1024895	T	C	0.569583	1006
3	rs696009	T	C	0.572565	1006
3	rs696010	G	A	0.537773	1006
3	rs57859861	C	T	0.0149105	1006
3	rs697265	G	A	0.550696	1006
3	rs696223	G	T	0.371769	1006
3	rs986150	G	A	0.127237	1006
3	rs151029378	C	T	0.00795229	1006
3	rs140662260	G	A	0.0178926	1006
3	rs152294	C	A	0.414513	1006
3	rs145910719	T	C	0.0129225	1006
3	rs152295	T	G	0.641153	1006
3	rs78231604	G	T	0.139165	1006
3	rs161657	C	T	0.415507	1006
3	rs71298701	T	C	0.0139165	1006
3	rs78263660	C	T	0.0457256	1006
3	rs161658	C	T	0.414513	1006
3	rs161659	A	G	0.595427	1006
3	rs152296	G	A	0.416501	1006
3	rs143745091	G	A	0.00994036	1006
3	rs76626462	C	T	0.0139165	1006
3	rs140680657	G	A	0.0109344	1006
3	rs161660	G	C	0.419483	1006
3	rs11914507	G	A	0.196819	1006
3	rs161661	C	T	0.413519	1006
3	rs55796057	T	G	0.190855	1006
3	rs9873216	G	A	0.447316	1006
3	rs74865194	C	T	0.0228628	1006
3	rs9878228	G	A	0.333002	1006
3	rs115070271	C	T	0.0198807	1006
3	rs1835898	T	C	0.4334	1006
3	rs704389	T	C	0.72664	1006
3	rs74466591	C	T	0.0377734	1006
3	rs139470497	C	T	0.00695825	1006
3	rs56161921	A	G	0.0924453	1006
3	rs56077180	C	T	0.0795229	1006
3	rs1432584	T	C	0.0914513	1006
3	rs1432585	A	G	0.11829	1006
3	rs1432586	T	C	0.569583	1006
3	rs1432587	G	A	0.571571	1006
3	rs4688433	C	T	0.0864811	1006
3	rs1450982	C	T	0.321074	1006
3	rs4688434	T	C	0.0884692	1006
3	rs696011	T	C	0.500994	1006
3	rs696012	C	T	0.499006	1006
3	rs697266	G	C	0.5	1006
3	rs704390	G	C	0.872763	1006
3	rs704391	A	C	0.586481	1006
3	rs695935	G	A	0.585487	1006
3	rs696013	G	C	0.586481	1006
3	rs697267	G	T	0.564612	1006
3	rs696014	G	A	0.159046	1006
3	rs77915341	C	T	0.0616302	1006
3	rs697268	G	A	0.120278	1006
3	rs59638866	C	T	0.083499	1006
3	rs2887159	G	A	0.084493	1006
3	rs138313156	C	T	0.0109344	1006
3	rs80135588	A	T	0.129225	1006
3	rs697269	A	G	0.615308	1006
3	rs73122897	A	G	0.0934394	1006
3	rs12495039	A	G	0.105368	1006
3	rs697270	A	G	0.27336	1006
3	rs2008984	T	A	0.0606362	1006
3	rs56087541	A	G	0.0894632	1006
3	rs697272	G	C	0.161034	1006
3	rs2080665	T	G	0.0894632	1006
3	rs34460293	G	A	0.0675944	1006
3	rs11714038	C	T	0.126243	1006
3	rs73832114	A	G	0.0775348	1006
3	rs139457599	G	A	0.00695825	1006
3	rs12634751	C	T	0.336978	1006
3	rs78219896	G	A	0.0626243	1006
3	rs6445392	T	C	0.380716	1006
3	rs75857239	T	C	0.0238569	1006
3	rs11716382	G	A	0.176938	1006
3	rs1078398	T	G	0.33996	1006
3	rs1078397	G	C	0.345924	1006
3	rs888406	T	C	0.351889	1006
3	rs27959	T	C	0.967197	1006
3	rs753562	A	G	0.543738	1006
3	rs929701	G	A	0.115308	1006
3	rs11706882	A	G	0.135189	1006
3	rs11130959	C	T	0.60835	1006
3	rs12493678	G	C	0.606362	1006
3	rs76157098	T	C	0.0188867	1006
3	rs13072811	C	G	0.390656	1006
3	rs10510916	G	C	0.272366	1006
3	rs17720698	C	T	0.252485	1006
3	rs2111684	C	T	0.465209	1006
3	rs17070015	C	A	0.0536779	1006
3	rs11711394	A	G	0.139165	1006
3	rs138340144	C	T	0.026839	1006
3	rs13090987	C	G	0.407555	1006
3	rs62249933	C	T	0.388668	1006
3	rs11720610	G	A	0.390656	1006
3	rs76720468	G	A	0.191849	1006
3	rs2306380	T	C	0.390656	1006
3	rs26942	T	A	0.139165	1006
3	rs2306381	C	A	0.136183	1006
3	rs17664202	A	G	0.410537	1006
3	rs62249934	G	A	0.138171	1006
3	rs11707013	G	T	0.370775	1006
3	rs59443691	C	T	0.136183	1006
3	rs181340267	C	T	0.00795229	1006
3	rs17720836	C	T	0.250497	1006
3	rs17664266	C	T	0.38668	1006
3	rs17664296	C	T	0.38668	1006
3	rs39709	T	G	0.580517	1006
3	rs27387	A	G	0.978131	1006
3	rs13088453	C	G	0.418489	1006
3	rs66539522	G	A	0.265408	1006
3	rs17720962	G	C	0.265408	1006
3	rs73124846	A	G	0.266402	1006
3	rs697274	A	T	0.976143	1006
3	rs184452	G	T	0.557654	1006
3	rs17720984	G	A	0.265408	1006
3	rs3755828	T	C	0.150099	1006
3	rs67740314	G	C	0.146123	1006
3	rs73124853	C	T	0.228628	1006
3	rs67544611	G	A	0.229622	1006
3	rs116649731	G	C	0.0228628	1006
3	rs17664549	C	G	0.247515	1006
3	rs74597957	A	C	0.200795	1006
3	rs62249936	C	G	0.0328032	1006
3	rs148182213	C	T	0.0367793	1006
3	rs17070038	T	C	0.139165	1006
3	rs26933	G	A	0.947316	1006
3	rs39687	A	G	0.140159	1006
3	rs62249937	G	A	0.370775	1006
3	rs13080962	A	G	0.43837	1006
3	rs26934	C	A	0.083499	1006
3	rs140059336	G	A	0.0208748	1006
3	rs73124864	G	T	0.224652	1006
3	rs62249938	G	T	0.139165	1006
3	rs167787	C	T	0.502982	1006
3	rs7637364	G	T	0.406561	1006
3	rs11714978	A	G	0.138171	1006
3	rs10866068	A	T	0.138171	1006
3	rs56244367	C	A	0.230616	1006
3	rs62249939	A	T	0.133201	1006
3	rs153740	G	T	0.139165	1006
3	rs153739	A	G	0.952286	1006
3	rs149105	T	A	0.40159	1006
3	rs17721368	T	C	0.259443	1006
3	rs153738	G	T	0.141153	1006
3	rs153737	A	C	0.40159	1006
3	rs10510913	T	C	0.261431	1006
3	rs138807103	T	C	0.026839	1006
3	rs17664984	C	T	0.257455	1006
3	rs150845061	C	T	0.0188867	1006
3	rs17721463	T	C	0.260437	1006
3	rs35422561	A	G	0.140159	1006
3	rs153736	G	A	0.951292	1006
3	rs153735	A	T	0.951292	1006
3	rs57922906	G	A	0.236581	1006
3	rs6778973	G	T	0.0238569	1006
3	rs830018	C	T	0.0198807	1006
3	rs62249941	C	G	0.130219	1006
3	rs10510912	C	T	0.136183	1006
3	rs13068250	A	C	0.38668	1006
3	rs695936	C	G	0.140159	1006
3	rs17665101	A	G	0.244533	1006
3	rs697276	C	T	0.363817	1006
3	rs9713970	C	T	0.22664	1006
3	rs6801452	T	G	0.250497	1006
3	rs697277	C	T	0.692843	1006
3	rs696224	T	C	0.952286	1006
3	rs704394	G	C	0.537773	1006
3	rs73124899	C	G	0.257455	1006
3	rs73124901	T	C	0.257455	1006
3	rs697278	T	C	0.952286	1006
3	rs696225	C	A	0.140159	1006
3	rs696226	C	T	0.0725646	1006
3	rs55723062	C	T	0.228628	1006
3	rs17665251	G	A	0.228628	1006
3	rs73832119	G	A	0.026839	1006
3	rs73832120	C	A	0.026839	1006
3	rs11917643	A	G	0.256461	1006
3	rs55998228	C	G	0.0367793	1006
3	rs11925461	G	A	0.253479	1006
3	rs11925484	G	A	0.252485	1006
3	rs11716989	G	A	0.138171	1006
3	rs153717	G	A	0.400596	1006
3	rs153718	A	G	0.394632	1006
3	rs153719	G	T	0.394632	1006
3	rs62251771	A	C	0.138171	1006
3	rs732693	G	A	0.140159	1006
3	rs732694	C	G	0.699801	1006
3	rs72040	G	A	0.698807	1006
3	rs732696	C	G	0.259443	1006
3	rs17070094	A	C	0.260437	1006
3	rs153721	C	G	0.140159	1006
3	rs1035275	T	C	0.44334	1006
3	rs161664	G	A	0.692843	1006
3	rs161665	A	T	0.692843	1006
3	rs103323	C	T	0.691849	1006
3	rs114135545	T	C	0.0178926	1006
3	rs56022697	G	A	0.247515	1006
3	rs153723	G	C	0.328032	1006
3	rs11720617	G	A	0.0168986	1006
3	rs153724	G	C	0.346918	1006
3	rs11914401	C	T	0.531809	1006
3	rs73126829	T	G	0.306163	1006
3	rs153725	G	C	0.138171	1006
3	rs153726	C	G	0.138171	1006
3	rs78364956	G	C	0.0178926	1006
3	rs161666	T	C	0.136183	1006
3	rs76712134	C	A	0.0168986	1006
3	rs62251772	G	A	0.141153	1006
3	rs141692134	G	A	0.0109344	1006
3	rs153728	T	C	0.137177	1006
3	rs11712216	C	G	0.143141	1006
3	rs2160827	G	C	0.463221	1006
3	rs153729	G	A	0.138171	1006
3	rs185295	T	A	0.280318	1006
3	rs697279	T	C	0.279324	1006
3	rs697280	T	G	0.136183	1006
3	rs146209333	T	C	0.0178926	1006
3	rs697281	C	T	0.275348	1006
3	rs62251773	T	C	0.027833	1006
3	rs7614007	C	T	0.45328	1006
3	rs1432579	A	G	0.152087	1006
3	rs696227	T	C	0.138171	1006
3	rs11715654	C	G	0.143141	1006
3	rs73832124	T	C	0.0258449	1006
3	rs72882348	T	C	0.027833	1006
3	rs57288803	T	C	0.028827	1006
3	rs55895332	A	G	0.256461	1006
3	rs57476258	G	A	0.167992	1006
3	rs11706369	T	C	0.0159046	1006
3	rs9829695	A	G	0.172962	1006
3	rs62251775	G	A	0.429423	1006
3	rs112783128	G	C	0.054672	1006
3	rs60043233	C	A	0.0248509	1006
3	rs61238591	G	A	0.0248509	1006
3	rs829520	C	T	0.111332	1006
3	rs829519	A	G	0.725646	1006
3	rs696015	A	G	0.955268	1006
3	rs696016	C	T	0.110338	1006
3	rs696017	G	T	0.110338	1006
3	rs695937	G	A	0.275348	1006
3	rs112046271	C	T	0.0119284	1006
3	rs696018	G	A	0.276342	1006
3	rs696019	T	A	0.274354	1006
3	rs57305178	A	G	0.0258449	1006
3	rs13099983	A	G	0.67992	1006
3	rs28844663	T	G	0.027833	1006
3	rs142327191	T	C	0.0924453	1006
3	rs830397	C	A	0.139165	1006
3	rs35498882	T	A	0.466203	1006
3	rs829525	T	C	0.140159	1006
3	rs696020	A	G	0.294235	1006
3	rs697282	G	A	0.112326	1006
3	rs697283	T	C	0.112326	1006
3	rs829524	T	C	0.565606	1006
3	rs77672856	T	C	0.0417495	1006
3	rs1679335	A	T	0.11332	1006
3	rs1676390	A	G	0.11332	1006
3	rs58962325	T	C	0.026839	1006
3	rs62251779	G	T	0.142147	1006
3	rs829523	T	C	0.954274	1006
3	rs9881734	C	T	0.142147	1006
3	rs9826382	T	C	0.142147	1006
3	rs74356954	G	A	0.0417495	1006
3	rs9827008	T	C	0.144135	1006
3	rs695938	C	T	0.917495	1006
3	rs73126850	T	C	0.45825	1006
3	rs80033538	C	T	0.196819	1006
3	rs10510915	A	C	0.350895	1006
3	rs697284	T	C	0.114314	1006
3	rs56086748	C	A	0.444334	1006
3	rs696228	T	C	0.114314	1006
3	rs696229	C	A	0.114314	1006
3	rs1960454	C	G	0.424453	1006
3	rs9853772	T	G	0.152087	1006
3	rs704395	C	T	0.919483	1006
3	rs888404	T	C	0.481113	1006
3	rs115203642	A	G	0.0427435	1006
3	rs704396	T	G	0.117296	1006
3	rs829522	T	C	0.11332	1006
3	rs17665856	C	G	0.200795	1006
3	rs7610343	T	C	0.467197	1006
3	rs67905110	G	T	0.114314	1006
3	rs142783558	C	T	0.0178926	1006
3	rs2008299	T	G	0.447316	1006
3	rs77927375	A	G	0.213718	1006
3	rs4994608	A	T	0.667992	1006
3	rs888405	A	G	0.805169	1006
3	rs75193256	A	G	0.0298211	1006
3	rs144126997	G	A	0.0129225	1006
3	rs62251781	T	G	0.0675944	1006
3	rs696230	T	C	0.0208748	1006
3	rs696022	C	A	0.550696	1006
3	rs696023	G	A	0.55169	1006
3	rs696024	A	G	0.112326	1006
3	rs696026	A	G	0.952286	1006
3	rs7638963	C	T	0.44334	1006
3	rs115732446	C	T	0.0427435	1006
3	rs67388649	G	C	0.144135	1006
3	rs696027	T	C	0.702783	1006
3	rs73126868	T	C	0.0924453	1006
3	rs844190	C	T	0.112326	1006
3	rs866679	G	A	0.112326	1006
3	rs17722440	A	G	0.21173	1006
3	rs697285	G	C	0.744533	1006
3	rs34283945	G	A	0.0139165	1006
3	rs697286	C	T	0.55666	1006
3	rs17666009	C	T	0.198807	1006
3	rs6801093	C	A	0.0178926	1006
3	rs704397	G	A	0.112326	1006
3	rs9877584	T	G	0.146123	1006
3	rs696231	G	A	0.10835	1006
3	rs11708249	A	G	0.145129	1006
3	rs11924614	C	A	0.571571	1006
3	rs696232	T	C	0.771372	1006
3	rs696233	T	A	0.724652	1006
3	rs696234	T	C	0.952286	1006
3	rs696235	A	C	0.762425	1006
3	rs17666116	A	G	0.2833	1006
3	rs34392185	G	A	0.33996	1006
3	rs696236	A	G	0.883698	1006
3	rs144880979	C	T	0.0178926	1006
3	rs75941056	G	A	0.0506958	1006
3	rs704398	A	G	0.112326	1006
3	rs150393747	C	T	0.0178926	1006
3	rs142388795	C	G	0.0178926	1006
3	rs697287	G	A	0.11332	1006
3	rs697288	G	A	0.110338	1006
3	rs697290	C	T	0.110338	1006
3	rs76608464	C	T	0.0139165	1006
3	rs697291	G	A	0.883698	1006
3	rs888407	T	C	0.804175	1006
3	rs697292	G	T	0.111332	1006
3	rs17666399	A	G	0.306163	1006
3	rs1564115	A	G	0.764414	1006
3	rs696237	T	A	0.111332	1006
3	rs55851928	A	G	0.0656064	1006
3	rs704399	A	G	0.952286	1006
3	rs1963348	G	A	0.319085	1006
3	rs697293	G	A	0.11332	1006
3	rs869365	A	G	0.151093	1006
3	rs869364	A	T	0.802187	1006
3	rs697294	T	C	0.916501	1006
3	rs1381812	T	C	0.800199	1006
3	rs697295	T	C	0.917495	1006
3	rs62247387	G	A	0.0328032	1006
3	rs73832130	A	C	0.0318091	1006
3	rs114659631	T	A	0.0447316	1006
3	rs59404136	T	C	0.0337972	1006
3	rs62247388	A	G	0.159046	1006
3	rs704400	A	C	0.116302	1006
3	rs704401	A	G	0.951292	1006
3	rs697296	C	T	0.548708	1006
3	rs7624789	G	A	0.4334	1006
3	rs221993	T	C	0.950298	1006
3	rs221992	G	C	0.949304	1006
3	rs75343615	C	T	0.0208748	1006
3	rs7641821	T	C	0.654076	1006
3	rs221991	T	G	0.166004	1006
3	rs13085954	G	A	0.147117	1006
3	rs6801029	T	C	0.570577	1006
3	rs6788305	G	C	0.5666	1006
3	rs6788767	G	A	0.32008	1006
3	rs222338	C	A	0.0497018	1006
3	rs6804747	T	C	0.626243	1006
3	rs3911777	T	C	0.151093	1006
3	rs222337	C	T	0.88668	1006
3	rs4688436	A	G	0.61829	1006
3	rs696238	C	A	0.88668	1006
3	rs62247389	T	C	0.0695825	1006
3	rs3911778	C	A	0.318091	1006
3	rs78043303	T	G	0.0367793	1006
3	rs6769640	T	A	0.528827	1006
3	rs74372054	A	G	0.0705765	1006
3	rs144199848	G	T	0.0467197	1006
3	rs222336	A	C	0.884692	1006
3	rs11715732	T	A	0.684891	1006
3	rs186417	C	T	0.887674	1006
3	rs170291	T	C	0.887674	1006
3	rs221990	T	C	0.888668	1006
3	rs221989	T	A	0.0506958	1006
3	rs221988	A	C	0.427435	1006
3	rs4688437	G	A	0.454274	1006
3	rs13066611	G	A	0.149105	1006
3	rs114864490	T	A	0.0248509	1006
3	rs35631154	G	A	0.306163	1006
3	rs56172009	T	G	0.0606362	1006
3	rs150831	G	A	0.110338	1006
3	rs72884331	T	A	0.203777	1006
3	rs3846223	A	G	0.154076	1006
3	rs55671636	G	C	0.201789	1006
3	rs34481133	C	T	0.406561	1006
3	rs704402	C	T	0.0477137	1006
3	rs71300707	A	G	0.0139165	1006
3	rs72884337	T	A	0.292247	1006
3	rs41325347	T	C	0.0725646	1006
3	rs56266839	G	C	0.321074	1006
3	rs141977145	T	C	0.0178926	1006
3	rs145612982	C	T	0.0178926	1006
3	rs3911779	T	A	0.144135	1006
3	rs704403	A	G	0.142147	1006
3	rs704404	C	A	0.206759	1006
3	rs704405	A	C	0.887674	1006
3	rs704406	G	A	0.135189	1006
3	rs116161270	A	G	0.0188867	1006
3	rs3846224	C	T	0.593439	1006
3	rs185426373	T	C	0.00596421	1006
3	rs3846225	A	C	0.666004	1006
3	rs864089	T	C	0.170974	1006
3	rs864088	T	C	0.883698	1006
3	rs3891298	A	G	0.0864811	1006
3	rs144086455	G	A	0.0119284	1006
3	rs704407	A	G	0.870775	1006
3	rs704408	G	A	0.0765408	1006
3	rs143383495	T	A	0.0188867	1006
3	rs704409	C	A	0.449304	1006
3	rs704410	T	C	0.879722	1006
3	rs4688438	C	T	0.0427435	1006
3	rs704411	T	C	0.880716	1006
3	rs59157841	G	C	0.236581	1006
3	rs704412	T	G	0.860835	1006
3	rs10510914	C	G	0.461233	1006
3	rs4688439	C	G	0.457256	1006
3	rs704414	A	G	0.869781	1006
3	rs17723228	G	C	0.229622	1006
3	rs1462746	T	C	0.670974	1006
3	rs704415	T	C	0.869781	1006
3	rs704416	C	T	0.868787	1006
3	rs704417	C	T	0.486083	1006
3	rs704418	T	C	0.814115	1006
3	rs1471377	A	G	0.661034	1006
3	rs704420	T	G	0.843936	1006
3	rs704421	C	G	0.789264	1006
3	rs73128655	G	A	0.100398	1006
3	rs80258148	A	T	0.0675944	1006
3	rs9864730	A	G	0.0208748	1006
3	rs73128657	C	T	0.102386	1006
3	rs73128658	G	A	0.102386	1006
3	rs1841789	A	G	0.0437376	1006
3	rs73128664	G	A	0.102386	1006
3	rs73128665	T	A	0.10338	1006
3	rs704422	G	A	0.0188867	1006
3	rs12495880	A	G	0.0457256	1006
3	rs7614150	A	G	0.104374	1006
3	rs57096419	C	T	0.0944334	1006
3	rs12635170	A	G	0.0477137	1006
3	rs9853038	A	T	0.0208748	1006
3	rs6770538	A	G	0.105368	1006
3	rs80264212	C	G	0.0477137	1006
3	rs78974980	G	A	0.0198807	1006
3	rs75874962	C	T	0.00894632	1006
3	rs116270140	T	A	0.0129225	1006
3	rs12492597	T	C	0.0467197	1006
3	rs853270	A	G	0.205765	1006
3	rs114627032	G	A	0.0168986	1006
3	rs853269	T	G	0.0248509	1006
3	rs138231888	G	T	0.0188867	1006
3	rs73128673	C	T	0.0994036	1006
3	rs11926187	T	G	0.101392	1006
3	rs75727260	T	A	0.0934394	1006
3	rs116579203	A	G	0.104374	1006
3	rs79940890	A	C	0.0934394	1006
3	rs10433641	G	A	0.0934394	1006
3	rs58439093	A	G	0.055666	1006
3	rs146131688	C	A	0.0596421	1006
3	rs853268	G	A	0.279324	1006
3	rs853267	G	T	0.197813	1006
3	rs9841178	G	A	0.0168986	1006
3	rs73128678	A	G	0.102386	1006
3	rs73128679	T	C	0.0994036	1006
3	rs853266	A	G	0.0188867	1006
3	rs9818406	A	G	0.0198807	1006
3	rs144996772	A	G	0.0168986	1006
3	rs17344849	T	A	0.0984095	1006
3	rs853265	T	A	0.199801	1006
3	rs79819075	C	T	0.0656064	1006
3	rs862501	C	T	0.200795	1006
3	rs862500	A	T	0.201789	1006
3	rs6803116	T	C	0.104374	1006
3	rs17404529	T	C	0.0984095	1006
3	rs864087	G	A	0.295229	1006
3	rs2536601	T	G	0.197813	1006
3	rs2615682	C	T	0.196819	1006
3	rs865486	C	T	0.294235	1006
3	rs864086	A	T	0.295229	1006
3	rs704423	G	T	0.304175	1006
3	rs17404667	C	G	0.102386	1006
3	rs718222	G	A	0.161034	1006
3	rs17404744	C	T	0.101392	1006
3	rs9827600	T	C	0.0159046	1006
3	rs862499	T	A	0.0188867	1006
3	rs76606344	G	A	0.0159046	1006
3	rs10490792	C	T	0.0695825	1006
3	rs141103597	A	G	0.0109344	1006
3	rs853249	T	C	0.302187	1006
3	rs853248	C	A	0.298211	1006
3	rs853247	C	G	0.302187	1006
3	rs17070315	G	A	0.0218688	1006
3	rs17404898	T	C	0.101392	1006
3	rs77872565	G	A	0.0447316	1006
3	rs76259333	G	T	0.0944334	1006
3	rs114830993	T	C	0.0159046	1006
3	rs71300708	C	T	0.0506958	1006
3	rs11715237	G	T	0.0934394	1006
3	rs866467	G	A	0.0228628	1006
3	rs2003321	A	T	0.308151	1006
3	rs2003320	A	T	0.308151	1006
3	rs11715348	G	A	0.0735586	1006
3	rs73128685	A	G	0.100398	1006
3	rs2061676	C	A	0.285288	1006
3	rs146009671	C	A	0.00695825	1006
3	rs3064736	C	T	0.194831	1006
3	rs78005098	C	A	0.0159046	1006
3	rs1102918	G	A	0.0656064	1006
3	rs2263039	C	T	0.307157	1006
3	rs1101398	A	G	0.307157	1006
3	rs1101397	C	T	0.307157	1006
3	rs1103894	G	T	0.0228628	1006
3	rs2615687	C	T	0.307157	1006
3	rs1102917	T	G	0.0238569	1006
3	rs1104146	C	G	0.308151	1006
3	rs115613377	C	G	0.0129225	1006
3	rs7612303	G	C	0.101392	1006
3	rs4688441	C	A	0.0228628	1006
3	rs76039237	T	A	0.0159046	1006
3	rs75309519	T	C	0.0308151	1006
3	rs1101400	A	C	0.0228628	1006
3	rs853286	T	G	0.12326	1006
3	rs853285	G	A	0.0228628	1006
3	rs1101399	C	T	0.0228628	1006
3	rs7427428	C	T	0.0417495	1006
3	rs62247415	C	A	0.0467197	1006
3	rs116465161	T	C	0.0159046	1006
3	rs731526	C	T	0.0437376	1006
3	rs115135166	C	T	0.0159046	1006
3	rs17070339	T	C	0.0427435	1006
3	rs718777	T	C	0.0228628	1006
3	rs704424	T	C	0.308151	1006
3	rs17070340	A	C	0.0228628	1006
3	rs17070342	A	G	0.0427435	1006
3	rs17070352	C	T	0.0228628	1006
3	rs146251672	G	C	0.0208748	1006
3	rs6445394	A	G	0.0427435	1006
3	rs853284	T	C	0.0238569	1006
3	rs1381807	C	T	0.0427435	1006
3	rs853283	A	G	0.0228628	1006
3	rs853282	T	A	0.267396	1006
3	rs853281	T	C	0.122266	1006
3	rs853280	T	C	0.122266	1006
3	rs853278	C	T	0.122266	1006
3	rs704425	T	C	0.926441	1006
3	rs741015	A	G	0.122266	1006
3	rs741014	T	C	0.122266	1006
3	rs741013	A	T	0.0994036	1006
3	rs138516800	A	T	0.0159046	1006
3	rs55634039	C	T	0.0785288	1006
3	rs73128698	A	T	0.0984095	1006
3	rs73128699	C	T	0.0984095	1006
3	rs73128700	G	A	0.0984095	1006
3	rs113257980	G	A	0.0984095	1006
3	rs147465784	C	T	0.0417495	1006
3	rs853277	C	T	0.0228628	1006
3	rs853276	C	A	0.292247	1006
3	rs853275	C	A	0.104374	1006
3	rs853274	A	G	0.105368	1006
3	rs6445395	T	C	0.114314	1006
3	rs6445396	C	T	0.293241	1006
3	rs6445397	C	G	0.302187	1006
3	rs73130606	G	A	0.0218688	1006
3	rs72624891	T	A	0.0427435	1006
3	rs17070376	C	G	0.0427435	1006
3	rs853273	C	T	0.305169	1006
3	rs1381814	G	T	0.0218688	1006
3	rs112242187	G	T	0.0188867	1006
3	rs17346216	G	A	0.173956	1006
3	rs1158469	C	T	0.173956	1006
3	rs1158468	A	T	0.173956	1006
3	rs1158467	T	G	0.173956	1006
3	rs139713760	G	A	0.0109344	1006
3	rs853242	A	G	0.310139	1006
3	rs73130610	A	G	0.177932	1006
3	rs861201	A	G	0.311133	1006
3	rs7652561	T	C	0.111332	1006
3	rs58042464	A	G	0.17495	1006
3	rs116840192	C	T	0.0129225	1006
3	rs13325537	T	C	0.111332	1006
3	rs853241	C	T	0.303181	1006
3	rs4688442	C	T	0.0218688	1006
3	rs9819478	A	G	0.307157	1006
3	rs1462736	A	G	0.308151	1006
3	rs73130616	T	C	0.172962	1006
3	rs77141383	T	A	0.00994036	1006
3	rs1462737	A	G	0.306163	1006
3	rs1462738	T	C	0.307157	1006
3	rs7627889	A	G	0.307157	1006
3	rs9882154	T	C	0.306163	1006
3	rs17412080	A	G	0.172962	1006
3	rs17346342	G	A	0.184891	1006
3	rs9876377	A	G	0.297217	1006
3	rs9838738	C	G	0.296223	1006
3	rs17070383	C	A	0.0467197	1006
3	rs9839493	G	A	0.12326	1006
3	rs1462739	T	C	0.297217	1006
3	rs1462740	G	A	0.297217	1006
3	rs4389474	G	T	0.111332	1006
3	rs1462741	C	T	0.125249	1006
3	rs11921604	C	T	0.171968	1006
3	rs864085	A	G	0.301193	1006
3	rs1462742	C	T	0.296223	1006
3	rs1462743	G	A	0.296223	1006
3	rs1462744	C	A	0.296223	1006
3	rs1381808	T	C	0.298211	1006
3	rs1381809	G	A	0.101392	1006
3	rs1381810	T	C	0.297217	1006
3	rs1381811	T	A	0.298211	1006
3	rs28651188	T	A	0.101392	1006
3	rs28876684	C	T	0.0467197	1006
3	rs6768541	G	A	0.101392	1006
3	rs56072747	T	A	0.193837	1006
3	rs6768838	G	A	0.102386	1006
3	rs56224256	A	C	0.194831	1006
3	rs6768968	C	T	0.0417495	1006
3	rs6769065	C	T	0.102386	1006
3	rs6782018	T	A	0.0596421	1006
3	rs9875070	T	C	0.109344	1006
3	rs7618727	G	C	0.110338	1006
3	rs78698264	T	A	0.0238569	1006
3	rs2126548	T	G	0.302187	1006
3	rs9823056	A	C	0.110338	1006
3	rs2371200	T	C	0.300199	1006
3	rs853264	A	C	0.301193	1006
3	rs13323694	G	C	0.111332	1006
3	rs853263	G	A	0.184891	1006
3	rs17070411	T	C	0.0427435	1006
3	rs853260	G	A	0.21173	1006
3	rs853259	C	T	0.0447316	1006
3	rs853258	G	A	0.21173	1006
3	rs2887976	G	A	0.0765408	1006
3	rs853257	T	C	0.214712	1006
3	rs1381815	C	T	0.0775348	1006
3	rs853256	A	G	0.215706	1006
3	rs55729534	G	A	0.212724	1006
3	rs7617591	G	A	0.0596421	1006
3	rs10490791	A	G	0.0447316	1006
3	rs9826722	T	G	0.248509	1006
3	rs60781811	G	T	0.0467197	1006
3	rs61469131	G	C	0.0437376	1006
3	rs9812324	C	T	0.0467197	1006
3	rs78119123	C	T	0.0437376	1006
3	rs76621019	G	C	0.0437376	1006
3	rs73130637	T	G	0.173956	1006
3	rs57836338	T	G	0.198807	1006
3	rs853254	G	A	0.055666	1006
3	rs6798299	A	G	0.223658	1006
3	rs978488	G	A	0.222664	1006
3	rs978487	A	G	0.223658	1006
3	rs978486	T	C	0.223658	1006
3	rs1319319	A	G	0.222664	1006
3	rs978485	G	A	0.237575	1006
3	rs78784260	A	G	0.0437376	1006
3	rs73130643	G	C	0.156064	1006
3	rs853252	T	C	0.0457256	1006
3	rs853251	G	T	0.0596421	1006
3	rs6762476	A	G	0.0387674	1006
3	rs75026650	T	C	0.0437376	1006
3	rs6787396	G	A	0.249503	1006
3	rs12493344	T	C	0.0427435	1006
3	rs115464682	C	T	0.0318091	1006
3	rs116045053	C	T	0.0149105	1006
3	rs6791551	G	T	0.166998	1006
3	rs34146618	T	A	0.0437376	1006
3	rs9819523	C	T	0.0159046	1006
3	rs72624892	A	C	0.0248509	1006
3	rs9843992	T	C	0.084493	1006
3	rs17070461	T	C	0.215706	1006
3	rs6800977	G	A	0.166998	1006
3	rs853250	T	C	0.927435	1006
3	rs1009452	T	C	0.168986	1006
3	rs2126549	C	T	0.0298211	1006
3	rs7648640	C	T	0.11332	1006
3	rs7612380	A	C	0.0248509	1006
3	rs61410694	A	G	0.0248509	1006
3	rs6790191	C	A	0.207753	1006
3	rs55637020	T	G	0.0427435	1006
3	rs866466	C	T	0.235586	1006
3	rs35043293	C	T	0.0109344	1006
3	rs12172969	A	T	0.0666004	1006
3	rs2159773	C	T	0.0248509	1006
3	rs60618904	T	C	0.0477137	1006
3	rs2109885	G	A	0.0238569	1006
3	rs6445398	T	C	0.0705765	1006
3	rs13322726	G	A	0.213718	1006
3	rs6445399	T	C	0.120278	1006
3	rs6778737	A	C	0.0725646	1006
3	rs143914595	G	A	0.0149105	1006
3	rs6782213	A	G	0.0705765	1006
3	rs17413285	T	C	0.0457256	1006
3	rs150357401	A	C	0.0238569	1006
3	rs17070485	G	C	0.0457256	1006
3	rs75633888	T	C	0.0457256	1006
3	rs7623833	T	C	0.0974155	1006
3	rs56077227	G	C	0.0705765	1006
3	rs75870224	C	T	0.0457256	1006
3	rs72624893	T	C	0.0228628	1006
3	rs9849883	C	T	0.271372	1006
3	rs17070488	A	G	0.0238569	1006
3	rs9812599	A	C	0.193837	1006
3	rs59461954	G	C	0.175944	1006
3	rs9816861	A	G	0.241551	1006
3	rs9874741	T	C	0.205765	1006
3	rs17070490	T	G	0.254473	1006
3	rs17070493	A	T	0.0477137	1006
3	rs67663762	A	G	0.280318	1006
3	rs17070497	A	G	0.280318	1006
3	rs9822541	A	T	0.272366	1006
3	rs7616866	T	C	0.222664	1006
3	rs57324932	C	T	0.116302	1006
3	rs733316	C	T	0.191849	1006
3	rs114973399	T	C	0.0159046	1006
3	rs144490966	C	G	0.0159046	1006
3	rs7615058	C	A	0.232604	1006
3	rs73130659	A	C	0.0168986	1006
3	rs62247417	C	T	0.0149105	1006
3	rs1013299	C	T	0.232604	1006
3	rs112970793	T	C	0.0467197	1006
3	rs2109884	G	A	0.158052	1006
3	rs12634653	A	C	0.121272	1006
3	rs11710414	T	C	0.0606362	1006
3	rs11710539	T	A	0.183897	1006
3	rs7635562	T	C	0.230616	1006
3	rs1860819	A	G	0.119284	1006
3	rs11707781	T	C	0.140159	1006
3	rs2024271	T	C	0.185885	1006
3	rs2191953	C	T	0.351889	1006
3	rs2191952	T	C	0.352883	1006
3	rs57565412	A	G	0.0377734	1006
3	rs4688186	A	G	0.186879	1006
3	rs7645395	T	C	0.189861	1006
3	rs6788705	C	G	0.16998	1006
3	rs12631860	T	C	0.0646123	1006
3	rs6788728	C	T	0.170974	1006
3	rs72888090	C	T	0.0258449	1006
3	rs1015258	A	G	0.171968	1006
3	rs1015257	A	G	0.171968	1006
3	rs1029906	A	G	0.0367793	1006
3	rs1860818	A	C	0.170974	1006
3	rs12630797	G	A	0.0367793	1006
3	rs9311887	T	C	0.102386	1006
3	rs59144930	A	C	0.0387674	1006
3	rs6796721	T	C	0.027833	1006
3	rs2052150	G	A	0.102386	1006
3	rs6762455	A	T	0.027833	1006
3	rs929555	T	C	0.379722	1006
3	rs9855870	T	C	0.10338	1006
3	rs2371201	T	C	0.170974	1006
3	rs115389156	G	A	0.0417495	1006
3	rs11920248	G	T	0.101392	1006
3	rs115930956	A	G	0.027833	1006
3	rs71300709	A	G	0.0854871	1006
3	rs73130682	T	C	0.0377734	1006
3	rs984596	C	T	0.0516899	1006
3	rs79788993	T	C	0.10338	1006
3	rs74612030	A	G	0.10338	1006
3	rs61413894	T	C	0.027833	1006
3	rs73130685	G	C	0.0377734	1006
3	rs77032189	A	G	0.102386	1006
3	rs75592521	C	T	0.102386	1006
3	rs73113905	G	A	0.0437376	1006
3	rs181387110	G	A	0.00695825	1006
3	rs12496981	A	G	0.0248509	1006
3	rs66871045	T	A	0.0397614	1006
3	rs2371202	T	C	0.110338	1006
3	rs115263674	A	G	0.0417495	1006
3	rs57699685	C	T	0.0626243	1006
3	rs116459427	G	A	0.0149105	1006
3	rs74572786	G	A	0.0238569	1006
3	rs11923953	C	G	0.0258449	1006
3	rs115830870	T	C	0.0139165	1006
3	rs73113912	C	T	0.0238569	1006
3	rs9882035	A	G	0.358847	1006
3	rs7653176	T	G	0.264414	1006
3	rs7653442	T	G	0.239563	1006
3	rs13062075	A	T	0.0328032	1006
3	rs13074090	G	C	0.0129225	1006
3	rs17070648	A	C	0.223658	1006
3	rs76373168	G	A	0.0119284	1006
3	rs4688187	G	A	0.369781	1006
3	rs9810750	T	C	0.0974155	1006
3	rs13060977	T	C	0.124254	1006
3	rs13065232	T	A	0.224652	1006
3	rs145810906	G	A	0.0159046	1006
3	rs12497641	G	T	0.0248509	1006
3	rs34720383	G	T	0.0805169	1006
3	rs73113919	G	A	0.0208748	1006
3	rs78227955	G	A	0.0129225	1006
3	rs1373162	A	G	0.0238569	1006
3	rs62247418	T	C	0.0119284	1006
3	rs115469849	G	A	0.0188867	1006
3	rs17349443	A	G	0.0238569	1006
3	rs1443527	A	T	0.0238569	1006
3	rs1443526	C	T	0.0238569	1006
3	rs76513046	C	T	0.10835	1006
3	rs73113922	G	C	0.0238569	1006
3	rs72889825	C	T	0.111332	1006
3	rs4688188	G	A	0.110338	1006
3	rs4688189	G	T	0.111332	1006
3	rs4234676	A	G	0.403579	1006
3	rs61163266	G	A	0.111332	1006
3	rs1860820	T	C	0.296223	1006
3	rs917769	A	C	0.114314	1006
3	rs4688190	G	C	0.114314	1006
3	rs1443522	A	G	0.0238569	1006
3	rs72889833	C	T	0.115308	1006
3	rs114279274	G	C	0.0228628	1006
3	rs1992565	G	A	0.803181	1006
3	rs79984578	T	G	0.0238569	1006
3	rs73834417	C	T	0.140159	1006
3	rs114806272	T	C	0.0248509	1006
3	rs35169512	T	G	0.150099	1006
3	rs6774193	G	C	0.571571	1006
3	rs6789610	T	C	0.699801	1006
3	rs6801095	A	G	0.826044	1006
3	rs6777179	C	T	0.54175	1006
3	rs184101516	T	C	0.0109344	1006
3	rs116468656	A	G	0.0129225	1006
3	rs1443521	T	C	0.709742	1006
3	rs62247421	G	A	0.0119284	1006
3	rs1443520	C	T	0.536779	1006
3	rs13094790	G	A	0.220676	1006
3	rs1443519	G	A	0.82505	1006
3	rs1867302	T	G	0.709742	1006
3	rs80308013	C	T	0.0228628	1006
3	rs719775	T	A	0.801193	1006
3	rs181844393	A	C	0.00994036	1006
3	rs10866069	C	T	0.115308	1006
3	rs77692631	C	T	0.100398	1006
3	rs1992564	C	A	0.684891	1006
3	rs1443518	G	A	0.802187	1006
3	rs9818646	C	T	0.135189	1006
3	rs4688448	A	G	0.184891	1006
3	rs4688449	A	G	0.803181	1006
3	rs11708974	C	T	0.492048	1006
3	rs9825007	G	T	0.197813	1006
3	rs6445400	C	T	0.489066	1006
3	rs58299394	C	T	0.10338	1006
3	rs9830368	G	A	0.185885	1006
3	rs140608630	A	T	0.0198807	1006
3	rs13087994	G	A	0.28827	1006
3	rs6445401	A	G	0.794235	1006
3	rs920780	C	T	0.824056	1006
3	rs74795408	G	A	0.10338	1006
3	rs77828617	T	C	0.10338	1006
3	rs13068444	G	A	0.192843	1006
3	rs6793743	C	T	0.684891	1006
3	rs6793753	C	T	0.681909	1006
3	rs62247424	G	T	0.49006	1006
3	rs1443529	C	A	0.191849	1006
3	rs1443528	T	C	0.82505	1006
3	rs11707688	C	T	0.149105	1006
3	rs78710637	T	G	0.0188867	1006
3	rs73113951	C	T	0.0228628	1006
3	rs140466941	A	G	0.0178926	1006
3	rs113239452	G	A	0.0954274	1006
3	rs12715586	T	C	0.82505	1006
3	rs62247425	G	A	0.632207	1006
3	rs9847593	T	G	0.826044	1006
3	rs11709871	C	A	0.631213	1006
3	rs4688191	G	A	0.0258449	1006
3	rs4688450	G	A	0.121272	1006
3	rs4688192	G	A	0.192843	1006
3	rs4688452	T	C	0.631213	1006
3	rs13086262	C	T	0.192843	1006
3	rs138665823	T	C	0.0149105	1006
3	rs4688453	T	C	0.824056	1006
3	rs1443516	T	C	0.632207	1006
3	rs1443517	T	C	0.632207	1006
3	rs6804863	T	C	0.82505	1006
3	rs13073562	T	G	0.192843	1006
3	rs13098030	A	G	0.190855	1006
```
