## Supplementary material for "Characterization of shared and ancestry-specific signals driving complex traits using multi-ancestry fine-mapping": s1_ref.bim

```
3	rs76194795	0	63404356	A	G
3	rs62251428	0	63404526	A	G
3	rs78550849	0	63404632	G	T
3	rs9829530	0	63404743	C	T
3	rs150758768	0	63404793	A	T
3	rs6783445	0	63404917	C	T
3	rs9830178	0	63405151	C	T
3	rs727777	0	63405972	T	C
3	rs727779	0	63406012	T	C
3	rs72883802	0	63406179	T	C
3	rs2367833	0	63407167	T	A
3	rs57998404	0	63407703	A	C
3	rs62251429	0	63408026	A	T
3	rs78051265	0	63409038	C	T
3	rs9843385	0	63409165	T	C
3	rs35560458	0	63410145	A	G
3	rs116229196	0	63410223	A	G
3	rs115421100	0	63410922	G	T
3	rs17068548	0	63410966	T	G
3	rs7650905	0	63411673	G	T
3	rs140691538	0	63411712	C	T
3	rs17031727	0	63412265	C	T
3	rs55640230	0	63412278	C	A
3	rs56063411	0	63412432	G	A
3	rs55970497	0	63412433	C	T
3	rs17031729	0	63412569	A	C
3	rs2122798	0	63412640	G	A
3	rs17031738	0	63412840	T	C
3	rs73849121	0	63412875	G	A
3	rs55910650	0	63413106	G	C
3	rs6768504	0	63413107	A	G
3	rs6808191	0	63413277	T	A
3	rs73110863	0	63413576	C	T
3	rs59224036	0	63414228	C	T
3	rs58614274	0	63414423	A	G
3	rs56227221	0	63414440	A	C
3	rs55801822	0	63414479	T	G
3	rs62251435	0	63414524	G	A
3	rs1403699	0	63415109	C	T
3	rs1403700	0	63415195	A	G
3	rs1829888	0	63415267	A	T
3	rs17394121	0	63415387	C	T
3	rs79967534	0	63415517	G	C
3	rs17394170	0	63416155	T	G
3	rs75411387	0	63416206	G	A
3	rs80336846	0	63416398	G	A
3	rs62251436	0	63416786	C	G
3	rs62251437	0	63416852	C	T
3	rs1545458	0	63417340	A	G
3	rs4688397	0	63417491	A	C
3	rs77127663	0	63417558	C	T
3	rs6773908	0	63417713	T	C
3	rs79932351	0	63419683	G	A
3	rs114438469	0	63419867	G	A
3	rs1376474	0	63420526	T	G
3	rs7639958	0	63420562	A	C
3	rs7639959	0	63420566	A	T
3	rs1451301	0	63420888	T	C
3	rs6445345	0	63420897	C	T
3	rs12636239	0	63421598	C	T
3	rs4019053	0	63421929	G	A
3	rs2887098	0	63422127	C	T
3	rs2367834	0	63422149	G	A
3	rs73110875	0	63422309	T	G
3	rs73849129	0	63422504	G	C
3	rs9865192	0	63422561	G	C
3	rs74863288	0	63422749	C	T
3	rs9831472	0	63422893	A	G
3	rs2167355	0	63423389	T	G
3	rs13085353	0	63423459	C	T
3	rs77042766	0	63423480	C	A
3	rs12638327	0	63424100	C	T
3	rs73110877	0	63424585	G	A
3	rs114246902	0	63425808	T	C
3	rs9810713	0	63426277	C	T
3	rs2367835	0	63426438	A	G
3	rs9811151	0	63426441	G	C
3	rs60982615	0	63426977	G	T
3	rs13065983	0	63427005	A	G
3	rs73110882	0	63427008	C	T
3	rs11707206	0	63427243	G	A
3	rs11711289	0	63427326	T	C
3	rs6801210	0	63427362	A	T
3	rs6777067	0	63427419	G	A
3	rs73110888	0	63427959	A	G
3	rs7645736	0	63427975	A	G
3	rs7623778	0	63428059	C	A
3	rs116663185	0	63428073	G	A
3	rs1530856	0	63428111	C	T
3	rs73110892	0	63428587	C	T
3	rs12374033	0	63430538	T	C
3	rs114318266	0	63430572	A	G
3	rs4398427	0	63430638	C	A
3	rs12631666	0	63430777	T	A
3	rs57404150	0	63431671	G	C
3	rs6804052	0	63431839	T	A
3	rs935794	0	63432152	G	A
3	rs55905971	0	63432355	G	A
3	rs935793	0	63432680	G	A
3	rs1451314	0	63432790	C	T
3	rs73112609	0	63433083	T	C
3	rs79154707	0	63434056	T	C
3	rs13099553	0	63434206	T	C
3	rs13099766	0	63434350	T	C
3	rs77021208	0	63434461	C	T
3	rs74653517	0	63435187	C	A
3	rs13082843	0	63435226	C	T
3	rs75781148	0	63435380	C	T
3	rs76834879	0	63435387	A	G
3	rs62252073	0	63435948	G	A
3	rs4688398	0	63436469	T	C
3	rs6790210	0	63436581	G	A
3	rs56686813	0	63436745	G	T
3	rs17068589	0	63436903	C	T
3	rs62252074	0	63436958	G	A
3	rs6766009	0	63437107	A	G
3	rs11920956	0	63437186	G	A
3	rs75356240	0	63437278	G	C
3	rs73849137	0	63437443	G	C
3	rs6806334	0	63437858	T	C
3	rs6793874	0	63437977	C	G
3	rs17394613	0	63438102	C	T
3	rs17068597	0	63438258	T	C
3	rs6445346	0	63438294	C	T
3	rs12630302	0	63438306	C	A
3	rs11130927	0	63438627	A	G
3	rs10866066	0	63438754	T	C
3	rs10866067	0	63438774	G	A
3	rs1975649	0	63438886	T	C
3	rs13074683	0	63439019	C	G
3	rs1562859	0	63439209	G	A
3	rs1975650	0	63439281	C	T
3	rs9823776	0	63439334	G	A
3	rs4688168	0	63439404	A	G
3	rs4688169	0	63439414	G	A
3	rs4688170	0	63439477	G	C
3	rs4688399	0	63439733	G	A
3	rs4688400	0	63439824	G	A
3	rs2122799	0	63439997	C	T
3	rs7650629	0	63441514	G	A
3	rs7628621	0	63441900	A	G
3	rs13319407	0	63441925	C	A
3	rs13319524	0	63442073	G	T
3	rs1376478	0	63442622	A	G
3	rs1376477	0	63442932	A	T
3	rs71298652	0	63444462	A	G
3	rs1376476	0	63444718	C	T
3	rs62252075	0	63444943	C	T
3	rs9855522	0	63445205	G	A
3	rs146632886	0	63445556	A	G
3	rs1839734	0	63445672	G	C
3	rs9859772	0	63445724	C	A
3	rs115500995	0	63446549	C	T
3	rs1451306	0	63446934	T	C
3	rs12491065	0	63447861	G	A
3	rs2122797	0	63449206	G	A
3	rs1839733	0	63449344	A	G
3	rs115187377	0	63451733	C	T
3	rs145862630	0	63452768	C	A
3	rs79969894	0	63453647	G	A
3	rs11708068	0	63454610	T	C
3	rs115784271	0	63455030	G	A
3	rs2060757	0	63455599	C	T
3	rs9829451	0	63455742	T	A
3	rs2060758	0	63455763	C	T
3	rs2060759	0	63455783	C	T
3	rs74763170	0	63455855	G	A
3	rs7629131	0	63456132	T	C
3	rs12629319	0	63456486	G	A
3	rs12492837	0	63457123	A	G
3	rs28738794	0	63457354	C	T
3	rs74477723	0	63457398	A	G
3	rs6790592	0	63458063	T	C
3	rs6445347	0	63458195	A	T
3	rs73831832	0	63458870	T	C
3	rs13088837	0	63459125	A	G
3	rs34746516	0	63459254	T	G
3	rs9841251	0	63460373	A	C
3	rs78568828	0	63460507	T	C
3	rs9833946	0	63462167	T	A
3	rs17068655	0	63462257	T	A
3	rs17068658	0	63462339	A	G
3	rs744414	0	63462403	G	C
3	rs73112644	0	63462608	C	T
3	rs9838395	0	63462698	T	A
3	rs116341973	0	63462893	A	G
3	rs9856949	0	63463172	A	G
3	rs935787	0	63463419	T	C
3	rs935788	0	63463521	A	C
3	rs935789	0	63463754	A	G
3	rs6445348	0	63464151	T	C
3	rs17068691	0	63464270	T	C
3	rs6778481	0	63464288	T	G
3	rs6765895	0	63464370	G	A
3	rs4688401	0	63464517	A	G
3	rs17068721	0	63464841	T	G
3	rs4133197	0	63465681	C	G
3	rs4688171	0	63466062	A	G
3	rs1451308	0	63466333	T	C
3	rs6772726	0	63466382	G	T
3	rs7641737	0	63467061	A	G
3	rs7631507	0	63467088	T	A
3	rs6445349	0	63467227	G	C
3	rs6445350	0	63467406	G	A
3	rs6445351	0	63467416	A	T
3	rs17068742	0	63467811	T	G
3	rs12630244	0	63468136	C	T
3	rs74954460	0	63468163	A	C
3	rs17068745	0	63468228	C	A
3	rs17068749	0	63468588	C	T
3	rs145252867	0	63468868	C	T
3	rs76988459	0	63469070	T	C
3	rs114422384	0	63469744	G	A
3	rs12488538	0	63469911	C	T
3	rs6783555	0	63469983	C	T
3	rs6799191	0	63470203	T	C
3	rs6799373	0	63470356	T	C
3	rs9829035	0	63470568	C	T
3	rs764924	0	63470819	T	C
3	rs10461042	0	63470887	C	T
3	rs764925	0	63470923	C	G
3	rs10460967	0	63471033	T	G
3	rs1901303	0	63471314	A	G
3	rs7430968	0	63471720	G	C
3	rs1847726	0	63471876	T	C
3	rs9838946	0	63472023	G	A
3	rs4688402	0	63472192	A	G
3	rs114670468	0	63472243	G	A
3	rs4688403	0	63472310	A	C
3	rs4688404	0	63472534	G	T
3	rs6445353	0	63472736	G	A
3	rs7621914	0	63472797	G	A
3	rs7621849	0	63472842	C	G
3	rs7633619	0	63472947	T	C
3	rs4306846	0	63473044	G	A
3	rs4257544	0	63473340	C	T
3	rs935791	0	63473364	A	G
3	rs935792	0	63473375	G	A
3	rs12634041	0	63473625	C	G
3	rs9868945	0	63473780	T	C
3	rs9849131	0	63473827	C	T
3	rs74908569	0	63473904	C	T
3	rs6779281	0	63473996	G	T
3	rs6803417	0	63474104	A	C
3	rs6794733	0	63474186	T	A
3	rs6781972	0	63474250	G	A
3	rs17068808	0	63475294	A	G
3	rs79099631	0	63475316	A	C
3	rs6785410	0	63475352	C	T
3	rs6798336	0	63475394	T	C
3	rs114465905	0	63475414	C	G
3	rs6809418	0	63475476	A	T
3	rs34506140	0	63475547	G	C
3	rs11130928	0	63475570	T	C
3	rs1812207	0	63476147	T	C
3	rs61647568	0	63476216	G	A
3	rs13097598	0	63476433	T	A
3	rs6765108	0	63477074	A	C
3	rs11130929	0	63477253	A	G
3	rs11130930	0	63477455	C	A
3	rs11130931	0	63477457	G	A
3	rs11130932	0	63477493	G	A
3	rs11130933	0	63477631	G	T
3	rs11130934	0	63477747	A	G
3	rs11130935	0	63477970	T	C
3	rs79612801	0	63478528	T	C
3	rs6796188	0	63478720	C	T
3	rs6796386	0	63478856	C	T
3	rs6774410	0	63479141	A	G
3	rs12487543	0	63479156	G	C
3	rs6799217	0	63479210	G	A
3	rs6799126	0	63479262	C	G
3	rs6799148	0	63479318	C	G
3	rs4688172	0	63479424	G	A
3	rs9822200	0	63479450	C	A
3	rs1566969	0	63479592	T	C
3	rs73112686	0	63479712	T	A
3	rs7643728	0	63479852	C	T
3	rs74321361	0	63479933	G	C
3	rs9869834	0	63481111	A	G
3	rs11714690	0	63481237	T	C
3	rs73112692	0	63481531	C	T
3	rs4688408	0	63481600	A	G
3	rs9857079	0	63481751	T	A
3	rs74918274	0	63481904	C	T
3	rs9857649	0	63482063	T	C
3	rs17068828	0	63482521	C	T
3	rs75798320	0	63482615	C	A
3	rs17068830	0	63482649	T	G
3	rs1857819	0	63482764	T	C
3	rs4688409	0	63483078	A	G
3	rs17068833	0	63483205	T	G
3	rs11717009	0	63483403	T	C
3	rs9810682	0	63484101	A	C
3	rs28716040	0	63484266	T	C
3	rs6798371	0	63484408	G	A
3	rs4688410	0	63484444	C	T
3	rs9849009	0	63484490	C	A
3	rs115193412	0	63484616	C	T
3	rs7642736	0	63484892	C	G
3	rs77723791	0	63484900	G	T
3	rs7642916	0	63484923	G	A
3	rs1505589	0	63485488	A	G
3	rs9820516	0	63485758	A	T
3	rs57780067	0	63485796	G	A
3	rs59171567	0	63486745	A	G
3	rs17068844	0	63486782	T	C
3	rs28631082	0	63486836	A	G
3	rs9826403	0	63487016	A	G
3	rs80172814	0	63487139	A	C
3	rs9809266	0	63487209	T	G
3	rs76760936	0	63487425	C	T
3	rs4688411	0	63487426	A	G
3	rs17068845	0	63487517	G	C
3	rs58455422	0	63487721	T	G
3	rs34191982	0	63487988	C	T
3	rs7610588	0	63488257	C	T
3	rs7622229	0	63488259	T	C
3	rs9846386	0	63488786	C	T
3	rs9866272	0	63488841	T	G
3	rs6763684	0	63488876	C	T
3	rs58745721	0	63488994	T	G
3	rs6790818	0	63489196	A	T
3	rs6766569	0	63489319	C	T
3	rs6779420	0	63489330	T	C
3	rs6445354	0	63489848	A	G
3	rs6445355	0	63489898	T	G
3	rs73831869	0	63490359	A	G
3	rs115995350	0	63490846	G	A
3	rs17068857	0	63491051	A	G
3	rs11715745	0	63491141	C	A
3	rs4688412	0	63491925	A	C
3	rs73114712	0	63492003	C	T
3	rs141595421	0	63492195	T	G
3	rs6807455	0	63492461	G	A
3	rs79156580	0	63492592	C	T
3	rs6807515	0	63492722	C	T
3	rs35363187	0	63492796	C	G
3	rs1505588	0	63492887	G	A
3	rs28401435	0	63492919	T	C
3	rs1505587	0	63493895	C	T
3	rs1505586	0	63493930	C	T
3	rs1505585	0	63494017	A	G
3	rs73831871	0	63494326	A	G
3	rs9878486	0	63494778	G	A
3	rs6766448	0	63495032	G	A
3	rs1158186	0	63495185	T	C
3	rs1158185	0	63495228	T	A
3	rs6768942	0	63495326	C	T
3	rs73114726	0	63495511	A	G
3	rs6769577	0	63495805	G	A
3	rs6769716	0	63496121	C	T
3	rs6796783	0	63496281	A	T
3	rs116668122	0	63496368	C	T
3	rs12053826	0	63496369	G	A
3	rs13086578	0	63496778	T	C
3	rs9851316	0	63496961	A	G
3	rs9833814	0	63497004	T	G
3	rs62252778	0	63497630	C	G
3	rs1505584	0	63497691	C	T
3	rs79242214	0	63497732	G	A
3	rs79308402	0	63497739	T	C
3	rs9828865	0	63498230	A	G
3	rs75676869	0	63498401	G	A
3	rs9990334	0	63498546	G	A
3	rs141210535	0	63498548	G	C
3	rs9311876	0	63498703	C	A
3	rs13086978	0	63498876	C	T
3	rs13066936	0	63498901	T	G
3	rs114670686	0	63498933	C	A
3	rs4566530	0	63498964	T	C
3	rs78178722	0	63499049	T	C
3	rs77134099	0	63499209	G	A
3	rs4472048	0	63499358	T	C
3	rs4435636	0	63499360	C	T
3	rs62252780	0	63499408	T	A
3	rs4496473	0	63499438	T	A
3	rs9872672	0	63499626	C	T
3	rs77171892	0	63500177	T	C
3	rs9877681	0	63500435	C	T
3	rs17397601	0	63500886	G	A
3	rs17397636	0	63501455	C	G
3	rs17338206	0	63501532	T	C
3	rs62252781	0	63501674	G	A
3	rs62252782	0	63501695	A	T
3	rs2047971	0	63502226	A	T
3	rs76131359	0	63502356	C	T
3	rs58819808	0	63502968	C	T
3	rs61111726	0	63503092	C	T
3	rs13069093	0	63503264	C	G
3	rs17338331	0	63503291	G	A
3	rs11707762	0	63503524	G	A
3	rs11708534	0	63503680	C	T
3	rs62252785	0	63503860	T	C
3	rs115811955	0	63503884	G	C
3	rs6805951	0	63504450	A	G
3	rs73116764	0	63504544	C	T
3	rs11708840	0	63504600	C	T
3	rs11712949	0	63504643	T	A
3	rs11709738	0	63504832	G	A
3	rs80279931	0	63504872	A	T
3	rs79680465	0	63504979	G	C
3	rs59151203	0	63504987	C	A
3	rs11918416	0	63505191	C	T
3	rs62250763	0	63505268	C	T
3	rs17068891	0	63505419	C	A
3	rs115568224	0	63505581	C	T
3	rs4688413	0	63505949	A	T
3	rs4504164	0	63506089	G	A
3	rs71298659	0	63506145	T	C
3	rs144782734	0	63506147	G	A
3	rs4435638	0	63506165	G	A
3	rs4399889	0	63506498	C	A
3	rs7614676	0	63507244	A	G
3	rs6804826	0	63507330	T	A
3	rs1394898	0	63507428	G	T
3	rs2221476	0	63507544	A	G
3	rs2202492	0	63507662	T	C
3	rs13067087	0	63508251	A	T
3	rs11708252	0	63508820	C	T
3	rs76055474	0	63509012	C	T
3	rs4688414	0	63509082	G	A
3	rs116381938	0	63509095	A	G
3	rs12490923	0	63509285	T	C
3	rs12490926	0	63509335	T	C
3	rs73116781	0	63509556	C	G
3	rs6775133	0	63509964	A	G
3	rs6800006	0	63510100	G	T
3	rs79978387	0	63510215	A	G
3	rs6802712	0	63510487	G	A
3	rs78264774	0	63510573	G	T
3	rs2887099	0	63510633	A	C
3	rs17068905	0	63510844	C	T
3	rs6767426	0	63511089	T	A
3	rs6781898	0	63511803	A	G
3	rs114355147	0	63511901	C	T
3	rs7617487	0	63512021	T	G
3	rs6770765	0	63512051	T	C
3	rs35875391	0	63512398	A	G
3	rs75075346	0	63512545	A	G
3	rs11928896	0	63512762	A	G
3	rs6770081	0	63513405	A	G
3	rs6770177	0	63513473	A	G
3	rs11921529	0	63513585	G	A
3	rs151120861	0	63513827	T	C
3	rs78974213	0	63513852	C	A
3	rs9848074	0	63513985	C	G
3	rs7639778	0	63514120	C	T
3	rs7641936	0	63514176	C	T
3	rs1505592	0	63514482	T	G
3	rs17398296	0	63514559	G	C
3	rs148878622	0	63514700	T	C
3	rs7642753	0	63515032	C	T
3	rs6801282	0	63515234	C	T
3	rs6765769	0	63515480	T	C
3	rs6777073	0	63515486	A	G
3	rs6801667	0	63515539	C	T
3	rs6801670	0	63515556	C	T
3	rs6766087	0	63515740	T	C
3	rs546851226	0	63515844	A	G
3	rs6777474	0	63515886	A	G
3	rs11924708	0	63516421	C	T
3	rs17398442	0	63516565	G	C
3	rs73831882	0	63516953	A	G
3	rs114112134	0	63517262	T	C
3	rs73831883	0	63517704	C	T
3	rs73831884	0	63517909	G	A
3	rs11130939	0	63518063	G	T
3	rs1505600	0	63518842	G	C
3	rs11130941	0	63519221	T	C
3	rs11130942	0	63519307	T	C
3	rs11130943	0	63519357	T	G
3	rs13059982	0	63519498	G	T
3	rs1394902	0	63519693	C	T
3	rs1394901	0	63519727	T	C
3	rs4392412	0	63520037	T	G
3	rs985371	0	63520091	A	G
3	rs985370	0	63520117	A	G
3	rs73831885	0	63520211	G	A
3	rs985369	0	63520289	C	T
3	rs985368	0	63520390	C	T
3	rs985367	0	63520475	G	T
3	rs6794890	0	63520892	A	C
3	rs11924284	0	63521107	C	A
3	rs2202494	0	63521556	A	G
3	rs2202493	0	63521816	G	A
3	rs61442694	0	63521917	C	A
3	rs34119596	0	63521924	T	C
3	rs35562917	0	63522339	T	C
3	rs62250765	0	63523187	T	C
3	rs11926493	0	63523311	C	T
3	rs11915145	0	63523321	T	C
3	rs6445356	0	63523444	T	G
3	rs6786839	0	63523865	A	C
3	rs12054371	0	63524098	C	T
3	rs35355009	0	63524302	T	C
3	rs138395406	0	63524560	T	C
3	rs1505599	0	63524793	A	C
3	rs1532862	0	63524804	C	G
3	rs1505598	0	63524880	C	G
3	rs4616634	0	63525003	A	G
3	rs17339428	0	63525136	A	G
3	rs17069000	0	63525288	C	A
3	rs12053954	0	63525613	T	C
3	rs9828005	0	63525802	T	C
3	rs2221477	0	63526254	A	G
3	rs1505597	0	63526806	A	G
3	rs17069004	0	63527356	A	G
3	rs1039631	0	63528049	G	A
3	rs1505596	0	63528676	G	A
3	rs11130944	0	63528914	T	C
3	rs1027764	0	63529614	T	G
3	rs2135222	0	63529784	T	C
3	rs2174509	0	63530012	C	T
3	rs1505595	0	63530277	C	T
3	rs7653698	0	63530406	A	T
3	rs17339615	0	63531308	G	A
3	rs115460917	0	63531342	G	A
3	rs4688173	0	63532532	T	C
3	rs144501632	0	63532544	G	A
3	rs9837015	0	63532822	T	C
3	rs6445357	0	63532999	T	C
3	rs17399163	0	63533059	C	G
3	rs6791156	0	63533190	T	C
3	rs9856025	0	63533576	A	G
3	rs139518708	0	63534163	T	C
3	rs905940	0	63535170	T	C
3	rs17399296	0	63535676	T	C
3	rs55835919	0	63536005	A	G
3	rs114749147	0	63537596	G	A
3	rs17069039	0	63538181	G	A
3	rs1983109	0	63538270	A	G
3	rs116541731	0	63538326	A	G
3	rs76132077	0	63538514	G	A
3	rs34725317	0	63539076	T	C
3	rs6774741	0	63539700	A	G
3	rs34808638	0	63540146	C	G
3	rs35525691	0	63540513	A	G
3	rs13080232	0	63540653	G	T
3	rs6767224	0	63540958	T	C
3	rs34762276	0	63541170	T	A
3	rs114229249	0	63541383	A	T
3	rs949552	0	63543206	C	T
3	rs145424655	0	63543226	T	G
3	rs949553	0	63543254	G	A
3	rs76096631	0	63543329	T	A
3	rs13097916	0	63543345	G	A
3	rs35598107	0	63543671	T	G
3	rs75112178	0	63543886	T	A
3	rs13060774	0	63544321	A	T
3	rs62250768	0	63544500	A	T
3	rs9853338	0	63544897	G	A
3	rs73118749	0	63544944	G	T
3	rs6762720	0	63544973	T	C
3	rs9853961	0	63545298	G	C
3	rs6765670	0	63545505	T	C
3	rs62250769	0	63545860	A	G
3	rs34053037	0	63546222	A	G
3	rs13095412	0	63546258	T	A
3	rs58459957	0	63546320	C	T
3	rs75701613	0	63546479	G	C
3	rs73118751	0	63546683	T	A
3	rs73118752	0	63546831	C	A
3	rs4277682	0	63547321	T	A
3	rs6414558	0	63548238	C	T
3	rs62250771	0	63548321	G	A
3	rs6445360	0	63548380	G	A
3	rs11712528	0	63548438	G	A
3	rs6763576	0	63548774	G	C
3	rs11713383	0	63548860	C	T
3	rs62250772	0	63549464	A	G
3	rs34678573	0	63549693	G	A
3	rs147006863	0	63549805	G	C
3	rs11714536	0	63549995	C	T
3	rs13064697	0	63550091	C	T
3	rs58570446	0	63550214	G	A
3	rs73118763	0	63550238	A	T
3	rs6445361	0	63550626	T	G
3	rs144557616	0	63551098	G	T
3	rs12635857	0	63551133	C	T
3	rs12638653	0	63551264	T	C
3	rs4688415	0	63551675	T	C
3	rs73118766	0	63552425	G	A
3	rs61441722	0	63552607	G	T
3	rs28559285	0	63552921	A	G
3	rs34378463	0	63553175	T	G
3	rs71298661	0	63553645	G	C
3	rs36102984	0	63553972	A	T
3	rs11711276	0	63554424	A	G
3	rs4130621	0	63555155	A	T
3	rs5000576	0	63555337	A	G
3	rs116571028	0	63555338	C	T
3	rs4130622	0	63555399	T	C
3	rs142136918	0	63555489	T	C
3	rs34812866	0	63555522	G	T
3	rs35419075	0	63555890	G	A
3	rs11721275	0	63556117	C	T
3	rs7618831	0	63556309	C	T
3	rs34216676	0	63556977	T	C
3	rs62250776	0	63557445	G	A
3	rs61648237	0	63557942	C	T
3	rs139529169	0	63559295	T	A
3	rs34948984	0	63559297	A	G
3	rs76102129	0	63559383	T	G
3	rs11130945	0	63559391	G	C
3	rs77551611	0	63560366	G	A
3	rs75317909	0	63560367	C	A
3	rs11719997	0	63560623	C	T
3	rs11712941	0	63560769	A	C
3	rs114643080	0	63561116	C	T
3	rs57109493	0	63561280	C	A
3	rs28709102	0	63561393	G	C
3	rs6445362	0	63562341	C	T
3	rs6445363	0	63562415	T	C
3	rs6782102	0	63562477	A	G
3	rs142677066	0	63563079	C	A
3	rs35380764	0	63563080	C	G
3	rs11707502	0	63563126	C	T
3	rs6809477	0	63563282	C	A
3	rs115662222	0	63563626	A	T
3	rs17399415	0	63563637	T	C
3	rs1390435	0	63563741	G	C
3	rs6785893	0	63563758	A	C
3	rs1390436	0	63563882	T	C
3	rs1390437	0	63564235	C	T
3	rs13316611	0	63564385	G	T
3	rs12634457	0	63564983	T	C
3	rs35388448	0	63565113	C	T
3	rs62250820	0	63565291	G	C
3	rs9833581	0	63566223	C	G
3	rs73120735	0	63566781	G	C
3	rs1390438	0	63566839	A	G
3	rs1390439	0	63566844	A	G
3	rs17399554	0	63567354	G	A
3	rs11923419	0	63567881	A	G
3	rs73120742	0	63568471	G	A
3	rs35502031	0	63569479	C	T
3	rs11917016	0	63569526	C	T
3	rs112367068	0	63569583	G	A
3	rs62250822	0	63569607	G	T
3	rs11709387	0	63570026	C	T
3	rs11709528	0	63570344	G	T
3	rs6809554	0	63570659	A	G
3	rs59638000	0	63570841	C	T
3	rs1495906	0	63571460	C	T
3	rs17069107	0	63572091	A	G
3	rs7620128	0	63572156	C	A
3	rs7642139	0	63572197	A	C
3	rs56961480	0	63572212	G	A
3	rs150021799	0	63572636	G	A
3	rs6774598	0	63572928	G	A
3	rs73120748	0	63572985	G	A
3	rs1565982	0	63573750	T	C
3	rs73120749	0	63573816	G	C
3	rs10514720	0	63574062	T	C
3	rs79781877	0	63574071	T	G
3	rs10510899	0	63574131	C	T
3	rs6780902	0	63574525	C	G
3	rs62250834	0	63577923	C	T
3	rs13065508	0	63578198	C	T
3	rs6794705	0	63578362	C	T
3	rs59672246	0	63578379	T	A
3	rs1505591	0	63578881	T	C
3	rs1472772	0	63579269	C	A
3	rs6445364	0	63579804	T	C
3	rs11709292	0	63580540	C	T
3	rs2029848	0	63581193	A	G
3	rs13089445	0	63582149	C	A
3	rs62250835	0	63582169	C	A
3	rs35663544	0	63582368	G	C
3	rs1847729	0	63582605	A	G
3	rs6445365	0	63583133	G	T
3	rs7641142	0	63584298	C	T
3	rs114819259	0	63585756	C	G
3	rs9856907	0	63585843	C	T
3	rs73120751	0	63586181	A	G
3	rs1874386	0	63586290	G	C
3	rs1874387	0	63586429	C	A
3	rs35779139	0	63586861	A	G
3	rs6445367	0	63587454	T	C
3	rs76480878	0	63587772	G	C
3	rs9877629	0	63588304	A	T
3	rs141570297	0	63588556	G	A
3	rs13327491	0	63588759	A	G
3	rs11921681	0	63588888	C	T
3	rs6765497	0	63589216	G	A
3	rs6789796	0	63589267	A	G
3	rs112731392	0	63589289	T	C
3	rs6778298	0	63589335	T	C
3	rs6790003	0	63589444	A	G
3	rs6778730	0	63589736	T	C
3	rs73120765	0	63589840	A	G
3	rs6766243	0	63589863	G	A
3	rs11718367	0	63589906	T	G
3	rs28555359	0	63590034	G	A
3	rs9813144	0	63590381	A	G
3	rs9851094	0	63590493	C	G
3	rs9871003	0	63590537	T	C
3	rs9855104	0	63590701	C	G
3	rs1876092	0	63590814	T	C
3	rs1876091	0	63590966	A	G
3	rs62251871	0	63591298	G	T
3	rs6445368	0	63591388	A	C
3	rs62251872	0	63591832	T	C
3	rs2367901	0	63591928	G	A
3	rs59168516	0	63592253	T	G
3	rs59923617	0	63592264	G	C
3	rs72889276	0	63592559	G	A
3	rs6782308	0	63592819	A	G
3	rs13060742	0	63592835	T	C
3	rs73120772	0	63592867	T	A
3	rs72889284	0	63593602	G	C
3	rs73120773	0	63594117	G	A
3	rs11710939	0	63594207	A	G
3	rs79425913	0	63595096	A	T
3	rs13093407	0	63595152	C	T
3	rs13094073	0	63595352	G	A
3	rs113612577	0	63595461	C	T
3	rs11720009	0	63595555	C	A
3	rs6768430	0	63595655	G	A
3	rs11712146	0	63595657	A	G
3	rs72889290	0	63596215	G	A
3	rs6445369	0	63596277	A	C
3	rs79942099	0	63596479	G	A
3	rs6796371	0	63596847	A	T
3	rs35714656	0	63597051	C	T
3	rs6796563	0	63597115	A	C
3	rs6774940	0	63597382	G	A
3	rs59256246	0	63597766	G	A
3	rs13078714	0	63597792	A	C
3	rs35997641	0	63598888	T	A
3	rs7646965	0	63598974	A	G
3	rs114622650	0	63599078	G	A
3	rs7627288	0	63599188	C	T
3	rs34979903	0	63599247	C	T
3	rs11710709	0	63599523	A	G
3	rs4688416	0	63599888	C	T
3	rs6785323	0	63600501	C	T
3	rs6798239	0	63600508	T	C
3	rs34834899	0	63601462	G	A
3	rs35949509	0	63601523	G	T
3	rs3210560	0	63601962	C	T
3	rs6445370	0	63603040	G	T
3	rs6777108	0	63603251	C	T
3	rs905941	0	63603510	A	G
3	rs12490797	0	63603875	T	C
3	rs142338504	0	63603939	C	T
3	rs6445371	0	63604049	A	G
3	rs140527299	0	63604132	T	A
3	rs6445372	0	63604250	T	C
3	rs35145025	0	63604258	T	C
3	rs6445373	0	63604381	A	G
3	rs6445374	0	63604412	C	G
3	rs78386217	0	63604625	C	T
3	rs11923201	0	63606125	T	C
3	rs150803229	0	63606311	G	A
3	rs56184983	0	63607078	C	T
3	rs72890919	0	63607480	A	C
3	rs1874388	0	63607728	T	A
3	rs75658173	0	63607892	G	T
3	rs55964312	0	63608500	G	C
3	rs11130948	0	63608526	G	A
3	rs10510900	0	63609030	C	A
3	rs76385371	0	63609290	G	T
3	rs59416700	0	63609545	C	T
3	rs55760413	0	63610050	A	G
3	rs73834630	0	63610090	G	C
3	rs13100757	0	63610564	T	A
3	rs17069159	0	63610794	C	G
3	rs73124578	0	63610823	A	G
3	rs1566970	0	63610877	C	T
3	rs62251879	0	63610881	A	C
3	rs114716801	0	63610948	C	T
3	rs13083067	0	63611060	C	T
3	rs35729945	0	63611154	G	C
3	rs12492432	0	63611223	T	C
3	rs6445375	0	63612013	A	G
3	rs6445376	0	63612024	T	C
3	rs6445377	0	63612110	T	G
3	rs73124584	0	63612409	G	C
3	rs7646765	0	63612431	T	C
3	rs7635461	0	63612656	G	A
3	rs35431356	0	63612787	T	C
3	rs56335259	0	63612818	C	T
3	rs1505593	0	63612877	G	A
3	rs11716473	0	63612879	T	G
3	rs11929560	0	63613666	A	G
3	rs73124591	0	63613731	G	C
3	rs11130949	0	63613818	T	C
3	rs11130950	0	63614258	A	T
3	rs6796928	0	63614311	C	A
3	rs6809427	0	63614323	T	C
3	rs6797179	0	63614392	G	T
3	rs6797183	0	63614399	G	C
3	rs6797105	0	63614439	C	T
3	rs903742	0	63614899	T	C
3	rs903743	0	63614906	C	G
3	rs903744	0	63614953	A	G
3	rs1505594	0	63615003	G	A
3	rs903745	0	63615051	C	T
3	rs903746	0	63615059	C	T
3	rs903747	0	63615084	C	T
3	rs751191	0	63615622	G	T
3	rs751190	0	63615699	G	A
3	rs751189	0	63615834	T	C
3	rs751188	0	63615879	G	A
3	rs115761028	0	63615977	C	T
3	rs75253167	0	63616119	G	A
3	rs6779172	0	63616192	A	G
3	rs35720905	0	63616227	G	A
3	rs6803609	0	63616243	C	G
3	rs964902	0	63616643	G	A
3	rs17341557	0	63616797	T	C
3	rs13076701	0	63616874	G	A
3	rs6780060	0	63617082	A	T
3	rs6782591	0	63617158	A	G
3	rs13100017	0	63617363	T	C
3	rs73126510	0	63618298	G	A
3	rs7609960	0	63618827	C	T
3	rs73126515	0	63620340	G	A
3	rs80304372	0	63620528	T	C
3	rs58805118	0	63620614	A	G
3	rs77075400	0	63621515	A	T
3	rs73126516	0	63622010	G	A
3	rs13075831	0	63622578	C	T
3	rs13076178	0	63622640	G	A
3	rs140197493	0	63623089	T	C
3	rs34489348	0	63623198	C	T
3	rs11130951	0	63623361	A	G
3	rs13086496	0	63623896	A	G
3	rs56402655	0	63623952	G	A
3	rs2135220	0	63624266	C	T
3	rs2135221	0	63624354	G	A
3	rs67926265	0	63624955	G	C
3	rs2367837	0	63625070	G	A
3	rs1908620	0	63625927	A	T
3	rs1908621	0	63625953	T	C
3	rs75797832	0	63626156	T	C
3	rs1472335	0	63626427	T	C
3	rs1472336	0	63626552	A	G
3	rs11130952	0	63626875	A	G
3	rs13062519	0	63626959	G	A
3	rs13085180	0	63627162	T	C
3	rs13063002	0	63627163	G	A
3	rs13062719	0	63627173	C	T
3	rs7643439	0	63627681	A	G
3	rs7621568	0	63627703	G	A
3	rs6799742	0	63628019	A	G
3	rs138492398	0	63628496	C	T
3	rs73111374	0	63628510	G	A
3	rs7624978	0	63629018	G	T
3	rs11707081	0	63629611	T	C
3	rs11707882	0	63629737	T	G
3	rs11711521	0	63629833	A	G
3	rs13091569	0	63630271	A	C
3	rs35141110	0	63630820	G	A
3	rs7633371	0	63631143	C	G
3	rs4293697	0	63631664	C	T
3	rs143707225	0	63631998	C	T
3	rs13061175	0	63632267	C	T
3	rs141609681	0	63632410	G	A
3	rs145894339	0	63632432	T	A
3	rs142745075	0	63632816	T	C
3	rs141836564	0	63634099	G	A
3	rs141717853	0	63634252	T	C
3	rs17069190	0	63637090	G	A
3	rs17652804	0	63637425	C	T
3	rs71298670	0	63637533	A	G
3	rs11923039	0	63637747	A	T
3	rs4688174	0	63638955	A	G
3	rs7651402	0	63639067	T	A
3	rs7642137	0	63639339	G	C
3	rs17652900	0	63639410	G	T
3	rs1158143	0	63639624	T	C
3	rs1158144	0	63639810	T	C
3	rs56172883	0	63639967	C	T
3	rs78960423	0	63640048	G	C
3	rs34924002	0	63640125	G	C
3	rs2172950	0	63640228	C	G
3	rs1565983	0	63640601	T	C
3	rs10510909	0	63640730	C	T
3	rs13082882	0	63640987	C	T
3	rs17069202	0	63641199	T	C
3	rs1908619	0	63641584	G	C
3	rs71298671	0	63641644	G	C
3	rs78072953	0	63642287	C	A
3	rs17698642	0	63642667	G	C
3	rs17698667	0	63642720	G	A
3	rs17069212	0	63642961	C	T
3	rs11130954	0	63643044	A	G
3	rs17069221	0	63643367	C	A
3	rs4688418	0	63643512	A	T
3	rs150101951	0	63643539	C	T
3	rs13101201	0	63644165	A	C
3	rs13081873	0	63644483	T	G
3	rs13059251	0	63644541	A	G
3	rs13064166	0	63644680	G	A
3	rs924067	0	63644694	T	C
3	rs7653410	0	63644765	T	C
3	rs4688175	0	63645030	G	A
3	rs4688176	0	63645231	G	C
3	rs4688419	0	63645252	T	C
3	rs73111385	0	63645410	A	G
3	rs34568643	0	63645575	T	C
3	rs34395704	0	63645728	A	G
3	rs62251916	0	63646057	G	A
3	rs13070974	0	63646201	G	T
3	rs12487115	0	63646304	A	C
3	rs1495912	0	63646351	T	C
3	rs12496997	0	63646450	T	A
3	rs12497032	0	63646557	T	G
3	rs12487866	0	63646679	A	T
3	rs12494382	0	63646695	G	A
3	rs13076124	0	63646727	G	A
3	rs1039078	0	63647966	C	T
3	rs71298672	0	63648076	C	T
3	rs17069229	0	63648088	A	C
3	rs71298673	0	63648467	G	A
3	rs7621470	0	63648733	T	A
3	rs76023110	0	63648736	T	A
3	rs6445380	0	63648929	C	G
3	rs7631976	0	63649001	A	G
3	rs7612738	0	63649259	G	T
3	rs7634688	0	63649492	A	G
3	rs1565984	0	63650211	A	T
3	rs2023342	0	63650474	G	A
3	rs13063421	0	63650485	A	G
3	rs111989766	0	63650671	A	G
3	rs35060402	0	63650840	T	C
3	rs17698927	0	63651118	G	C
3	rs59205171	0	63651164	C	G
3	rs6796535	0	63651270	A	G
3	rs75809367	0	63651921	T	C
3	rs7631171	0	63652089	T	C
3	rs1390440	0	63652626	T	C
3	rs2367902	0	63652738	T	A
3	rs144041673	0	63653048	G	A
3	rs11918391	0	63653247	A	G
3	rs57335775	0	63653741	T	C
3	rs13066470	0	63653955	T	C
3	rs11718760	0	63654362	C	A
3	rs71298674	0	63654705	A	G
3	rs71298675	0	63655259	T	C
3	rs17069253	0	63655343	T	A
3	rs11712074	0	63655578	A	G
3	rs7626892	0	63655742	T	C
3	rs79535679	0	63656052	C	T
3	rs78439066	0	63656055	A	G
3	rs75290455	0	63656372	T	A
3	rs73111396	0	63656436	T	C
3	rs138900751	0	63656536	A	G
3	rs6771435	0	63656666	C	T
3	rs34406235	0	63656775	C	A
3	rs34957468	0	63656824	G	C
3	rs12186018	0	63657012	A	T
3	rs144806580	0	63657227	C	T
3	rs11130955	0	63657263	C	T
3	rs139581262	0	63657627	T	C
3	rs34317194	0	63657803	A	T
3	rs62251939	0	63658011	C	T
3	rs1390441	0	63658083	T	A
3	rs78438758	0	63658929	A	C
3	rs11718390	0	63659332	C	T
3	rs115867207	0	63659360	A	C
3	rs7429638	0	63659604	C	G
3	rs6795326	0	63660072	T	C
3	rs6784922	0	63660258	C	T
3	rs6809049	0	63660455	A	T
3	rs6785295	0	63660507	G	A
3	rs17069264	0	63660579	A	G
3	rs6798144	0	63660600	T	C
3	rs73113203	0	63660786	T	C
3	rs13076773	0	63660908	T	A
3	rs73113205	0	63661117	G	T
3	rs56168966	0	63661629	C	T
3	rs2201582	0	63662859	G	A
3	rs1390442	0	63663215	T	C
3	rs11707243	0	63663240	G	A
3	rs6808984	0	63663692	G	A
3	rs6808827	0	63663707	C	T
3	rs6809176	0	63663854	G	A
3	rs35326167	0	63664435	T	C
3	rs78591196	0	63665057	C	T
3	rs6764278	0	63665132	C	T
3	rs58110875	0	63665146	C	A
3	rs73113211	0	63665823	C	T
3	rs961219	0	63666092	C	T
3	rs4018981	0	63666259	G	C
3	rs139232541	0	63666378	A	G
3	rs34465481	0	63666525	A	G
3	rs4688422	0	63666550	T	C
3	rs141288245	0	63666764	C	T
3	rs4583650	0	63666817	T	C
3	rs4640553	0	63666956	G	A
3	rs62251940	0	63666974	T	C
3	rs1390443	0	63667662	G	A
3	rs148114846	0	63668341	T	C
3	rs6777638	0	63668755	C	G
3	rs4688423	0	63669286	A	G
3	rs11920683	0	63669341	T	C
3	rs4499589	0	63669412	A	G
3	rs6780917	0	63669613	C	T
3	rs7629447	0	63670140	C	T
3	rs57985211	0	63670199	C	T
3	rs7651717	0	63670247	A	G
3	rs9849711	0	63670783	T	C
3	rs13082229	0	63670824	A	C
3	rs1908618	0	63671034	A	C
3	rs56251231	0	63671265	A	G
3	rs13083429	0	63671448	C	A
3	rs35583240	0	63671620	G	A
3	rs9835152	0	63671747	G	A
3	rs9835313	0	63671838	G	A
3	rs6785678	0	63672260	T	C
3	rs35914199	0	63672291	G	C
3	rs6785901	0	63672506	T	C
3	rs6797493	0	63672720	A	G
3	rs6797570	0	63672752	A	C
3	rs149534744	0	63672769	G	A
3	rs116787060	0	63673148	G	C
3	rs6776089	0	63673301	C	G
3	rs6789160	0	63673334	T	C
3	rs34876892	0	63673734	C	A
3	rs12108177	0	63673795	A	G
3	rs56237394	0	63673831	G	A
3	rs6414560	0	63674343	G	A
3	rs74857828	0	63674893	C	G
3	rs6783328	0	63675343	G	C
3	rs11916290	0	63675806	A	G
3	rs11928264	0	63676240	T	C
3	rs142669356	0	63676360	C	A
3	rs13099006	0	63677054	T	A
3	rs80344869	0	63677290	C	T
3	rs7638667	0	63678757	G	A
3	rs6769715	0	63679126	A	G
3	rs6772233	0	63679217	A	G
3	rs57160532	0	63679777	T	C
3	rs182613577	0	63679806	G	A
3	rs56247516	0	63679837	A	G
3	rs36055318	0	63680001	C	T
3	rs35000334	0	63680184	C	T
3	rs113160290	0	63680689	C	T
3	rs61166113	0	63680833	T	C
3	rs34112432	0	63680903	C	G
3	rs62251945	0	63681186	G	A
3	rs144818507	0	63681250	A	T
3	rs36112709	0	63681259	A	G
3	rs6804064	0	63681695	C	T
3	rs151279256	0	63682567	C	A
3	rs62251947	0	63683169	G	A
3	rs111325200	0	63684376	C	T
3	rs80017726	0	63684943	G	A
3	rs187119776	0	63685888	C	A
3	rs149124490	0	63686177	T	G
3	rs147879868	0	63686862	T	C
3	rs62251948	0	63687196	T	G
3	rs76928560	0	63687430	C	T
3	rs6777280	0	63689377	T	C
3	rs62251949	0	63689381	C	T
3	rs139549483	0	63689772	T	C
3	rs77975709	0	63689925	C	G
3	rs1495908	0	63690378	C	T
3	rs9853844	0	63690858	G	A
3	rs73116970	0	63692626	T	C
3	rs28753876	0	63692920	A	T
3	rs17699268	0	63693202	G	C
3	rs17069292	0	63694931	C	T
3	rs1874385	0	63696258	C	T
3	rs12185962	0	63696913	T	C
3	rs62251950	0	63697035	G	C
3	rs988940	0	63697141	G	C
3	rs62251951	0	63697173	T	C
3	rs9680958	0	63697487	C	T
3	rs35628498	0	63698228	G	C
3	rs35936299	0	63698824	T	C
3	rs73116985	0	63699577	T	C
3	rs17699346	0	63700608	G	C
3	rs9681396	0	63701304	T	A
3	rs76045397	0	63701881	C	T
3	rs59946979	0	63702034	T	C
3	rs9809255	0	63702126	C	A
3	rs17653846	0	63702475	A	G
3	rs77347178	0	63702954	T	C
3	rs62251953	0	63703131	T	C
3	rs10510911	0	63703641	C	G
3	rs7623146	0	63703985	G	A
3	rs6801196	0	63704125	A	G
3	rs75018457	0	63704303	A	G
3	rs115709483	0	63705798	G	T
3	rs13089453	0	63707276	C	A
3	rs6445381	0	63707937	G	T
3	rs2367903	0	63708227	T	C
3	rs115316514	0	63708860	C	T
3	rs149384293	0	63708923	A	G
3	rs6794303	0	63709012	G	C
3	rs73116998	0	63709094	C	T
3	rs1491582	0	63709677	T	C
3	rs112708555	0	63709726	C	T
3	rs9861260	0	63710245	A	T
3	rs73118904	0	63710560	G	A
3	rs73118906	0	63710561	C	A
3	rs17699481	0	63711547	A	T
3	rs17069311	0	63711675	T	C
3	rs144018524	0	63711943	C	G
3	rs7648213	0	63712066	G	A
3	rs7648238	0	63712123	G	A
3	rs78251403	0	63712514	T	A
3	rs34844365	0	63712625	G	C
3	rs993250	0	63712788	A	G
3	rs139266284	0	63713117	A	G
3	rs62253779	0	63713536	A	G
3	rs62253780	0	63713539	A	G
3	rs58176104	0	63713742	T	A
3	rs71298681	0	63713746	T	A
3	rs17069316	0	63713969	A	G
3	rs6808879	0	63714812	T	A
3	rs6771863	0	63714928	A	T
3	rs6796613	0	63715012	C	G
3	rs62253781	0	63715017	G	T
3	rs62253782	0	63715206	T	C
3	rs4688177	0	63715318	A	T
3	rs116334240	0	63716792	T	C
3	rs4688178	0	63717719	G	C
3	rs13071129	0	63717949	T	G
3	rs113024597	0	63717965	G	A
3	rs4688179	0	63718028	G	A
3	rs62253783	0	63718224	T	C
3	rs17069323	0	63718431	A	T
3	rs137986118	0	63719024	G	A
3	rs13097701	0	63719125	A	G
3	rs13097862	0	63719239	A	G
3	rs13098165	0	63719276	C	T
3	rs192614943	0	63719364	C	T
3	rs112428516	0	63725003	T	C
3	rs62253789	0	63725666	G	T
3	rs73126932	0	63725675	C	T
3	rs75423200	0	63725678	G	C
3	rs73126935	0	63725707	G	A
3	rs62253790	0	63725820	C	A
3	rs62253791	0	63727174	T	A
3	rs17654077	0	63727679	A	G
3	rs137986700	0	63727789	T	G
3	rs7635168	0	63728571	T	G
3	rs35294794	0	63729017	T	C
3	rs112568149	0	63729614	T	C
3	rs35287187	0	63730282	A	G
3	rs66472273	0	63730379	C	T
3	rs13094877	0	63730838	A	C
3	rs11720247	0	63730987	C	T
3	rs138090699	0	63731344	A	G
3	rs77058845	0	63731435	A	G
3	rs7610716	0	63731612	A	G
3	rs6445382	0	63732589	A	G
3	rs6445383	0	63732660	C	T
3	rs9834660	0	63733380	T	G
3	rs56693078	0	63734314	C	G
3	rs17654189	0	63734466	T	A
3	rs60081765	0	63734480	G	C
3	rs17654237	0	63735585	C	A
3	rs13083105	0	63736244	C	A
3	rs7631651	0	63736347	C	G
3	rs115624153	0	63736508	T	G
3	rs35317429	0	63737116	G	C
3	rs6802731	0	63737409	T	C
3	rs35059906	0	63738355	G	A
3	rs140244010	0	63738408	T	C
3	rs73126950	0	63738449	C	G
3	rs971576	0	63738532	T	G
3	rs971575	0	63738745	G	A
3	rs74957179	0	63738882	G	A
3	rs10510910	0	63739175	A	C
3	rs73126959	0	63741342	A	T
3	rs79322851	0	63741583	A	G
3	rs73126960	0	63742179	G	A
3	rs62253793	0	63742663	T	A
3	rs9859021	0	63742930	T	G
3	rs74886078	0	63743823	T	C
3	rs6445384	0	63744310	T	A
3	rs35330798	0	63744332	C	T
3	rs73126966	0	63744617	C	T
3	rs1221474	0	63744733	T	C
3	rs34496345	0	63744845	T	C
3	rs35937946	0	63745388	T	C
3	rs6799578	0	63745668	C	A
3	rs115320340	0	63747272	A	G
3	rs9823231	0	63747361	A	T
3	rs114351247	0	63747432	C	T
3	rs34003604	0	63747528	A	G
3	rs74500674	0	63747922	A	G
3	rs73121206	0	63748452	T	C
3	rs62253794	0	63748601	T	C
3	rs73121208	0	63748647	G	T
3	rs13097987	0	63749270	C	A
3	rs1472338	0	63749285	T	C
3	rs13098167	0	63749380	C	G
3	rs13098181	0	63749405	C	T
3	rs1472337	0	63749444	A	G
3	rs13072669	0	63752101	A	G
3	rs17699946	0	63752186	A	G
3	rs17699988	0	63752269	T	C
3	rs9859821	0	63752363	G	A
3	rs62253795	0	63752914	G	C
3	rs74891281	0	63753041	T	G
3	rs13079632	0	63753333	G	T
3	rs116219776	0	63753603	G	A
3	rs115368245	0	63753942	T	G
3	rs17700097	0	63754074	T	G
3	rs35966189	0	63754424	A	G
3	rs17069353	0	63755029	C	A
3	rs1491581	0	63755751	T	A
3	rs67608305	0	63756558	T	A
3	rs62253796	0	63758581	T	A
3	rs73121225	0	63759031	C	T
3	rs73121226	0	63759195	C	A
3	rs1491583	0	63759231	T	C
3	rs115042377	0	63759274	C	T
3	rs17654700	0	63759392	G	A
3	rs9817573	0	63759838	T	C
3	rs7632676	0	63761574	C	G
3	rs67583610	0	63762070	G	A
3	rs67843878	0	63762185	G	A
3	rs35895541	0	63762239	C	G
3	rs34429968	0	63762257	C	T
3	rs1873565	0	63762598	A	C
3	rs62253798	0	63762684	C	G
3	rs10510908	0	63762994	C	T
3	rs148502810	0	63763242	T	C
3	rs140055862	0	63763622	T	C
3	rs114659438	0	63764442	G	A
3	rs10510907	0	63765052	G	C
3	rs73121247	0	63765264	G	A
3	rs35303907	0	63767194	T	A
3	rs1565549	0	63769418	C	A
3	rs1565550	0	63769516	T	G
3	rs6804524	0	63770138	A	G
3	rs138805114	0	63771287	G	T
3	rs7643440	0	63771291	T	A
3	rs7643625	0	63771501	T	C
3	rs7609759	0	63771504	A	G
3	rs7609841	0	63771610	A	G
3	rs17700493	0	63771624	C	T
3	rs66535660	0	63772024	T	C
3	rs17069369	0	63772190	G	T
3	rs17654983	0	63772196	A	G
3	rs11919532	0	63772361	C	T
3	rs17716954	0	63772692	C	A
3	rs6803226	0	63774764	A	C
3	rs6792164	0	63774847	T	C
3	rs7650014	0	63775595	A	G
3	rs17069372	0	63775691	G	A
3	rs35910264	0	63776203	G	A
3	rs17069376	0	63777496	T	G
3	rs17069378	0	63777786	T	C
3	rs11922413	0	63777827	A	G
3	rs17069381	0	63778058	C	T
3	rs76833273	0	63778597	C	G
3	rs79989510	0	63778974	C	T
3	rs116594598	0	63779246	C	T
3	rs73121258	0	63779705	C	T
3	rs6796533	0	63779919	C	G
3	rs12630900	0	63780279	C	T
3	rs115810162	0	63780957	C	T
3	rs74755645	0	63781413	C	T
3	rs2201103	0	63781484	T	C
3	rs76302133	0	63781937	T	A
3	rs147904765	0	63782509	T	G
3	rs115679576	0	63782804	T	C
3	rs72875177	0	63783176	A	G
3	rs72875180	0	63783275	T	A
3	rs72875185	0	63783335	G	T
3	rs17069401	0	63783527	A	G
3	rs10510906	0	63784400	A	G
3	rs77838471	0	63784983	A	C
3	rs79256030	0	63785241	C	T
3	rs56136214	0	63785249	G	C
3	rs17069403	0	63785396	A	C
3	rs71298689	0	63785762	T	A
3	rs115290692	0	63787006	A	G
3	rs73120859	0	63787162	C	T
3	rs72875187	0	63787810	C	A
3	rs4688424	0	63788094	A	G
3	rs1352825	0	63788428	T	C
3	rs10514721	0	63789097	G	T
3	rs56848172	0	63789313	G	A
3	rs79251549	0	63790227	T	C
3	rs2637985	0	63790670	A	C
3	rs79835711	0	63791089	G	C
3	rs112700106	0	63791194	C	G
3	rs2637984	0	63791474	G	A
3	rs79663542	0	63791685	C	T
3	rs17069415	0	63792179	G	A
3	rs6768232	0	63792300	T	C
3	rs6804141	0	63792326	G	A
3	rs9862417	0	63792668	C	T
3	rs11925519	0	63793425	C	T
3	rs150613932	0	63793458	G	A
3	rs11925599	0	63793509	G	A
3	rs6762506	0	63794548	C	G
3	rs73120871	0	63794592	C	T
3	rs79674705	0	63795071	A	G
3	rs11927676	0	63795224	G	C
3	rs116524804	0	63795616	T	C
3	rs55638131	0	63795696	C	T
3	rs74548059	0	63796305	G	A
3	rs112065707	0	63796776	A	G
3	rs10510905	0	63796872	T	C
3	rs111906035	0	63797069	T	C
3	rs112966294	0	63797231	G	C
3	rs72886387	0	63797257	A	C
3	rs62253801	0	63797343	C	T
3	rs17069427	0	63797538	A	T
3	rs73120874	0	63798076	G	A
3	rs76787150	0	63798192	A	C
3	rs11925278	0	63798472	G	A
3	rs76964963	0	63798762	C	T
3	rs12637181	0	63799005	C	T
3	rs7625353	0	63799275	C	T
3	rs34614574	0	63799684	A	G
3	rs112803142	0	63800739	C	A
3	rs72888206	0	63801333	C	T
3	rs72888208	0	63801561	C	T
3	rs143757157	0	63802126	G	A
3	rs7630181	0	63802600	T	C
3	rs77985332	0	63804727	A	C
3	rs9842724	0	63804761	T	C
3	rs3821898	0	63804837	T	G
3	rs12632452	0	63807066	C	T
3	rs7646324	0	63808118	T	C
3	rs112896695	0	63808813	T	A
3	rs144992688	0	63811462	G	T
3	rs73120883	0	63811558	C	A
3	rs114119256	0	63812542	C	T
3	rs2130990	0	63812600	G	A
3	rs76275095	0	63813419	T	A
3	rs7614311	0	63813654	A	C
3	rs62253802	0	63814671	G	C
3	rs76190896	0	63815234	G	C
3	rs73120888	0	63815326	C	T
3	rs140980914	0	63815410	G	A
3	rs151162139	0	63816508	C	T
3	rs2291533	0	63817430	G	C
3	rs141112842	0	63817632	A	G
3	rs2678351	0	63819060	C	T
3	rs2087704	0	63820493	G	T
3	rs62253803	0	63821083	A	G
3	rs2637983	0	63821632	G	A
3	rs112095936	0	63822619	C	T
3	rs73831959	0	63825035	A	T
3	rs2678352	0	63825640	T	C
3	rs73120894	0	63826364	T	C
3	rs114299552	0	63826394	T	C
3	rs62253804	0	63826551	C	A
3	rs139222080	0	63826790	A	G
3	rs141722624	0	63826863	A	G
3	rs115864223	0	63827022	G	A
3	rs13059603	0	63827381	G	A
3	rs73120898	0	63828780	G	A
3	rs73120900	0	63828994	A	G
3	rs11927265	0	63830118	C	T
3	rs11927304	0	63830223	C	G
3	rs832186	0	63832102	A	G
3	rs113386200	0	63832212	T	C
3	rs832187	0	63833050	C	T
3	rs115622859	0	63834117	C	A
3	rs79680294	0	63834260	T	C
3	rs141646169	0	63834878	C	T
3	rs143568638	0	63838384	C	T
3	rs150004381	0	63839623	T	C
3	rs832188	0	63841395	T	C
3	rs72890121	0	63841897	A	G
3	rs832189	0	63841942	T	C
3	rs57112859	0	63842221	A	T
3	rs111234932	0	63842449	C	T
3	rs56318162	0	63842615	T	C
3	rs832190	0	63842629	C	T
3	rs76929260	0	63843559	T	C
3	rs60505027	0	63844966	T	A
3	rs56329572	0	63846672	G	A
3	rs146023181	0	63846765	C	A
3	rs112532349	0	63847160	C	T
3	rs76322308	0	63848592	C	T
3	rs73831998	0	63848851	T	C
3	rs2276863	0	63849043	C	A
3	rs142023103	0	63849172	C	G
3	rs191407271	0	63850214	C	T
3	rs3733121	0	63850660	C	G
3	rs62250878	0	63851037	A	T
3	rs188880889	0	63851295	C	T
3	rs139984721	0	63851650	C	T
3	rs832192	0	63853423	T	C
3	rs832193	0	63854445	C	T
3	rs12631045	0	63856085	T	C
3	rs3774702	0	63856870	G	A
3	rs832194	0	63857071	G	A
3	rs114589134	0	63857176	A	G
3	rs58473894	0	63857208	G	C
3	rs78337313	0	63857902	A	G
3	rs6776209	0	63858633	G	C
3	rs76201483	0	63859375	G	C
3	rs73130534	0	63859813	A	G
3	rs115251615	0	63860186	C	T
3	rs854622	0	63862842	A	G
3	rs114776121	0	63862869	A	C
3	rs56263032	0	63863022	G	A
3	rs77796048	0	63864160	T	A
3	rs832195	0	63864612	T	C
3	rs186659536	0	63865293	G	A
3	rs832199	0	63865531	A	G
3	rs704374	0	63865947	C	T
3	rs56126667	0	63866286	A	G
3	rs704373	0	63867355	A	G
3	rs704372	0	63867453	T	C
3	rs186307670	0	63867503	T	C
3	rs704371	0	63867528	G	A
3	rs704370	0	63868250	A	G
3	rs704369	0	63868271	G	A
3	rs704368	0	63868337	C	T
3	rs73130544	0	63868596	G	A
3	rs704367	0	63868777	A	C
3	rs832198	0	63870352	T	G
3	rs114582681	0	63871096	A	G
3	rs67944903	0	63871195	A	T
3	rs112893127	0	63871348	A	G
3	rs138547268	0	63871485	G	C
3	rs704366	0	63871648	A	G
3	rs79701772	0	63872951	A	G
3	rs116410584	0	63873666	A	G
3	rs115860225	0	63874188	C	T
3	rs113721523	0	63874429	C	T
3	rs80215453	0	63874649	A	G
3	rs704364	0	63874734	A	G
3	rs114066963	0	63875225	C	A
3	rs73130554	0	63875566	G	A
3	rs62251628	0	63878305	C	T
3	rs113231045	0	63878338	C	T
3	rs11914573	0	63878339	G	A
3	rs704362	0	63878340	G	A
3	rs71298691	0	63878599	G	T
3	rs149187909	0	63881091	G	A
3	rs3774708	0	63881549	A	C
3	rs3774709	0	63882476	T	C
3	rs76837571	0	63883394	C	T
3	rs704361	0	63883671	T	G
3	rs832197	0	63884292	C	T
3	rs704360	0	63884800	A	G
3	rs188672779	0	63885446	C	A
3	rs864975	0	63885615	T	C
3	rs3821900	0	63886349	T	G
3	rs73130565	0	63887135	T	C
3	rs56293138	0	63888935	G	C
3	rs146901788	0	63888945	C	G
3	rs113269108	0	63889037	T	C
3	rs111774324	0	63889148	T	C
3	rs9882884	0	63890130	A	G
3	rs73130576	0	63890875	T	C
3	rs73117036	0	63892725	G	C
3	rs6806547	0	63893477	G	T
3	rs114698767	0	63893629	C	G
3	rs73117040	0	63893818	C	G
3	rs146362060	0	63894001	T	C
3	rs55917937	0	63894829	A	C
3	rs57766205	0	63895303	G	C
3	rs116330443	0	63896278	G	A
3	rs73117042	0	63896543	T	C
3	rs2292662	0	63897215	C	T
3	rs6785040	0	63897915	T	C
3	rs547615608	0	63898266	G	A
3	rs7627690	0	63900477	C	A
3	rs6809100	0	63901180	A	G
3	rs112635458	0	63901366	T	A
3	rs146780708	0	63901684	T	A
3	rs71298692	0	63902018	T	A
3	rs6770864	0	63902629	G	A
3	rs6798742	0	63903759	A	G
3	rs58676857	0	63903883	G	A
3	rs115316562	0	63904534	C	T
3	rs149982338	0	63905443	C	T
3	rs78866642	0	63905710	T	C
3	rs62252363	0	63910231	G	A
3	rs73117045	0	63910613	A	G
3	rs73117047	0	63910779	G	A
3	rs147893417	0	63910783	T	C
3	rs138588616	0	63912779	A	G
3	rs79661530	0	63912999	G	C
3	rs66818634	0	63913222	G	A
3	rs66490742	0	63913653	G	A
3	rs59971314	0	63914618	G	C
3	rs6809474	0	63915193	T	C
3	rs73117057	0	63915689	A	G
3	rs73117059	0	63916028	A	G
3	rs62252364	0	63916072	T	G
3	rs56165216	0	63916620	C	T
3	rs150275225	0	63917228	C	T
3	rs3774713	0	63917692	G	C
3	rs79144449	0	63918892	T	C
3	rs3821901	0	63918912	T	C
3	rs3774715	0	63919876	T	C
3	rs75686136	0	63921224	C	G
3	rs114118000	0	63922732	C	G
3	rs77589516	0	63923091	T	C
3	rs17069500	0	63924724	G	A
3	rs17069507	0	63924956	A	G
3	rs3910534	0	63925676	A	T
3	rs73117066	0	63926236	A	G
3	rs7615475	0	63926661	G	A
3	rs2056114	0	63927243	G	A
3	rs6796317	0	63927739	A	G
3	rs7621544	0	63928681	C	A
3	rs74322529	0	63929361	A	G
3	rs141337961	0	63930584	C	T
3	rs72883984	0	63932453	G	C
3	rs114501240	0	63935768	A	G
3	rs7629586	0	63936281	C	T
3	rs115907180	0	63937415	T	C
3	rs12485317	0	63937992	C	T
3	rs115161439	0	63938767	C	T
3	rs111526132	0	63939396	G	A
3	rs9820538	0	63940509	C	T
3	rs75791679	0	63940782	A	G
3	rs74822628	0	63941618	C	G
3	rs3821902	0	63941697	T	G
3	rs143368258	0	63941950	A	T
3	rs73117078	0	63942084	G	A
3	rs28675788	0	63942188	C	G
3	rs148635162	0	63942190	T	C
3	rs3774717	0	63942755	G	A
3	rs35594892	0	63942835	A	G
3	rs3774718	0	63943984	A	G
3	rs7647377	0	63944014	T	G
3	rs181004714	0	63944247	T	C
3	rs17069536	0	63944669	A	C
3	rs78734558	0	63945644	T	A
3	rs6801346	0	63947128	G	A
3	rs73117082	0	63947565	A	G
3	rs191790691	0	63948278	G	A
3	rs148198217	0	63948290	A	G
3	rs73117083	0	63948455	G	C
3	rs13434089	0	63948566	T	C
3	rs73117087	0	63948696	A	G
3	rs3774719	0	63950338	C	A
3	rs11717460	0	63950505	T	C
3	rs116705022	0	63950738	G	A
3	rs3774720	0	63951765	C	T
3	rs78781278	0	63953289	T	G
3	rs77985150	0	63953333	C	T
3	rs147473367	0	63953727	G	A
3	rs17401592	0	63954490	A	G
3	rs3774721	0	63954649	A	G
3	rs17069565	0	63955008	A	G
3	rs17069571	0	63955425	A	G
3	rs116756680	0	63956457	C	T
3	rs113441558	0	63957951	A	G
3	rs73117092	0	63958418	G	T
3	rs147032165	0	63958762	G	A
3	rs62252368	0	63959465	C	T
3	rs1005811	0	63959704	C	T
3	rs1548041	0	63960487	T	A
3	rs188115940	0	63961083	A	T
3	rs3774723	0	63962339	G	A
3	rs6445387	0	63962678	C	G
3	rs13060787	0	63963061	C	A
3	rs17069592	0	63963210	C	T
3	rs72885736	0	63963536	A	T
3	rs73117102	0	63964213	C	T
3	rs77638335	0	63964996	A	T
3	rs2241823	0	63965093	C	A
3	rs76977725	0	63965154	A	G
3	rs2241822	0	63965304	A	G
3	rs72885737	0	63965867	T	C
3	rs66979216	0	63965948	T	G
3	rs72876980	0	63966827	T	A
3	rs1053338	0	63967900	A	G
3	rs61736574	0	63968083	A	G
3	rs13065374	0	63969132	G	A
3	rs17069603	0	63969428	G	A
3	rs7624403	0	63970077	G	T
3	rs10510903	0	63970192	C	G
3	rs12633353	0	63970280	T	C
3	rs33999932	0	63970528	T	G
3	rs13078154	0	63971490	G	A
3	rs11717924	0	63972004	A	G
3	rs11718001	0	63972183	A	G
3	rs3774724	0	63972517	G	A
3	rs10510902	0	63973002	A	G
3	rs114337555	0	63973302	A	T
3	rs13075134	0	63974084	T	C
3	rs3774725	0	63974258	T	G
3	rs3774726	0	63974477	C	T
3	rs73119018	0	63975328	A	G
3	rs141256381	0	63975704	C	T
3	rs2241821	0	63976145	G	A
3	rs75232727	0	63977452	G	A
3	rs77507938	0	63977542	G	A
3	rs17069612	0	63977676	G	A
3	rs3774727	0	63977875	A	G
3	rs17069616	0	63978852	A	G
3	rs114239809	0	63978992	A	G
3	rs75547833	0	63979212	A	C
3	rs11715329	0	63979758	A	G
3	rs73119022	0	63979834	T	C
3	rs76372599	0	63980475	C	T
3	rs11708696	0	63980685	C	T
3	rs1053339	0	63981424	A	G
3	rs3733125	0	63981635	C	T
3	rs61736567	0	63981676	T	C
3	rs3774729	0	63982082	G	A
3	rs112674299	0	63982670	C	T
3	rs140213273	0	63982890	C	T
3	rs35443995	0	63984904	G	A
3	rs77203794	0	63985316	A	G
3	rs13272	0	63986170	A	G
3	rs79896076	0	63987013	T	C
3	rs115703220	0	63988391	C	G
3	rs6773892	0	63989296	T	C
3	rs4688181	0	63989456	A	G
3	rs6785854	0	63989743	A	G
3	rs150840471	0	63990283	G	A
3	rs11922435	0	63990807	C	T
3	rs17403125	0	63991633	A	G
3	rs115088344	0	63992010	A	G
3	rs17069652	0	63992201	T	C
3	rs112829244	0	63992390	A	G
3	rs73119035	0	63993966	A	G
3	rs114686461	0	63993970	T	C
3	rs150828878	0	63994094	T	C
3	rs9865811	0	63994505	G	A
3	rs62252370	0	63994801	G	A
3	rs2037119	0	63994879	C	T
3	rs115120998	0	63994895	T	C
3	rs56030924	0	63995563	G	A
3	rs79788059	0	63995611	A	G
3	rs79535580	0	63995645	A	G
3	rs9875198	0	63995915	C	A
3	rs1046025	0	63996262	C	T
3	rs75935796	0	63997490	C	G
3	rs2280162	0	63997491	G	A
3	rs1060897	0	63997872	A	G
3	rs2280160	0	63997896	G	A
3	rs3816157	0	63999322	G	A
3	rs80322219	0	63999561	T	A
3	rs3816156	0	63999712	A	T
3	rs66473811	0	64000464	T	C
3	rs11711332	0	64000986	A	G
3	rs9879045	0	64001925	C	T
3	rs9828933	0	64002897	T	C
3	rs9809432	0	64002953	G	A
3	rs7617036	0	64002995	G	A
3	rs76478992	0	64003105	G	A
3	rs73834178	0	64003692	A	C
3	rs831692	0	64003983	G	A
3	rs17344090	0	64004101	T	C
3	rs17069687	0	64004173	A	G
3	rs140387621	0	64004759	C	G
3	rs73834181	0	64004776	G	T
3	rs2578011	0	64004819	C	T
3	rs73834182	0	64004943	G	A
3	rs2888013	0	64005226	A	G
3	rs77639204	0	64005452	C	T
3	rs72878921	0	64006092	T	C
3	rs114898756	0	64006102	T	C
3	rs74397545	0	64006773	G	A
3	rs71298698	0	64007031	T	A
3	rs72878922	0	64007176	T	C
3	rs831691	0	64007214	C	G
3	rs3846221	0	64008510	T	C
3	rs114365073	0	64009318	C	G
3	rs40610	0	64009508	T	C
3	rs146791495	0	64009866	C	T
3	rs1961395	0	64009869	A	G
3	rs1961396	0	64009877	C	T
3	rs116585875	0	64010098	T	A
3	rs115288460	0	64010141	G	A
3	rs11713011	0	64011387	T	C
3	rs147106104	0	64011657	A	T
3	rs141119731	0	64011720	G	A
3	rs7644999	0	64011759	G	T
3	rs66672237	0	64012172	C	A
3	rs184019793	0	64012193	G	A
3	rs17344417	0	64012537	T	C
3	rs13066834	0	64012707	T	C
3	rs13087186	0	64012756	G	A
3	rs10510901	0	64013062	T	C
3	rs35837	0	64013249	T	C
3	rs35838	0	64013342	G	A
3	rs35839	0	64013417	G	A
3	rs75757813	0	64014229	C	T
3	rs17344570	0	64014239	C	A
3	rs12497119	0	64014640	A	G
3	rs35840	0	64014904	C	A
3	rs73119079	0	64015399	G	A
3	rs55955229	0	64015425	T	C
3	rs58627691	0	64015548	T	C
3	rs17344653	0	64015989	C	T
3	rs13085423	0	64016050	T	G
3	rs35841	0	64016251	C	G
3	rs74395768	0	64016617	G	C
3	rs56359789	0	64016911	T	C
3	rs35092727	0	64017997	C	A
3	rs73119095	0	64018177	G	T
3	rs35898933	0	64018541	T	G
3	rs74432669	0	64018673	A	G
3	rs6785145	0	64019206	A	G
3	rs13092462	0	64019217	G	T
3	rs6809662	0	64019436	G	A
3	rs73119100	0	64019518	A	T
3	rs13093232	0	64019642	G	A
3	rs17344716	0	64019744	T	A
3	rs17344723	0	64019808	G	A
3	rs144897598	0	64020145	A	G
3	rs73120905	0	64020338	A	G
3	rs6764606	0	64020447	C	T
3	rs166229	0	64021228	T	G
3	rs831556	0	64021693	A	C
3	rs35309927	0	64022163	C	G
3	rs35370588	0	64022318	G	A
3	rs6808752	0	64024529	G	A
3	rs3906971	0	64025887	T	C
3	rs56369425	0	64026469	T	C
3	rs831574	0	64029383	A	G
3	rs149712815	0	64029588	T	A
3	rs116344723	0	64029612	C	T
3	rs17656650	0	64029705	C	A
3	rs11927718	0	64031243	G	T
3	rs55969752	0	64031777	G	T
3	rs1376338	0	64031906	T	C
3	rs17069779	0	64032223	A	G
3	rs6769680	0	64032761	C	A
3	rs42456	0	64033043	C	T
3	rs55671969	0	64033778	G	A
3	rs114466949	0	64034560	C	T
3	rs77308054	0	64034855	G	A
3	rs17031765	0	64036167	A	G
3	rs73120925	0	64036598	A	C
3	rs73120926	0	64036950	G	A
3	rs11921666	0	64037785	A	G
3	rs116624400	0	64038569	C	T
3	rs17718748	0	64038816	T	A
3	rs138930166	0	64038981	C	T
3	rs35230250	0	64039446	C	T
3	rs704375	0	64043631	G	A
3	rs73120930	0	64045548	G	A
3	rs75399548	0	64046054	T	C
3	rs143740989	0	64047593	A	C
3	rs831571	0	64048297	T	C
3	rs56237630	0	64049375	C	A
3	rs73120936	0	64050945	T	C
3	rs17069791	0	64052279	G	A
3	rs13067510	0	64052327	C	T
3	rs12493866	0	64052788	G	T
3	rs166230	0	64053207	T	C
3	rs17069797	0	64054348	T	C
3	rs7619741	0	64054783	T	A
3	rs13084658	0	64054822	C	T
3	rs36039822	0	64055151	G	C
3	rs11707025	0	64055501	T	G
3	rs254858	0	64056255	G	T
3	rs56363381	0	64056677	T	G
3	rs13097428	0	64056939	G	A
3	rs73120951	0	64058005	T	G
3	rs6797912	0	64058240	A	G
3	rs66629090	0	64058283	C	G
3	rs73120952	0	64059211	G	T
3	rs11709221	0	64059368	A	G
3	rs1897481	0	64059466	T	C
3	rs11717947	0	64059831	C	T
3	rs1450985	0	64060128	G	A
3	rs73120957	0	64060663	C	T
3	rs80336398	0	64060934	T	C
3	rs114650832	0	64061581	G	A
3	rs13075585	0	64062205	T	C
3	rs1450983	0	64063593	C	T
3	rs115853942	0	64064027	C	T
3	rs35778889	0	64064258	C	A
3	rs9845357	0	64066277	T	C
3	rs27386	0	64066399	G	C
3	rs35834	0	64066495	C	A
3	rs35835	0	64066754	A	G
3	rs75996983	0	64067409	G	A
3	rs140954082	0	64067503	C	G
3	rs145940802	0	64068459	C	T
3	rs40517	0	64068857	T	C
3	rs26935	0	64069310	A	G
3	rs26936	0	64069436	G	T
3	rs704376	0	64069855	C	G
3	rs73120967	0	64070372	C	T
3	rs75575527	0	64070641	G	T
3	rs78082593	0	64070642	C	T
3	rs254857	0	64071106	T	G
3	rs74909737	0	64071587	C	T
3	rs12492018	0	64071814	T	A
3	rs12488626	0	64071952	C	A
3	rs1870919	0	64072378	T	G
3	rs7636957	0	64072571	C	G
3	rs112811018	0	64072684	G	A
3	rs254856	0	64072820	T	C
3	rs254855	0	64072872	G	A
3	rs79157151	0	64073123	C	T
3	rs7620571	0	64074214	A	G
3	rs75756535	0	64074574	C	T
3	rs1007234	0	64074794	C	A
3	rs254854	0	64075036	C	T
3	rs55842652	0	64075309	C	T
3	rs7613715	0	64075392	T	G
3	rs56228642	0	64075759	T	G
3	rs831566	0	64075938	G	T
3	rs831565	0	64076358	G	A
3	rs55714137	0	64076779	A	G
3	rs79908835	0	64077262	T	G
3	rs13096166	0	64077753	A	G
3	rs153734	0	64078009	C	T
3	rs14056	0	64080489	G	A
3	rs153730	0	64081236	T	C
3	rs143062140	0	64081238	C	T
3	rs34723451	0	64081836	G	A
3	rs35969433	0	64081930	T	A
3	rs12494731	0	64082003	G	T
3	rs62249881	0	64082160	T	A
3	rs56262708	0	64082280	C	T
3	rs26939	0	64082964	C	T
3	rs62249882	0	64083138	C	T
3	rs17069879	0	64083417	G	A
3	rs26937	0	64084032	T	G
3	rs11705855	0	64085744	G	A
3	rs140620856	0	64086303	G	A
3	rs116612986	0	64086484	C	A
3	rs114047219	0	64086493	C	G
3	rs161654	0	64087502	G	A
3	rs161656	0	64087717	A	T
3	rs11706352	0	64087775	T	C
3	rs7625805	0	64088232	C	T
3	rs114356205	0	64089271	T	A
3	rs141368780	0	64089944	A	G
3	rs58788108	0	64090194	T	C
3	rs12497268	0	64090363	G	C
3	rs55842703	0	64090381	C	T
3	rs11713331	0	64091074	A	C
3	rs36237	0	64091613	A	G
3	rs114168449	0	64091980	C	G
3	rs7621907	0	64092217	G	A
3	rs62249885	0	64092346	C	T
3	rs147739915	0	64093467	T	G
3	rs40158	0	64094417	G	T
3	rs7628583	0	64094824	C	T
3	rs75848643	0	64095314	C	A
3	rs36239	0	64095658	C	A
3	rs153712	0	64096122	C	T
3	rs6789593	0	64096333	G	A
3	rs6765188	0	64096598	A	T
3	rs6789721	0	64096623	C	G
3	rs152244	0	64097176	G	C
3	rs153716	0	64097705	C	T
3	rs11130957	0	64097856	T	G
3	rs704377	0	64098394	T	C
3	rs830357	0	64098754	T	C
3	rs830356	0	64099019	G	T
3	rs830355	0	64099124	T	C
3	rs830354	0	64099197	A	G
3	rs76067215	0	64099435	C	T
3	rs830353	0	64099569	G	A
3	rs1096267	0	64099750	T	A
3	rs1096266	0	64099916	T	G
3	rs144021645	0	64100093	G	A
3	rs830352	0	64100629	A	G
3	rs1096265	0	64100763	A	C
3	rs1096264	0	64100829	G	A
3	rs1101540	0	64101088	C	G
3	rs1096262	0	64101127	G	C
3	rs1096261	0	64101137	C	A
3	rs114916370	0	64101299	G	C
3	rs75107115	0	64101579	T	C
3	rs1104152	0	64101717	T	G
3	rs1903745	0	64102065	A	T
3	rs142951624	0	64102273	A	G
3	rs1069985	0	64102288	T	C
3	rs114772354	0	64102289	C	G
3	rs1069984	0	64102353	T	C
3	rs1069983	0	64102513	C	G
3	rs1069982	0	64102591	C	T
3	rs72874641	0	64102622	T	G
3	rs1069981	0	64102768	A	G
3	rs1070070	0	64102897	A	G
3	rs1096171	0	64103135	C	T
3	rs79050834	0	64103262	G	A
3	rs116156070	0	64103482	C	A
3	rs1069980	0	64103893	C	A
3	rs1069979	0	64104023	G	C
3	rs1096170	0	64104388	C	T
3	rs1096169	0	64104461	C	A
3	rs1096167	0	64104612	C	A
3	rs864377	0	64104939	C	T
3	rs11130958	0	64105279	T	C
3	rs11707494	0	64105495	A	G
3	rs3889648	0	64105736	G	T
3	rs704378	0	64106014	T	C
3	rs57067598	0	64106156	T	A
3	rs704379	0	64106231	G	A
3	rs697264	0	64106257	T	A
3	rs830011	0	64106271	G	A
3	rs704381	0	64106685	G	C
3	rs704382	0	64106829	G	T
3	rs704383	0	64106929	A	T
3	rs62249906	0	64107518	G	A
3	rs704384	0	64107568	A	C
3	rs704385	0	64107615	T	C
3	rs704386	0	64107627	C	T
3	rs116075712	0	64107628	G	A
3	rs62249907	0	64107975	C	T
3	rs62249908	0	64107992	T	C
3	rs704387	0	64108273	C	T
3	rs704388	0	64108590	A	T
3	rs830010	0	64108737	C	A
3	rs985280	0	64108853	C	G
3	rs985281	0	64108962	G	T
3	rs865511	0	64109045	C	A
3	rs6791571	0	64109244	A	G
3	rs830009	0	64109361	A	G
3	rs62249910	0	64109494	C	T
3	rs1069978	0	64110055	G	A
3	rs1069977	0	64110135	A	G
3	rs1069976	0	64110190	C	T
3	rs830008	0	64110708	C	T
3	rs830007	0	64110877	G	A
3	rs830006	0	64111111	G	A
3	rs830005	0	64111163	G	A
3	rs830004	0	64111358	G	A
3	rs1024894	0	64111655	C	A
3	rs1024895	0	64111658	T	C
3	rs696009	0	64111719	T	C
3	rs696010	0	64111897	G	A
3	rs57859861	0	64112167	C	T
3	rs697265	0	64112437	G	A
3	rs696223	0	64112764	G	T
3	rs986150	0	64113047	G	A
3	rs151029378	0	64113170	C	T
3	rs140662260	0	64113396	G	A
3	rs152294	0	64113571	C	A
3	rs145910719	0	64113651	T	C
3	rs152295	0	64113795	T	G
3	rs78231604	0	64114580	G	T
3	rs161657	0	64114732	C	T
3	rs71298701	0	64114755	T	C
3	rs78263660	0	64114797	C	T
3	rs161658	0	64115156	C	T
3	rs161659	0	64115321	A	G
3	rs152296	0	64115447	G	A
3	rs143745091	0	64115456	G	A
3	rs76626462	0	64115791	C	T
3	rs140680657	0	64115903	G	A
3	rs161660	0	64116041	G	C
3	rs11914507	0	64116068	G	A
3	rs161661	0	64116376	C	T
3	rs55796057	0	64116494	T	G
3	rs9873216	0	64119198	G	A
3	rs74865194	0	64119420	C	T
3	rs9878228	0	64120052	G	A
3	rs115070271	0	64120519	C	T
3	rs1835898	0	64121290	T	C
3	rs704389	0	64121415	T	C
3	rs74466591	0	64121640	C	T
3	rs139470497	0	64121668	C	T
3	rs56161921	0	64121741	A	G
3	rs56077180	0	64122730	C	T
3	rs1432584	0	64122893	T	C
3	rs1432585	0	64123153	A	G
3	rs1432586	0	64123420	T	C
3	rs1432587	0	64123421	G	A
3	rs4688433	0	64123647	C	T
3	rs1450982	0	64123784	C	T
3	rs4688434	0	64123798	T	C
3	rs696011	0	64125385	T	C
3	rs696012	0	64125528	C	T
3	rs697266	0	64125639	G	C
3	rs704390	0	64126056	G	C
3	rs704391	0	64126121	A	C
3	rs695935	0	64126305	G	A
3	rs696013	0	64126342	G	C
3	rs697267	0	64126596	G	T
3	rs696014	0	64127088	G	A
3	rs77915341	0	64127184	C	T
3	rs697268	0	64127237	G	A
3	rs59638866	0	64128072	C	T
3	rs2887159	0	64128189	G	A
3	rs138313156	0	64128453	C	T
3	rs80135588	0	64129332	A	T
3	rs697269	0	64130066	A	G
3	rs73122897	0	64130166	A	G
3	rs12495039	0	64130400	A	G
3	rs697270	0	64130521	A	G
3	rs2008984	0	64130618	T	A
3	rs56087541	0	64131375	A	G
3	rs697272	0	64131853	G	C
3	rs2080665	0	64132271	T	G
3	rs34460293	0	64133182	G	A
3	rs11714038	0	64134120	C	T
3	rs73832114	0	64134140	A	G
3	rs139457599	0	64134331	G	A
3	rs12634751	0	64134485	C	T
3	rs78219896	0	64134503	G	A
3	rs6445392	0	64135500	T	C
3	rs75857239	0	64136104	T	C
3	rs11716382	0	64136300	G	A
3	rs1078398	0	64136428	T	G
3	rs1078397	0	64136510	G	C
3	rs888406	0	64136997	T	C
3	rs27959	0	64137043	T	C
3	rs753562	0	64137371	A	G
3	rs929701	0	64137693	G	A
3	rs11706882	0	64139759	A	G
3	rs11130959	0	64140685	C	T
3	rs12493678	0	64140767	G	C
3	rs76157098	0	64141323	T	C
3	rs13072811	0	64141653	C	G
3	rs10510916	0	64142439	G	C
3	rs17720698	0	64142859	C	T
3	rs2111684	0	64143278	C	T
3	rs17070015	0	64143941	C	A
3	rs11711394	0	64144145	A	G
3	rs138340144	0	64144172	C	T
3	rs13090987	0	64144569	C	G
3	rs62249933	0	64145165	C	T
3	rs11720610	0	64145493	G	A
3	rs76720468	0	64145510	G	A
3	rs2306380	0	64145759	T	C
3	rs26942	0	64145913	T	A
3	rs2306381	0	64146058	C	A
3	rs17664202	0	64146322	A	G
3	rs62249934	0	64146916	G	A
3	rs11707013	0	64147086	G	T
3	rs59443691	0	64147801	C	T
3	rs181340267	0	64147822	C	T
3	rs17720836	0	64148072	C	T
3	rs17664266	0	64148140	C	T
3	rs17664296	0	64148288	C	T
3	rs39709	0	64149126	T	G
3	rs27387	0	64149167	A	G
3	rs13088453	0	64149210	C	G
3	rs66539522	0	64149581	G	A
3	rs17720962	0	64149689	G	C
3	rs73124846	0	64150032	A	G
3	rs697274	0	64150040	A	T
3	rs184452	0	64150206	G	T
3	rs17720984	0	64150737	G	A
3	rs3755828	0	64151757	T	C
3	rs67740314	0	64151790	G	C
3	rs73124853	0	64152353	C	T
3	rs67544611	0	64152467	G	A
3	rs116649731	0	64152506	G	C
3	rs17664549	0	64152601	C	G
3	rs74597957	0	64152820	A	C
3	rs62249936	0	64153443	C	G
3	rs148182213	0	64153627	C	T
3	rs17070038	0	64153709	T	C
3	rs26933	0	64154095	G	A
3	rs39687	0	64154268	A	G
3	rs62249937	0	64154477	G	A
3	rs13080962	0	64154710	A	G
3	rs26934	0	64154998	C	A
3	rs140059336	0	64155620	G	A
3	rs73124864	0	64156160	G	T
3	rs62249938	0	64156862	G	T
3	rs167787	0	64157031	C	T
3	rs7637364	0	64157235	G	T
3	rs11714978	0	64157720	A	G
3	rs10866068	0	64158181	A	T
3	rs56244367	0	64159033	C	A
3	rs62249939	0	64159101	A	T
3	rs153740	0	64160053	G	T
3	rs153739	0	64160129	A	G
3	rs149105	0	64160962	T	A
3	rs17721368	0	64160996	T	C
3	rs153738	0	64161238	G	T
3	rs153737	0	64161259	A	C
3	rs10510913	0	64161361	T	C
3	rs138807103	0	64161524	T	C
3	rs17664984	0	64161586	C	T
3	rs150845061	0	64161997	C	T
3	rs17721463	0	64162407	T	C
3	rs35422561	0	64162432	A	G
3	rs153736	0	64162444	G	A
3	rs153735	0	64162544	A	T
3	rs57922906	0	64163303	G	A
3	rs6778973	0	64164066	G	T
3	rs830018	0	64164380	C	T
3	rs62249941	0	64164583	C	G
3	rs10510912	0	64165549	C	T
3	rs13068250	0	64165625	A	C
3	rs695936	0	64165690	C	G
3	rs17665101	0	64165770	A	G
3	rs697276	0	64166027	C	T
3	rs9713970	0	64166498	C	T
3	rs6801452	0	64166522	T	G
3	rs697277	0	64166741	C	T
3	rs696224	0	64167252	T	C
3	rs704394	0	64168262	G	C
3	rs73124899	0	64168301	C	G
3	rs73124901	0	64168538	T	C
3	rs697278	0	64168654	T	C
3	rs696225	0	64169334	C	A
3	rs696226	0	64169371	C	T
3	rs55723062	0	64170290	C	T
3	rs17665251	0	64170754	G	A
3	rs73832119	0	64171159	G	A
3	rs73832120	0	64171319	C	A
3	rs11917643	0	64171754	A	G
3	rs55998228	0	64171780	C	G
3	rs11925461	0	64171801	G	A
3	rs11925484	0	64171869	G	A
3	rs11716989	0	64171897	G	A
3	rs153717	0	64171993	G	A
3	rs153718	0	64172392	A	G
3	rs153719	0	64172403	G	T
3	rs62251771	0	64172515	A	C
3	rs732693	0	64172690	G	A
3	rs732694	0	64172692	C	G
3	rs72040	0	64172813	G	A
3	rs732696	0	64172882	C	G
3	rs17070094	0	64173028	A	C
3	rs153721	0	64173096	C	G
3	rs1035275	0	64173901	T	C
3	rs161664	0	64173944	G	A
3	rs161665	0	64174057	A	T
3	rs103323	0	64174577	C	T
3	rs114135545	0	64174993	T	C
3	rs56022697	0	64175056	G	A
3	rs153723	0	64175551	G	C
3	rs11720617	0	64175611	G	A
3	rs153724	0	64175631	G	C
3	rs11914401	0	64176107	C	T
3	rs73126829	0	64176109	T	G
3	rs153725	0	64176421	G	C
3	rs153726	0	64176509	C	G
3	rs78364956	0	64176858	G	C
3	rs161666	0	64177029	T	C
3	rs76712134	0	64177045	C	A
3	rs62251772	0	64177274	G	A
3	rs141692134	0	64177279	G	A
3	rs153728	0	64177660	T	C
3	rs11712216	0	64177846	C	G
3	rs2160827	0	64177928	G	C
3	rs153729	0	64178383	G	A
3	rs185295	0	64178664	T	A
3	rs697279	0	64178710	T	C
3	rs697280	0	64178928	T	G
3	rs146209333	0	64179289	T	C
3	rs697281	0	64179539	C	T
3	rs62251773	0	64179908	T	C
3	rs7614007	0	64179941	C	T
3	rs1432579	0	64180420	A	G
3	rs696227	0	64180984	T	C
3	rs11715654	0	64181222	C	G
3	rs73832124	0	64181608	T	C
3	rs72882348	0	64181833	T	C
3	rs57288803	0	64181962	T	C
3	rs55895332	0	64182098	A	G
3	rs57476258	0	64182827	G	A
3	rs11706369	0	64182957	T	C
3	rs9829695	0	64183112	A	G
3	rs62251775	0	64183120	G	A
3	rs112783128	0	64183364	G	C
3	rs60043233	0	64183470	C	A
3	rs61238591	0	64183626	G	A
3	rs829520	0	64183683	C	T
3	rs829519	0	64183745	A	G
3	rs696015	0	64184136	A	G
3	rs696016	0	64184343	C	T
3	rs696017	0	64184397	G	T
3	rs695937	0	64184676	G	A
3	rs112046271	0	64184685	C	T
3	rs696018	0	64184956	G	A
3	rs696019	0	64185126	T	A
3	rs57305178	0	64185767	A	G
3	rs13099983	0	64185852	A	G
3	rs28844663	0	64186304	T	G
3	rs142327191	0	64186494	T	C
3	rs830397	0	64187774	C	A
3	rs35498882	0	64187997	T	A
3	rs829525	0	64188124	T	C
3	rs696020	0	64189069	A	G
3	rs697282	0	64189443	G	A
3	rs697283	0	64189522	T	C
3	rs829524	0	64189672	T	C
3	rs77672856	0	64189888	T	C
3	rs1679335	0	64190051	A	T
3	rs1676390	0	64190052	A	G
3	rs58962325	0	64190497	T	C
3	rs62251779	0	64190802	G	T
3	rs829523	0	64190839	T	C
3	rs9881734	0	64190973	C	T
3	rs9826382	0	64190986	T	C
3	rs74356954	0	64191305	G	A
3	rs9827008	0	64191384	T	C
3	rs695938	0	64191981	C	T
3	rs73126850	0	64193651	T	C
3	rs80033538	0	64194487	C	T
3	rs10510915	0	64194547	A	C
3	rs697284	0	64195019	T	C
3	rs56086748	0	64195045	C	A
3	rs696228	0	64195097	T	C
3	rs696229	0	64195378	C	A
3	rs1960454	0	64195550	C	G
3	rs9853772	0	64196467	T	G
3	rs704395	0	64197051	C	T
3	rs888404	0	64197600	T	C
3	rs115203642	0	64197635	A	G
3	rs704396	0	64198502	T	G
3	rs829522	0	64198788	T	C
3	rs17665856	0	64199259	C	G
3	rs7610343	0	64199364	T	C
3	rs67905110	0	64199644	G	T
3	rs142783558	0	64200158	C	T
3	rs2008299	0	64200864	T	G
3	rs77927375	0	64200968	A	G
3	rs4994608	0	64201476	A	T
3	rs888405	0	64201702	A	G
3	rs75193256	0	64201802	A	G
3	rs144126997	0	64202105	G	A
3	rs62251781	0	64202247	T	G
3	rs696230	0	64202681	T	C
3	rs696022	0	64202690	C	A
3	rs696023	0	64202707	G	A
3	rs696024	0	64202817	A	G
3	rs696026	0	64203489	A	G
3	rs7638963	0	64203629	C	T
3	rs115732446	0	64203768	C	T
3	rs67388649	0	64203811	G	C
3	rs696027	0	64203826	T	C
3	rs73126868	0	64203896	T	C
3	rs844190	0	64204198	C	T
3	rs866679	0	64204308	G	A
3	rs17722440	0	64204359	A	G
3	rs697285	0	64204700	G	C
3	rs34283945	0	64205041	G	A
3	rs697286	0	64205099	C	T
3	rs17666009	0	64205332	C	T
3	rs6801093	0	64205417	C	A
3	rs704397	0	64205651	G	A
3	rs9877584	0	64205735	T	G
3	rs696231	0	64206296	G	A
3	rs11708249	0	64206494	A	G
3	rs11924614	0	64206527	C	A
3	rs696232	0	64206604	T	C
3	rs696233	0	64207390	T	A
3	rs696234	0	64207556	T	C
3	rs696235	0	64208297	A	C
3	rs17666116	0	64208418	A	G
3	rs34392185	0	64209068	G	A
3	rs696236	0	64209218	A	G
3	rs144880979	0	64209249	C	T
3	rs75941056	0	64209536	G	A
3	rs704398	0	64209677	A	G
3	rs150393747	0	64210613	C	T
3	rs142388795	0	64210797	C	G
3	rs697287	0	64211102	G	A
3	rs697288	0	64211605	G	A
3	rs697290	0	64211955	C	T
3	rs76608464	0	64211994	C	T
3	rs697291	0	64212196	G	A
3	rs888407	0	64212532	T	C
3	rs697292	0	64212559	G	T
3	rs17666399	0	64212706	A	G
3	rs1564115	0	64213414	A	G
3	rs696237	0	64213501	T	A
3	rs55851928	0	64214457	A	G
3	rs704399	0	64215114	A	G
3	rs1963348	0	64215255	G	A
3	rs697293	0	64215913	G	A
3	rs869365	0	64216841	A	G
3	rs869364	0	64216991	A	T
3	rs697294	0	64217284	T	C
3	rs1381812	0	64217374	T	C
3	rs697295	0	64217496	T	C
3	rs62247387	0	64218287	G	A
3	rs73832130	0	64218317	A	C
3	rs114659631	0	64218493	T	A
3	rs59404136	0	64220915	T	C
3	rs62247388	0	64221345	A	G
3	rs704400	0	64222216	A	C
3	rs704401	0	64222479	A	G
3	rs697296	0	64222735	C	T
3	rs7624789	0	64224088	G	A
3	rs221993	0	64224809	T	C
3	rs221992	0	64224839	G	C
3	rs75343615	0	64225331	C	T
3	rs7641821	0	64225376	T	C
3	rs221991	0	64225898	T	G
3	rs13085954	0	64225904	G	A
3	rs6801029	0	64226281	T	C
3	rs6788305	0	64226290	G	C
3	rs6788767	0	64226692	G	A
3	rs222338	0	64227652	C	A
3	rs6804747	0	64227692	T	C
3	rs3911777	0	64227748	T	C
3	rs222337	0	64228584	C	T
3	rs4688436	0	64229821	A	G
3	rs696238	0	64229838	C	A
3	rs62247389	0	64230412	T	C
3	rs3911778	0	64230433	C	A
3	rs78043303	0	64230889	T	G
3	rs6769640	0	64231444	T	A
3	rs74372054	0	64231735	A	G
3	rs144199848	0	64231789	G	T
3	rs222336	0	64232104	A	C
3	rs11715732	0	64232483	T	A
3	rs186417	0	64232901	C	T
3	rs170291	0	64233064	T	C
3	rs221990	0	64233503	T	C
3	rs221989	0	64234251	T	A
3	rs221988	0	64234307	A	C
3	rs4688437	0	64234849	G	A
3	rs13066611	0	64235427	G	A
3	rs114864490	0	64235507	T	A
3	rs35631154	0	64235683	G	A
3	rs56172009	0	64235932	T	G
3	rs150831	0	64236768	G	A
3	rs72884331	0	64237716	T	A
3	rs3846223	0	64238322	A	G
3	rs55671636	0	64238451	G	C
3	rs34481133	0	64239088	C	T
3	rs704402	0	64239538	C	T
3	rs71300707	0	64239890	A	G
3	rs72884337	0	64240419	T	A
3	rs41325347	0	64240985	T	C
3	rs56266839	0	64241075	G	C
3	rs141977145	0	64241176	T	C
3	rs145612982	0	64241188	C	T
3	rs3911779	0	64242022	T	A
3	rs704403	0	64242037	A	G
3	rs704404	0	64242106	C	A
3	rs704405	0	64242283	A	C
3	rs704406	0	64242735	G	A
3	rs116161270	0	64242744	A	G
3	rs3846224	0	64242895	C	T
3	rs185426373	0	64243485	T	C
3	rs3846225	0	64243673	A	C
3	rs864089	0	64244118	T	C
3	rs864088	0	64244224	T	C
3	rs3891298	0	64244924	A	G
3	rs144086455	0	64245126	G	A
3	rs704407	0	64245265	A	G
3	rs704408	0	64246321	G	A
3	rs143383495	0	64246325	T	A
3	rs704409	0	64246829	C	A
3	rs704410	0	64247327	T	C
3	rs4688438	0	64247412	C	T
3	rs704411	0	64247471	T	C
3	rs59157841	0	64247564	G	C
3	rs704412	0	64247692	T	G
3	rs10510914	0	64248698	C	G
3	rs4688439	0	64249096	C	G
3	rs704414	0	64249743	A	G
3	rs17723228	0	64249778	G	C
3	rs1462746	0	64249955	T	C
3	rs704415	0	64251296	T	C
3	rs704416	0	64251390	C	T
3	rs704417	0	64252424	C	T
3	rs704418	0	64252803	T	C
3	rs1471377	0	64252968	A	G
3	rs704420	0	64253557	T	G
3	rs704421	0	64253632	C	G
3	rs73128655	0	64254332	G	A
3	rs80258148	0	64254336	A	T
3	rs9864730	0	64254946	A	G
3	rs73128657	0	64254949	C	T
3	rs73128658	0	64255735	G	A
3	rs1841789	0	64255808	A	G
3	rs73128664	0	64255972	G	A
3	rs73128665	0	64256191	T	A
3	rs704422	0	64256270	G	A
3	rs12495880	0	64256406	A	G
3	rs7614150	0	64257246	A	G
3	rs57096419	0	64257441	C	T
3	rs12635170	0	64257799	A	G
3	rs9853038	0	64258182	A	T
3	rs6770538	0	64258382	A	G
3	rs80264212	0	64258512	C	G
3	rs78974980	0	64258829	G	A
3	rs75874962	0	64259038	C	T
3	rs116270140	0	64259403	T	A
3	rs12492597	0	64261318	T	C
3	rs853270	0	64262479	A	G
3	rs114627032	0	64262584	G	A
3	rs853269	0	64262700	T	G
3	rs138231888	0	64262799	G	T
3	rs73128673	0	64263310	C	T
3	rs11926187	0	64263826	T	G
3	rs75727260	0	64263947	T	A
3	rs116579203	0	64263978	A	G
3	rs79940890	0	64264068	A	C
3	rs10433641	0	64266147	G	A
3	rs58439093	0	64266530	A	G
3	rs146131688	0	64267066	C	A
3	rs853268	0	64267844	G	A
3	rs853267	0	64267889	G	T
3	rs9841178	0	64268433	G	A
3	rs73128678	0	64268952	A	G
3	rs73128679	0	64269224	T	C
3	rs853266	0	64270223	A	G
3	rs9818406	0	64271007	A	G
3	rs144996772	0	64271564	A	G
3	rs17344849	0	64271835	T	A
3	rs853265	0	64272219	T	A
3	rs79819075	0	64272442	C	T
3	rs862501	0	64272548	C	T
3	rs862500	0	64272649	A	T
3	rs6803116	0	64272923	T	C
3	rs17404529	0	64273097	T	C
3	rs864087	0	64273202	G	A
3	rs2536601	0	64273209	T	G
3	rs2615682	0	64273213	C	T
3	rs865486	0	64273748	C	T
3	rs864086	0	64273899	A	T
3	rs704423	0	64274183	G	T
3	rs17404667	0	64274552	C	G
3	rs718222	0	64274574	G	A
3	rs17404744	0	64275912	C	T
3	rs9827600	0	64276154	T	C
3	rs862499	0	64276166	T	A
3	rs76606344	0	64276339	G	A
3	rs10490792	0	64276852	C	T
3	rs141103597	0	64277124	A	G
3	rs853249	0	64277472	T	C
3	rs853248	0	64277577	C	A
3	rs853247	0	64277600	C	G
3	rs17070315	0	64278930	G	A
3	rs17404898	0	64279458	T	C
3	rs77872565	0	64279483	G	A
3	rs76259333	0	64280151	G	T
3	rs114830993	0	64280355	T	C
3	rs71300708	0	64280568	C	T
3	rs11715237	0	64280879	G	T
3	rs866467	0	64281137	G	A
3	rs2003321	0	64281152	A	T
3	rs2003320	0	64281153	A	T
3	rs11715348	0	64281217	G	A
3	rs73128685	0	64282673	A	G
3	rs2061676	0	64282912	C	A
3	rs146009671	0	64282922	C	A
3	rs3064736	0	64283278	C	T
3	rs78005098	0	64283328	C	A
3	rs1102918	0	64283477	G	A
3	rs2263039	0	64283499	C	T
3	rs1101398	0	64283930	A	G
3	rs1101397	0	64284014	C	T
3	rs1103894	0	64284208	G	T
3	rs2615687	0	64284323	C	T
3	rs1102917	0	64284425	T	G
3	rs1104146	0	64284579	C	G
3	rs115613377	0	64284969	C	G
3	rs7612303	0	64284987	G	C
3	rs4688441	0	64285015	C	A
3	rs76039237	0	64285358	T	A
3	rs75309519	0	64285424	T	C
3	rs1101400	0	64285469	A	C
3	rs853286	0	64285502	T	G
3	rs853285	0	64285604	G	A
3	rs1101399	0	64285699	C	T
3	rs7427428	0	64285962	C	T
3	rs62247415	0	64286030	C	A
3	rs116465161	0	64287024	T	C
3	rs731526	0	64287248	C	T
3	rs115135166	0	64287318	C	T
3	rs17070339	0	64287941	T	C
3	rs718777	0	64288112	T	C
3	rs704424	0	64288463	T	C
3	rs17070340	0	64289354	A	C
3	rs17070342	0	64289589	A	G
3	rs17070352	0	64289889	C	T
3	rs146251672	0	64290001	G	C
3	rs6445394	0	64290039	A	G
3	rs853284	0	64290587	T	C
3	rs1381807	0	64290819	C	T
3	rs853283	0	64291170	A	G
3	rs853282	0	64291372	T	A
3	rs853281	0	64291629	T	C
3	rs853280	0	64291916	T	C
3	rs853278	0	64292288	C	T
3	rs704425	0	64292447	T	C
3	rs741015	0	64292545	A	G
3	rs741014	0	64292613	T	C
3	rs741013	0	64292637	A	T
3	rs138516800	0	64293028	A	T
3	rs55634039	0	64293288	C	T
3	rs73128698	0	64293383	A	T
3	rs73128699	0	64293384	C	T
3	rs73128700	0	64293762	G	A
3	rs113257980	0	64293967	G	A
3	rs147465784	0	64293990	C	T
3	rs853277	0	64294169	C	T
3	rs853276	0	64294359	C	A
3	rs853275	0	64294523	C	A
3	rs853274	0	64294541	A	G
3	rs6445395	0	64294923	T	C
3	rs6445396	0	64295901	C	T
3	rs6445397	0	64295907	C	G
3	rs73130606	0	64296467	G	A
3	rs72624891	0	64296515	T	A
3	rs17070376	0	64297627	C	G
3	rs853273	0	64298093	C	T
3	rs1381814	0	64298748	G	T
3	rs112242187	0	64298937	G	T
3	rs17346216	0	64299967	G	A
3	rs1158469	0	64300126	C	T
3	rs1158468	0	64300139	A	T
3	rs1158467	0	64300346	T	G
3	rs139713760	0	64300486	G	A
3	rs853242	0	64302032	A	G
3	rs73130610	0	64302042	A	G
3	rs861201	0	64302673	A	G
3	rs7652561	0	64304198	T	C
3	rs58042464	0	64304690	A	G
3	rs116840192	0	64304790	C	T
3	rs13325537	0	64305307	T	C
3	rs853241	0	64305763	C	T
3	rs4688442	0	64305891	C	T
3	rs9819478	0	64306563	A	G
3	rs1462736	0	64306687	A	G
3	rs73130616	0	64306836	T	C
3	rs77141383	0	64306983	T	A
3	rs1462737	0	64306996	A	G
3	rs1462738	0	64307159	T	C
3	rs7627889	0	64307165	A	G
3	rs9882154	0	64307288	T	C
3	rs17412080	0	64307646	A	G
3	rs17346342	0	64307946	G	A
3	rs9876377	0	64308023	A	G
3	rs9838738	0	64308039	C	G
3	rs17070383	0	64308158	C	A
3	rs9839493	0	64308263	G	A
3	rs1462739	0	64308621	T	C
3	rs1462740	0	64308715	G	A
3	rs4389474	0	64308828	G	T
3	rs1462741	0	64309126	C	T
3	rs11921604	0	64309133	C	T
3	rs864085	0	64309155	A	G
3	rs1462742	0	64309219	C	T
3	rs1462743	0	64309254	G	A
3	rs1462744	0	64309551	C	A
3	rs1381808	0	64309829	T	C
3	rs1381809	0	64309830	G	A
3	rs1381810	0	64309948	T	C
3	rs1381811	0	64310075	T	A
3	rs28651188	0	64310122	T	A
3	rs28876684	0	64310200	C	T
3	rs6768541	0	64310291	G	A
3	rs56072747	0	64310304	T	A
3	rs6768838	0	64310564	G	A
3	rs56224256	0	64310671	A	C
3	rs6768968	0	64310844	C	T
3	rs6769065	0	64310986	C	T
3	rs6782018	0	64310997	T	A
3	rs9875070	0	64311245	T	C
3	rs7618727	0	64311394	G	C
3	rs78698264	0	64311502	T	A
3	rs2126548	0	64311868	T	G
3	rs9823056	0	64312450	A	C
3	rs2371200	0	64312591	T	C
3	rs853264	0	64312595	A	C
3	rs13323694	0	64312635	G	C
3	rs853263	0	64313054	G	A
3	rs17070411	0	64313613	T	C
3	rs853260	0	64314552	G	A
3	rs853259	0	64314658	C	T
3	rs853258	0	64314726	G	A
3	rs2887976	0	64315031	G	A
3	rs853257	0	64315212	T	C
3	rs1381815	0	64315311	C	T
3	rs853256	0	64315464	A	G
3	rs55729534	0	64315534	G	A
3	rs7617591	0	64316205	G	A
3	rs10490791	0	64316282	A	G
3	rs9826722	0	64316392	T	G
3	rs60781811	0	64316654	G	T
3	rs61469131	0	64317149	G	C
3	rs9812324	0	64317541	C	T
3	rs78119123	0	64318811	C	T
3	rs76621019	0	64318943	G	C
3	rs73130637	0	64319141	T	G
3	rs57836338	0	64320441	T	G
3	rs853254	0	64321102	G	A
3	rs6798299	0	64322984	A	G
3	rs978488	0	64323474	G	A
3	rs978487	0	64323506	A	G
3	rs978486	0	64323569	T	C
3	rs1319319	0	64323645	A	G
3	rs978485	0	64323801	G	A
3	rs78784260	0	64324119	A	G
3	rs73130643	0	64324275	G	C
3	rs853252	0	64325105	T	C
3	rs853251	0	64325339	G	T
3	rs6762476	0	64326232	A	G
3	rs75026650	0	64326280	T	C
3	rs6787396	0	64326472	G	A
3	rs12493344	0	64326764	T	C
3	rs115464682	0	64327169	C	T
3	rs116045053	0	64327204	C	T
3	rs6791551	0	64328025	G	T
3	rs34146618	0	64329079	T	A
3	rs9819523	0	64329365	C	T
3	rs72624892	0	64329457	A	C
3	rs9843992	0	64329817	T	C
3	rs17070461	0	64329989	T	C
3	rs6800977	0	64330283	G	A
3	rs853250	0	64330290	T	C
3	rs1009452	0	64330878	T	C
3	rs2126549	0	64331904	C	T
3	rs7648640	0	64332101	C	T
3	rs7612380	0	64332322	A	C
3	rs61410694	0	64332853	A	G
3	rs6790191	0	64332873	C	A
3	rs55637020	0	64333035	T	G
3	rs866466	0	64333520	C	T
3	rs35043293	0	64333836	C	T
3	rs12172969	0	64333892	A	T
3	rs2159773	0	64334757	C	T
3	rs60618904	0	64334919	T	C
3	rs2109885	0	64334922	G	A
3	rs6445398	0	64335910	T	C
3	rs13322726	0	64335926	G	A
3	rs6445399	0	64335972	T	C
3	rs6778737	0	64336268	A	C
3	rs143914595	0	64336756	G	A
3	rs6782213	0	64337275	A	G
3	rs17413285	0	64337773	T	C
3	rs150357401	0	64337887	A	C
3	rs17070485	0	64338598	G	C
3	rs75633888	0	64338716	T	C
3	rs7623833	0	64339256	T	C
3	rs56077227	0	64339416	G	C
3	rs75870224	0	64339788	C	T
3	rs72624893	0	64340320	T	C
3	rs9849883	0	64340350	C	T
3	rs17070488	0	64340527	A	G
3	rs9812599	0	64340637	A	C
3	rs59461954	0	64340734	G	C
3	rs9816861	0	64341061	A	G
3	rs9874741	0	64341070	T	C
3	rs17070490	0	64341187	T	G
3	rs17070493	0	64341472	A	T
3	rs67663762	0	64341793	A	G
3	rs17070497	0	64341819	A	G
3	rs9822541	0	64342229	A	T
3	rs7616866	0	64342536	T	C
3	rs57324932	0	64343268	C	T
3	rs733316	0	64344544	C	T
3	rs114973399	0	64345206	T	C
3	rs144490966	0	64345967	C	G
3	rs7615058	0	64346000	C	A
3	rs73130659	0	64346205	A	C
3	rs62247417	0	64346359	C	T
3	rs1013299	0	64346431	C	T
3	rs112970793	0	64346965	T	C
3	rs2109884	0	64347116	G	A
3	rs12634653	0	64347195	A	C
3	rs11710414	0	64347256	T	C
3	rs11710539	0	64347577	T	A
3	rs7635562	0	64348395	T	C
3	rs1860819	0	64348954	A	G
3	rs11707781	0	64349888	T	C
3	rs2024271	0	64350032	T	C
3	rs2191953	0	64350204	C	T
3	rs2191952	0	64350260	T	C
3	rs57565412	0	64350799	A	G
3	rs4688186	0	64350941	A	G
3	rs7645395	0	64351872	T	C
3	rs6788705	0	64351955	C	G
3	rs12631860	0	64352014	T	C
3	rs6788728	0	64352037	C	T
3	rs72888090	0	64352396	C	T
3	rs1015258	0	64352761	A	G
3	rs1015257	0	64352801	A	G
3	rs1029906	0	64353621	A	G
3	rs1860818	0	64354090	A	C
3	rs12630797	0	64354590	G	A
3	rs9311887	0	64354941	T	C
3	rs59144930	0	64354995	A	C
3	rs6796721	0	64355480	T	C
3	rs2052150	0	64355896	G	A
3	rs6762455	0	64356239	A	T
3	rs929555	0	64356331	T	C
3	rs9855870	0	64356703	T	C
3	rs2371201	0	64356855	T	C
3	rs115389156	0	64357460	G	A
3	rs11920248	0	64357638	G	T
3	rs115930956	0	64358226	A	G
3	rs71300709	0	64358748	A	G
3	rs73130682	0	64358791	T	C
3	rs984596	0	64358887	C	T
3	rs79788993	0	64359284	T	C
3	rs74612030	0	64360553	A	G
3	rs61413894	0	64360582	T	C
3	rs73130685	0	64360706	G	C
3	rs77032189	0	64361316	A	G
3	rs75592521	0	64362437	C	T
3	rs73113905	0	64362534	G	A
3	rs181387110	0	64362602	G	A
3	rs12496981	0	64362838	A	G
3	rs66871045	0	64363106	T	A
3	rs2371202	0	64363360	T	C
3	rs115263674	0	64363463	A	G
3	rs57699685	0	64363564	C	T
3	rs116459427	0	64363688	G	A
3	rs74572786	0	64363842	G	A
3	rs11923953	0	64365757	C	G
3	rs115830870	0	64367883	T	C
3	rs73113912	0	64368154	C	T
3	rs9882035	0	64369380	A	G
3	rs7653176	0	64369834	T	G
3	rs7653442	0	64370063	T	G
3	rs13062075	0	64370225	A	T
3	rs13074090	0	64372044	G	C
3	rs17070648	0	64372233	A	C
3	rs76373168	0	64372601	G	A
3	rs4688187	0	64372607	G	A
3	rs9810750	0	64373522	T	C
3	rs13060977	0	64373611	T	C
3	rs13065232	0	64373715	T	A
3	rs145810906	0	64375334	G	A
3	rs12497641	0	64375874	G	T
3	rs34720383	0	64376106	G	T
3	rs73113919	0	64376392	G	A
3	rs78227955	0	64377565	G	A
3	rs1373162	0	64377922	A	G
3	rs62247418	0	64378556	T	C
3	rs115469849	0	64378571	G	A
3	rs17349443	0	64378825	A	G
3	rs1443527	0	64378901	A	T
3	rs1443526	0	64378955	C	T
3	rs76513046	0	64379511	C	T
3	rs73113922	0	64379902	G	C
3	rs72889825	0	64380306	C	T
3	rs4688188	0	64381219	G	A
3	rs4688189	0	64381281	G	T
3	rs4234676	0	64381507	A	G
3	rs61163266	0	64381761	G	A
3	rs1860820	0	64381865	T	C
3	rs917769	0	64382370	A	C
3	rs4688190	0	64382418	G	C
3	rs1443522	0	64382526	A	G
3	rs72889833	0	64382790	C	T
3	rs114279274	0	64385124	G	C
3	rs1992565	0	64385407	G	A
3	rs79984578	0	64385573	T	G
3	rs73834417	0	64386766	C	T
3	rs114806272	0	64387089	T	C
3	rs35169512	0	64387481	T	G
3	rs6774193	0	64388111	G	C
3	rs6789610	0	64388228	T	C
3	rs6801095	0	64388428	A	G
3	rs6777179	0	64388809	C	T
3	rs184101516	0	64388989	T	C
3	rs116468656	0	64390064	A	G
3	rs1443521	0	64390174	T	C
3	rs62247421	0	64390467	G	A
3	rs1443520	0	64390571	C	T
3	rs13094790	0	64390793	G	A
3	rs1443519	0	64390860	G	A
3	rs1867302	0	64391051	T	G
3	rs80308013	0	64391110	C	T
3	rs719775	0	64391453	T	A
3	rs181844393	0	64391749	A	C
3	rs10866069	0	64391924	C	T
3	rs77692631	0	64392891	C	T
3	rs1992564	0	64393048	C	A
3	rs1443518	0	64393476	G	A
3	rs9818646	0	64393794	C	T
3	rs4688448	0	64394241	A	G
3	rs4688449	0	64394359	A	G
3	rs11708974	0	64395184	C	T
3	rs9825007	0	64395233	G	T
3	rs6445400	0	64395808	C	T
3	rs58299394	0	64396082	C	T
3	rs9830368	0	64396264	G	A
3	rs140608630	0	64396610	A	T
3	rs13087994	0	64396723	G	A
3	rs6445401	0	64396762	A	G
3	rs920780	0	64397345	C	T
3	rs74795408	0	64397572	G	A
3	rs77828617	0	64397962	T	C
3	rs13068444	0	64398863	G	A
3	rs6793743	0	64398986	C	T
3	rs6793753	0	64399015	C	T
3	rs62247424	0	64399338	G	T
3	rs1443529	0	64399519	C	A
3	rs1443528	0	64399577	T	C
3	rs11707688	0	64399587	C	T
3	rs78710637	0	64399776	T	G
3	rs73113951	0	64399927	C	T
3	rs140466941	0	64400151	A	G
3	rs113239452	0	64400214	G	A
3	rs12715586	0	64400344	T	C
3	rs62247425	0	64400396	G	A
3	rs9847593	0	64400698	T	G
3	rs11709871	0	64401519	C	A
3	rs4688191	0	64401593	G	A
3	rs4688450	0	64401759	G	A
3	rs4688192	0	64401802	G	A
3	rs4688452	0	64401810	T	C
3	rs13086262	0	64401899	C	T
3	rs138665823	0	64401905	T	C
3	rs4688453	0	64402060	T	C
3	rs1443516	0	64403059	T	C
3	rs1443517	0	64403072	T	C
3	rs6804863	0	64403495	T	C
3	rs13073562	0	64403638	T	G
3	rs13098030	0	64403709	A	G
```
