## Supplementary material for "Characterization of shared and ancestry-specific signals driving complex traits using multi-ancestry fine-mapping": s1_snps.txt

```
rs76194795
rs62251428
rs78550849
rs9829530
rs150758768
rs6783445
rs9830178
rs727777
rs727779
rs72883802
rs2367833
rs57998404
rs62251429
rs78051265
rs9843385
rs35560458
rs116229196
rs115421100
rs17068548
rs7650905
rs140691538
rs17031727
rs55640230
rs56063411
rs55970497
rs17031729
rs2122798
rs17031738
rs73849121
rs55910650
rs6768504
rs6808191
rs73110863
rs59224036
rs58614274
rs56227221
rs55801822
rs62251435
rs1403699
rs1403700
rs1829888
rs17394121
rs79967534
rs17394170
rs75411387
rs80336846
rs62251436
rs62251437
rs1545458
rs4688397
rs77127663
rs6773908
rs79932351
rs114438469
rs1376474
rs7639958
rs7639959
rs1451301
rs6445345
rs12636239
rs4019053
rs2887098
rs2367834
rs73110875
rs73849129
rs9865192
rs74863288
rs9831472
rs2167355
rs13085353
rs77042766
rs12638327
rs73110877
rs114246902
rs9810713
rs2367835
rs9811151
rs60982615
rs13065983
rs73110882
rs11707206
rs11711289
rs6801210
rs6777067
rs73110888
rs7645736
rs7623778
rs116663185
rs1530856
rs73110892
rs12374033
rs114318266
rs4398427
rs12631666
rs57404150
rs6804052
rs935794
rs55905971
rs935793
rs1451314
rs73112609
rs79154707
rs13099553
rs13099766
rs77021208
rs74653517
rs13082843
rs75781148
rs76834879
rs62252073
rs4688398
rs6790210
rs56686813
rs17068589
rs62252074
rs6766009
rs11920956
rs75356240
rs73849137
rs6806334
rs6793874
rs17394613
rs17068597
rs6445346
rs12630302
rs11130927
rs10866066
rs10866067
rs1975649
rs13074683
rs1562859
rs1975650
rs9823776
rs4688168
rs4688169
rs4688170
rs4688399
rs4688400
rs2122799
rs7650629
rs7628621
rs13319407
rs13319524
rs1376478
rs1376477
rs71298652
rs1376476
rs62252075
rs9855522
rs146632886
rs1839734
rs9859772
rs115500995
rs1451306
rs12491065
rs2122797
rs1839733
rs115187377
rs145862630
rs79969894
rs11708068
rs115784271
rs2060757
rs9829451
rs2060758
rs2060759
rs74763170
rs7629131
rs12629319
rs12492837
rs28738794
rs74477723
rs6790592
rs6445347
rs73831832
rs13088837
rs34746516
rs9841251
rs78568828
rs9833946
rs17068655
rs17068658
rs744414
rs73112644
rs9838395
rs116341973
rs9856949
rs935787
rs935788
rs935789
rs6445348
rs17068691
rs6778481
rs6765895
rs4688401
rs17068721
rs4133197
rs4688171
rs1451308
rs6772726
rs7641737
rs7631507
rs6445349
rs6445350
rs6445351
rs17068742
rs12630244
rs74954460
rs17068745
rs17068749
rs145252867
rs76988459
rs114422384
rs12488538
rs6783555
rs6799191
rs6799373
rs9829035
rs764924
rs10461042
rs764925
rs10460967
rs1901303
rs7430968
rs1847726
rs9838946
rs4688402
rs114670468
rs4688403
rs4688404
rs6445353
rs7621914
rs7621849
rs7633619
rs4306846
rs4257544
rs935791
rs935792
rs12634041
rs9868945
rs9849131
rs74908569
rs6779281
rs6803417
rs6794733
rs6781972
rs17068808
rs79099631
rs6785410
rs6798336
rs114465905
rs6809418
rs34506140
rs11130928
rs1812207
rs61647568
rs13097598
rs6765108
rs11130929
rs11130930
rs11130931
rs11130932
rs11130933
rs11130934
rs11130935
rs79612801
rs6796188
rs6796386
rs6774410
rs12487543
rs6799217
rs6799126
rs6799148
rs4688172
rs9822200
rs1566969
rs73112686
rs7643728
rs74321361
rs9869834
rs11714690
rs73112692
rs4688408
rs9857079
rs74918274
rs9857649
rs17068828
rs75798320
rs17068830
rs1857819
rs4688409
rs17068833
rs11717009
rs9810682
rs28716040
rs6798371
rs4688410
rs9849009
rs115193412
rs7642736
rs77723791
rs7642916
rs1505589
rs9820516
rs57780067
rs59171567
rs17068844
rs28631082
rs9826403
rs80172814
rs9809266
rs76760936
rs4688411
rs17068845
rs58455422
rs34191982
rs7610588
rs7622229
rs9846386
rs9866272
rs6763684
rs58745721
rs6790818
rs6766569
rs6779420
rs6445354
rs6445355
rs73831869
rs115995350
rs17068857
rs11715745
rs4688412
rs73114712
rs141595421
rs6807455
rs79156580
rs6807515
rs35363187
rs1505588
rs28401435
rs1505587
rs1505586
rs1505585
rs73831871
rs9878486
rs6766448
rs1158186
rs1158185
rs6768942
rs73114726
rs6769577
rs6769716
rs6796783
rs116668122
rs12053826
rs13086578
rs9851316
rs9833814
rs62252778
rs1505584
rs79242214
rs79308402
rs9828865
rs75676869
rs9990334
rs141210535
rs9311876
rs13086978
rs13066936
rs114670686
rs4566530
rs78178722
rs77134099
rs4472048
rs4435636
rs62252780
rs4496473
rs9872672
rs77171892
rs9877681
rs17397601
rs17397636
rs17338206
rs62252781
rs62252782
rs2047971
rs76131359
rs58819808
rs61111726
rs13069093
rs17338331
rs11707762
rs11708534
rs62252785
rs115811955
rs6805951
rs73116764
rs11708840
rs11712949
rs11709738
rs80279931
rs79680465
rs59151203
rs11918416
rs62250763
rs17068891
rs115568224
rs4688413
rs4504164
rs71298659
rs144782734
rs4435638
rs4399889
rs7614676
rs6804826
rs1394898
rs2221476
rs2202492
rs13067087
rs11708252
rs76055474
rs4688414
rs116381938
rs12490923
rs12490926
rs73116781
rs6775133
rs6800006
rs79978387
rs6802712
rs78264774
rs2887099
rs17068905
rs6767426
rs6781898
rs114355147
rs7617487
rs6770765
rs35875391
rs75075346
rs11928896
rs6770081
rs6770177
rs11921529
rs151120861
rs78974213
rs9848074
rs7639778
rs7641936
rs1505592
rs17398296
rs148878622
rs7642753
rs6801282
rs6765769
rs6777073
rs6801667
rs6801670
rs6766087
rs546851226
rs6777474
rs11924708
rs17398442
rs73831882
rs114112134
rs73831883
rs73831884
rs11130939
rs1505600
rs11130941
rs11130942
rs11130943
rs13059982
rs1394902
rs1394901
rs4392412
rs985371
rs985370
rs73831885
rs985369
rs985368
rs985367
rs6794890
rs11924284
rs2202494
rs2202493
rs61442694
rs34119596
rs35562917
rs62250765
rs11926493
rs11915145
rs6445356
rs6786839
rs12054371
rs35355009
rs138395406
rs1505599
rs1532862
rs1505598
rs4616634
rs17339428
rs17069000
rs12053954
rs9828005
rs2221477
rs1505597
rs17069004
rs1039631
rs1505596
rs11130944
rs1027764
rs2135222
rs2174509
rs1505595
rs7653698
rs17339615
rs115460917
rs4688173
rs144501632
rs9837015
rs6445357
rs17399163
rs6791156
rs9856025
rs139518708
rs905940
rs17399296
rs55835919
rs114749147
rs17069039
rs1983109
rs116541731
rs76132077
rs34725317
rs6774741
rs34808638
rs35525691
rs13080232
rs6767224
rs34762276
rs114229249
rs949552
rs145424655
rs949553
rs76096631
rs13097916
rs35598107
rs75112178
rs13060774
rs62250768
rs9853338
rs73118749
rs6762720
rs9853961
rs6765670
rs62250769
rs34053037
rs13095412
rs58459957
rs75701613
rs73118751
rs73118752
rs4277682
rs6414558
rs62250771
rs6445360
rs11712528
rs6763576
rs11713383
rs62250772
rs34678573
rs147006863
rs11714536
rs13064697
rs58570446
rs73118763
rs6445361
rs144557616
rs12635857
rs12638653
rs4688415
rs73118766
rs61441722
rs28559285
rs34378463
rs71298661
rs36102984
rs11711276
rs4130621
rs5000576
rs116571028
rs4130622
rs142136918
rs34812866
rs35419075
rs11721275
rs7618831
rs34216676
rs62250776
rs61648237
rs139529169
rs34948984
rs76102129
rs11130945
rs77551611
rs75317909
rs11719997
rs11712941
rs114643080
rs57109493
rs28709102
rs6445362
rs6445363
rs6782102
rs142677066
rs35380764
rs11707502
rs6809477
rs115662222
rs17399415
rs1390435
rs6785893
rs1390436
rs1390437
rs13316611
rs12634457
rs35388448
rs62250820
rs9833581
rs73120735
rs1390438
rs1390439
rs17399554
rs11923419
rs73120742
rs35502031
rs11917016
rs112367068
rs62250822
rs11709387
rs11709528
rs6809554
rs59638000
rs1495906
rs17069107
rs7620128
rs7642139
rs56961480
rs150021799
rs6774598
rs73120748
rs1565982
rs73120749
rs10514720
rs79781877
rs10510899
rs6780902
rs62250834
rs13065508
rs6794705
rs59672246
rs1505591
rs1472772
rs6445364
rs11709292
rs2029848
rs13089445
rs62250835
rs35663544
rs1847729
rs6445365
rs7641142
rs114819259
rs9856907
rs73120751
rs1874386
rs1874387
rs35779139
rs6445367
rs76480878
rs9877629
rs141570297
rs13327491
rs11921681
rs6765497
rs6789796
rs112731392
rs6778298
rs6790003
rs6778730
rs73120765
rs6766243
rs11718367
rs28555359
rs9813144
rs9851094
rs9871003
rs9855104
rs1876092
rs1876091
rs62251871
rs6445368
rs62251872
rs2367901
rs59168516
rs59923617
rs72889276
rs6782308
rs13060742
rs73120772
rs72889284
rs73120773
rs11710939
rs79425913
rs13093407
rs13094073
rs113612577
rs11720009
rs6768430
rs11712146
rs72889290
rs6445369
rs79942099
rs6796371
rs35714656
rs6796563
rs6774940
rs59256246
rs13078714
rs35997641
rs7646965
rs114622650
rs7627288
rs34979903
rs11710709
rs4688416
rs6785323
rs6798239
rs34834899
rs35949509
rs3210560
rs6445370
rs6777108
rs905941
rs12490797
rs142338504
rs6445371
rs140527299
rs6445372
rs35145025
rs6445373
rs6445374
rs78386217
rs11923201
rs150803229
rs56184983
rs72890919
rs1874388
rs75658173
rs55964312
rs11130948
rs10510900
rs76385371
rs59416700
rs55760413
rs73834630
rs13100757
rs17069159
rs73124578
rs1566970
rs62251879
rs114716801
rs13083067
rs35729945
rs12492432
rs6445375
rs6445376
rs6445377
rs73124584
rs7646765
rs7635461
rs35431356
rs56335259
rs1505593
rs11716473
rs11929560
rs73124591
rs11130949
rs11130950
rs6796928
rs6809427
rs6797179
rs6797183
rs6797105
rs903742
rs903743
rs903744
rs1505594
rs903745
rs903746
rs903747
rs751191
rs751190
rs751189
rs751188
rs115761028
rs75253167
rs6779172
rs35720905
rs6803609
rs964902
rs17341557
rs13076701
rs6780060
rs6782591
rs13100017
rs73126510
rs7609960
rs73126515
rs80304372
rs58805118
rs77075400
rs73126516
rs13075831
rs13076178
rs140197493
rs34489348
rs11130951
rs13086496
rs56402655
rs2135220
rs2135221
rs67926265
rs2367837
rs1908620
rs1908621
rs75797832
rs1472335
rs1472336
rs11130952
rs13062519
rs13085180
rs13063002
rs13062719
rs7643439
rs7621568
rs6799742
rs138492398
rs73111374
rs7624978
rs11707081
rs11707882
rs11711521
rs13091569
rs35141110
rs7633371
rs4293697
rs143707225
rs13061175
rs141609681
rs145894339
rs142745075
rs141836564
rs141717853
rs17069190
rs17652804
rs71298670
rs11923039
rs4688174
rs7651402
rs7642137
rs17652900
rs1158143
rs1158144
rs56172883
rs78960423
rs34924002
rs2172950
rs1565983
rs10510909
rs13082882
rs17069202
rs1908619
rs71298671
rs78072953
rs17698642
rs17698667
rs17069212
rs11130954
rs17069221
rs4688418
rs150101951
rs13101201
rs13081873
rs13059251
rs13064166
rs924067
rs7653410
rs4688175
rs4688176
rs4688419
rs73111385
rs34568643
rs34395704
rs62251916
rs13070974
rs12487115
rs1495912
rs12496997
rs12497032
rs12487866
rs12494382
rs13076124
rs1039078
rs71298672
rs17069229
rs71298673
rs7621470
rs76023110
rs6445380
rs7631976
rs7612738
rs7634688
rs1565984
rs2023342
rs13063421
rs111989766
rs35060402
rs17698927
rs59205171
rs6796535
rs75809367
rs7631171
rs1390440
rs2367902
rs144041673
rs11918391
rs57335775
rs13066470
rs11718760
rs71298674
rs71298675
rs17069253
rs11712074
rs7626892
rs79535679
rs78439066
rs75290455
rs73111396
rs138900751
rs6771435
rs34406235
rs34957468
rs12186018
rs144806580
rs11130955
rs139581262
rs34317194
rs62251939
rs1390441
rs78438758
rs11718390
rs115867207
rs7429638
rs6795326
rs6784922
rs6809049
rs6785295
rs17069264
rs6798144
rs73113203
rs13076773
rs73113205
rs56168966
rs2201582
rs1390442
rs11707243
rs6808984
rs6808827
rs6809176
rs35326167
rs78591196
rs6764278
rs58110875
rs73113211
rs961219
rs4018981
rs139232541
rs34465481
rs4688422
rs141288245
rs4583650
rs4640553
rs62251940
rs1390443
rs148114846
rs6777638
rs4688423
rs11920683
rs4499589
rs6780917
rs7629447
rs57985211
rs7651717
rs9849711
rs13082229
rs1908618
rs56251231
rs13083429
rs35583240
rs9835152
rs9835313
rs6785678
rs35914199
rs6785901
rs6797493
rs6797570
rs149534744
rs116787060
rs6776089
rs6789160
rs34876892
rs12108177
rs56237394
rs6414560
rs74857828
rs6783328
rs11916290
rs11928264
rs142669356
rs13099006
rs80344869
rs7638667
rs6769715
rs6772233
rs57160532
rs182613577
rs56247516
rs36055318
rs35000334
rs113160290
rs61166113
rs34112432
rs62251945
rs144818507
rs36112709
rs6804064
rs151279256
rs62251947
rs111325200
rs80017726
rs187119776
rs149124490
rs147879868
rs62251948
rs76928560
rs6777280
rs62251949
rs139549483
rs77975709
rs1495908
rs9853844
rs73116970
rs28753876
rs17699268
rs17069292
rs1874385
rs12185962
rs62251950
rs988940
rs62251951
rs9680958
rs35628498
rs35936299
rs73116985
rs17699346
rs9681396
rs76045397
rs59946979
rs9809255
rs17653846
rs77347178
rs62251953
rs10510911
rs7623146
rs6801196
rs75018457
rs115709483
rs13089453
rs6445381
rs2367903
rs115316514
rs149384293
rs6794303
rs73116998
rs1491582
rs112708555
rs9861260
rs73118904
rs73118906
rs17699481
rs17069311
rs144018524
rs7648213
rs7648238
rs78251403
rs34844365
rs993250
rs139266284
rs62253779
rs62253780
rs58176104
rs71298681
rs17069316
rs6808879
rs6771863
rs6796613
rs62253781
rs62253782
rs4688177
rs116334240
rs4688178
rs13071129
rs113024597
rs4688179
rs62253783
rs17069323
rs137986118
rs13097701
rs13097862
rs13098165
rs192614943
rs112428516
rs62253789
rs73126932
rs75423200
rs73126935
rs62253790
rs62253791
rs17654077
rs137986700
rs7635168
rs35294794
rs112568149
rs35287187
rs66472273
rs13094877
rs11720247
rs138090699
rs77058845
rs7610716
rs6445382
rs6445383
rs9834660
rs56693078
rs17654189
rs60081765
rs17654237
rs13083105
rs7631651
rs115624153
rs35317429
rs6802731
rs35059906
rs140244010
rs73126950
rs971576
rs971575
rs74957179
rs10510910
rs73126959
rs79322851
rs73126960
rs62253793
rs9859021
rs74886078
rs6445384
rs35330798
rs73126966
rs1221474
rs34496345
rs35937946
rs6799578
rs115320340
rs9823231
rs114351247
rs34003604
rs74500674
rs73121206
rs62253794
rs73121208
rs13097987
rs1472338
rs13098167
rs13098181
rs1472337
rs13072669
rs17699946
rs17699988
rs9859821
rs62253795
rs74891281
rs13079632
rs116219776
rs115368245
rs17700097
rs35966189
rs17069353
rs1491581
rs67608305
rs62253796
rs73121225
rs73121226
rs1491583
rs115042377
rs17654700
rs9817573
rs7632676
rs67583610
rs67843878
rs35895541
rs34429968
rs1873565
rs62253798
rs10510908
rs148502810
rs140055862
rs114659438
rs10510907
rs73121247
rs35303907
rs1565549
rs1565550
rs6804524
rs138805114
rs7643440
rs7643625
rs7609759
rs7609841
rs17700493
rs66535660
rs17069369
rs17654983
rs11919532
rs17716954
rs6803226
rs6792164
rs7650014
rs17069372
rs35910264
rs17069376
rs17069378
rs11922413
rs17069381
rs76833273
rs79989510
rs116594598
rs73121258
rs6796533
rs12630900
rs115810162
rs74755645
rs2201103
rs76302133
rs147904765
rs115679576
rs72875177
rs72875180
rs72875185
rs17069401
rs10510906
rs77838471
rs79256030
rs56136214
rs17069403
rs71298689
rs115290692
rs73120859
rs72875187
rs4688424
rs1352825
rs10514721
rs56848172
rs79251549
rs2637985
rs79835711
rs112700106
rs2637984
rs79663542
rs17069415
rs6768232
rs6804141
rs9862417
rs11925519
rs150613932
rs11925599
rs6762506
rs73120871
rs79674705
rs11927676
rs116524804
rs55638131
rs74548059
rs112065707
rs10510905
rs111906035
rs112966294
rs72886387
rs62253801
rs17069427
rs73120874
rs76787150
rs11925278
rs76964963
rs12637181
rs7625353
rs34614574
rs112803142
rs72888206
rs72888208
rs143757157
rs7630181
rs77985332
rs9842724
rs3821898
rs12632452
rs7646324
rs112896695
rs144992688
rs73120883
rs114119256
rs2130990
rs76275095
rs7614311
rs62253802
rs76190896
rs73120888
rs140980914
rs151162139
rs2291533
rs141112842
rs2678351
rs2087704
rs62253803
rs2637983
rs112095936
rs73831959
rs2678352
rs73120894
rs114299552
rs62253804
rs139222080
rs141722624
rs115864223
rs13059603
rs73120898
rs73120900
rs11927265
rs11927304
rs832186
rs113386200
rs832187
rs115622859
rs79680294
rs141646169
rs143568638
rs150004381
rs832188
rs72890121
rs832189
rs57112859
rs111234932
rs56318162
rs832190
rs76929260
rs60505027
rs56329572
rs146023181
rs112532349
rs76322308
rs73831998
rs2276863
rs142023103
rs191407271
rs3733121
rs62250878
rs188880889
rs139984721
rs832192
rs832193
rs12631045
rs3774702
rs832194
rs114589134
rs58473894
rs78337313
rs6776209
rs76201483
rs73130534
rs115251615
rs854622
rs114776121
rs56263032
rs77796048
rs832195
rs186659536
rs832199
rs704374
rs56126667
rs704373
rs704372
rs186307670
rs704371
rs704370
rs704369
rs704368
rs73130544
rs704367
rs832198
rs114582681
rs67944903
rs112893127
rs138547268
rs704366
rs79701772
rs116410584
rs115860225
rs113721523
rs80215453
rs704364
rs114066963
rs73130554
rs62251628
rs113231045
rs11914573
rs704362
rs71298691
rs149187909
rs3774708
rs3774709
rs76837571
rs704361
rs832197
rs704360
rs188672779
rs864975
rs3821900
rs73130565
rs56293138
rs146901788
rs113269108
rs111774324
rs9882884
rs73130576
rs73117036
rs6806547
rs114698767
rs73117040
rs146362060
rs55917937
rs57766205
rs116330443
rs73117042
rs2292662
rs6785040
rs547615608
rs7627690
rs6809100
rs112635458
rs146780708
rs71298692
rs6770864
rs6798742
rs58676857
rs115316562
rs149982338
rs78866642
rs62252363
rs73117045
rs73117047
rs147893417
rs138588616
rs79661530
rs66818634
rs66490742
rs59971314
rs6809474
rs73117057
rs73117059
rs62252364
rs56165216
rs150275225
rs3774713
rs79144449
rs3821901
rs3774715
rs75686136
rs114118000
rs77589516
rs17069500
rs17069507
rs3910534
rs73117066
rs7615475
rs2056114
rs6796317
rs7621544
rs74322529
rs141337961
rs72883984
rs114501240
rs7629586
rs115907180
rs12485317
rs115161439
rs111526132
rs9820538
rs75791679
rs74822628
rs3821902
rs143368258
rs73117078
rs28675788
rs148635162
rs3774717
rs35594892
rs3774718
rs7647377
rs181004714
rs17069536
rs78734558
rs6801346
rs73117082
rs191790691
rs148198217
rs73117083
rs13434089
rs73117087
rs3774719
rs11717460
rs116705022
rs3774720
rs78781278
rs77985150
rs147473367
rs17401592
rs3774721
rs17069565
rs17069571
rs116756680
rs113441558
rs73117092
rs147032165
rs62252368
rs1005811
rs1548041
rs188115940
rs3774723
rs6445387
rs13060787
rs17069592
rs72885736
rs73117102
rs77638335
rs2241823
rs76977725
rs2241822
rs72885737
rs66979216
rs72876980
rs1053338
rs61736574
rs13065374
rs17069603
rs7624403
rs10510903
rs12633353
rs33999932
rs13078154
rs11717924
rs11718001
rs3774724
rs10510902
rs114337555
rs13075134
rs3774725
rs3774726
rs73119018
rs141256381
rs2241821
rs75232727
rs77507938
rs17069612
rs3774727
rs17069616
rs114239809
rs75547833
rs11715329
rs73119022
rs76372599
rs11708696
rs1053339
rs3733125
rs61736567
rs3774729
rs112674299
rs140213273
rs35443995
rs77203794
rs13272
rs79896076
rs115703220
rs6773892
rs4688181
rs6785854
rs150840471
rs11922435
rs17403125
rs115088344
rs17069652
rs112829244
rs73119035
rs114686461
rs150828878
rs9865811
rs62252370
rs2037119
rs115120998
rs56030924
rs79788059
rs79535580
rs9875198
rs1046025
rs75935796
rs2280162
rs1060897
rs2280160
rs3816157
rs80322219
rs3816156
rs66473811
rs11711332
rs9879045
rs9828933
rs9809432
rs7617036
rs76478992
rs73834178
rs831692
rs17344090
rs17069687
rs140387621
rs73834181
rs2578011
rs73834182
rs2888013
rs77639204
rs72878921
rs114898756
rs74397545
rs71298698
rs72878922
rs831691
rs3846221
rs114365073
rs40610
rs146791495
rs1961395
rs1961396
rs116585875
rs115288460
rs11713011
rs147106104
rs141119731
rs7644999
rs66672237
rs184019793
rs17344417
rs13066834
rs13087186
rs10510901
rs35837
rs35838
rs35839
rs75757813
rs17344570
rs12497119
rs35840
rs73119079
rs55955229
rs58627691
rs17344653
rs13085423
rs35841
rs74395768
rs56359789
rs35092727
rs73119095
rs35898933
rs74432669
rs6785145
rs13092462
rs6809662
rs73119100
rs13093232
rs17344716
rs17344723
rs144897598
rs73120905
rs6764606
rs166229
rs831556
rs35309927
rs35370588
rs6808752
rs3906971
rs56369425
rs831574
rs149712815
rs116344723
rs17656650
rs11927718
rs55969752
rs1376338
rs17069779
rs6769680
rs42456
rs55671969
rs114466949
rs77308054
rs17031765
rs73120925
rs73120926
rs11921666
rs116624400
rs17718748
rs138930166
rs35230250
rs704375
rs73120930
rs75399548
rs143740989
rs831571
rs56237630
rs73120936
rs17069791
rs13067510
rs12493866
rs166230
rs17069797
rs7619741
rs13084658
rs36039822
rs11707025
rs254858
rs56363381
rs13097428
rs73120951
rs6797912
rs66629090
rs73120952
rs11709221
rs1897481
rs11717947
rs1450985
rs73120957
rs80336398
rs114650832
rs13075585
rs1450983
rs115853942
rs35778889
rs9845357
rs27386
rs35834
rs35835
rs75996983
rs140954082
rs145940802
rs40517
rs26935
rs26936
rs704376
rs73120967
rs75575527
rs78082593
rs254857
rs74909737
rs12492018
rs12488626
rs1870919
rs7636957
rs112811018
rs254856
rs254855
rs79157151
rs7620571
rs75756535
rs1007234
rs254854
rs55842652
rs7613715
rs56228642
rs831566
rs831565
rs55714137
rs79908835
rs13096166
rs153734
rs14056
rs153730
rs143062140
rs34723451
rs35969433
rs12494731
rs62249881
rs56262708
rs26939
rs62249882
rs17069879
rs26937
rs11705855
rs140620856
rs116612986
rs114047219
rs161654
rs161656
rs11706352
rs7625805
rs114356205
rs141368780
rs58788108
rs12497268
rs55842703
rs11713331
rs36237
rs114168449
rs7621907
rs62249885
rs147739915
rs40158
rs7628583
rs75848643
rs36239
rs153712
rs6789593
rs6765188
rs6789721
rs152244
rs153716
rs11130957
rs704377
rs830357
rs830356
rs830355
rs830354
rs76067215
rs830353
rs1096267
rs1096266
rs144021645
rs830352
rs1096265
rs1096264
rs1101540
rs1096262
rs1096261
rs114916370
rs75107115
rs1104152
rs1903745
rs142951624
rs1069985
rs114772354
rs1069984
rs1069983
rs1069982
rs72874641
rs1069981
rs1070070
rs1096171
rs79050834
rs116156070
rs1069980
rs1069979
rs1096170
rs1096169
rs1096167
rs864377
rs11130958
rs11707494
rs3889648
rs704378
rs57067598
rs704379
rs697264
rs830011
rs704381
rs704382
rs704383
rs62249906
rs704384
rs704385
rs704386
rs116075712
rs62249907
rs62249908
rs704387
rs704388
rs830010
rs985280
rs985281
rs865511
rs6791571
rs830009
rs62249910
rs1069978
rs1069977
rs1069976
rs830008
rs830007
rs830006
rs830005
rs830004
rs1024894
rs1024895
rs696009
rs696010
rs57859861
rs697265
rs696223
rs986150
rs151029378
rs140662260
rs152294
rs145910719
rs152295
rs78231604
rs161657
rs71298701
rs78263660
rs161658
rs161659
rs152296
rs143745091
rs76626462
rs140680657
rs161660
rs11914507
rs161661
rs55796057
rs9873216
rs74865194
rs9878228
rs115070271
rs1835898
rs704389
rs74466591
rs139470497
rs56161921
rs56077180
rs1432584
rs1432585
rs1432586
rs1432587
rs4688433
rs1450982
rs4688434
rs696011
rs696012
rs697266
rs704390
rs704391
rs695935
rs696013
rs697267
rs696014
rs77915341
rs697268
rs59638866
rs2887159
rs138313156
rs80135588
rs697269
rs73122897
rs12495039
rs697270
rs2008984
rs56087541
rs697272
rs2080665
rs34460293
rs11714038
rs73832114
rs139457599
rs12634751
rs78219896
rs6445392
rs75857239
rs11716382
rs1078398
rs1078397
rs888406
rs27959
rs753562
rs929701
rs11706882
rs11130959
rs12493678
rs76157098
rs13072811
rs10510916
rs17720698
rs2111684
rs17070015
rs11711394
rs138340144
rs13090987
rs62249933
rs11720610
rs76720468
rs2306380
rs26942
rs2306381
rs17664202
rs62249934
rs11707013
rs59443691
rs181340267
rs17720836
rs17664266
rs17664296
rs39709
rs27387
rs13088453
rs66539522
rs17720962
rs73124846
rs697274
rs184452
rs17720984
rs3755828
rs67740314
rs73124853
rs67544611
rs116649731
rs17664549
rs74597957
rs62249936
rs148182213
rs17070038
rs26933
rs39687
rs62249937
rs13080962
rs26934
rs140059336
rs73124864
rs62249938
rs167787
rs7637364
rs11714978
rs10866068
rs56244367
rs62249939
rs153740
rs153739
rs149105
rs17721368
rs153738
rs153737
rs10510913
rs138807103
rs17664984
rs150845061
rs17721463
rs35422561
rs153736
rs153735
rs57922906
rs6778973
rs830018
rs62249941
rs10510912
rs13068250
rs695936
rs17665101
rs697276
rs9713970
rs6801452
rs697277
rs696224
rs704394
rs73124899
rs73124901
rs697278
rs696225
rs696226
rs55723062
rs17665251
rs73832119
rs73832120
rs11917643
rs55998228
rs11925461
rs11925484
rs11716989
rs153717
rs153718
rs153719
rs62251771
rs732693
rs732694
rs72040
rs732696
rs17070094
rs153721
rs1035275
rs161664
rs161665
rs103323
rs114135545
rs56022697
rs153723
rs11720617
rs153724
rs11914401
rs73126829
rs153725
rs153726
rs78364956
rs161666
rs76712134
rs62251772
rs141692134
rs153728
rs11712216
rs2160827
rs153729
rs185295
rs697279
rs697280
rs146209333
rs697281
rs62251773
rs7614007
rs1432579
rs696227
rs11715654
rs73832124
rs72882348
rs57288803
rs55895332
rs57476258
rs11706369
rs9829695
rs62251775
rs112783128
rs60043233
rs61238591
rs829520
rs829519
rs696015
rs696016
rs696017
rs695937
rs112046271
rs696018
rs696019
rs57305178
rs13099983
rs28844663
rs142327191
rs830397
rs35498882
rs829525
rs696020
rs697282
rs697283
rs829524
rs77672856
rs1679335
rs1676390
rs58962325
rs62251779
rs829523
rs9881734
rs9826382
rs74356954
rs9827008
rs695938
rs73126850
rs80033538
rs10510915
rs697284
rs56086748
rs696228
rs696229
rs1960454
rs9853772
rs704395
rs888404
rs115203642
rs704396
rs829522
rs17665856
rs7610343
rs67905110
rs142783558
rs2008299
rs77927375
rs4994608
rs888405
rs75193256
rs144126997
rs62251781
rs696230
rs696022
rs696023
rs696024
rs696026
rs7638963
rs115732446
rs67388649
rs696027
rs73126868
rs844190
rs866679
rs17722440
rs697285
rs34283945
rs697286
rs17666009
rs6801093
rs704397
rs9877584
rs696231
rs11708249
rs11924614
rs696232
rs696233
rs696234
rs696235
rs17666116
rs34392185
rs696236
rs144880979
rs75941056
rs704398
rs150393747
rs142388795
rs697287
rs697288
rs697290
rs76608464
rs697291
rs888407
rs697292
rs17666399
rs1564115
rs696237
rs55851928
rs704399
rs1963348
rs697293
rs869365
rs869364
rs697294
rs1381812
rs697295
rs62247387
rs73832130
rs114659631
rs59404136
rs62247388
rs704400
rs704401
rs697296
rs7624789
rs221993
rs221992
rs75343615
rs7641821
rs221991
rs13085954
rs6801029
rs6788305
rs6788767
rs222338
rs6804747
rs3911777
rs222337
rs4688436
rs696238
rs62247389
rs3911778
rs78043303
rs6769640
rs74372054
rs144199848
rs222336
rs11715732
rs186417
rs170291
rs221990
rs221989
rs221988
rs4688437
rs13066611
rs114864490
rs35631154
rs56172009
rs150831
rs72884331
rs3846223
rs55671636
rs34481133
rs704402
rs71300707
rs72884337
rs41325347
rs56266839
rs141977145
rs145612982
rs3911779
rs704403
rs704404
rs704405
rs704406
rs116161270
rs3846224
rs185426373
rs3846225
rs864089
rs864088
rs3891298
rs144086455
rs704407
rs704408
rs143383495
rs704409
rs704410
rs4688438
rs704411
rs59157841
rs704412
rs10510914
rs4688439
rs704414
rs17723228
rs1462746
rs704415
rs704416
rs704417
rs704418
rs1471377
rs704420
rs704421
rs73128655
rs80258148
rs9864730
rs73128657
rs73128658
rs1841789
rs73128664
rs73128665
rs704422
rs12495880
rs7614150
rs57096419
rs12635170
rs9853038
rs6770538
rs80264212
rs78974980
rs75874962
rs116270140
rs12492597
rs853270
rs114627032
rs853269
rs138231888
rs73128673
rs11926187
rs75727260
rs116579203
rs79940890
rs10433641
rs58439093
rs146131688
rs853268
rs853267
rs9841178
rs73128678
rs73128679
rs853266
rs9818406
rs144996772
rs17344849
rs853265
rs79819075
rs862501
rs862500
rs6803116
rs17404529
rs864087
rs2536601
rs2615682
rs865486
rs864086
rs704423
rs17404667
rs718222
rs17404744
rs9827600
rs862499
rs76606344
rs10490792
rs141103597
rs853249
rs853248
rs853247
rs17070315
rs17404898
rs77872565
rs76259333
rs114830993
rs71300708
rs11715237
rs866467
rs2003321
rs2003320
rs11715348
rs73128685
rs2061676
rs146009671
rs3064736
rs78005098
rs1102918
rs2263039
rs1101398
rs1101397
rs1103894
rs2615687
rs1102917
rs1104146
rs115613377
rs7612303
rs4688441
rs76039237
rs75309519
rs1101400
rs853286
rs853285
rs1101399
rs7427428
rs62247415
rs116465161
rs731526
rs115135166
rs17070339
rs718777
rs704424
rs17070340
rs17070342
rs17070352
rs146251672
rs6445394
rs853284
rs1381807
rs853283
rs853282
rs853281
rs853280
rs853278
rs704425
rs741015
rs741014
rs741013
rs138516800
rs55634039
rs73128698
rs73128699
rs73128700
rs113257980
rs147465784
rs853277
rs853276
rs853275
rs853274
rs6445395
rs6445396
rs6445397
rs73130606
rs72624891
rs17070376
rs853273
rs1381814
rs112242187
rs17346216
rs1158469
rs1158468
rs1158467
rs139713760
rs853242
rs73130610
rs861201
rs7652561
rs58042464
rs116840192
rs13325537
rs853241
rs4688442
rs9819478
rs1462736
rs73130616
rs77141383
rs1462737
rs1462738
rs7627889
rs9882154
rs17412080
rs17346342
rs9876377
rs9838738
rs17070383
rs9839493
rs1462739
rs1462740
rs4389474
rs1462741
rs11921604
rs864085
rs1462742
rs1462743
rs1462744
rs1381808
rs1381809
rs1381810
rs1381811
rs28651188
rs28876684
rs6768541
rs56072747
rs6768838
rs56224256
rs6768968
rs6769065
rs6782018
rs9875070
rs7618727
rs78698264
rs2126548
rs9823056
rs2371200
rs853264
rs13323694
rs853263
rs17070411
rs853260
rs853259
rs853258
rs2887976
rs853257
rs1381815
rs853256
rs55729534
rs7617591
rs10490791
rs9826722
rs60781811
rs61469131
rs9812324
rs78119123
rs76621019
rs73130637
rs57836338
rs853254
rs6798299
rs978488
rs978487
rs978486
rs1319319
rs978485
rs78784260
rs73130643
rs853252
rs853251
rs6762476
rs75026650
rs6787396
rs12493344
rs115464682
rs116045053
rs6791551
rs34146618
rs9819523
rs72624892
rs9843992
rs17070461
rs6800977
rs853250
rs1009452
rs2126549
rs7648640
rs7612380
rs61410694
rs6790191
rs55637020
rs866466
rs35043293
rs12172969
rs2159773
rs60618904
rs2109885
rs6445398
rs13322726
rs6445399
rs6778737
rs143914595
rs6782213
rs17413285
rs150357401
rs17070485
rs75633888
rs7623833
rs56077227
rs75870224
rs72624893
rs9849883
rs17070488
rs9812599
rs59461954
rs9816861
rs9874741
rs17070490
rs17070493
rs67663762
rs17070497
rs9822541
rs7616866
rs57324932
rs733316
rs114973399
rs144490966
rs7615058
rs73130659
rs62247417
rs1013299
rs112970793
rs2109884
rs12634653
rs11710414
rs11710539
rs7635562
rs1860819
rs11707781
rs2024271
rs2191953
rs2191952
rs57565412
rs4688186
rs7645395
rs6788705
rs12631860
rs6788728
rs72888090
rs1015258
rs1015257
rs1029906
rs1860818
rs12630797
rs9311887
rs59144930
rs6796721
rs2052150
rs6762455
rs929555
rs9855870
rs2371201
rs115389156
rs11920248
rs115930956
rs71300709
rs73130682
rs984596
rs79788993
rs74612030
rs61413894
rs73130685
rs77032189
rs75592521
rs73113905
rs181387110
rs12496981
rs66871045
rs2371202
rs115263674
rs57699685
rs116459427
rs74572786
rs11923953
rs115830870
rs73113912
rs9882035
rs7653176
rs7653442
rs13062075
rs13074090
rs17070648
rs76373168
rs4688187
rs9810750
rs13060977
rs13065232
rs145810906
rs12497641
rs34720383
rs73113919
rs78227955
rs1373162
rs62247418
rs115469849
rs17349443
rs1443527
rs1443526
rs76513046
rs73113922
rs72889825
rs4688188
rs4688189
rs4234676
rs61163266
rs1860820
rs917769
rs4688190
rs1443522
rs72889833
rs114279274
rs1992565
rs79984578
rs73834417
rs114806272
rs35169512
rs6774193
rs6789610
rs6801095
rs6777179
rs184101516
rs116468656
rs1443521
rs62247421
rs1443520
rs13094790
rs1443519
rs1867302
rs80308013
rs719775
rs181844393
rs10866069
rs77692631
rs1992564
rs1443518
rs9818646
rs4688448
rs4688449
rs11708974
rs9825007
rs6445400
rs58299394
rs9830368
rs140608630
rs13087994
rs6445401
rs920780
rs74795408
rs77828617
rs13068444
rs6793743
rs6793753
rs62247424
rs1443529
rs1443528
rs11707688
rs78710637
rs73113951
rs140466941
rs113239452
rs12715586
rs62247425
rs9847593
rs11709871
rs4688191
rs4688450
rs4688192
rs4688452
rs13086262
rs138665823
rs4688453
rs1443516
rs1443517
rs6804863
rs13073562
rs13098030
```
