## Supplementary material for "Characterization of shared and ancestry-specific signals driving complex traits using multi-ancestry fine-mapping": s2.afreq

```
#CHROM	ID	REF	ALT	ALT_FREQS	OBS_CT
3	rs76194795	A	G	0.0416667	1008
3	rs9829530	C	T	0.453373	1008
3	rs6783445	C	T	0.030754	1008
3	rs9830178	C	T	0.0257937	1008
3	rs727777	T	C	0.606151	1008
3	rs727779	T	C	0.155754	1008
3	rs2367833	T	A	0.975198	1008
3	rs57998404	A	C	0.633929	1008
3	rs9843385	T	C	0.337302	1008
3	rs35560458	A	G	0.15377	1008
3	rs2122798	G	A	0.443452	1008
3	rs55910650	G	C	0.15377	1008
3	rs6768504	A	G	0.962302	1008
3	rs6808191	T	A	0.445437	1008
3	rs1403699	C	T	0.62996	1008
3	rs1403700	A	G	0.963294	1008
3	rs17394121	C	T	0.150794	1008
3	rs79967534	G	C	0.0248016	1008
3	rs17394170	T	G	0.15377	1008
3	rs75411387	G	A	0.0238095	1008
3	rs1545458	A	G	0.439484	1008
3	rs4688397	A	C	0.242063	1008
3	rs117648215	G	A	0.0367063	1008
3	rs6773908	T	C	0.25	1008
3	rs6763959	C	A	0.0267857	1008
3	rs117441679	C	T	0.0267857	1008
3	rs79932351	G	A	0.0267857	1008
3	rs1376474	T	G	0.0565476	1008
3	rs7639958	A	C	0.337302	1008
3	rs7639959	A	T	0.338294	1008
3	rs146327767	C	T	0.0267857	1008
3	rs6771399	C	T	0.0277778	1008
3	rs1451301	T	C	0.998016	1008
3	rs6445345	C	T	0.575397	1008
3	rs6771616	C	T	0.0267857	1008
3	rs9859415	G	A	0.0267857	1008
3	rs9821421	A	G	0.0267857	1008
3	rs4580545	T	C	0.0267857	1008
3	rs9879445	T	C	0.0267857	1008
3	rs12636239	C	T	0.0297619	1008
3	rs9863687	C	G	0.0267857	1008
3	rs9826095	A	G	0.0267857	1008
3	rs9864237	G	C	0.0267857	1008
3	rs4019053	G	A	0.367063	1008
3	rs4311204	A	G	0.0267857	1008
3	rs2887098	C	T	0.340278	1008
3	rs2367834	G	A	0.339286	1008
3	rs73110875	T	G	0.340278	1008
3	rs9864751	C	T	0.0267857	1008
3	rs9864883	C	T	0.0267857	1008
3	rs73849129	G	C	0.0297619	1008
3	rs9865192	G	C	0.367063	1008
3	rs74863288	C	T	0.340278	1008
3	rs9831472	A	G	0.0565476	1008
3	rs6762931	C	A	0.0267857	1008
3	rs2167355	T	G	0.39881	1008
3	rs13085353	C	T	0.160714	1008
3	rs117324051	G	A	0.0267857	1008
3	rs144200996	G	A	0.0545635	1008
3	rs12638327	C	T	0.0287698	1008
3	rs114863565	C	T	0.0267857	1008
3	rs117714596	C	T	0.0267857	1008
3	rs73110877	G	A	0.339286	1008
3	rs3884516	A	G	0.0267857	1008
3	rs118081528	C	A	0.0267857	1008
3	rs6769965	C	G	0.0267857	1008
3	rs9810713	C	T	0.411706	1008
3	rs2367835	A	G	0.0287698	1008
3	rs9811151	G	C	0.395833	1008
3	rs145617204	C	T	0.0267857	1008
3	rs60982615	G	T	0.105159	1008
3	rs13065983	A	G	0.892857	1008
3	rs73110882	C	T	0.333333	1008
3	rs11707206	G	A	0.175595	1008
3	rs11711289	T	C	0.545635	1008
3	rs6801210	A	T	0.380952	1008
3	rs6777067	G	A	0.380952	1008
3	rs114276172	G	A	0.0287698	1008
3	rs73110888	A	G	0.0198413	1008
3	rs7645736	A	G	0.378968	1008
3	rs7623778	C	A	0.347222	1008
3	rs1530856	C	T	0.635913	1008
3	rs118030671	G	A	0.0287698	1008
3	rs73110892	C	T	0.348214	1008
3	rs139943191	C	A	0.0287698	1008
3	rs117219018	T	C	0.0287698	1008
3	rs139360089	A	G	0.0287698	1008
3	rs149134539	A	C	0.0287698	1008
3	rs143305105	C	G	0.0287698	1008
3	rs12374033	T	C	0.0208333	1008
3	rs114318266	A	G	0.00198413	1008
3	rs4398427	C	A	0.84127	1008
3	rs151273949	T	C	0.0287698	1008
3	rs12631666	T	A	0.15873	1008
3	rs117336796	C	G	0.0287698	1008
3	rs57404150	G	C	0.347222	1008
3	rs935794	G	A	0.740079	1008
3	rs55905971	G	A	0.374008	1008
3	rs935793	G	A	0.897817	1008
3	rs1451314	C	T	0.364087	1008
3	rs73112609	T	C	0.343254	1008
3	rs79154707	T	C	0.342262	1008
3	rs117927751	T	C	0.0287698	1008
3	rs117411602	T	A	0.0287698	1008
3	rs13099553	T	C	0.0208333	1008
3	rs13099766	T	C	0.0208333	1008
3	rs77021208	C	T	0.371032	1008
3	rs74653517	C	A	0.1875	1008
3	rs13082843	C	T	0.0198413	1008
3	rs75781148	C	T	0.342262	1008
3	rs76834879	A	G	0.386905	1008
3	rs74793476	A	G	0.0218254	1008
3	rs116907715	C	T	0.0287698	1008
3	rs4688398	T	C	0.707341	1008
3	rs6790210	G	A	0.324405	1008
3	rs56686813	G	T	0.104167	1008
3	rs17068589	C	T	0.345238	1008
3	rs6766009	A	G	0.24504	1008
3	rs11920956	G	A	0.883929	1008
3	rs75356240	G	C	0.320437	1008
3	rs17068593	G	A	0.16369	1008
3	rs73849137	G	C	0.0625	1008
3	rs78838068	A	G	0.162698	1008
3	rs6806334	T	C	0.172619	1008
3	rs6793874	C	G	0.631944	1008
3	rs17068597	T	C	0.289683	1008
3	rs6445346	C	T	0.872024	1008
3	rs12630302	C	A	0.316468	1008
3	rs79005187	A	C	0.110119	1008
3	rs74937279	G	T	0.105159	1008
3	rs11130927	A	G	0.322421	1008
3	rs10866066	T	C	0.330357	1008
3	rs10866067	G	A	0.329365	1008
3	rs1975649	T	C	0.657738	1008
3	rs13074683	C	G	0.204365	1008
3	rs1562859	G	A	0.313492	1008
3	rs76857303	G	T	0.125	1008
3	rs1975650	C	T	0.308532	1008
3	rs9823776	G	A	0.109127	1008
3	rs4688168	A	G	0.202381	1008
3	rs4688169	G	A	0.205357	1008
3	rs4688170	G	C	0.201389	1008
3	rs4688399	G	A	0.393849	1008
3	rs4688400	G	A	0.284722	1008
3	rs2122799	C	T	0.0813492	1008
3	rs76285966	C	T	0.121032	1008
3	rs7650629	G	A	0.253968	1008
3	rs7628621	A	G	0.644841	1008
3	rs75321228	T	C	0.121032	1008
3	rs13319407	C	A	0.0426587	1008
3	rs13319524	G	T	0.0426587	1008
3	rs76482116	G	T	0.121032	1008
3	rs74717214	A	G	0.121032	1008
3	rs1376478	A	G	0.536706	1008
3	rs79776140	G	A	0.121032	1008
3	rs77306397	C	T	0.121032	1008
3	rs78315306	T	C	0.121032	1008
3	rs76238023	C	T	0.121032	1008
3	rs1376477	A	T	0.0833333	1008
3	rs72885455	A	C	0.121032	1008
3	rs78064300	T	C	0.121032	1008
3	rs78861251	C	G	0.121032	1008
3	rs79591176	T	C	0.121032	1008
3	rs17068621	A	C	0.0892857	1008
3	rs75569400	G	C	0.121032	1008
3	rs79897182	C	G	0.121032	1008
3	rs74877651	G	A	0.121032	1008
3	rs1376476	C	T	0.534722	1008
3	rs117965913	A	G	0.121032	1008
3	rs117399029	C	G	0.121032	1008
3	rs9855522	G	A	0.125992	1008
3	rs78879569	C	T	0.121032	1008
3	rs1839734	G	C	0.534722	1008
3	rs9859772	C	A	0.0426587	1008
3	rs75963242	G	A	0.121032	1008
3	rs74316968	G	A	0.121032	1008
3	rs75333642	T	A	0.121032	1008
3	rs1451306	T	C	0.125992	1008
3	rs77679831	A	G	0.12004	1008
3	rs76041590	C	T	0.12004	1008
3	rs80089650	C	A	0.12004	1008
3	rs75335436	A	C	0.12004	1008
3	rs12491065	G	A	0.125992	1008
3	rs117845445	C	G	0.12004	1008
3	rs116691830	A	T	0.12004	1008
3	rs78758108	C	G	0.12004	1008
3	rs79130264	T	G	0.12004	1008
3	rs77645862	G	C	0.12004	1008
3	rs78636307	A	G	0.12004	1008
3	rs2122797	G	A	0.0436508	1008
3	rs1839733	A	G	0.52877	1008
3	rs1839732	T	G	0.12004	1008
3	rs57891639	T	C	0.12004	1008
3	rs59460117	T	C	0.122024	1008
3	rs80283980	C	T	0.12004	1008
3	rs76347397	C	T	0.12004	1008
3	rs75718993	T	C	0.12004	1008
3	rs76166212	A	C	0.12004	1008
3	rs74360008	C	T	0.12004	1008
3	rs74891817	C	T	0.119048	1008
3	rs75892976	C	T	0.119048	1008
3	rs74652968	G	A	0.119048	1008
3	rs79969894	G	A	0.0823413	1008
3	rs149350962	T	C	0.119048	1008
3	rs138333382	G	A	0.119048	1008
3	rs77105568	C	T	0.119048	1008
3	rs11708068	T	C	0.41369	1008
3	rs77585833	A	G	0.119048	1008
3	rs2060757	C	T	0.248016	1008
3	rs9829451	T	A	0.0833333	1008
3	rs2060758	C	T	0.0456349	1008
3	rs2060759	C	T	0.0456349	1008
3	rs74763170	G	A	0.0803571	1008
3	rs7629131	T	C	0.0456349	1008
3	rs12629319	G	A	0.287698	1008
3	rs12492837	A	G	0.358135	1008
3	rs77868263	G	C	0.119048	1008
3	rs78565734	A	G	0.119048	1008
3	rs79997165	G	A	0.119048	1008
3	rs28738794	C	T	0.0456349	1008
3	rs74477723	A	G	0.0426587	1008
3	rs75118500	C	T	0.119048	1008
3	rs79581028	T	A	0.119048	1008
3	rs77275329	G	A	0.119048	1008
3	rs6790592	T	C	0.409722	1008
3	rs6445347	A	T	0.40873	1008
3	rs73831832	T	C	0.0982143	1008
3	rs75050831	A	T	0.119048	1008
3	rs13088837	A	G	0.40873	1008
3	rs34746516	T	G	0.409722	1008
3	rs75847234	A	G	0.169643	1008
3	rs60759586	A	G	0.169643	1008
3	rs60263723	A	T	0.169643	1008
3	rs61555145	A	G	0.169643	1008
3	rs9841251	A	C	0.460317	1008
3	rs78568828	T	C	0.0436508	1008
3	rs146516756	G	C	0.0763889	1008
3	rs80191244	G	A	0.118056	1008
3	rs9833946	T	A	0.468254	1008
3	rs17068655	T	A	0.102183	1008
3	rs17068658	A	G	0.409722	1008
3	rs744414	G	C	0.467262	1008
3	rs73112644	C	T	0.244048	1008
3	rs9838395	T	A	0.467262	1008
3	rs9856949	A	G	0.180556	1008
3	rs935787	T	C	0.467262	1008
3	rs935788	A	C	0.651786	1008
3	rs935789	A	G	0.467262	1008
3	rs74754700	A	G	0.123016	1008
3	rs6445348	T	C	0.467262	1008
3	rs17068691	T	C	0.104167	1008
3	rs6778481	T	G	0.467262	1008
3	rs6765895	G	A	0.467262	1008
3	rs4688401	A	G	0.46627	1008
3	rs78420725	G	A	0.122024	1008
3	rs17068721	T	G	0.104167	1008
3	rs4133197	C	G	0.46627	1008
3	rs79044230	C	T	0.123016	1008
3	rs78542176	C	T	0.122024	1008
3	rs4688171	A	G	0.28869	1008
3	rs1451308	T	C	0.548611	1008
3	rs6772726	G	T	0.468254	1008
3	rs7641737	A	G	0.650794	1008
3	rs7631507	T	A	0.0565476	1008
3	rs6445349	G	C	0.0565476	1008
3	rs6445350	G	A	0.469246	1008
3	rs6445351	A	T	0.469246	1008
3	rs148419283	T	C	0.0238095	1008
3	rs17068742	T	G	0.41369	1008
3	rs12630244	C	T	0.28869	1008
3	rs17068745	C	A	0.0793651	1008
3	rs17068747	C	T	0.0327381	1008
3	rs76988459	T	C	0.108135	1008
3	rs935790	G	A	0.124008	1008
3	rs12488538	C	T	0.251984	1008
3	rs6783555	C	T	0.353175	1008
3	rs6799191	T	C	0.47619	1008
3	rs6799373	T	C	0.477183	1008
3	rs9829035	C	T	0.652778	1008
3	rs764924	T	C	0.253968	1008
3	rs10461042	C	T	0.0426587	1008
3	rs764925	C	G	0.477183	1008
3	rs10460967	T	G	0.0426587	1008
3	rs1901303	A	G	0.477183	1008
3	rs7430968	G	C	0.253968	1008
3	rs1847726	T	C	0.477183	1008
3	rs9838946	G	A	0.477183	1008
3	rs4688402	A	G	0.477183	1008
3	rs4688403	A	C	0.477183	1008
3	rs4688404	G	T	0.47619	1008
3	rs6445353	G	A	0.651786	1008
3	rs7621914	G	A	0.477183	1008
3	rs7621849	C	G	0.477183	1008
3	rs7633619	T	C	0.477183	1008
3	rs4306846	G	A	0.253968	1008
3	rs4257544	C	T	0.253968	1008
3	rs935791	A	G	0.477183	1008
3	rs935792	G	A	0.477183	1008
3	rs12634041	C	G	0.296627	1008
3	rs140790539	A	G	0.030754	1008
3	rs9868945	T	C	0.477183	1008
3	rs9849131	C	T	0.477183	1008
3	rs74908569	C	T	0.094246	1008
3	rs6779281	G	T	0.477183	1008
3	rs6803417	A	C	0.477183	1008
3	rs6794733	T	A	0.477183	1008
3	rs6781972	G	A	0.477183	1008
3	rs17068808	A	G	0.477183	1008
3	rs79099631	A	C	0.0575397	1008
3	rs6785410	C	T	0.477183	1008
3	rs6798336	T	C	0.477183	1008
3	rs6809418	A	T	0.477183	1008
3	rs34506140	G	C	0.253968	1008
3	rs11130928	T	C	0.0793651	1008
3	rs1812207	T	C	0.650794	1008
3	rs61647568	G	A	0.0753968	1008
3	rs13097598	T	A	0.296627	1008
3	rs75744055	A	G	0.030754	1008
3	rs6765108	A	C	0.556548	1008
3	rs11130929	A	G	0.556548	1008
3	rs76583264	T	C	0.124008	1008
3	rs11130930	C	A	0.136905	1008
3	rs11130931	G	A	0.556548	1008
3	rs11130932	G	A	0.55754	1008
3	rs80253815	A	T	0.123016	1008
3	rs11130933	G	T	0.0575397	1008
3	rs11130934	A	G	0.558532	1008
3	rs11130935	T	C	0.179563	1008
3	rs79612801	T	C	0.0952381	1008
3	rs6796188	C	T	0.0575397	1008
3	rs6796386	C	T	0.558532	1008
3	rs79006427	C	T	0.123016	1008
3	rs6774410	A	G	0.558532	1008
3	rs12487543	G	C	0.251984	1008
3	rs6799217	G	A	0.558532	1008
3	rs6799126	C	G	0.0575397	1008
3	rs6799148	C	G	0.558532	1008
3	rs4688172	G	A	0.558532	1008
3	rs9822200	C	A	0.0813492	1008
3	rs1566969	T	C	0.558532	1008
3	rs7643728	C	T	0.558532	1008
3	rs74321361	G	C	0.0446429	1008
3	rs77501898	C	T	0.123016	1008
3	rs78476072	G	A	0.123016	1008
3	rs9869834	A	G	0.0813492	1008
3	rs11714690	T	C	0.0575397	1008
3	rs4688408	A	G	0.559524	1008
3	rs9857079	T	A	0.0575397	1008
3	rs74918274	C	T	0.0803571	1008
3	rs9857649	T	C	0.559524	1008
3	rs17068830	T	G	0.257937	1008
3	rs1857819	T	C	0.0575397	1008
3	rs4688409	A	G	0.558532	1008
3	rs17068833	T	G	0.0575397	1008
3	rs79052979	C	T	0.123016	1008
3	rs11717009	T	C	0.255952	1008
3	rs9810682	A	C	0.0575397	1008
3	rs28716040	T	C	0.0823413	1008
3	rs6798371	G	A	0.0605159	1008
3	rs4688410	C	T	0.454365	1008
3	rs9849009	C	A	0.0605159	1008
3	rs115193412	C	T	0.0962302	1008
3	rs7642736	C	G	0.656746	1008
3	rs7642916	G	A	0.155754	1008
3	rs1505589	A	G	0.0972222	1008
3	rs9820516	A	T	0.0605159	1008
3	rs57780067	G	A	0.0962302	1008
3	rs59171567	A	G	0.0962302	1008
3	rs17068844	T	C	0.156746	1008
3	rs28631082	A	G	0.156746	1008
3	rs9826403	A	G	0.65873	1008
3	rs80172814	A	C	0.0962302	1008
3	rs9809266	T	G	0.990079	1008
3	rs76760936	C	T	0.0605159	1008
3	rs4688411	A	G	0.563492	1008
3	rs17068845	G	C	0.0605159	1008
3	rs58455422	T	G	0.046627	1008
3	rs34191982	C	T	0.302579	1008
3	rs7610588	C	T	0.0605159	1008
3	rs7622229	T	C	0.0625	1008
3	rs76487067	C	T	0.119048	1008
3	rs9846386	C	T	0.0605159	1008
3	rs9866272	T	G	0.382937	1008
3	rs6763684	C	T	0.0605159	1008
3	rs58745721	T	G	0.104167	1008
3	rs6790818	A	T	0.0605159	1008
3	rs6766569	C	T	0.0605159	1008
3	rs6779420	T	C	0.156746	1008
3	rs6445354	A	G	0.15873	1008
3	rs6445355	T	G	0.156746	1008
3	rs73831869	A	G	0.165675	1008
3	rs17068857	A	G	0.125992	1008
3	rs11715745	C	A	0.5625	1008
3	rs80320297	T	C	0.125992	1008
3	rs4688412	A	C	0.319444	1008
3	rs6807455	G	A	0.320437	1008
3	rs6807515	C	T	0.320437	1008
3	rs28401435	T	C	0.299603	1008
3	rs1505587	C	T	0.078373	1008
3	rs1505586	C	T	0.0535714	1008
3	rs1505585	A	G	0.659722	1008
3	rs73831871	A	G	0.161706	1008
3	rs9878486	G	A	0.321429	1008
3	rs6766448	G	A	0.659722	1008
3	rs1158186	T	C	0.321429	1008
3	rs1158185	T	A	0.321429	1008
3	rs6768942	C	T	0.321429	1008
3	rs6769577	G	A	0.321429	1008
3	rs6769716	C	T	0.321429	1008
3	rs6796783	A	T	0.321429	1008
3	rs12053826	G	A	0.0446429	1008
3	rs75339573	G	A	0.117063	1008
3	rs13086578	T	C	0.321429	1008
3	rs9851316	A	G	0.666667	1008
3	rs9833814	T	G	0.666667	1008
3	rs1505584	C	T	0.318452	1008
3	rs79242214	G	A	0.0446429	1008
3	rs79308402	T	C	0.16369	1008
3	rs9828865	A	G	0.659722	1008
3	rs75676869	G	A	0.0793651	1008
3	rs9990334	G	A	0.174603	1008
3	rs9311876	C	A	0.656746	1008
3	rs13086978	C	T	0.156746	1008
3	rs13066936	T	G	0.169643	1008
3	rs4566530	T	C	0.667659	1008
3	rs138564584	T	C	0.0486111	1008
3	rs77134099	G	A	0.0367063	1008
3	rs4472048	T	C	0.907738	1008
3	rs4435636	C	T	0.441468	1008
3	rs62252780	T	A	0.152778	1008
3	rs4496473	T	A	0.324405	1008
3	rs9872672	C	T	0.0347222	1008
3	rs77171892	T	C	0.00198413	1008
3	rs9877681	C	T	0.284722	1008
3	rs12631553	T	C	0.046627	1008
3	rs17397636	C	G	0.296627	1008
3	rs17338206	T	C	0.297619	1008
3	rs62252782	A	T	0.296627	1008
3	rs2047971	A	T	0.297619	1008
3	rs17068881	A	G	0.0654762	1008
3	rs147728689	A	T	0.0357143	1008
3	rs58819808	C	T	0.250992	1008
3	rs61111726	C	T	0.296627	1008
3	rs17338331	G	A	0.285714	1008
3	rs76336656	C	G	0.0456349	1008
3	rs11707762	G	A	0.34127	1008
3	rs11708534	C	T	0.287698	1008
3	rs62252785	T	C	0.250992	1008
3	rs6805951	A	G	0.294643	1008
3	rs11708840	C	T	0.275794	1008
3	rs11712949	T	A	0.279762	1008
3	rs11709738	G	A	0.00198413	1008
3	rs80279931	A	T	0.35119	1008
3	rs59151203	C	A	0.164683	1008
3	rs11918416	C	T	0.520833	1008
3	rs115568224	C	T	0.160714	1008
3	rs4688413	A	T	0.683532	1008
3	rs4504164	G	A	0.676587	1008
3	rs71298659	T	C	0.166667	1008
3	rs4435638	G	A	0.675595	1008
3	rs4399889	C	A	0.681548	1008
3	rs7614676	A	G	0.30754	1008
3	rs6804826	T	A	0.68254	1008
3	rs1394898	G	T	0.68254	1008
3	rs2221476	A	G	0.30754	1008
3	rs2202492	T	C	0.308532	1008
3	rs13067087	A	T	0.313492	1008
3	rs11708252	C	T	0.165675	1008
3	rs4688414	G	A	0.68254	1008
3	rs12490923	T	C	0.68254	1008
3	rs12490926	T	C	0.68254	1008
3	rs73116781	C	G	0.0128968	1008
3	rs79455989	A	C	0.0357143	1008
3	rs6775133	A	G	0.314484	1008
3	rs6800006	G	T	0.165675	1008
3	rs2887099	A	C	0.314484	1008
3	rs17068905	C	T	0.30754	1008
3	rs76822682	C	T	0.128968	1008
3	rs6767426	T	A	0.316468	1008
3	rs7617487	T	G	0.315476	1008
3	rs35875391	A	G	0.315476	1008
3	rs76236207	T	G	0.130952	1008
3	rs11928896	A	G	0.308532	1008
3	rs6770081	A	G	0.314484	1008
3	rs6770177	A	G	0.315476	1008
3	rs11921529	G	A	0.315476	1008
3	rs9848074	C	G	0.319444	1008
3	rs7639778	C	T	0.31746	1008
3	rs7641936	C	T	0.31746	1008
3	rs1505592	T	G	0.322421	1008
3	rs7642753	C	T	0.321429	1008
3	rs6801282	C	T	0.189484	1008
3	rs6765769	T	C	0.321429	1008
3	rs6777073	A	G	0.320437	1008
3	rs6801667	C	T	0.320437	1008
3	rs6801670	C	T	0.320437	1008
3	rs6766087	T	C	0.313492	1008
3	rs6777474	A	G	0.320437	1008
3	rs11924708	C	T	0.320437	1008
3	rs11130939	G	T	0.311508	1008
3	rs1505600	G	C	0.320437	1008
3	rs11130941	T	C	0.320437	1008
3	rs11130942	T	C	0.320437	1008
3	rs117538330	G	A	0.0188492	1008
3	rs11130943	T	G	0.320437	1008
3	rs1394902	C	T	0.313492	1008
3	rs1394901	T	C	0.313492	1008
3	rs4392412	T	G	0.3125	1008
3	rs985371	A	G	0.3125	1008
3	rs985370	A	G	0.3125	1008
3	rs985369	C	T	0.3125	1008
3	rs985368	C	T	0.3125	1008
3	rs985367	G	T	0.3125	1008
3	rs6794890	A	C	0.319444	1008
3	rs11924284	C	A	0.3125	1008
3	rs2202494	A	G	0.319444	1008
3	rs2202493	G	A	0.3125	1008
3	rs34119596	T	C	0.3125	1008
3	rs35562917	T	C	0.314484	1008
3	rs11926493	C	T	0.310516	1008
3	rs11915145	T	C	0.310516	1008
3	rs6445356	T	G	0.320437	1008
3	rs6786839	A	C	0.318452	1008
3	rs12054371	C	T	0.311508	1008
3	rs1505599	A	C	0.319444	1008
3	rs1532862	C	G	0.627976	1008
3	rs1505598	C	G	0.320437	1008
3	rs4616634	A	G	0.320437	1008
3	rs17069000	C	A	0.0605159	1008
3	rs12053954	T	C	0.322421	1008
3	rs9828005	T	C	0.322421	1008
3	rs2221477	A	G	0.322421	1008
3	rs17069004	A	G	0.0119048	1008
3	rs1039631	G	A	0.281746	1008
3	rs11130944	T	C	0.325397	1008
3	rs142774734	C	A	0.00396825	1008
3	rs1027764	T	G	0.275794	1008
3	rs76338321	C	T	0.106151	1008
3	rs1505595	C	T	0.271825	1008
3	rs7653698	A	T	0.280754	1008
3	rs4688173	T	C	0.978175	1008
3	rs9837015	T	C	0.39881	1008
3	rs6445357	T	C	0.503968	1008
3	rs13315607	G	C	0.0843254	1008
3	rs9856025	A	G	0.366071	1008
3	rs117462958	A	T	0.0882937	1008
3	rs4254650	A	G	0.0882937	1008
3	rs4254651	A	G	0.0882937	1008
3	rs905940	T	C	0.474206	1008
3	rs17399296	T	C	0.00793651	1008
3	rs1394900	T	C	0.0873016	1008
3	rs139373890	C	T	0.0882937	1008
3	rs1983108	T	C	0.0863095	1008
3	rs17069039	G	A	0.217262	1008
3	rs1983109	A	G	0.470238	1008
3	rs6774741	A	G	0.0595238	1008
3	rs35525691	A	G	0.359127	1008
3	rs13080232	G	T	0.411706	1008
3	rs6803000	G	A	0.0525794	1008
3	rs6767224	T	C	0.412698	1008
3	rs949552	C	T	0.412698	1008
3	rs949553	G	A	0.359127	1008
3	rs76096631	T	A	0.0882937	1008
3	rs13097916	G	A	0.0585317	1008
3	rs75257955	G	A	0.0882937	1008
3	rs80115418	G	A	0.0535714	1008
3	rs59404179	A	G	0.0535714	1008
3	rs62250768	A	T	0.138889	1008
3	rs9853338	G	A	0.409722	1008
3	rs73118749	G	T	0.270833	1008
3	rs6762720	T	C	0.463294	1008
3	rs61673366	T	C	0.0535714	1008
3	rs9853961	G	C	0.409722	1008
3	rs6765670	T	C	0.47123	1008
3	rs79464977	A	G	0.0535714	1008
3	rs62250769	A	G	0.138889	1008
3	rs117510313	G	C	0.0535714	1008
3	rs78938882	A	T	0.0535714	1008
3	rs13095412	T	A	0.409722	1008
3	rs58459957	C	T	0.409722	1008
3	rs75701613	G	C	0.270833	1008
3	rs73118751	T	A	0.270833	1008
3	rs73118752	C	A	0.186508	1008
3	rs78808243	T	C	0.0119048	1008
3	rs4277682	T	A	0.0505952	1008
3	rs4373058	A	T	0.0535714	1008
3	rs4302377	G	T	0.0545635	1008
3	rs6414558	C	T	0.465278	1008
3	rs62250771	G	A	0.0505952	1008
3	rs6445360	G	A	0.465278	1008
3	rs11712528	G	A	0.411706	1008
3	rs6763576	G	C	0.464286	1008
3	rs11713383	C	T	0.410714	1008
3	rs62250772	A	G	0.410714	1008
3	rs34678573	G	A	0.00793651	1008
3	rs11714536	C	T	0.410714	1008
3	rs13064697	C	T	0.464286	1008
3	rs58570446	G	A	0.410714	1008
3	rs73118763	A	T	0.188492	1008
3	rs6445361	T	G	0.410714	1008
3	rs12635857	C	T	0.463294	1008
3	rs12638653	T	C	0.409722	1008
3	rs4688415	T	C	0.47123	1008
3	rs73118766	G	A	0.269841	1008
3	rs61441722	G	T	0.409722	1008
3	rs28559285	A	G	0.00793651	1008
3	rs77324103	C	T	0.0535714	1008
3	rs36102984	A	T	0.407738	1008
3	rs78059233	A	G	0.0257937	1008
3	rs11711276	A	G	0.269841	1008
3	rs4328796	T	C	0.0535714	1008
3	rs4130621	A	T	0.407738	1008
3	rs4130620	G	A	0.0535714	1008
3	rs57854852	G	C	0.0535714	1008
3	rs35419075	G	A	0.00793651	1008
3	rs11721275	C	T	0.46131	1008
3	rs7618831	C	T	0.46131	1008
3	rs78023178	G	A	0.0882937	1008
3	rs143715507	T	C	0.0248016	1008
3	rs62250776	G	A	0.407738	1008
3	rs61648237	C	T	0.40873	1008
3	rs142291583	C	A	0.0218254	1008
3	rs78751415	C	A	0.0535714	1008
3	rs78591949	G	A	0.0902778	1008
3	rs11130945	G	C	0.412698	1008
3	rs11719997	C	T	0.46627	1008
3	rs11712941	A	C	0.412698	1008
3	rs57109493	C	A	0.412698	1008
3	rs28709102	G	C	0.00892857	1008
3	rs6445362	C	T	0.41369	1008
3	rs6445363	T	C	0.43254	1008
3	rs11707502	C	T	0.41369	1008
3	rs6809477	C	A	0.488095	1008
3	rs1390435	G	C	0.470238	1008
3	rs1390436	T	C	0.489087	1008
3	rs1390437	C	T	0.41369	1008
3	rs13316611	G	T	0.0724206	1008
3	rs12634457	T	C	0.271825	1008
3	rs35388448	C	T	0.41369	1008
3	rs62250820	G	C	0.41369	1008
3	rs72624890	C	T	0.047619	1008
3	rs76238061	A	C	0.0912698	1008
3	rs9833581	C	G	0.0188492	1008
3	rs1390438	A	G	0.41369	1008
3	rs1390439	A	G	0.41369	1008
3	rs17399554	G	A	0.0744048	1008
3	rs11923419	A	G	0.41369	1008
3	rs35502031	C	T	0.0188492	1008
3	rs11917016	C	T	0.489087	1008
3	rs62250822	G	T	0.41369	1008
3	rs11709387	C	T	0.421627	1008
3	rs11709528	G	T	0.421627	1008
3	rs6809554	A	G	0.491071	1008
3	rs59638000	C	T	0.284722	1008
3	rs77205451	A	G	0.0585317	1008
3	rs17069107	A	G	0.421627	1008
3	rs7620128	C	A	0.0585317	1008
3	rs7642139	A	C	0.0585317	1008
3	rs56961480	G	A	0.421627	1008
3	rs17069108	C	A	0.0585317	1008
3	rs6774598	G	A	0.0585317	1008
3	rs73120748	G	A	0.420635	1008
3	rs77196456	A	G	0.0664683	1008
3	rs9847530	G	T	0.0585317	1008
3	rs1565982	T	C	0.47123	1008
3	rs10514720	T	C	0.136905	1008
3	rs10510899	C	T	0.405754	1008
3	rs372332252	T	C	0.0585317	1008
3	rs62250834	C	T	0.411706	1008
3	rs6794705	C	T	0.411706	1008
3	rs1505591	T	C	0.411706	1008
3	rs1472772	C	A	0.411706	1008
3	rs79311150	A	G	0.0585317	1008
3	rs144252485	T	C	0.0585317	1008
3	rs6445364	T	C	0.477183	1008
3	rs11709292	C	T	0.409722	1008
3	rs2029848	A	G	0.410714	1008
3	rs149847031	T	C	0.0585317	1008
3	rs144913321	T	G	0.0585317	1008
3	rs62250835	C	A	0.411706	1008
3	rs1847729	A	G	0.478175	1008
3	rs6445365	G	T	0.469246	1008
3	rs117818858	A	G	0.0119048	1008
3	rs7641142	C	T	0.470238	1008
3	rs76106848	A	C	0.014881	1008
3	rs114819259	C	G	0.0376984	1008
3	rs9856907	C	T	0.0386905	1008
3	rs76404202	A	G	0.124008	1008
3	rs1874386	G	C	0.492063	1008
3	rs1874387	C	A	0.0625	1008
3	rs6806910	C	T	0.111111	1008
3	rs77261281	C	T	0.0615079	1008
3	rs117537091	T	C	0.0615079	1008
3	rs6445367	T	C	0.590278	1008
3	rs78814248	G	T	0.0615079	1008
3	rs117584700	C	T	0.0615079	1008
3	rs9877629	A	T	0.53373	1008
3	rs115920958	A	G	0.126984	1008
3	rs13327491	A	G	0.527778	1008
3	rs11921681	C	T	0.463294	1008
3	rs6765497	G	A	0.527778	1008
3	rs117663212	A	C	0.0625	1008
3	rs6789796	A	G	0.527778	1008
3	rs112731392	T	C	0.213294	1008
3	rs6778298	T	C	0.527778	1008
3	rs6790003	A	G	0.527778	1008
3	rs11922802	G	C	0.126984	1008
3	rs11718367	T	G	0.527778	1008
3	rs28555359	G	A	0.521825	1008
3	rs9813144	A	G	0.654762	1008
3	rs138894249	A	G	0.0287698	1008
3	rs9851094	C	G	0.0634921	1008
3	rs9871003	T	C	0.527778	1008
3	rs9855104	C	G	0.654762	1008
3	rs1876092	T	C	0.655754	1008
3	rs1876091	A	G	0.654762	1008
3	rs62251871	G	T	0.186508	1008
3	rs6445368	A	C	0.733135	1008
3	rs74724027	G	A	0.0188492	1008
3	rs62251872	T	C	0.1875	1008
3	rs75252731	G	A	0.0625	1008
3	rs2367901	G	A	0.584325	1008
3	rs117688306	G	T	0.0625	1008
3	rs147008152	T	C	0.0753968	1008
3	rs59168516	T	G	0.459325	1008
3	rs59923617	G	C	0.459325	1008
3	rs6782308	A	G	0.464286	1008
3	rs13060742	T	C	0.399802	1008
3	rs117430980	C	T	0.0555556	1008
3	rs80117098	C	T	0.0625	1008
3	rs11710939	A	G	0.458333	1008
3	rs78562621	C	T	0.0625	1008
3	rs79425913	A	T	0.207341	1008
3	rs13093407	C	T	0.395833	1008
3	rs13094073	G	A	0.188492	1008
3	rs192286104	C	A	0.014881	1008
3	rs184015689	A	T	0.014881	1008
3	rs11720009	C	A	0.397817	1008
3	rs6768430	G	A	0.395833	1008
3	rs11712146	A	G	0.395833	1008
3	rs75102497	T	C	0.0625	1008
3	rs116942952	A	G	0.0625	1008
3	rs6445369	A	C	0.454365	1008
3	rs79942099	G	A	0.200397	1008
3	rs6796371	A	T	0.389881	1008
3	rs6796563	A	C	0.458333	1008
3	rs6774940	G	A	0.390873	1008
3	rs59256246	G	A	0.201389	1008
3	rs13078714	A	C	0.389881	1008
3	rs147366758	G	C	0.0138889	1008
3	rs35997641	T	A	0.078373	1008
3	rs7646965	A	G	0.189484	1008
3	rs7627288	C	T	0.249008	1008
3	rs34979903	C	T	0.078373	1008
3	rs11710709	A	G	0.186508	1008
3	rs4688416	C	T	0.191468	1008
3	rs117542003	A	T	0.0625	1008
3	rs35949509	G	T	0.1875	1008
3	rs3210560	C	T	0.625	1008
3	rs6445370	G	T	0.90377	1008
3	rs144579203	C	T	0.015873	1008
3	rs6777108	C	T	0.194444	1008
3	rs905941	A	G	0.39881	1008
3	rs151313165	C	T	0.0704365	1008
3	rs6445371	A	G	0.39881	1008
3	rs117927168	C	T	0.0704365	1008
3	rs6445372	T	C	0.39881	1008
3	rs35145025	T	C	0.189484	1008
3	rs6445373	A	G	0.39881	1008
3	rs6445374	C	G	0.392857	1008
3	rs78386217	C	T	0.0664683	1008
3	rs74987149	C	T	0.0704365	1008
3	rs7651923	A	G	0.124008	1008
3	rs11923201	T	C	0.391865	1008
3	rs114955803	G	A	0.0704365	1008
3	rs79304275	A	C	0.0704365	1008
3	rs56184983	C	T	0.102183	1008
3	rs1874388	T	A	0.769841	1008
3	rs75658173	G	T	0.200397	1008
3	rs17069146	A	G	0.119048	1008
3	rs11130948	G	A	0.381944	1008
3	rs10510900	C	A	0.381944	1008
3	rs76385371	G	T	0.00297619	1008
3	rs117187387	G	A	0.0704365	1008
3	rs55760413	A	G	0.0704365	1008
3	rs13100757	T	A	0.386905	1008
3	rs17069159	C	G	0.186508	1008
3	rs1566970	C	T	0.64881	1008
3	rs62251879	A	C	0.1875	1008
3	rs13083067	C	T	0.386905	1008
3	rs35729945	G	C	0.390873	1008
3	rs12492432	T	C	0.772817	1008
3	rs6445375	A	G	0.659722	1008
3	rs6445376	T	C	0.587302	1008
3	rs6445377	T	G	0.585317	1008
3	rs80089419	G	C	0.0863095	1008
3	rs7646765	T	C	0.584325	1008
3	rs7635461	G	A	0.584325	1008
3	rs1505593	G	A	0.468254	1008
3	rs11716473	T	G	0.149802	1008
3	rs11929560	A	G	0.656746	1008
3	rs11130949	T	C	0.584325	1008
3	rs11130950	A	T	0.159722	1008
3	rs6796928	C	A	0.584325	1008
3	rs6809427	T	C	0.584325	1008
3	rs6797179	G	T	0.584325	1008
3	rs6797183	G	C	0.656746	1008
3	rs6797105	C	T	0.584325	1008
3	rs80283019	A	T	0.0724206	1008
3	rs903742	T	C	0.584325	1008
3	rs903743	C	G	0.160714	1008
3	rs903744	A	G	0.584325	1008
3	rs1505594	G	A	0.584325	1008
3	rs903745	C	T	0.584325	1008
3	rs903747	C	T	0.159722	1008
3	rs78807793	C	T	0.0704365	1008
3	rs77640931	G	C	0.0704365	1008
3	rs751191	G	T	0.58631	1008
3	rs78247959	A	G	0.0873016	1008
3	rs751190	G	A	0.58631	1008
3	rs751189	T	C	0.584325	1008
3	rs751188	G	A	0.468254	1008
3	rs75253167	G	A	0.21627	1008
3	rs6779172	A	G	0.585317	1008
3	rs35720905	G	A	0.0585317	1008
3	rs6803609	C	G	0.585317	1008
3	rs964902	G	A	0.527778	1008
3	rs79121190	G	A	0.0714286	1008
3	rs13076701	G	A	0.205357	1008
3	rs77873194	G	A	0.0674603	1008
3	rs77202010	A	G	0.0724206	1008
3	rs6780060	A	T	0.707341	1008
3	rs6782591	A	G	0.289683	1008
3	rs13100017	T	C	0.479167	1008
3	rs6807403	G	T	0.0178571	1008
3	rs78424064	C	T	0.0178571	1008
3	rs77299462	C	T	0.0178571	1008
3	rs7609960	C	T	0.744048	1008
3	rs75780433	C	T	0.0178571	1008
3	rs74812084	C	T	0.0178571	1008
3	rs78319540	T	C	0.0178571	1008
3	rs75258760	C	T	0.0178571	1008
3	rs80304372	T	C	0.0119048	1008
3	rs58805118	A	G	0.146825	1008
3	rs75695393	G	C	0.0178571	1008
3	rs77075400	A	T	0.110119	1008
3	rs73126516	G	A	0.145833	1008
3	rs13075831	C	T	0.122024	1008
3	rs13076178	G	A	0.122024	1008
3	rs140197493	T	C	0.0625	1008
3	rs11130951	A	G	0.755952	1008
3	rs13086496	A	G	0.755952	1008
3	rs56402655	G	A	0.266865	1008
3	rs2135220	C	T	0.75496	1008
3	rs2135221	G	A	0.736111	1008
3	rs2367837	G	A	0.756944	1008
3	rs1908621	T	C	0.75496	1008
3	rs138534912	C	G	0.0238095	1008
3	rs75797832	T	C	0.269841	1008
3	rs1472335	T	C	0.634921	1008
3	rs78752741	C	T	0.0188492	1008
3	rs1472336	A	G	0.633929	1008
3	rs117282167	A	G	0.0188492	1008
3	rs11130952	A	G	0.633929	1008
3	rs13085180	T	C	0.615079	1008
3	rs7643439	A	G	0.75496	1008
3	rs75563678	C	T	0.0188492	1008
3	rs6799742	A	G	0.121032	1008
3	rs73111374	G	A	0.146825	1008
3	rs78392689	A	G	0.0218254	1008
3	rs74791119	A	G	0.0218254	1008
3	rs7624978	G	T	0.849206	1008
3	rs11707081	T	C	0.615079	1008
3	rs11707882	T	G	0.340278	1008
3	rs11711521	A	G	0.615079	1008
3	rs13091569	A	C	0.128968	1008
3	rs79201098	A	C	0.0327381	1008
3	rs35141110	G	A	0.615079	1008
3	rs7633371	C	G	0.637897	1008
3	rs147399539	C	G	0.0228175	1008
3	rs148491590	C	T	0.0228175	1008
3	rs568927044	C	A	0.0228175	1008
3	rs4293697	C	T	0.615079	1008
3	rs143707225	C	T	0.00198413	1008
3	rs140590989	T	C	0.0228175	1008
3	rs145894339	T	A	0.272817	1008
3	rs200008571	C	T	0.0228175	1008
3	rs142745075	T	C	0.272817	1008
3	rs147416217	C	G	0.0277778	1008
3	rs148721637	C	T	0.0228175	1008
3	rs201336785	G	A	0.0238095	1008
3	rs200241854	G	A	0.0238095	1008
3	rs141836564	G	A	0.271825	1008
3	rs138653044	G	C	0.0228175	1008
3	rs199499881	T	G	0.0228175	1008
3	rs200780382	T	C	0.0228175	1008
3	rs199883409	A	T	0.0228175	1008
3	rs191579841	T	C	0.0228175	1008
3	rs147772411	A	G	0.0228175	1008
3	rs138664805	A	G	0.0228175	1008
3	rs17069190	G	A	0.189484	1008
3	rs117877862	C	G	0.0228175	1008
3	rs117246219	A	G	0.0228175	1008
3	rs17652804	C	T	0.128968	1008
3	rs11923039	A	T	0.613095	1008
3	rs3796379	G	A	0.0238095	1008
3	rs4688174	A	G	0.152778	1008
3	rs7642137	G	C	0.613095	1008
3	rs17652900	G	T	0.127976	1008
3	rs1158143	T	C	0.765873	1008
3	rs78653428	A	G	0.0248016	1008
3	rs1158144	T	C	0.127976	1008
3	rs56172883	C	T	0.189484	1008
3	rs78960423	G	C	0.0426587	1008
3	rs34924002	G	C	0.127976	1008
3	rs2172950	C	G	0.127976	1008
3	rs1565983	T	C	0.151786	1008
3	rs10510909	C	T	0.151786	1008
3	rs77920141	C	A	0.0238095	1008
3	rs13082882	C	T	0.127976	1008
3	rs17069202	T	C	0.109127	1008
3	rs1908619	G	C	0.272817	1008
3	rs71298671	G	C	0.126984	1008
3	rs117329586	A	G	0.0238095	1008
3	rs78072953	C	A	0.272817	1008
3	rs17698642	G	C	0.126984	1008
3	rs17698667	G	A	0.151786	1008
3	rs17069212	C	T	0.272817	1008
3	rs11130954	A	G	0.34127	1008
3	rs17069221	C	A	0.108135	1008
3	rs4688418	A	T	0.150794	1008
3	rs75047175	A	G	0.0238095	1008
3	rs13101201	A	C	0.127976	1008
3	rs75098699	G	A	0.0238095	1008
3	rs13081873	T	G	0.150794	1008
3	rs13059251	A	G	0.150794	1008
3	rs13064166	G	A	0.126984	1008
3	rs924067	T	C	0.859127	1008
3	rs7653410	T	C	0.339286	1008
3	rs4688175	G	A	0.150794	1008
3	rs4688176	G	C	0.150794	1008
3	rs4688419	T	C	0.150794	1008
3	rs34568643	T	C	0.150794	1008
3	rs34395704	A	G	0.150794	1008
3	rs62251916	G	A	0.190476	1008
3	rs76645399	G	T	0.0238095	1008
3	rs13070974	G	T	0.150794	1008
3	rs12487115	A	C	0.150794	1008
3	rs1495912	T	C	0.615079	1008
3	rs12496997	T	A	0.150794	1008
3	rs12497032	T	G	0.126984	1008
3	rs12487866	A	T	0.150794	1008
3	rs12494382	G	A	0.150794	1008
3	rs74595022	C	T	0.0238095	1008
3	rs13076124	G	A	0.126984	1008
3	rs80280490	C	T	0.0238095	1008
3	rs77298115	C	T	0.0238095	1008
3	rs1039078	C	T	0.126984	1008
3	rs17069229	A	C	0.109127	1008
3	rs7621470	T	A	0.109127	1008
3	rs76023110	T	A	0.274802	1008
3	rs6445380	C	G	0.859127	1008
3	rs7631976	A	G	0.615079	1008
3	rs7612738	G	T	0.765873	1008
3	rs7634688	A	G	0.615079	1008
3	rs75263136	T	C	0.0357143	1008
3	rs1565984	A	T	0.126984	1008
3	rs2023342	G	A	0.126984	1008
3	rs111989766	A	G	0.232143	1008
3	rs143906150	C	T	0.0248016	1008
3	rs117429637	A	G	0.0248016	1008
3	rs59205171	C	G	0.126984	1008
3	rs149673440	T	G	0.0248016	1008
3	rs114602586	C	T	0.0248016	1008
3	rs7631171	T	C	0.767857	1008
3	rs117825315	G	C	0.0248016	1008
3	rs1390440	T	C	0.767857	1008
3	rs2367902	T	A	0.126984	1008
3	rs11918391	A	G	0.127976	1008
3	rs77011388	A	C	0.0248016	1008
3	rs57335775	T	C	0.127976	1008
3	rs13066470	T	C	0.12996	1008
3	rs11718760	C	A	0.189484	1008
3	rs17069253	T	A	0.108135	1008
3	rs11712074	A	G	0.616071	1008
3	rs7626892	T	C	0.507937	1008
3	rs73111396	T	C	0.108135	1008
3	rs138900751	A	G	0.106151	1008
3	rs6771435	C	T	0.506944	1008
3	rs12186018	A	T	0.232143	1008
3	rs11130955	C	T	0.765873	1008
3	rs62251939	C	T	0.093254	1008
3	rs1390441	T	A	0.765873	1008
3	rs142322925	C	T	0.0238095	1008
3	rs78766719	T	C	0.0565476	1008
3	rs140489843	G	T	0.0208333	1008
3	rs11718390	C	T	0.764881	1008
3	rs74351580	A	G	0.0238095	1008
3	rs7429638	C	G	0.764881	1008
3	rs79314931	C	T	0.0238095	1008
3	rs6795326	T	C	0.126984	1008
3	rs6784922	C	T	0.764881	1008
3	rs6809049	A	T	0.125992	1008
3	rs6785295	G	A	0.125992	1008
3	rs17069264	A	G	0.093254	1008
3	rs6798144	T	C	0.614087	1008
3	rs73113203	T	C	0.107143	1008
3	rs13076773	T	A	0.125992	1008
3	rs73113205	G	T	0.106151	1008
3	rs79320174	C	T	0.0238095	1008
3	rs56168966	C	T	0.0376984	1008
3	rs2201582	G	A	0.637897	1008
3	rs1390442	T	C	0.709325	1008
3	rs11707243	G	A	0.190476	1008
3	rs6808984	G	A	0.616071	1008
3	rs6808827	C	T	0.506944	1008
3	rs6809176	G	A	0.856151	1008
3	rs6764278	C	T	0.718254	1008
3	rs58110875	C	A	0.0416667	1008
3	rs118036907	C	T	0.0248016	1008
3	rs961219	C	T	0.270833	1008
3	rs4018981	G	C	0.200397	1008
3	rs139232541	A	G	0.0416667	1008
3	rs150013915	G	A	0.0248016	1008
3	rs4688422	T	C	0.705357	1008
3	rs4583650	T	C	0.271825	1008
3	rs4640553	G	A	0.271825	1008
3	rs62251940	T	C	0.200397	1008
3	rs1390443	G	A	0.731151	1008
3	rs6777638	C	G	0.0674603	1008
3	rs4688423	A	G	0.68254	1008
3	rs11920683	T	C	0.53869	1008
3	rs4499589	A	G	0.0327381	1008
3	rs6780917	C	T	0.889881	1008
3	rs7629447	C	T	0.697421	1008
3	rs57985211	C	T	0.16369	1008
3	rs7651717	A	G	0.460317	1008
3	rs9849711	T	C	0.77381	1008
3	rs13082229	A	C	0.0287698	1008
3	rs56251231	A	G	0.0753968	1008
3	rs13083429	C	A	0.0287698	1008
3	rs35583240	G	A	0.172619	1008
3	rs9835152	G	A	0.0863095	1008
3	rs145829583	C	T	0.286706	1008
3	rs9835313	G	A	0.184524	1008
3	rs6785678	T	C	0.172619	1008
3	rs35914199	G	C	0.172619	1008
3	rs6785901	T	C	0.172619	1008
3	rs6797493	A	G	0.767857	1008
3	rs6797570	A	C	0.801587	1008
3	rs6776089	C	G	0.0287698	1008
3	rs6789160	T	C	0.167659	1008
3	rs12108177	A	G	0.100198	1008
3	rs56237394	G	A	0.136905	1008
3	rs6414560	G	A	0.752976	1008
3	rs6783328	G	C	0.279762	1008
3	rs11916290	A	G	0.277778	1008
3	rs117610813	T	C	0.078373	1008
3	rs11928264	T	C	0.277778	1008
3	rs13099006	T	A	0.277778	1008
3	rs80344869	C	T	0.0535714	1008
3	rs7638667	G	A	0.272817	1008
3	rs6769715	A	G	0.276786	1008
3	rs6772233	A	G	0.277778	1008
3	rs57160532	T	C	0.277778	1008
3	rs36055318	C	T	0.276786	1008
3	rs35000334	C	T	0.277778	1008
3	rs113160290	C	T	0.113095	1008
3	rs34112432	C	G	0.0525794	1008
3	rs62251945	G	A	0.166667	1008
3	rs36112709	A	G	0.272817	1008
3	rs143101134	T	C	0.0535714	1008
3	rs6804064	C	T	0.272817	1008
3	rs151279256	C	A	0.272817	1008
3	rs62251947	G	A	0.113095	1008
3	rs146138353	T	G	0.0535714	1008
3	rs80017726	G	A	0.27381	1008
3	rs143285255	A	G	0.030754	1008
3	rs62251948	T	G	0.113095	1008
3	rs76928560	C	T	0.100198	1008
3	rs189860211	C	T	0.0347222	1008
3	rs6777280	T	C	0.439484	1008
3	rs62251949	C	T	0.111111	1008
3	rs1495908	C	T	0.4375	1008
3	rs9853844	G	A	0.10119	1008
3	rs73116970	T	C	0.111111	1008
3	rs28753876	A	T	0.100198	1008
3	rs77971189	A	G	0.0555556	1008
3	rs17069292	C	T	0.215278	1008
3	rs1874385	C	T	0.262897	1008
3	rs12185962	T	C	0.261905	1008
3	rs143743833	T	C	0.0426587	1008
3	rs9680958	C	T	0.261905	1008
3	rs35628498	G	C	0.262897	1008
3	rs35936299	T	C	0.262897	1008
3	rs17699346	G	C	0.267857	1008
3	rs182331899	G	A	0.0297619	1008
3	rs9681396	T	A	0.262897	1008
3	rs59946979	T	C	0.116071	1008
3	rs9809255	C	A	0.274802	1008
3	rs17653846	A	G	0.117063	1008
3	rs62251953	T	C	0.116071	1008
3	rs10510911	C	G	0.385913	1008
3	rs7623146	G	A	0.266865	1008
3	rs6801196	A	G	0.10119	1008
3	rs76962644	C	T	0.0525794	1008
3	rs13089453	C	A	0.266865	1008
3	rs6445381	G	T	0.266865	1008
3	rs2367903	T	C	0.383929	1008
3	rs115316514	C	T	0.266865	1008
3	rs149384293	A	G	0.267857	1008
3	rs73116998	C	T	0.267857	1008
3	rs1491582	T	C	0.383929	1008
3	rs9861260	A	T	0.10119	1008
3	rs73118904	G	A	0.266865	1008
3	rs73118906	C	A	0.266865	1008
3	rs17069309	C	T	0.0357143	1008
3	rs17699481	A	T	0.267857	1008
3	rs17069311	T	C	0.0357143	1008
3	rs7648213	G	A	0.268849	1008
3	rs7648238	G	A	0.268849	1008
3	rs77632801	C	T	0.0367063	1008
3	rs117745898	G	A	0.0297619	1008
3	rs78251403	T	A	0.0357143	1008
3	rs34844365	G	C	0.270833	1008
3	rs62253779	A	G	0.105159	1008
3	rs62253780	A	G	0.140873	1008
3	rs58176104	T	A	0.270833	1008
3	rs71298681	T	A	0.271825	1008
3	rs17069316	A	G	0.270833	1008
3	rs77873391	T	C	0.0654762	1008
3	rs6808879	T	A	0.270833	1008
3	rs6771863	A	T	0.271825	1008
3	rs6796613	C	G	0.271825	1008
3	rs62253782	T	C	0.140873	1008
3	rs4688177	A	T	0.71131	1008
3	rs144052222	G	A	0.0138889	1008
3	rs4688178	G	C	0.197421	1008
3	rs13071129	T	G	0.27381	1008
3	rs4688179	G	A	0.196429	1008
3	rs62253783	T	C	0.106151	1008
3	rs17069323	A	T	0.196429	1008
3	rs138248024	C	G	0.0357143	1008
3	rs13097701	A	G	0.710317	1008
3	rs13097862	A	G	0.270833	1008
3	rs13098165	C	T	0.270833	1008
3	rs140595952	C	T	0.030754	1008
3	rs112428516	T	C	0.109127	1008
3	rs62253789	G	T	0.106151	1008
3	rs73126932	C	T	0.270833	1008
3	rs73126935	G	A	0.270833	1008
3	rs62253790	C	A	0.106151	1008
3	rs62253791	T	A	0.106151	1008
3	rs17654077	A	G	0.271825	1008
3	rs77685219	C	G	0.0297619	1008
3	rs17069324	T	C	0.0416667	1008
3	rs7635168	T	G	0.419643	1008
3	rs150603349	C	T	0.00694444	1008
3	rs35294794	T	C	0.272817	1008
3	rs115862480	T	C	0.0416667	1008
3	rs115844106	A	G	0.0416667	1008
3	rs35287187	A	G	0.275794	1008
3	rs66472273	C	T	0.275794	1008
3	rs13094877	A	C	0.423611	1008
3	rs11720247	C	T	0.715278	1008
3	rs7610716	A	G	0.275794	1008
3	rs144409315	T	C	0.0853175	1008
3	rs6445382	A	G	0.275794	1008
3	rs6445383	C	T	0.275794	1008
3	rs9834660	T	G	0.10119	1008
3	rs117260548	C	T	0.0168651	1008
3	rs17069327	A	C	0.0416667	1008
3	rs56693078	C	G	0.274802	1008
3	rs17654189	T	A	0.274802	1008
3	rs60081765	G	C	0.106151	1008
3	rs17654237	C	A	0.275794	1008
3	rs13083105	C	A	0.275794	1008
3	rs144207812	C	G	0.0376984	1008
3	rs7631651	C	G	0.275794	1008
3	rs147771293	C	T	0.0257937	1008
3	rs74718212	G	T	0.0525794	1008
3	rs35317429	G	C	0.274802	1008
3	rs6802731	T	C	0.274802	1008
3	rs141800734	T	C	0.0138889	1008
3	rs144762703	T	C	0.00198413	1008
3	rs35059906	G	A	0.274802	1008
3	rs73126950	C	G	0.27381	1008
3	rs971576	T	G	0.717262	1008
3	rs971575	G	A	0.71627	1008
3	rs10510910	A	C	0.110119	1008
3	rs76721697	T	A	0.0406746	1008
3	rs149880978	A	G	0.0406746	1008
3	rs73126959	A	T	0.277778	1008
3	rs148650303	T	C	0.0406746	1008
3	rs73126960	G	A	0.140873	1008
3	rs62253793	T	A	0.107143	1008
3	rs117341033	G	A	0.0406746	1008
3	rs9859021	T	G	0.386905	1008
3	rs74886078	T	C	0.0734127	1008
3	rs118005903	A	T	0.0505952	1008
3	rs6445384	T	A	0.10119	1008
3	rs35330798	C	T	0.277778	1008
3	rs1221474	T	C	0.875992	1008
3	rs34496345	T	C	0.277778	1008
3	rs35937946	T	C	0.27877	1008
3	rs6799578	C	A	0.277778	1008
3	rs116980871	G	A	0.0376984	1008
3	rs115320340	A	G	0.0128968	1008
3	rs9823231	A	T	0.0992063	1008
3	rs34003604	A	G	0.277778	1008
3	rs73121206	T	C	0.197421	1008
3	rs73121208	G	T	0.197421	1008
3	rs13097987	C	A	0.276786	1008
3	rs1472338	T	C	0.75496	1008
3	rs13098167	C	G	0.277778	1008
3	rs13098181	C	T	0.276786	1008
3	rs1472337	A	G	0.753968	1008
3	rs117344839	A	C	0.0406746	1008
3	rs13072669	A	G	0.279762	1008
3	rs17699946	A	G	0.0238095	1008
3	rs17699988	T	C	0.107143	1008
3	rs9859821	G	A	0.102183	1008
3	rs62253795	G	C	0.106151	1008
3	rs13079632	G	T	0.277778	1008
3	rs17069352	C	T	0.0396825	1008
3	rs17700097	T	G	0.27877	1008
3	rs35966189	A	G	0.318452	1008
3	rs17069353	C	A	0.194444	1008
3	rs1491581	T	A	0.727183	1008
3	rs67608305	T	A	0.264881	1008
3	rs62253796	T	A	0.0962302	1008
3	rs73121225	C	T	0.276786	1008
3	rs1491583	T	C	0.276786	1008
3	rs17654700	G	A	0.277778	1008
3	rs9817573	T	C	0.722222	1008
3	rs189588737	G	A	0.014881	1008
3	rs7632676	C	G	0.276786	1008
3	rs67583610	G	A	0.276786	1008
3	rs67843878	G	A	0.276786	1008
3	rs35895541	C	G	0.276786	1008
3	rs34429968	C	T	0.276786	1008
3	rs1873565	A	C	0.72123	1008
3	rs62253798	C	G	0.107143	1008
3	rs10510908	C	T	0.275794	1008
3	rs12629765	C	A	0.00793651	1008
3	rs10510907	G	C	0.274802	1008
3	rs80059729	T	A	0.0138889	1008
3	rs73121247	G	A	0.00793651	1008
3	rs17069362	C	T	0.0406746	1008
3	rs35303907	T	A	0.27381	1008
3	rs1565549	C	A	0.72123	1008
3	rs1565550	T	G	0.72123	1008
3	rs75248768	C	T	0.0406746	1008
3	rs6804524	A	G	0.315476	1008
3	rs1388427	A	C	0.0505952	1008
3	rs7643440	T	A	0.274802	1008
3	rs7643625	T	C	0.274802	1008
3	rs7609759	A	G	0.274802	1008
3	rs7609841	A	G	0.274802	1008
3	rs17700493	C	T	0.315476	1008
3	rs66535660	T	C	0.274802	1008
3	rs17069369	G	T	0.103175	1008
3	rs17654983	A	G	0.315476	1008
3	rs11919532	C	T	0.315476	1008
3	rs17716954	C	A	0.274802	1008
3	rs57059011	G	A	0.0386905	1008
3	rs12639392	A	C	0.0406746	1008
3	rs12639394	A	T	0.0406746	1008
3	rs6803226	A	C	0.274802	1008
3	rs6792164	T	C	0.274802	1008
3	rs12634713	C	T	0.0406746	1008
3	rs12629476	A	C	0.0406746	1008
3	rs7650014	A	G	0.274802	1008
3	rs17069372	G	A	0.104167	1008
3	rs140149128	C	T	0.0585317	1008
3	rs17069376	T	G	0.0267857	1008
3	rs117809738	G	T	0.0257937	1008
3	rs12630900	C	T	0.0267857	1008
3	rs1907558	T	C	0.889881	1008
3	rs2201103	T	C	0.639881	1008
3	rs147904765	T	G	0.0267857	1008
3	rs72875177	A	G	0.030754	1008
3	rs117696609	T	G	0.0128968	1008
3	rs72875180	T	A	0.030754	1008
3	rs72875185	G	T	0.030754	1008
3	rs10510906	A	G	0.030754	1008
3	rs79256030	C	T	0.030754	1008
3	rs56136214	G	C	0.263889	1008
3	rs17069403	A	C	0.030754	1008
3	rs115290692	A	G	0.0257937	1008
3	rs73120859	C	T	0.130952	1008
3	rs4688424	A	G	0.628968	1008
3	rs150562126	C	A	0.0119048	1008
3	rs1352825	T	C	0.0238095	1008
3	rs192091482	G	A	0.00297619	1008
3	rs2637985	A	C	0.649802	1008
3	rs79835711	G	C	0.0248016	1008
3	rs9819492	A	G	0.119048	1008
3	rs17069415	G	A	0.0248016	1008
3	rs9862417	C	T	0.467262	1008
3	rs183933985	G	T	0.0357143	1008
3	rs6762506	C	G	0.143849	1008
3	rs11927676	G	C	0.467262	1008
3	rs76964963	C	T	0.237103	1008
3	rs12637181	C	T	0.0238095	1008
3	rs72499057	G	A	0.0208333	1008
3	rs79219002	T	C	0.0367063	1008
3	rs9842724	T	C	0.613095	1008
3	rs3821898	T	G	0.0248016	1008
3	rs12632452	C	T	0.0248016	1008
3	rs7646324	T	C	0.143849	1008
3	rs114119256	C	T	0.0188492	1008
3	rs2130990	G	A	0.465278	1008
3	rs7614311	A	C	0.145833	1008
3	rs116905352	A	G	0.0128968	1008
3	rs62253802	G	C	0.12996	1008
3	rs78593053	G	A	0.0208333	1008
3	rs73120888	C	T	0.0188492	1008
3	rs2291533	G	C	0.145833	1008
3	rs2678351	C	T	0.142857	1008
3	rs188302067	G	A	0.0168651	1008
3	rs2087704	G	T	0.147817	1008
3	rs2637983	G	A	0.147817	1008
3	rs12636035	C	T	0.0575397	1008
3	rs112095936	C	T	0.00297619	1008
3	rs2678352	T	C	0.141865	1008
3	rs73120894	T	C	0.240079	1008
3	rs139222080	A	G	0.0257937	1008
3	rs13059603	G	A	0.638889	1008
3	rs77633829	A	G	0.0803571	1008
3	rs73120898	G	A	0.146825	1008
3	rs73120900	A	G	0.238095	1008
3	rs832186	A	G	0.131944	1008
3	rs113386200	T	C	0.380952	1008
3	rs832187	C	T	0.468254	1008
3	rs115622859	C	A	0.0248016	1008
3	rs150276210	G	A	0.0277778	1008
3	rs146867455	T	C	0.0277778	1008
3	rs832188	T	C	0.641865	1008
3	rs832189	T	C	0.640873	1008
3	rs57112859	A	T	0.145833	1008
3	rs111234932	C	T	0.140873	1008
3	rs832190	C	T	0.470238	1008
3	rs79872375	T	C	0.0565476	1008
3	rs60505027	T	A	0.145833	1008
3	rs77305421	T	C	0.0248016	1008
3	rs9848808	C	T	0.121032	1008
3	rs56329572	G	A	0.139881	1008
3	rs2276863	C	A	0.140873	1008
3	rs367778000	G	C	0.0198413	1008
3	rs3733121	C	G	0.139881	1008
3	rs832192	T	C	0.641865	1008
3	rs74835545	T	C	0.125992	1008
3	rs832193	C	T	0.638889	1008
3	rs12631045	T	C	0.167659	1008
3	rs3774702	G	A	0.167659	1008
3	rs832194	G	A	0.641865	1008
3	rs114589134	A	G	0.0238095	1008
3	rs58473894	G	C	0.167659	1008
3	rs6776209	G	C	0.142857	1008
3	rs73130534	A	G	0.140873	1008
3	rs3774703	G	T	0.0128968	1008
3	rs854622	A	G	0.477183	1008
3	rs56263032	G	A	0.138889	1008
3	rs832195	T	C	0.497024	1008
3	rs832199	A	G	0.639881	1008
3	rs704374	C	T	0.639881	1008
3	rs56126667	A	G	0.139881	1008
3	rs704373	A	G	0.503968	1008
3	rs704372	T	C	0.62004	1008
3	rs704371	G	A	0.62004	1008
3	rs704370	A	G	0.47619	1008
3	rs704369	G	A	0.475198	1008
3	rs704368	C	T	0.47619	1008
3	rs73130544	G	A	0.139881	1008
3	rs704367	A	C	0.47619	1008
3	rs832198	T	G	0.145833	1008
3	rs67944903	A	T	0.143849	1008
3	rs704366	A	G	0.646825	1008
3	rs117386017	G	T	0.0277778	1008
3	rs144076721	A	G	0.0109127	1008
3	rs143043202	G	A	0.0277778	1008
3	rs113721523	C	T	0.233135	1008
3	rs704364	A	G	0.505952	1008
3	rs704362	G	A	0.641865	1008
3	rs3774708	A	C	0.139881	1008
3	rs3774709	T	C	0.143849	1008
3	rs148877217	T	G	0.0327381	1008
3	rs704361	T	G	0.643849	1008
3	rs832197	C	T	0.47619	1008
3	rs704360	A	G	0.643849	1008
3	rs193046910	C	T	0.015873	1008
3	rs864975	T	C	0.643849	1008
3	rs3821900	T	G	0.0248016	1008
3	rs73130565	T	C	0.139881	1008
3	rs56293138	G	C	0.499008	1008
3	rs113269108	T	C	0.138889	1008
3	rs9882884	A	G	0.52877	1008
3	rs73130576	T	C	0.141865	1008
3	rs73117036	G	C	0.142857	1008
3	rs6806547	G	T	0.742063	1008
3	rs146362060	T	C	0.0248016	1008
3	rs55917937	A	C	0.271825	1008
3	rs57766205	G	C	0.144841	1008
3	rs73117042	T	C	0.142857	1008
3	rs2292662	C	T	0.382937	1008
3	rs6785040	T	C	0.382937	1008
3	rs75741290	C	T	0.0238095	1008
3	rs7627690	C	A	0.527778	1008
3	rs6809100	A	G	0.142857	1008
3	rs146780708	T	A	0.0248016	1008
3	rs6770864	G	A	0.357143	1008
3	rs6798742	A	G	0.555556	1008
3	rs58676857	G	A	0.145833	1008
3	rs78958480	T	A	0.0456349	1008
3	rs77052397	G	T	0.136905	1008
3	rs79596396	C	T	0.0843254	1008
3	rs77242762	G	A	0.136905	1008
3	rs73117045	A	G	0.00297619	1008
3	rs73117047	G	A	0.00297619	1008
3	rs118060557	G	A	0.0337302	1008
3	rs117798250	A	G	0.031746	1008
3	rs66818634	G	A	0.00694444	1008
3	rs66490742	G	A	0.00694444	1008
3	rs78322359	C	G	0.137897	1008
3	rs59971314	G	C	0.389881	1008
3	rs6809474	T	C	0.5625	1008
3	rs181078714	C	T	0.0198413	1008
3	rs73117057	A	G	0.00297619	1008
3	rs73117059	A	G	0.00694444	1008
3	rs116454812	A	G	0.137897	1008
3	rs56165216	C	T	0.144841	1008
3	rs74279533	T	A	0.0605159	1008
3	rs3774712	A	G	0.137897	1008
3	rs3774713	G	C	0.561508	1008
3	rs3821901	T	C	0.0257937	1008
3	rs3774714	A	G	0.150794	1008
3	rs3774715	T	C	0.152778	1008
3	rs147262964	G	A	0.00297619	1008
3	rs17069507	A	G	0.274802	1008
3	rs3910534	A	T	0.14881	1008
3	rs73117066	A	G	0.150794	1008
3	rs117931303	C	T	0.0248016	1008
3	rs7615475	G	A	0.541667	1008
3	rs2056114	G	A	0.998016	1008
3	rs6796317	A	G	0.152778	1008
3	rs7621544	C	A	0.389881	1008
3	rs72883984	G	C	0.14881	1008
3	rs79771727	G	C	0.0267857	1008
3	rs115907180	T	C	0.0208333	1008
3	rs78074481	C	A	0.126984	1008
3	rs111526132	G	A	0.00297619	1008
3	rs9820538	C	T	0.387897	1008
3	rs3821902	T	G	0.147817	1008
3	rs73117078	G	A	0.00297619	1008
3	rs28675788	C	G	0.386905	1008
3	rs148635162	T	C	0.0257937	1008
3	rs3774717	G	A	0.0257937	1008
3	rs3774718	A	G	0.713294	1008
3	rs17069536	A	C	0.0257937	1008
3	rs78734558	T	A	0.0257937	1008
3	rs6801346	G	A	0.145833	1008
3	rs73117082	A	G	0.388889	1008
3	rs73117083	G	C	0.151786	1008
3	rs13434089	T	C	0.388889	1008
3	rs73117087	A	G	0.146825	1008
3	rs78253260	C	T	0.130952	1008
3	rs3774719	C	A	0.143849	1008
3	rs143440968	A	G	0.0297619	1008
3	rs117091663	A	C	0.0119048	1008
3	rs3774720	C	T	0.53869	1008
3	rs74606369	G	A	0.130952	1008
3	rs17401592	A	G	0.145833	1008
3	rs3774721	A	G	0.145833	1008
3	rs17069565	A	G	0.0248016	1008
3	rs62252368	C	T	0.385913	1008
3	rs1005811	C	T	0.540675	1008
3	rs1548041	T	A	0.998016	1008
3	rs3774723	G	A	0.383929	1008
3	rs6445387	C	G	0.145833	1008
3	rs2241823	C	A	0.521825	1008
3	rs2241822	A	G	0.144841	1008
3	rs150503825	C	G	0.0188492	1008
3	rs1053338	A	G	0.147817	1008
3	rs117130898	C	T	0.0257937	1008
3	rs151252119	C	T	0.014881	1008
3	rs7624403	G	T	0.530754	1008
3	rs10510903	C	G	0.140873	1008
3	rs12633353	T	C	0.279762	1008
3	rs3774724	G	A	0.0198413	1008
3	rs3774725	T	G	0.416667	1008
3	rs3774726	C	T	0.537698	1008
3	rs117313679	A	G	0.0535714	1008
3	rs73119018	A	G	0.395833	1008
3	rs2241821	G	A	0.137897	1008
3	rs74823804	G	A	0.0426587	1008
3	rs3774727	A	G	0.150794	1008
3	rs17069616	A	G	0.0238095	1008
3	rs73119022	T	C	0.147817	1008
3	rs3733124	A	G	0.0337302	1008
3	rs3733125	C	T	0.19246	1008
3	rs3774729	G	A	0.460317	1008
3	rs112674299	C	T	0.31746	1008
3	rs13272	A	G	0.563492	1008
3	rs4688181	A	G	0.152778	1008
3	rs11922435	C	T	0.472222	1008
3	rs117883700	A	G	0.015873	1008
3	rs6445388	C	A	0.0863095	1008
3	rs79911609	G	T	0.0525794	1008
3	rs73119035	A	G	0.144841	1008
3	rs9865811	G	A	0.418651	1008
3	rs2037119	C	T	0.424603	1008
3	rs56030924	G	A	0.427579	1008
3	rs9875198	C	A	0.422619	1008
3	rs1046025	C	T	0.143849	1008
3	rs2280162	G	A	0.142857	1008
3	rs1060897	A	G	0.267857	1008
3	rs2280160	G	A	0.66369	1008
3	rs1561376	A	C	0.133929	1008
3	rs78689331	G	A	0.0228175	1008
3	rs150399340	T	C	0.00396825	1008
3	rs3816157	G	A	0.262897	1008
3	rs3816156	A	T	0.289683	1008
3	rs66473811	T	C	0.263889	1008
3	rs145142177	G	A	0.0109127	1008
3	rs9879045	C	T	0.407738	1008
3	rs9828933	T	C	0.269841	1008
3	rs9809432	G	A	0.269841	1008
3	rs7617036	G	A	0.268849	1008
3	rs831692	G	A	0.463294	1008
3	rs17344090	T	C	0.145833	1008
3	rs2578011	C	T	0.280754	1008
3	rs2888013	A	G	0.145833	1008
3	rs77639204	C	T	0.147817	1008
3	rs831691	C	G	0.357143	1008
3	rs3846221	T	C	0.133929	1008
3	rs35836	G	T	0.112103	1008
3	rs143451892	T	A	0.0188492	1008
3	rs40610	T	C	0.41369	1008
3	rs1961395	A	G	0.126984	1008
3	rs1961396	C	T	0.126984	1008
3	rs78427712	G	C	0.0505952	1008
3	rs147106104	A	T	0.12996	1008
3	rs7644999	G	T	0.131944	1008
3	rs66672237	C	A	0.127976	1008
3	rs17344417	T	C	0.151786	1008
3	rs13066834	T	C	0.0218254	1008
3	rs13087186	G	A	0.0198413	1008
3	rs138641654	A	T	0.0406746	1008
3	rs10510901	T	C	0.131944	1008
3	rs35837	T	C	0.375	1008
3	rs35838	G	A	0.52381	1008
3	rs35839	G	A	0.373016	1008
3	rs17344570	C	A	0.130952	1008
3	rs12497119	A	G	0.152778	1008
3	rs35840	C	A	0.314484	1008
3	rs73119079	G	A	0.131944	1008
3	rs55955229	T	C	0.131944	1008
3	rs58627691	T	C	0.12996	1008
3	rs17344653	C	T	0.128968	1008
3	rs13085423	T	G	0.0228175	1008
3	rs35841	C	G	0.478175	1008
3	rs117386787	C	T	0.0287698	1008
3	rs56359789	T	C	0.131944	1008
3	rs77050836	A	G	0.0694444	1008
3	rs74720845	G	C	0.0297619	1008
3	rs35092727	C	A	0.0218254	1008
3	rs73119095	G	T	0.128968	1008
3	rs35898933	T	G	0.0208333	1008
3	rs6785145	A	G	0.149802	1008
3	rs13092462	G	T	0.0178571	1008
3	rs6809662	G	A	0.0178571	1008
3	rs17344716	T	A	0.12996	1008
3	rs17344723	G	A	0.12996	1008
3	rs140007419	G	T	0.0248016	1008
3	rs6764606	C	T	0.146825	1008
3	rs166229	T	G	0.536706	1008
3	rs831556	A	C	0.684524	1008
3	rs35309927	C	G	0.0178571	1008
3	rs35370588	G	A	0.147817	1008
3	rs190121741	G	A	0.047619	1008
3	rs6808752	G	A	0.0178571	1008
3	rs75741259	T	C	0.0565476	1008
3	rs76454365	C	T	0.0198413	1008
3	rs56369425	T	C	0.151786	1008
3	rs143918188	A	C	0.0198413	1008
3	rs831574	A	G	0.335317	1008
3	rs17656650	C	A	0.130952	1008
3	rs11927718	G	T	0.130952	1008
3	rs55969752	G	T	0.14881	1008
3	rs1376338	T	C	0.0198413	1008
3	rs17069779	A	G	0.133929	1008
3	rs6769680	C	A	0.015873	1008
3	rs42456	C	T	0.482143	1008
3	rs55671969	G	A	0.015873	1008
3	rs17031765	A	G	0.140873	1008
3	rs73120925	A	C	0.262897	1008
3	rs73120926	G	A	0.250992	1008
3	rs11921666	A	G	0.139881	1008
3	rs12488491	T	C	0.0535714	1008
3	rs17718748	T	A	0.140873	1008
3	rs35230250	C	T	0.0208333	1008
3	rs704375	G	A	0.452381	1008
3	rs77649837	T	C	0.0386905	1008
3	rs76447006	C	A	0.144841	1008
3	rs831571	T	C	0.631944	1008
3	rs56237630	C	A	0.142857	1008
3	rs73120936	T	C	0.141865	1008
3	rs149306034	C	T	0.015873	1008
3	rs17069791	G	A	0.251984	1008
3	rs13067510	C	T	0.0238095	1008
3	rs12493866	G	T	0.250992	1008
3	rs166230	T	C	0.634921	1008
3	rs17069797	T	C	0.136905	1008
3	rs7619741	T	A	0.136905	1008
3	rs13084658	C	T	0.0228175	1008
3	rs36039822	G	C	0.0238095	1008
3	rs11707025	T	G	0.0267857	1008
3	rs254858	G	T	0.615079	1008
3	rs56363381	T	G	0.324405	1008
3	rs13097428	G	A	0.0228175	1008
3	rs73120951	T	G	0.222222	1008
3	rs6797912	A	G	0.631944	1008
3	rs66629090	C	G	0.24504	1008
3	rs11709221	A	G	0.0248016	1008
3	rs1897481	T	C	0.22123	1008
3	rs11717947	C	T	0.0238095	1008
3	rs1450985	G	A	0.154762	1008
3	rs73120957	C	T	0.130952	1008
3	rs114650832	G	A	0.132937	1008
3	rs13075585	T	C	0.0238095	1008
3	rs1450983	C	T	0.0238095	1008
3	rs35778889	C	A	0.0218254	1008
3	rs9845357	T	C	0.107143	1008
3	rs27386	G	C	0.472222	1008
3	rs35834	C	A	0.881944	1008
3	rs35835	A	G	0.473214	1008
3	rs40517	T	C	0.469246	1008
3	rs26935	A	G	0.46627	1008
3	rs26936	G	T	0.469246	1008
3	rs704376	C	G	0.467262	1008
3	rs73120967	C	T	0.279762	1008
3	rs254857	T	G	0.468254	1008
3	rs12492018	T	A	0.0198413	1008
3	rs12488626	C	A	0.0198413	1008
3	rs1870919	T	G	0.198413	1008
3	rs7636957	C	G	0.477183	1008
3	rs150673097	A	G	0.0406746	1008
3	rs254856	T	C	0.742063	1008
3	rs254855	G	A	0.37996	1008
3	rs79157151	C	T	0.0208333	1008
3	rs7620571	A	G	0.200397	1008
3	rs75756535	C	T	0.0198413	1008
3	rs1007234	C	A	0.295635	1008
3	rs254854	C	T	0.660714	1008
3	rs147040655	G	A	0.0327381	1008
3	rs55842652	C	T	0.0198413	1008
3	rs7613715	T	G	0.198413	1008
3	rs56228642	T	G	0.28373	1008
3	rs831566	G	T	0.587302	1008
3	rs831565	G	A	0.59623	1008
3	rs55714137	A	G	0.289683	1008
3	rs254863	A	G	0.9375	1008
3	rs13096166	A	G	0.19246	1008
3	rs153734	C	T	0.588294	1008
3	rs153733	C	T	0.869048	1008
3	rs153732	C	T	0.869048	1008
3	rs14056	G	A	0.0208333	1008
3	rs153730	T	C	0.480159	1008
3	rs34723451	G	A	0.329365	1008
3	rs35969433	T	A	0.113095	1008
3	rs27383	T	C	0.9375	1008
3	rs12494731	G	T	0.014881	1008
3	rs26939	C	T	0.452381	1008
3	rs26938	A	C	0.940476	1008
3	rs17069879	G	A	0.282738	1008
3	rs17069880	G	C	0.105159	1008
3	rs26937	T	G	0.806548	1008
3	rs11705855	G	A	0.0208333	1008
3	rs161654	G	A	0.800595	1008
3	rs161655	C	G	0.90377	1008
3	rs161656	A	T	0.800595	1008
3	rs11706352	T	C	0.112103	1008
3	rs7625805	C	T	0.300595	1008
3	rs115427710	C	A	0.00694444	1008
3	rs36235	A	G	0.97619	1008
3	rs58788108	T	C	0.110119	1008
3	rs12497268	G	C	0.298611	1008
3	rs55842703	C	T	0.108135	1008
3	rs36236	T	C	0.907738	1008
3	rs7644517	T	C	0.907738	1008
3	rs11713331	A	C	0.109127	1008
3	rs36237	A	G	0.848214	1008
3	rs40352	A	G	0.97619	1008
3	rs7621907	G	A	0.295635	1008
3	rs36238	C	T	0.897817	1008
3	rs697263	T	C	0.907738	1008
3	rs40158	G	T	0.782738	1008
3	rs117698942	G	T	0.0257937	1008
3	rs7628583	C	T	0.0218254	1008
3	rs888408	C	G	0.91369	1008
3	rs78891462	T	C	0.0605159	1008
3	rs36239	C	A	0.801587	1008
3	rs153712	C	T	0.780754	1008
3	rs152293	G	A	0.91369	1008
3	rs6789593	G	A	0.111111	1008
3	rs152292	G	A	0.91369	1008
3	rs153714	A	G	0.982143	1008
3	rs6765188	A	T	0.176587	1008
3	rs6789721	C	G	0.151786	1008
3	rs152245	C	T	0.910714	1008
3	rs152244	G	C	0.837302	1008
3	rs153715	T	A	0.979167	1008
3	rs153716	C	T	0.791667	1008
3	rs11130957	T	G	0.140873	1008
3	rs704377	T	C	0.535714	1008
3	rs830357	T	C	0.998016	1008
3	rs830356	G	T	0.47123	1008
3	rs830355	T	C	0.688492	1008
3	rs830354	A	G	0.685516	1008
3	rs830353	G	A	0.684524	1008
3	rs1096267	T	A	0.684524	1008
3	rs1096266	T	G	0.683532	1008
3	rs1120963	G	T	0.297619	1008
3	rs830352	A	G	0.6875	1008
3	rs1096265	A	C	0.539683	1008
3	rs1096264	G	A	0.686508	1008
3	rs1101540	C	G	0.982143	1008
3	rs1096262	G	C	0.6875	1008
3	rs1096261	C	A	0.6875	1008
3	rs114916370	G	C	0.0376984	1008
3	rs111600329	C	A	0.296627	1008
3	rs75107115	T	C	0.296627	1008
3	rs139288883	C	T	0.0367063	1008
3	rs143185954	G	C	0.0198413	1008
3	rs1104152	T	G	0.6875	1008
3	rs1903745	A	T	0.295635	1008
3	rs1069985	T	C	0.6875	1008
3	rs1069984	T	C	0.6875	1008
3	rs1069983	C	G	0.686508	1008
3	rs1069982	C	T	0.6875	1008
3	rs72874641	T	G	0.296627	1008
3	rs1069981	A	G	0.6875	1008
3	rs1070070	A	G	0.688492	1008
3	rs1096171	C	T	0.685516	1008
3	rs1069980	C	A	0.565476	1008
3	rs1069979	G	C	0.565476	1008
3	rs1121244	G	A	0.293651	1008
3	rs1096170	C	T	0.565476	1008
3	rs1096169	C	A	0.565476	1008
3	rs1121245	G	A	0.296627	1008
3	rs1813829	A	G	0.296627	1008
3	rs1096167	C	A	0.565476	1008
3	rs75338113	G	A	0.296627	1008
3	rs74646523	A	C	0.298611	1008
3	rs864377	C	T	0.861111	1008
3	rs11130958	T	C	0.112103	1008
3	rs11707494	A	G	0.112103	1008
3	rs3889648	G	T	0.0357143	1008
3	rs142362966	T	C	0.0714286	1008
3	rs704378	T	C	0.579365	1008
3	rs57067598	T	A	0.292659	1008
3	rs704379	G	A	0.56746	1008
3	rs697264	T	A	0.569444	1008
3	rs830011	G	A	0.569444	1008
3	rs704381	G	C	0.568452	1008
3	rs704382	G	T	0.974206	1008
3	rs704383	A	T	0.974206	1008
3	rs6808778	C	T	0.28373	1008
3	rs62249906	G	A	0.107143	1008
3	rs704386	C	T	0.831349	1008
3	rs62249907	C	T	0.107143	1008
3	rs62249908	T	C	0.108135	1008
3	rs117232984	A	C	0.0218254	1008
3	rs704387	C	T	0.974206	1008
3	rs704388	A	T	0.592262	1008
3	rs830010	C	A	0.589286	1008
3	rs985280	C	G	0.589286	1008
3	rs985281	G	T	0.982143	1008
3	rs865511	C	A	0.543651	1008
3	rs6791571	A	G	0.107143	1008
3	rs830009	A	G	0.593254	1008
3	rs62249910	C	T	0.389881	1008
3	rs1069978	G	A	0.873016	1008
3	rs1069977	A	G	0.982143	1008
3	rs1069976	C	T	0.863095	1008
3	rs830008	C	T	0.861111	1008
3	rs830007	G	A	0.5625	1008
3	rs830006	G	A	0.5625	1008
3	rs830005	G	A	0.5625	1008
3	rs4688184	G	T	0.292659	1008
3	rs830004	G	A	0.5625	1008
3	rs150753677	A	G	0.0168651	1008
3	rs1024894	C	A	0.977183	1008
3	rs1024895	T	C	0.576389	1008
3	rs696009	T	C	0.576389	1008
3	rs696010	G	A	0.5625	1008
3	rs57859861	C	T	0.286706	1008
3	rs697265	G	A	0.869048	1008
3	rs696223	G	T	0.517857	1008
3	rs117678609	C	T	0.0297619	1008
3	rs986150	G	A	0.0386905	1008
3	rs152294	C	A	0.800595	1008
3	rs152295	T	G	0.940476	1008
3	rs78231604	G	T	0.0406746	1008
3	rs161657	C	T	0.840278	1008
3	rs161658	C	T	0.84127	1008
3	rs161659	A	G	0.883929	1008
3	rs152296	G	A	0.842262	1008
3	rs161660	G	C	0.842262	1008
3	rs11914507	G	A	0.0982143	1008
3	rs161661	C	T	0.831349	1008
3	rs55796057	T	G	0.0972222	1008
3	rs117738829	G	A	0.014881	1008
3	rs140038228	C	T	0.0277778	1008
3	rs146291485	G	C	0.0734127	1008
3	rs9873216	G	A	0.588294	1008
3	rs9878228	G	A	0.463294	1008
3	rs1835898	T	C	0.428571	1008
3	rs704389	T	C	0.877976	1008
3	rs56161921	A	G	0.302579	1008
3	rs1432584	T	C	0.300595	1008
3	rs1432586	T	C	0.876984	1008
3	rs1432587	G	A	0.865079	1008
3	rs4688433	C	T	0.289683	1008
3	rs1450982	C	T	0.453373	1008
3	rs4688434	T	C	0.297619	1008
3	rs696011	T	C	0.588294	1008
3	rs696012	C	T	0.587302	1008
3	rs697266	G	C	0.594246	1008
3	rs704391	A	C	0.873016	1008
3	rs695935	G	A	0.863095	1008
3	rs696013	G	C	0.859127	1008
3	rs697267	G	T	0.854167	1008
3	rs696014	G	A	0.121032	1008
3	rs697268	G	A	0.121032	1008
3	rs181752764	T	C	0.0545635	1008
3	rs59638866	C	T	0.274802	1008
3	rs2887159	G	A	0.27381	1008
3	rs80135588	A	T	0.107143	1008
3	rs697269	A	G	0.590278	1008
3	rs697270	A	G	0.124008	1008
3	rs56087541	A	G	0.292659	1008
3	rs697272	G	C	0.118056	1008
3	rs2080665	T	G	0.301587	1008
3	rs11714038	C	T	0.114087	1008
3	rs12634751	C	T	0.452381	1008
3	rs78219896	G	A	0.00198413	1008
3	rs6445392	T	C	0.481151	1008
3	rs11716382	G	A	0.111111	1008
3	rs1078398	T	G	0.392857	1008
3	rs1078397	G	C	0.39881	1008
3	rs888406	T	C	0.401786	1008
3	rs27959	T	C	0.869048	1008
3	rs753562	A	G	0.52381	1008
3	rs929701	G	A	0.0337302	1008
3	rs80197854	T	G	0.10119	1008
3	rs143897596	T	A	0.0763889	1008
3	rs78968619	A	T	0.0386905	1008
3	rs11706882	A	G	0.222222	1008
3	rs11130959	C	T	0.337302	1008
3	rs12493678	G	C	0.337302	1008
3	rs13072811	C	G	0.237103	1008
3	rs10510916	G	C	0.0109127	1008
3	rs17720698	C	T	0.0119048	1008
3	rs2111684	C	T	0.343254	1008
3	rs11711394	A	G	0.228175	1008
3	rs13090987	C	G	0.236111	1008
3	rs62249933	C	T	0.235119	1008
3	rs11720610	G	A	0.235119	1008
3	rs2306380	T	C	0.237103	1008
3	rs26942	T	A	0.421627	1008
3	rs2306381	C	A	0.223214	1008
3	rs17664202	A	G	0.236111	1008
3	rs62249934	G	A	0.223214	1008
3	rs11707013	G	T	0.233135	1008
3	rs59443691	C	T	0.22123	1008
3	rs17664266	C	T	0.232143	1008
3	rs141471666	G	A	0.0168651	1008
3	rs17664296	C	T	0.232143	1008
3	rs39709	T	G	0.760913	1008
3	rs27387	A	G	0.952381	1008
3	rs13088453	C	G	0.240079	1008
3	rs697274	A	T	0.951389	1008
3	rs184452	G	T	0.71131	1008
3	rs3755828	T	C	0.231151	1008
3	rs67740314	G	C	0.230159	1008
3	rs73124853	C	T	0.0168651	1008
3	rs67544611	G	A	0.0168651	1008
3	rs17664549	C	G	0.0168651	1008
3	rs74597957	A	C	0.00992063	1008
3	rs17070038	T	C	0.228175	1008
3	rs26933	G	A	0.952381	1008
3	rs39687	A	G	0.428571	1008
3	rs62249937	G	A	0.232143	1008
3	rs13080962	A	G	0.298611	1008
3	rs62249938	G	T	0.222222	1008
3	rs167787	C	T	0.65377	1008
3	rs7637364	G	T	0.279762	1008
3	rs11714978	A	G	0.235119	1008
3	rs11130960	G	C	0.078373	1008
3	rs10866068	A	T	0.233135	1008
3	rs62249939	A	T	0.233135	1008
3	rs12494111	A	C	0.0267857	1008
3	rs77024339	G	A	0.0376984	1008
3	rs153740	G	T	0.417659	1008
3	rs153739	A	G	0.950397	1008
3	rs149105	T	A	0.445437	1008
3	rs17721368	T	C	0.0188492	1008
3	rs153738	G	T	0.424603	1008
3	rs153737	A	C	0.446429	1008
3	rs10510913	T	C	0.0188492	1008
3	rs17664984	C	T	0.0188492	1008
3	rs17721463	T	C	0.0188492	1008
3	rs35422561	A	G	0.231151	1008
3	rs153736	G	A	0.951389	1008
3	rs153735	A	T	0.951389	1008
3	rs6778973	G	T	0.0704365	1008
3	rs62249941	C	G	0.228175	1008
3	rs141938223	T	C	0.00892857	1008
3	rs10510912	C	T	0.228175	1008
3	rs13068250	A	C	0.239087	1008
3	rs695936	C	G	0.482143	1008
3	rs697276	C	T	0.489087	1008
3	rs697277	C	T	0.944444	1008
3	rs696224	T	C	0.963294	1008
3	rs571003123	C	T	0.00496032	1008
3	rs704394	G	C	0.720238	1008
3	rs73124899	C	G	0.0188492	1008
3	rs73124901	T	C	0.0188492	1008
3	rs697278	T	C	0.957341	1008
3	rs696225	C	A	0.463294	1008
3	rs55723062	C	T	0.0168651	1008
3	rs17665251	G	A	0.0168651	1008
3	rs73832119	G	A	0.0664683	1008
3	rs73832120	C	A	0.0704365	1008
3	rs11917643	A	G	0.0168651	1008
3	rs11925461	G	A	0.0168651	1008
3	rs11925484	G	A	0.0168651	1008
3	rs11716989	G	A	0.230159	1008
3	rs153717	G	A	0.487103	1008
3	rs153718	A	G	0.487103	1008
3	rs153719	G	T	0.488095	1008
3	rs62251771	A	C	0.230159	1008
3	rs732693	G	A	0.469246	1008
3	rs732694	C	G	0.940476	1008
3	rs72040	G	A	0.941468	1008
3	rs732696	C	G	0.0188492	1008
3	rs17070094	A	C	0.0188492	1008
3	rs153721	C	G	0.47619	1008
3	rs1035275	T	C	0.236111	1008
3	rs161664	G	A	0.940476	1008
3	rs161665	A	T	0.939484	1008
3	rs103323	C	T	0.939484	1008
3	rs153723	G	C	0.493056	1008
3	rs153724	G	C	0.489087	1008
3	rs11914401	C	T	0.47123	1008
3	rs73126829	T	G	0.00992063	1008
3	rs153725	G	C	0.480159	1008
3	rs153726	C	G	0.480159	1008
3	rs161666	T	C	0.481151	1008
3	rs62251772	G	A	0.223214	1008
3	rs153728	T	C	0.481151	1008
3	rs11712216	C	G	0.222222	1008
3	rs2160827	G	C	0.248016	1008
3	rs153729	G	A	0.472222	1008
3	rs185295	T	A	0.703373	1008
3	rs697279	T	C	0.704365	1008
3	rs697280	T	G	0.480159	1008
3	rs697281	C	T	0.693452	1008
3	rs7614007	C	T	0.240079	1008
3	rs1432579	A	G	0.22619	1008
3	rs696227	T	C	0.475198	1008
3	rs11715654	C	G	0.22123	1008
3	rs73832124	T	C	0.0704365	1008
3	rs72882348	T	C	0.0704365	1008
3	rs57288803	T	C	0.0704365	1008
3	rs55895332	A	G	0.0188492	1008
3	rs57476258	G	A	0.28373	1008
3	rs9829695	A	G	0.287698	1008
3	rs62251775	G	A	0.262897	1008
3	rs60043233	C	A	0.0585317	1008
3	rs61238591	G	A	0.0585317	1008
3	rs829520	C	T	0.383929	1008
3	rs829519	A	G	0.94246	1008
3	rs696015	A	G	0.952381	1008
3	rs696016	C	T	0.387897	1008
3	rs696017	G	T	0.383929	1008
3	rs695937	G	A	0.671627	1008
3	rs696018	G	A	0.671627	1008
3	rs696019	T	A	0.679563	1008
3	rs80039009	C	G	0.00892857	1008
3	rs79749208	C	T	0.0248016	1008
3	rs57305178	A	G	0.0664683	1008
3	rs79655814	C	G	0.0257937	1008
3	rs13099983	A	G	0.277778	1008
3	rs28844663	T	G	0.0714286	1008
3	rs830397	C	A	0.465278	1008
3	rs35498882	T	A	0.248016	1008
3	rs829525	T	C	0.480159	1008
3	rs696020	A	G	0.700397	1008
3	rs697282	G	A	0.394841	1008
3	rs697283	T	C	0.395833	1008
3	rs829524	T	C	0.649802	1008
3	rs1679335	A	T	0.390873	1008
3	rs1676390	A	G	0.390873	1008
3	rs58962325	T	C	0.0674603	1008
3	rs62251779	G	T	0.22619	1008
3	rs829523	T	C	0.959325	1008
3	rs9881734	C	T	0.225198	1008
3	rs9826382	T	C	0.22619	1008
3	rs9827008	T	C	0.22619	1008
3	rs695938	C	T	0.886905	1008
3	rs73126850	T	C	0.263889	1008
3	rs10510915	A	C	0.227183	1008
3	rs12494884	A	C	0.0386905	1008
3	rs697284	T	C	0.393849	1008
3	rs56086748	C	A	0.257937	1008
3	rs696228	T	C	0.394841	1008
3	rs696229	C	A	0.392857	1008
3	rs148274054	G	A	0.0257937	1008
3	rs1960454	C	G	0.259921	1008
3	rs553699123	C	G	0.00694444	1008
3	rs9853772	T	G	0.229167	1008
3	rs704395	C	T	0.87996	1008
3	rs888404	T	C	0.265873	1008
3	rs704396	T	G	0.416667	1008
3	rs79597277	C	T	0.0396825	1008
3	rs829522	T	C	0.41369	1008
3	rs7610343	T	C	0.253968	1008
3	rs67905110	G	T	0.40377	1008
3	rs117333894	A	G	0.0416667	1008
3	rs2008299	T	G	0.260913	1008
3	rs4994608	A	T	0.261905	1008
3	rs888405	A	G	0.492063	1008
3	rs696022	C	A	0.644841	1008
3	rs696023	G	A	0.644841	1008
3	rs696024	A	G	0.396825	1008
3	rs696026	A	G	0.957341	1008
3	rs7638963	C	T	0.256944	1008
3	rs67388649	G	C	0.231151	1008
3	rs696027	T	C	0.880952	1008
3	rs844190	C	T	0.387897	1008
3	rs866679	G	A	0.375	1008
3	rs697285	G	C	0.953373	1008
3	rs697286	C	T	0.649802	1008
3	rs704397	G	A	0.381944	1008
3	rs9877584	T	G	0.230159	1008
3	rs696231	G	A	0.384921	1008
3	rs11708249	A	G	0.230159	1008
3	rs11924614	C	A	0.265873	1008
3	rs696232	T	C	0.657738	1008
3	rs696233	T	A	0.881944	1008
3	rs696234	T	C	0.957341	1008
3	rs76053104	T	C	0.0664683	1008
3	rs696235	A	C	0.948413	1008
3	rs34392185	G	A	0.224206	1008
3	rs696236	A	G	0.882937	1008
3	rs75941056	G	A	0.0386905	1008
3	rs704398	A	G	0.40377	1008
3	rs697287	G	A	0.378968	1008
3	rs697288	G	A	0.402778	1008
3	rs697290	C	T	0.399802	1008
3	rs697291	G	A	0.896825	1008
3	rs888407	T	C	0.498016	1008
3	rs697292	G	T	0.401786	1008
3	rs17666399	A	G	0.00297619	1008
3	rs1564115	A	G	0.497024	1008
3	rs696237	T	A	0.407738	1008
3	rs704399	A	G	0.973214	1008
3	rs1963348	G	A	0.243056	1008
3	rs697293	G	A	0.40377	1008
3	rs869365	A	G	0.233135	1008
3	rs869364	A	T	0.499008	1008
3	rs697294	T	C	0.909722	1008
3	rs1381812	T	C	0.499008	1008
3	rs697295	T	C	0.909722	1008
3	rs73832130	A	C	0.0724206	1008
3	rs59404136	T	C	0.0753968	1008
3	rs62247388	A	G	0.235119	1008
3	rs79818162	G	A	0.0228175	1008
3	rs704400	A	C	0.429563	1008
3	rs704401	A	G	0.979167	1008
3	rs697296	C	T	0.673611	1008
3	rs7624789	G	A	0.24504	1008
3	rs221993	T	C	0.979167	1008
3	rs221992	G	C	0.979167	1008
3	rs75343615	C	T	0.0902778	1008
3	rs7641821	T	C	0.274802	1008
3	rs221991	T	G	0.103175	1008
3	rs13085954	G	A	0.233135	1008
3	rs6801029	T	C	0.271825	1008
3	rs6788305	G	C	0.270833	1008
3	rs6788767	G	A	0.251984	1008
3	rs222338	C	A	0.0208333	1008
3	rs6804747	T	C	0.270833	1008
3	rs3911777	T	C	0.230159	1008
3	rs222337	C	T	0.572421	1008
3	rs4688436	A	G	0.247024	1008
3	rs696238	C	A	0.570437	1008
3	rs3911778	C	A	0.241071	1008
3	rs79091550	A	C	0.0218254	1008
3	rs6769640	T	A	0.246032	1008
3	rs74372054	A	G	0.0753968	1008
3	rs144199848	G	T	0.0208333	1008
3	rs222336	A	C	0.587302	1008
3	rs11715732	T	A	0.481151	1008
3	rs186417	C	T	0.576389	1008
3	rs170291	T	C	0.578373	1008
3	rs221990	T	C	0.597222	1008
3	rs221989	T	A	0.0267857	1008
3	rs221988	A	C	0.107143	1008
3	rs4688437	G	A	0.474206	1008
3	rs13066611	G	A	0.228175	1008
3	rs35631154	G	A	0.00396825	1008
3	rs56172009	T	G	0.0456349	1008
3	rs150831	G	A	0.0892857	1008
3	rs72884331	T	A	0.00396825	1008
3	rs3846223	A	G	0.22619	1008
3	rs55671636	G	C	0.00396825	1008
3	rs34481133	C	T	0.243056	1008
3	rs704402	C	T	0.0218254	1008
3	rs72884337	T	A	0.00396825	1008
3	rs41325347	T	C	0.077381	1008
3	rs56266839	G	C	0.265873	1008
3	rs3911779	T	A	0.22123	1008
3	rs704403	A	G	0.103175	1008
3	rs704404	C	A	0.241071	1008
3	rs704405	A	C	0.598214	1008
3	rs704406	G	A	0.0972222	1008
3	rs3846224	C	T	0.261905	1008
3	rs139602180	T	C	0.015873	1008
3	rs3846225	A	C	0.27877	1008
3	rs864089	T	C	0.126984	1008
3	rs864088	T	C	0.520833	1008
3	rs704407	A	G	0.520833	1008
3	rs704408	G	A	0.139881	1008
3	rs704409	C	A	0.281746	1008
3	rs704410	T	C	0.535714	1008
3	rs4688438	C	T	0.0267857	1008
3	rs704411	T	C	0.536706	1008
3	rs59157841	G	C	0.00396825	1008
3	rs704412	T	G	0.537698	1008
3	rs10510914	C	G	0.384921	1008
3	rs4688439	C	G	0.378968	1008
3	rs704414	A	G	0.53869	1008
3	rs17723228	G	C	0.00198413	1008
3	rs1462746	T	C	0.386905	1008
3	rs76437644	A	G	0.107143	1008
3	rs704415	T	C	0.525794	1008
3	rs704416	C	T	0.526786	1008
3	rs704417	C	T	0.875992	1008
3	rs704418	T	C	0.982143	1008
3	rs1471377	A	G	0.180556	1008
3	rs704420	T	G	0.992063	1008
3	rs704421	C	G	0.980159	1008
3	rs80258148	A	T	0.16369	1008
3	rs9864730	A	G	0.0128968	1008
3	rs1841789	A	G	0.00297619	1008
3	rs704422	G	A	0.170635	1008
3	rs12495880	A	G	0.0555556	1008
3	rs57096419	C	T	0.554563	1008
3	rs12635170	A	G	0.500992	1008
3	rs9853038	A	T	0.0138889	1008
3	rs80264212	C	G	0.499008	1008
3	rs78974980	G	A	0.0138889	1008
3	rs12492597	T	C	0.0575397	1008
3	rs853270	A	G	0.282738	1008
3	rs114627032	G	A	0.0138889	1008
3	rs853269	T	G	0.175595	1008
3	rs138231888	G	T	0.173611	1008
3	rs75727260	T	A	0.565476	1008
3	rs79940890	A	C	0.565476	1008
3	rs10433641	G	A	0.568452	1008
3	rs117352458	A	G	0.0863095	1008
3	rs58439093	A	G	0.0833333	1008
3	rs146131688	C	A	0.00198413	1008
3	rs77188015	C	T	0.0327381	1008
3	rs853268	G	A	0.844246	1008
3	rs853267	G	T	0.837302	1008
3	rs9841178	G	A	0.0119048	1008
3	rs853266	A	G	0.170635	1008
3	rs9818406	A	G	0.0119048	1008
3	rs189146949	C	T	0.0178571	1008
3	rs853265	T	A	0.839286	1008
3	rs79819075	C	T	0.078373	1008
3	rs862501	C	T	0.838294	1008
3	rs862500	A	T	0.839286	1008
3	rs6803116	T	C	0.470238	1008
3	rs864087	G	A	0.847222	1008
3	rs2536601	T	G	0.839286	1008
3	rs2615682	C	T	0.839286	1008
3	rs865486	C	T	0.848214	1008
3	rs864086	A	T	0.847222	1008
3	rs704423	G	T	0.834325	1008
3	rs718222	G	A	0.65377	1008
3	rs9827600	T	C	0.0109127	1008
3	rs862499	T	A	0.173611	1008
3	rs76606344	G	A	0.0109127	1008
3	rs10490792	C	T	0.078373	1008
3	rs853249	T	C	0.83631	1008
3	rs853248	C	A	0.831349	1008
3	rs853247	C	G	0.837302	1008
3	rs17070315	G	A	0.159722	1008
3	rs77872565	G	A	0.0386905	1008
3	rs76259333	G	T	0.0922619	1008
3	rs11715237	G	T	0.0912698	1008
3	rs866467	G	A	0.162698	1008
3	rs2003321	A	T	0.855159	1008
3	rs2003320	A	T	0.855159	1008
3	rs2061676	C	A	0.680556	1008
3	rs3064736	C	T	0.0992063	1008
3	rs1102918	G	A	0.717262	1008
3	rs2263039	C	T	0.855159	1008
3	rs1101398	A	G	0.855159	1008
3	rs1101397	C	T	0.855159	1008
3	rs1103894	G	T	0.159722	1008
3	rs116984289	C	T	0.208333	1008
3	rs2615687	C	T	0.856151	1008
3	rs1102917	T	G	0.161706	1008
3	rs1104146	C	G	0.856151	1008
3	rs4688441	C	A	0.15873	1008
3	rs76039237	T	A	0.0119048	1008
3	rs1101400	A	C	0.174603	1008
3	rs853286	T	G	0.252976	1008
3	rs853285	G	A	0.159722	1008
3	rs1101399	C	T	0.159722	1008
3	rs116465161	T	C	0.0119048	1008
3	rs731526	C	T	0.544643	1008
3	rs115135166	C	T	0.0119048	1008
3	rs17070339	T	C	0.0396825	1008
3	rs144590389	T	G	0.0456349	1008
3	rs718777	T	C	0.172619	1008
3	rs704424	T	C	0.856151	1008
3	rs17070340	A	C	0.162698	1008
3	rs17070342	A	G	0.0396825	1008
3	rs17070352	C	T	0.161706	1008
3	rs6445394	A	G	0.55754	1008
3	rs853284	T	C	0.162698	1008
3	rs12639012	G	A	0.209325	1008
3	rs1381807	C	T	0.0357143	1008
3	rs853283	A	G	0.169643	1008
3	rs853282	T	A	0.81746	1008
3	rs853281	T	C	0.271825	1008
3	rs853280	T	C	0.271825	1008
3	rs853278	C	T	0.271825	1008
3	rs741015	A	G	0.271825	1008
3	rs741014	T	C	0.27381	1008
3	rs147465784	C	T	0.0367063	1008
3	rs853277	C	T	0.172619	1008
3	rs853276	C	A	0.859127	1008
3	rs117644923	C	T	0.0376984	1008
3	rs853275	C	A	0.267857	1008
3	rs853274	A	G	0.275794	1008
3	rs6445395	T	C	0.280754	1008
3	rs6445396	C	T	0.856151	1008
3	rs6445397	C	G	0.856151	1008
3	rs73130606	G	A	0.173611	1008
3	rs72624891	T	A	0.546627	1008
3	rs1966404	C	A	0.0644841	1008
3	rs17070376	C	G	0.545635	1008
3	rs853273	C	T	0.884921	1008
3	rs1381814	G	T	0.1875	1008
3	rs17346216	G	A	0.0843254	1008
3	rs1158469	C	T	0.0843254	1008
3	rs1158468	A	T	0.0843254	1008
3	rs1158467	T	G	0.0843254	1008
3	rs853242	A	G	0.886905	1008
3	rs73130610	A	G	0.0863095	1008
3	rs861201	A	G	0.887897	1008
3	rs7652561	T	C	0.796627	1008
3	rs58042464	A	G	0.0863095	1008
3	rs13325537	T	C	0.796627	1008
3	rs853241	C	T	0.888889	1008
3	rs4688442	C	T	0.188492	1008
3	rs9819478	A	G	0.888889	1008
3	rs1462736	A	G	0.888889	1008
3	rs73130616	T	C	0.0843254	1008
3	rs1462737	A	G	0.888889	1008
3	rs1462738	T	C	0.888889	1008
3	rs7627889	A	G	0.888889	1008
3	rs9882154	T	C	0.888889	1008
3	rs17412080	A	G	0.0873016	1008
3	rs17346342	G	A	0.0982143	1008
3	rs9876377	A	G	0.887897	1008
3	rs9838738	C	G	0.887897	1008
3	rs17070383	C	A	0.576389	1008
3	rs9839493	G	A	0.799603	1008
3	rs1462739	T	C	0.887897	1008
3	rs1462740	G	A	0.887897	1008
3	rs4389474	G	T	0.787698	1008
3	rs1462741	C	T	0.796627	1008
3	rs11921604	C	T	0.0892857	1008
3	rs864085	A	G	0.887897	1008
3	rs78436598	A	C	0.0109127	1008
3	rs1462742	C	T	0.887897	1008
3	rs1462743	G	A	0.887897	1008
3	rs1462744	C	A	0.889881	1008
3	rs1381808	T	C	0.889881	1008
3	rs1381809	G	A	0.608135	1008
3	rs1381810	T	C	0.889881	1008
3	rs1381811	T	A	0.887897	1008
3	rs28651188	T	A	0.611111	1008
3	rs28876684	C	T	0.573413	1008
3	rs6768541	G	A	0.608135	1008
3	rs56072747	T	A	0.280754	1008
3	rs6768838	G	A	0.608135	1008
3	rs56224256	A	C	0.281746	1008
3	rs6768968	C	T	0.0228175	1008
3	rs6769065	C	T	0.608135	1008
3	rs6782018	T	A	0.585317	1008
3	rs9875070	T	C	0.610119	1008
3	rs7618727	G	C	0.609127	1008
3	rs2126548	T	G	0.891865	1008
3	rs9823056	A	C	0.794643	1008
3	rs2371200	T	C	0.886905	1008
3	rs853264	A	C	0.887897	1008
3	rs13323694	G	C	0.790675	1008
3	rs853263	G	A	0.0982143	1008
3	rs17070411	T	C	0.58631	1008
3	rs853260	G	A	0.109127	1008
3	rs853259	C	T	0.0218254	1008
3	rs853258	G	A	0.109127	1008
3	rs2887976	G	A	0.779762	1008
3	rs853257	T	C	0.109127	1008
3	rs1381815	C	T	0.780754	1008
3	rs853256	A	G	0.111111	1008
3	rs55729534	G	A	0.109127	1008
3	rs7617591	G	A	0.585317	1008
3	rs10490791	A	G	0.391865	1008
3	rs9826722	T	G	0.869048	1008
3	rs60781811	G	T	0.576389	1008
3	rs145063974	T	A	0.0376984	1008
3	rs61469131	G	C	0.576389	1008
3	rs9812324	C	T	0.573413	1008
3	rs138351463	T	C	0.0109127	1008
3	rs78119123	C	T	0.0228175	1008
3	rs76621019	G	C	0.0228175	1008
3	rs73130637	T	G	0.0902778	1008
3	rs116875292	A	G	0.0416667	1008
3	rs853255	C	A	0.0109127	1008
3	rs57836338	T	G	0.287698	1008
3	rs853254	G	A	0.031746	1008
3	rs6798299	A	G	0.855159	1008
3	rs978488	G	A	0.853175	1008
3	rs978487	A	G	0.853175	1008
3	rs978486	T	C	0.853175	1008
3	rs1319319	A	G	0.853175	1008
3	rs978485	G	A	0.863095	1008
3	rs78784260	A	G	0.0228175	1008
3	rs73130643	G	C	0.0912698	1008
3	rs853252	T	C	0.0228175	1008
3	rs853251	G	T	0.0337302	1008
3	rs6762476	A	G	0.206349	1008
3	rs75026650	T	C	0.0228175	1008
3	rs6787396	G	A	0.865079	1008
3	rs12493344	T	C	0.00595238	1008
3	rs114354830	T	A	0.00992063	1008
3	rs116735279	G	C	0.00992063	1008
3	rs6791551	G	T	0.0843254	1008
3	rs34146618	T	A	0.0228175	1008
3	rs9819523	C	T	0.00992063	1008
3	rs72624892	A	C	0.581349	1008
3	rs9843992	T	C	0.616071	1008
3	rs17070461	T	C	0.27877	1008
3	rs6800977	G	A	0.0873016	1008
3	rs114208550	C	T	0.00992063	1008
3	rs1009452	T	C	0.0863095	1008
3	rs2126549	C	T	0.579365	1008
3	rs78187651	G	A	0.0386905	1008
3	rs7648640	C	T	0.780754	1008
3	rs7612380	A	C	0.580357	1008
3	rs61410694	A	G	0.580357	1008
3	rs6790191	C	A	0.117063	1008
3	rs74984841	G	A	0.00992063	1008
3	rs55637020	T	G	0.194444	1008
3	rs531109242	C	A	0.00992063	1008
3	rs866466	C	T	0.858135	1008
3	rs75175915	G	C	0.00992063	1008
3	rs12172969	A	T	0.765873	1008
3	rs2159773	C	T	0.570437	1008
3	rs60618904	T	C	0.0198413	1008
3	rs2109885	G	A	0.570437	1008
3	rs17070483	T	C	0.0793651	1008
3	rs6445398	T	C	0.385913	1008
3	rs13322726	G	A	0.501984	1008
3	rs6445399	T	C	0.673611	1008
3	rs6778737	A	C	0.580357	1008
3	rs149227116	G	A	0.0109127	1008
3	rs6782213	A	G	0.383929	1008
3	rs17413285	T	C	0.0178571	1008
3	rs17070485	G	C	0.204365	1008
3	rs75633888	T	C	0.0178571	1008
3	rs7623833	T	C	0.302579	1008
3	rs56077227	G	C	0.572421	1008
3	rs75870224	C	T	0.0178571	1008
3	rs72624893	T	C	0.387897	1008
3	rs9849883	C	T	0.878968	1008
3	rs74762582	T	C	0.0803571	1008
3	rs17070488	A	G	0.344246	1008
3	rs9812599	A	C	0.205357	1008
3	rs2191954	T	C	0.113095	1008
3	rs59461954	G	C	0.200397	1008
3	rs79658233	C	T	0.0982143	1008
3	rs9816861	A	G	0.345238	1008
3	rs9874741	T	C	0.225198	1008
3	rs17070490	T	G	0.242063	1008
3	rs17070493	A	T	0.118056	1008
3	rs67663762	A	G	0.24504	1008
3	rs17070497	A	G	0.243056	1008
3	rs9822541	A	T	0.241071	1008
3	rs7616866	T	C	0.103175	1008
3	rs57324932	C	T	0.602183	1008
3	rs12054316	G	A	0.0694444	1008
3	rs733316	C	T	0.10119	1008
3	rs60600780	C	T	0.104167	1008
3	rs7615058	C	A	0.234127	1008
3	rs1013299	C	T	0.234127	1008
3	rs112970793	T	C	0.0277778	1008
3	rs2109884	G	A	0.0962302	1008
3	rs12634653	A	C	0.590278	1008
3	rs79851999	A	G	0.0992063	1008
3	rs11710539	T	A	0.10119	1008
3	rs7635562	T	C	0.240079	1008
3	rs1860819	A	G	0.705357	1008
3	rs2024271	T	C	0.111111	1008
3	rs2191953	C	T	0.734127	1008
3	rs2191952	T	C	0.84127	1008
3	rs57565412	A	G	0.468254	1008
3	rs4688186	A	G	0.792659	1008
3	rs7645395	T	C	0.75496	1008
3	rs6788705	C	G	0.628968	1008
3	rs12631860	T	C	0.421627	1008
3	rs6788728	C	T	0.753968	1008
3	rs72888090	C	T	0.0267857	1008
3	rs1015258	A	G	0.75496	1008
3	rs1015257	A	G	0.75496	1008
3	rs76085178	C	T	0.118056	1008
3	rs7634670	T	C	0.118056	1008
3	rs1029906	A	G	0.419643	1008
3	rs1860818	A	C	0.752976	1008
3	rs12630797	G	A	0.407738	1008
3	rs9311887	T	C	0.213294	1008
3	rs59144930	A	C	0.531746	1008
3	rs17070589	A	G	0.126984	1008
3	rs6796721	T	C	0.128968	1008
3	rs2052150	G	A	0.215278	1008
3	rs929555	T	C	0.83631	1008
3	rs9855870	T	C	0.219246	1008
3	rs2371201	T	C	0.753968	1008
3	rs11920248	G	T	0.215278	1008
3	rs146747563	G	C	0.124008	1008
3	rs73130682	T	C	0.405754	1008
3	rs80209054	T	A	0.125	1008
3	rs79788993	T	C	0.345238	1008
3	rs80108139	C	T	0.0505952	1008
3	rs74612030	A	G	0.345238	1008
3	rs61413894	T	C	0.0287698	1008
3	rs76131762	A	G	0.124008	1008
3	rs73130685	G	C	0.404762	1008
3	rs77032189	A	G	0.348214	1008
3	rs74788534	T	C	0.126984	1008
3	rs75592521	C	T	0.218254	1008
3	rs73113905	G	A	0.401786	1008
3	rs66871045	T	A	0.383929	1008
3	rs76375421	A	T	0.0119048	1008
3	rs141010549	G	A	0.109127	1008
3	rs145735488	C	T	0.109127	1008
3	rs2371202	T	C	0.332341	1008
3	rs146939921	G	A	0.110119	1008
3	rs57699685	C	T	0.526786	1008
3	rs77606889	G	A	0.108135	1008
3	rs117972913	A	T	0.111111	1008
3	rs77356992	A	C	0.125992	1008
3	rs116868394	C	T	0.0545635	1008
3	rs17070641	A	G	0.124008	1008
3	rs17070644	A	G	0.375992	1008
3	rs9882035	A	G	0.808532	1008
3	rs7653176	T	G	0.809524	1008
3	rs7653442	T	G	0.809524	1008
3	rs79555882	G	A	0.156746	1008
3	rs138375780	G	A	0.0535714	1008
3	rs4688446	T	C	0.386905	1008
3	rs17070648	A	C	0.433532	1008
3	rs4688187	G	A	0.85119	1008
3	rs17070650	T	C	0.388889	1008
3	rs13060977	T	C	0.0595238	1008
3	rs13065232	T	A	0.434524	1008
3	rs118155356	A	G	0.0615079	1008
3	rs141462609	T	C	0.0138889	1008
3	rs10490789	G	A	0.165675	1008
3	rs76513046	C	T	0.401786	1008
3	rs72889825	C	T	0.581349	1008
3	rs4688188	G	A	0.575397	1008
3	rs4688189	G	T	0.581349	1008
3	rs4234676	A	G	0.845238	1008
3	rs61163266	G	A	0.575397	1008
3	rs1860820	T	C	0.845238	1008
3	rs917769	A	C	0.751984	1008
3	rs4688190	G	C	0.751984	1008
3	rs72889833	C	T	0.627976	1008
3	rs17070681	G	A	0.0297619	1008
3	rs1992565	G	A	0.923611	1008
3	rs73834417	C	T	0.641865	1008
3	rs35169512	T	G	0.215278	1008
3	rs59608865	C	T	0.426587	1008
3	rs6774193	G	C	0.157738	1008
3	rs6789610	T	C	0.37004	1008
3	rs6777179	C	T	0.154762	1008
3	rs575677024	A	G	0.0615079	1008
3	rs76757188	A	G	0.428571	1008
3	rs1443521	T	C	0.374008	1008
3	rs62247421	G	A	0.0347222	1008
3	rs1443520	C	T	0.197421	1008
3	rs13094790	G	A	0.793651	1008
3	rs1867302	T	G	0.375	1008
3	rs145066981	C	G	0.0238095	1008
3	rs79950090	T	C	0.031746	1008
3	rs958595	C	T	0.127976	1008
3	rs10866069	C	T	0.624008	1008
3	rs138848492	C	T	0.0238095	1008
3	rs60007558	C	T	0.428571	1008
3	rs77692631	C	T	0.195437	1008
3	rs1992564	C	A	0.356151	1008
3	rs9818646	C	T	0.166667	1008
3	rs77062838	A	G	0.136905	1008
3	rs4688448	A	G	0.64881	1008
3	rs11708974	C	T	0.15377	1008
3	rs9825007	G	T	0.651786	1008
3	rs6445400	C	T	0.113095	1008
3	rs58299394	C	T	0.193452	1008
3	rs9830368	G	A	0.0376984	1008
3	rs140608630	A	T	0.0327381	1008
3	rs13087994	G	A	0.225198	1008
3	rs6445401	A	G	0.375992	1008
3	rs74795408	G	A	0.1875	1008
3	rs77828617	T	C	0.1875	1008
3	rs13068444	G	A	0.623016	1008
3	rs6793743	C	T	0.742063	1008
3	rs6793753	C	T	0.739087	1008
3	rs62247424	G	T	0.121032	1008
3	rs1443529	C	A	0.617063	1008
3	rs11707688	C	T	0.00198413	1008
3	rs78710637	T	G	0.0416667	1008
3	rs12631013	G	T	0.0188492	1008
3	rs62247425	G	A	0.377976	1008
3	rs11709871	C	A	0.376984	1008
3	rs4688191	G	A	0.616071	1008
3	rs4688450	G	A	0.217262	1008
3	rs4688192	G	A	0.618056	1008
3	rs4688452	T	C	0.378968	1008
3	rs13086262	C	T	0.618056	1008
3	rs141136216	G	A	0.030754	1008
3	rs1443516	T	C	0.378968	1008
3	rs1443517	T	C	0.378968	1008
3	rs13073562	T	G	0.619048	1008
3	rs13098030	A	G	0.62004	1008
```
