## Supplementary material for "Characterization of shared and ancestry-specific signals driving complex traits using multi-ancestry fine-mapping": s2_snps.txt

```
rs76194795
rs9829530
rs6783445
rs9830178
rs727777
rs727779
rs2367833
rs57998404
rs9843385
rs35560458
rs2122798
rs55910650
rs6768504
rs6808191
rs1403699
rs1403700
rs17394121
rs79967534
rs17394170
rs75411387
rs1545458
rs4688397
rs117648215
rs6773908
rs6763959
rs117441679
rs79932351
rs1376474
rs7639958
rs7639959
rs146327767
rs6771399
rs1451301
rs6445345
rs6771616
rs9859415
rs9821421
rs4580545
rs9879445
rs12636239
rs9863687
rs9826095
rs9864237
rs4019053
rs4311204
rs2887098
rs2367834
rs73110875
rs9864751
rs9864883
rs73849129
rs9865192
rs74863288
rs9831472
rs6762931
rs2167355
rs13085353
rs117324051
rs144200996
rs12638327
rs114863565
rs117714596
rs73110877
rs3884516
rs118081528
rs6769965
rs9810713
rs2367835
rs9811151
rs145617204
rs60982615
rs13065983
rs73110882
rs11707206
rs11711289
rs6801210
rs6777067
rs114276172
rs73110888
rs7645736
rs7623778
rs1530856
rs118030671
rs73110892
rs139943191
rs117219018
rs139360089
rs149134539
rs143305105
rs12374033
rs114318266
rs4398427
rs151273949
rs12631666
rs117336796
rs57404150
rs935794
rs55905971
rs935793
rs1451314
rs73112609
rs79154707
rs117927751
rs117411602
rs13099553
rs13099766
rs77021208
rs74653517
rs13082843
rs75781148
rs76834879
rs74793476
rs116907715
rs4688398
rs6790210
rs56686813
rs17068589
rs6766009
rs11920956
rs75356240
rs17068593
rs73849137
rs78838068
rs6806334
rs6793874
rs17068597
rs6445346
rs12630302
rs79005187
rs74937279
rs11130927
rs10866066
rs10866067
rs1975649
rs13074683
rs1562859
rs76857303
rs1975650
rs9823776
rs4688168
rs4688169
rs4688170
rs4688399
rs4688400
rs2122799
rs76285966
rs7650629
rs7628621
rs75321228
rs13319407
rs13319524
rs76482116
rs74717214
rs1376478
rs79776140
rs77306397
rs78315306
rs76238023
rs1376477
rs72885455
rs78064300
rs78861251
rs79591176
rs17068621
rs75569400
rs79897182
rs74877651
rs1376476
rs117965913
rs117399029
rs9855522
rs78879569
rs1839734
rs9859772
rs75963242
rs74316968
rs75333642
rs1451306
rs77679831
rs76041590
rs80089650
rs75335436
rs12491065
rs117845445
rs116691830
rs78758108
rs79130264
rs77645862
rs78636307
rs2122797
rs1839733
rs1839732
rs57891639
rs59460117
rs80283980
rs76347397
rs75718993
rs76166212
rs74360008
rs74891817
rs75892976
rs74652968
rs79969894
rs149350962
rs138333382
rs77105568
rs11708068
rs77585833
rs2060757
rs9829451
rs2060758
rs2060759
rs74763170
rs7629131
rs12629319
rs12492837
rs77868263
rs78565734
rs79997165
rs28738794
rs74477723
rs75118500
rs79581028
rs77275329
rs6790592
rs6445347
rs73831832
rs75050831
rs13088837
rs34746516
rs75847234
rs60759586
rs60263723
rs61555145
rs9841251
rs78568828
rs146516756
rs80191244
rs9833946
rs17068655
rs17068658
rs744414
rs73112644
rs9838395
rs9856949
rs935787
rs935788
rs935789
rs74754700
rs6445348
rs17068691
rs6778481
rs6765895
rs4688401
rs78420725
rs17068721
rs4133197
rs79044230
rs78542176
rs4688171
rs1451308
rs6772726
rs7641737
rs7631507
rs6445349
rs6445350
rs6445351
rs148419283
rs17068742
rs12630244
rs17068745
rs17068747
rs76988459
rs935790
rs12488538
rs6783555
rs6799191
rs6799373
rs9829035
rs764924
rs10461042
rs764925
rs10460967
rs1901303
rs7430968
rs1847726
rs9838946
rs4688402
rs4688403
rs4688404
rs6445353
rs7621914
rs7621849
rs7633619
rs4306846
rs4257544
rs935791
rs935792
rs12634041
rs140790539
rs9868945
rs9849131
rs74908569
rs6779281
rs6803417
rs6794733
rs6781972
rs17068808
rs79099631
rs6785410
rs6798336
rs6809418
rs34506140
rs11130928
rs1812207
rs61647568
rs13097598
rs75744055
rs6765108
rs11130929
rs76583264
rs11130930
rs11130931
rs11130932
rs80253815
rs11130933
rs11130934
rs11130935
rs79612801
rs6796188
rs6796386
rs79006427
rs6774410
rs12487543
rs6799217
rs6799126
rs6799148
rs4688172
rs9822200
rs1566969
rs7643728
rs74321361
rs77501898
rs78476072
rs9869834
rs11714690
rs4688408
rs9857079
rs74918274
rs9857649
rs17068830
rs1857819
rs4688409
rs17068833
rs79052979
rs11717009
rs9810682
rs28716040
rs6798371
rs4688410
rs9849009
rs115193412
rs7642736
rs7642916
rs1505589
rs9820516
rs57780067
rs59171567
rs17068844
rs28631082
rs9826403
rs80172814
rs9809266
rs76760936
rs4688411
rs17068845
rs58455422
rs34191982
rs7610588
rs7622229
rs76487067
rs9846386
rs9866272
rs6763684
rs58745721
rs6790818
rs6766569
rs6779420
rs6445354
rs6445355
rs73831869
rs17068857
rs11715745
rs80320297
rs4688412
rs6807455
rs6807515
rs28401435
rs1505587
rs1505586
rs1505585
rs73831871
rs9878486
rs6766448
rs1158186
rs1158185
rs6768942
rs6769577
rs6769716
rs6796783
rs12053826
rs75339573
rs13086578
rs9851316
rs9833814
rs1505584
rs79242214
rs79308402
rs9828865
rs75676869
rs9990334
rs9311876
rs13086978
rs13066936
rs4566530
rs138564584
rs77134099
rs4472048
rs4435636
rs62252780
rs4496473
rs9872672
rs77171892
rs9877681
rs12631553
rs17397636
rs17338206
rs62252782
rs2047971
rs17068881
rs147728689
rs58819808
rs61111726
rs17338331
rs76336656
rs11707762
rs11708534
rs62252785
rs6805951
rs11708840
rs11712949
rs11709738
rs80279931
rs59151203
rs11918416
rs115568224
rs4688413
rs4504164
rs71298659
rs4435638
rs4399889
rs7614676
rs6804826
rs1394898
rs2221476
rs2202492
rs13067087
rs11708252
rs4688414
rs12490923
rs12490926
rs73116781
rs79455989
rs6775133
rs6800006
rs2887099
rs17068905
rs76822682
rs6767426
rs7617487
rs35875391
rs76236207
rs11928896
rs6770081
rs6770177
rs11921529
rs9848074
rs7639778
rs7641936
rs1505592
rs7642753
rs6801282
rs6765769
rs6777073
rs6801667
rs6801670
rs6766087
rs6777474
rs11924708
rs11130939
rs1505600
rs11130941
rs11130942
rs117538330
rs11130943
rs1394902
rs1394901
rs4392412
rs985371
rs985370
rs985369
rs985368
rs985367
rs6794890
rs11924284
rs2202494
rs2202493
rs34119596
rs35562917
rs11926493
rs11915145
rs6445356
rs6786839
rs12054371
rs1505599
rs1532862
rs1505598
rs4616634
rs17069000
rs12053954
rs9828005
rs2221477
rs17069004
rs1039631
rs11130944
rs142774734
rs1027764
rs76338321
rs1505595
rs7653698
rs4688173
rs9837015
rs6445357
rs13315607
rs9856025
rs117462958
rs4254650
rs4254651
rs905940
rs17399296
rs1394900
rs139373890
rs1983108
rs17069039
rs1983109
rs6774741
rs35525691
rs13080232
rs6803000
rs6767224
rs949552
rs949553
rs76096631
rs13097916
rs75257955
rs80115418
rs59404179
rs62250768
rs9853338
rs73118749
rs6762720
rs61673366
rs9853961
rs6765670
rs79464977
rs62250769
rs117510313
rs78938882
rs13095412
rs58459957
rs75701613
rs73118751
rs73118752
rs78808243
rs4277682
rs4373058
rs4302377
rs6414558
rs62250771
rs6445360
rs11712528
rs6763576
rs11713383
rs62250772
rs34678573
rs11714536
rs13064697
rs58570446
rs73118763
rs6445361
rs12635857
rs12638653
rs4688415
rs73118766
rs61441722
rs28559285
rs77324103
rs36102984
rs78059233
rs11711276
rs4328796
rs4130621
rs4130620
rs57854852
rs35419075
rs11721275
rs7618831
rs78023178
rs143715507
rs62250776
rs61648237
rs142291583
rs78751415
rs78591949
rs11130945
rs11719997
rs11712941
rs57109493
rs28709102
rs6445362
rs6445363
rs11707502
rs6809477
rs1390435
rs1390436
rs1390437
rs13316611
rs12634457
rs35388448
rs62250820
rs72624890
rs76238061
rs9833581
rs1390438
rs1390439
rs17399554
rs11923419
rs35502031
rs11917016
rs62250822
rs11709387
rs11709528
rs6809554
rs59638000
rs77205451
rs17069107
rs7620128
rs7642139
rs56961480
rs17069108
rs6774598
rs73120748
rs77196456
rs9847530
rs1565982
rs10514720
rs10510899
rs372332252
rs62250834
rs6794705
rs1505591
rs1472772
rs79311150
rs144252485
rs6445364
rs11709292
rs2029848
rs149847031
rs144913321
rs62250835
rs1847729
rs6445365
rs117818858
rs7641142
rs76106848
rs114819259
rs9856907
rs76404202
rs1874386
rs1874387
rs6806910
rs77261281
rs117537091
rs6445367
rs78814248
rs117584700
rs9877629
rs115920958
rs13327491
rs11921681
rs6765497
rs117663212
rs6789796
rs112731392
rs6778298
rs6790003
rs11922802
rs11718367
rs28555359
rs9813144
rs138894249
rs9851094
rs9871003
rs9855104
rs1876092
rs1876091
rs62251871
rs6445368
rs74724027
rs62251872
rs75252731
rs2367901
rs117688306
rs147008152
rs59168516
rs59923617
rs6782308
rs13060742
rs117430980
rs80117098
rs11710939
rs78562621
rs79425913
rs13093407
rs13094073
rs192286104
rs184015689
rs11720009
rs6768430
rs11712146
rs75102497
rs116942952
rs6445369
rs79942099
rs6796371
rs6796563
rs6774940
rs59256246
rs13078714
rs147366758
rs35997641
rs7646965
rs7627288
rs34979903
rs11710709
rs4688416
rs117542003
rs35949509
rs3210560
rs6445370
rs144579203
rs6777108
rs905941
rs151313165
rs6445371
rs117927168
rs6445372
rs35145025
rs6445373
rs6445374
rs78386217
rs74987149
rs7651923
rs11923201
rs114955803
rs79304275
rs56184983
rs1874388
rs75658173
rs17069146
rs11130948
rs10510900
rs76385371
rs117187387
rs55760413
rs13100757
rs17069159
rs1566970
rs62251879
rs13083067
rs35729945
rs12492432
rs6445375
rs6445376
rs6445377
rs80089419
rs7646765
rs7635461
rs1505593
rs11716473
rs11929560
rs11130949
rs11130950
rs6796928
rs6809427
rs6797179
rs6797183
rs6797105
rs80283019
rs903742
rs903743
rs903744
rs1505594
rs903745
rs903747
rs78807793
rs77640931
rs751191
rs78247959
rs751190
rs751189
rs751188
rs75253167
rs6779172
rs35720905
rs6803609
rs964902
rs79121190
rs13076701
rs77873194
rs77202010
rs6780060
rs6782591
rs13100017
rs6807403
rs78424064
rs77299462
rs7609960
rs75780433
rs74812084
rs78319540
rs75258760
rs80304372
rs58805118
rs75695393
rs77075400
rs73126516
rs13075831
rs13076178
rs140197493
rs11130951
rs13086496
rs56402655
rs2135220
rs2135221
rs2367837
rs1908621
rs138534912
rs75797832
rs1472335
rs78752741
rs1472336
rs117282167
rs11130952
rs13085180
rs7643439
rs75563678
rs6799742
rs73111374
rs78392689
rs74791119
rs7624978
rs11707081
rs11707882
rs11711521
rs13091569
rs79201098
rs35141110
rs7633371
rs147399539
rs148491590
rs568927044
rs4293697
rs143707225
rs140590989
rs145894339
rs200008571
rs142745075
rs147416217
rs148721637
rs201336785
rs200241854
rs141836564
rs138653044
rs199499881
rs200780382
rs199883409
rs191579841
rs147772411
rs138664805
rs17069190
rs117877862
rs117246219
rs17652804
rs11923039
rs3796379
rs4688174
rs7642137
rs17652900
rs1158143
rs78653428
rs1158144
rs56172883
rs78960423
rs34924002
rs2172950
rs1565983
rs10510909
rs77920141
rs13082882
rs17069202
rs1908619
rs71298671
rs117329586
rs78072953
rs17698642
rs17698667
rs17069212
rs11130954
rs17069221
rs4688418
rs75047175
rs13101201
rs75098699
rs13081873
rs13059251
rs13064166
rs924067
rs7653410
rs4688175
rs4688176
rs4688419
rs34568643
rs34395704
rs62251916
rs76645399
rs13070974
rs12487115
rs1495912
rs12496997
rs12497032
rs12487866
rs12494382
rs74595022
rs13076124
rs80280490
rs77298115
rs1039078
rs17069229
rs7621470
rs76023110
rs6445380
rs7631976
rs7612738
rs7634688
rs75263136
rs1565984
rs2023342
rs111989766
rs143906150
rs117429637
rs59205171
rs149673440
rs114602586
rs7631171
rs117825315
rs1390440
rs2367902
rs11918391
rs77011388
rs57335775
rs13066470
rs11718760
rs17069253
rs11712074
rs7626892
rs73111396
rs138900751
rs6771435
rs12186018
rs11130955
rs62251939
rs1390441
rs142322925
rs78766719
rs140489843
rs11718390
rs74351580
rs7429638
rs79314931
rs6795326
rs6784922
rs6809049
rs6785295
rs17069264
rs6798144
rs73113203
rs13076773
rs73113205
rs79320174
rs56168966
rs2201582
rs1390442
rs11707243
rs6808984
rs6808827
rs6809176
rs6764278
rs58110875
rs118036907
rs961219
rs4018981
rs139232541
rs150013915
rs4688422
rs4583650
rs4640553
rs62251940
rs1390443
rs6777638
rs4688423
rs11920683
rs4499589
rs6780917
rs7629447
rs57985211
rs7651717
rs9849711
rs13082229
rs56251231
rs13083429
rs35583240
rs9835152
rs145829583
rs9835313
rs6785678
rs35914199
rs6785901
rs6797493
rs6797570
rs6776089
rs6789160
rs12108177
rs56237394
rs6414560
rs6783328
rs11916290
rs117610813
rs11928264
rs13099006
rs80344869
rs7638667
rs6769715
rs6772233
rs57160532
rs36055318
rs35000334
rs113160290
rs34112432
rs62251945
rs36112709
rs143101134
rs6804064
rs151279256
rs62251947
rs146138353
rs80017726
rs143285255
rs62251948
rs76928560
rs189860211
rs6777280
rs62251949
rs1495908
rs9853844
rs73116970
rs28753876
rs77971189
rs17069292
rs1874385
rs12185962
rs143743833
rs9680958
rs35628498
rs35936299
rs17699346
rs182331899
rs9681396
rs59946979
rs9809255
rs17653846
rs62251953
rs10510911
rs7623146
rs6801196
rs76962644
rs13089453
rs6445381
rs2367903
rs115316514
rs149384293
rs73116998
rs1491582
rs9861260
rs73118904
rs73118906
rs17069309
rs17699481
rs17069311
rs7648213
rs7648238
rs77632801
rs117745898
rs78251403
rs34844365
rs62253779
rs62253780
rs58176104
rs71298681
rs17069316
rs77873391
rs6808879
rs6771863
rs6796613
rs62253782
rs4688177
rs144052222
rs4688178
rs13071129
rs4688179
rs62253783
rs17069323
rs138248024
rs13097701
rs13097862
rs13098165
rs140595952
rs112428516
rs62253789
rs73126932
rs73126935
rs62253790
rs62253791
rs17654077
rs77685219
rs17069324
rs7635168
rs150603349
rs35294794
rs115862480
rs115844106
rs35287187
rs66472273
rs13094877
rs11720247
rs7610716
rs144409315
rs6445382
rs6445383
rs9834660
rs117260548
rs17069327
rs56693078
rs17654189
rs60081765
rs17654237
rs13083105
rs144207812
rs7631651
rs147771293
rs74718212
rs35317429
rs6802731
rs141800734
rs144762703
rs35059906
rs73126950
rs971576
rs971575
rs10510910
rs76721697
rs149880978
rs73126959
rs148650303
rs73126960
rs62253793
rs117341033
rs9859021
rs74886078
rs118005903
rs6445384
rs35330798
rs1221474
rs34496345
rs35937946
rs6799578
rs116980871
rs115320340
rs9823231
rs34003604
rs73121206
rs73121208
rs13097987
rs1472338
rs13098167
rs13098181
rs1472337
rs117344839
rs13072669
rs17699946
rs17699988
rs9859821
rs62253795
rs13079632
rs17069352
rs17700097
rs35966189
rs17069353
rs1491581
rs67608305
rs62253796
rs73121225
rs1491583
rs17654700
rs9817573
rs189588737
rs7632676
rs67583610
rs67843878
rs35895541
rs34429968
rs1873565
rs62253798
rs10510908
rs12629765
rs10510907
rs80059729
rs73121247
rs17069362
rs35303907
rs1565549
rs1565550
rs75248768
rs6804524
rs1388427
rs7643440
rs7643625
rs7609759
rs7609841
rs17700493
rs66535660
rs17069369
rs17654983
rs11919532
rs17716954
rs57059011
rs12639392
rs12639394
rs6803226
rs6792164
rs12634713
rs12629476
rs7650014
rs17069372
rs140149128
rs17069376
rs117809738
rs12630900
rs1907558
rs2201103
rs147904765
rs72875177
rs117696609
rs72875180
rs72875185
rs10510906
rs79256030
rs56136214
rs17069403
rs115290692
rs73120859
rs4688424
rs150562126
rs1352825
rs192091482
rs2637985
rs79835711
rs9819492
rs17069415
rs9862417
rs183933985
rs6762506
rs11927676
rs76964963
rs12637181
rs72499057
rs79219002
rs9842724
rs3821898
rs12632452
rs7646324
rs114119256
rs2130990
rs7614311
rs116905352
rs62253802
rs78593053
rs73120888
rs2291533
rs2678351
rs188302067
rs2087704
rs2637983
rs12636035
rs112095936
rs2678352
rs73120894
rs139222080
rs13059603
rs77633829
rs73120898
rs73120900
rs832186
rs113386200
rs832187
rs115622859
rs150276210
rs146867455
rs832188
rs832189
rs57112859
rs111234932
rs832190
rs79872375
rs60505027
rs77305421
rs9848808
rs56329572
rs2276863
rs367778000
rs3733121
rs832192
rs74835545
rs832193
rs12631045
rs3774702
rs832194
rs114589134
rs58473894
rs6776209
rs73130534
rs3774703
rs854622
rs56263032
rs832195
rs832199
rs704374
rs56126667
rs704373
rs704372
rs704371
rs704370
rs704369
rs704368
rs73130544
rs704367
rs832198
rs67944903
rs704366
rs117386017
rs144076721
rs143043202
rs113721523
rs704364
rs704362
rs3774708
rs3774709
rs148877217
rs704361
rs832197
rs704360
rs193046910
rs864975
rs3821900
rs73130565
rs56293138
rs113269108
rs9882884
rs73130576
rs73117036
rs6806547
rs146362060
rs55917937
rs57766205
rs73117042
rs2292662
rs6785040
rs75741290
rs7627690
rs6809100
rs146780708
rs6770864
rs6798742
rs58676857
rs78958480
rs77052397
rs79596396
rs77242762
rs73117045
rs73117047
rs118060557
rs117798250
rs66818634
rs66490742
rs78322359
rs59971314
rs6809474
rs181078714
rs73117057
rs73117059
rs116454812
rs56165216
rs74279533
rs3774712
rs3774713
rs3821901
rs3774714
rs3774715
rs147262964
rs17069507
rs3910534
rs73117066
rs117931303
rs7615475
rs2056114
rs6796317
rs7621544
rs72883984
rs79771727
rs115907180
rs78074481
rs111526132
rs9820538
rs3821902
rs73117078
rs28675788
rs148635162
rs3774717
rs3774718
rs17069536
rs78734558
rs6801346
rs73117082
rs73117083
rs13434089
rs73117087
rs78253260
rs3774719
rs143440968
rs117091663
rs3774720
rs74606369
rs17401592
rs3774721
rs17069565
rs62252368
rs1005811
rs1548041
rs3774723
rs6445387
rs2241823
rs2241822
rs150503825
rs1053338
rs117130898
rs151252119
rs7624403
rs10510903
rs12633353
rs3774724
rs3774725
rs3774726
rs117313679
rs73119018
rs2241821
rs74823804
rs3774727
rs17069616
rs73119022
rs3733124
rs3733125
rs3774729
rs112674299
rs13272
rs4688181
rs11922435
rs117883700
rs6445388
rs79911609
rs73119035
rs9865811
rs2037119
rs56030924
rs9875198
rs1046025
rs2280162
rs1060897
rs2280160
rs1561376
rs78689331
rs150399340
rs3816157
rs3816156
rs66473811
rs145142177
rs9879045
rs9828933
rs9809432
rs7617036
rs831692
rs17344090
rs2578011
rs2888013
rs77639204
rs831691
rs3846221
rs35836
rs143451892
rs40610
rs1961395
rs1961396
rs78427712
rs147106104
rs7644999
rs66672237
rs17344417
rs13066834
rs13087186
rs138641654
rs10510901
rs35837
rs35838
rs35839
rs17344570
rs12497119
rs35840
rs73119079
rs55955229
rs58627691
rs17344653
rs13085423
rs35841
rs117386787
rs56359789
rs77050836
rs74720845
rs35092727
rs73119095
rs35898933
rs6785145
rs13092462
rs6809662
rs17344716
rs17344723
rs140007419
rs6764606
rs166229
rs831556
rs35309927
rs35370588
rs190121741
rs6808752
rs75741259
rs76454365
rs56369425
rs143918188
rs831574
rs17656650
rs11927718
rs55969752
rs1376338
rs17069779
rs6769680
rs42456
rs55671969
rs17031765
rs73120925
rs73120926
rs11921666
rs12488491
rs17718748
rs35230250
rs704375
rs77649837
rs76447006
rs831571
rs56237630
rs73120936
rs149306034
rs17069791
rs13067510
rs12493866
rs166230
rs17069797
rs7619741
rs13084658
rs36039822
rs11707025
rs254858
rs56363381
rs13097428
rs73120951
rs6797912
rs66629090
rs11709221
rs1897481
rs11717947
rs1450985
rs73120957
rs114650832
rs13075585
rs1450983
rs35778889
rs9845357
rs27386
rs35834
rs35835
rs40517
rs26935
rs26936
rs704376
rs73120967
rs254857
rs12492018
rs12488626
rs1870919
rs7636957
rs150673097
rs254856
rs254855
rs79157151
rs7620571
rs75756535
rs1007234
rs254854
rs147040655
rs55842652
rs7613715
rs56228642
rs831566
rs831565
rs55714137
rs254863
rs13096166
rs153734
rs153733
rs153732
rs14056
rs153730
rs34723451
rs35969433
rs27383
rs12494731
rs26939
rs26938
rs17069879
rs17069880
rs26937
rs11705855
rs161654
rs161655
rs161656
rs11706352
rs7625805
rs115427710
rs36235
rs58788108
rs12497268
rs55842703
rs36236
rs7644517
rs11713331
rs36237
rs40352
rs7621907
rs36238
rs697263
rs40158
rs117698942
rs7628583
rs888408
rs78891462
rs36239
rs153712
rs152293
rs6789593
rs152292
rs153714
rs6765188
rs6789721
rs152245
rs152244
rs153715
rs153716
rs11130957
rs704377
rs830357
rs830356
rs830355
rs830354
rs830353
rs1096267
rs1096266
rs1120963
rs830352
rs1096265
rs1096264
rs1101540
rs1096262
rs1096261
rs114916370
rs111600329
rs75107115
rs139288883
rs143185954
rs1104152
rs1903745
rs1069985
rs1069984
rs1069983
rs1069982
rs72874641
rs1069981
rs1070070
rs1096171
rs1069980
rs1069979
rs1121244
rs1096170
rs1096169
rs1121245
rs1813829
rs1096167
rs75338113
rs74646523
rs864377
rs11130958
rs11707494
rs3889648
rs142362966
rs704378
rs57067598
rs704379
rs697264
rs830011
rs704381
rs704382
rs704383
rs6808778
rs62249906
rs704386
rs62249907
rs62249908
rs117232984
rs704387
rs704388
rs830010
rs985280
rs985281
rs865511
rs6791571
rs830009
rs62249910
rs1069978
rs1069977
rs1069976
rs830008
rs830007
rs830006
rs830005
rs4688184
rs830004
rs150753677
rs1024894
rs1024895
rs696009
rs696010
rs57859861
rs697265
rs696223
rs117678609
rs986150
rs152294
rs152295
rs78231604
rs161657
rs161658
rs161659
rs152296
rs161660
rs11914507
rs161661
rs55796057
rs117738829
rs140038228
rs146291485
rs9873216
rs9878228
rs1835898
rs704389
rs56161921
rs1432584
rs1432586
rs1432587
rs4688433
rs1450982
rs4688434
rs696011
rs696012
rs697266
rs704391
rs695935
rs696013
rs697267
rs696014
rs697268
rs181752764
rs59638866
rs2887159
rs80135588
rs697269
rs697270
rs56087541
rs697272
rs2080665
rs11714038
rs12634751
rs78219896
rs6445392
rs11716382
rs1078398
rs1078397
rs888406
rs27959
rs753562
rs929701
rs80197854
rs143897596
rs78968619
rs11706882
rs11130959
rs12493678
rs13072811
rs10510916
rs17720698
rs2111684
rs11711394
rs13090987
rs62249933
rs11720610
rs2306380
rs26942
rs2306381
rs17664202
rs62249934
rs11707013
rs59443691
rs17664266
rs141471666
rs17664296
rs39709
rs27387
rs13088453
rs697274
rs184452
rs3755828
rs67740314
rs73124853
rs67544611
rs17664549
rs74597957
rs17070038
rs26933
rs39687
rs62249937
rs13080962
rs62249938
rs167787
rs7637364
rs11714978
rs11130960
rs10866068
rs62249939
rs12494111
rs77024339
rs153740
rs153739
rs149105
rs17721368
rs153738
rs153737
rs10510913
rs17664984
rs17721463
rs35422561
rs153736
rs153735
rs6778973
rs62249941
rs141938223
rs10510912
rs13068250
rs695936
rs697276
rs697277
rs696224
rs571003123
rs704394
rs73124899
rs73124901
rs697278
rs696225
rs55723062
rs17665251
rs73832119
rs73832120
rs11917643
rs11925461
rs11925484
rs11716989
rs153717
rs153718
rs153719
rs62251771
rs732693
rs732694
rs72040
rs732696
rs17070094
rs153721
rs1035275
rs161664
rs161665
rs103323
rs153723
rs153724
rs11914401
rs73126829
rs153725
rs153726
rs161666
rs62251772
rs153728
rs11712216
rs2160827
rs153729
rs185295
rs697279
rs697280
rs697281
rs7614007
rs1432579
rs696227
rs11715654
rs73832124
rs72882348
rs57288803
rs55895332
rs57476258
rs9829695
rs62251775
rs60043233
rs61238591
rs829520
rs829519
rs696015
rs696016
rs696017
rs695937
rs696018
rs696019
rs80039009
rs79749208
rs57305178
rs79655814
rs13099983
rs28844663
rs830397
rs35498882
rs829525
rs696020
rs697282
rs697283
rs829524
rs1679335
rs1676390
rs58962325
rs62251779
rs829523
rs9881734
rs9826382
rs9827008
rs695938
rs73126850
rs10510915
rs12494884
rs697284
rs56086748
rs696228
rs696229
rs148274054
rs1960454
rs553699123
rs9853772
rs704395
rs888404
rs704396
rs79597277
rs829522
rs7610343
rs67905110
rs117333894
rs2008299
rs4994608
rs888405
rs696022
rs696023
rs696024
rs696026
rs7638963
rs67388649
rs696027
rs844190
rs866679
rs697285
rs697286
rs704397
rs9877584
rs696231
rs11708249
rs11924614
rs696232
rs696233
rs696234
rs76053104
rs696235
rs34392185
rs696236
rs75941056
rs704398
rs697287
rs697288
rs697290
rs697291
rs888407
rs697292
rs17666399
rs1564115
rs696237
rs704399
rs1963348
rs697293
rs869365
rs869364
rs697294
rs1381812
rs697295
rs73832130
rs59404136
rs62247388
rs79818162
rs704400
rs704401
rs697296
rs7624789
rs221993
rs221992
rs75343615
rs7641821
rs221991
rs13085954
rs6801029
rs6788305
rs6788767
rs222338
rs6804747
rs3911777
rs222337
rs4688436
rs696238
rs3911778
rs79091550
rs6769640
rs74372054
rs144199848
rs222336
rs11715732
rs186417
rs170291
rs221990
rs221989
rs221988
rs4688437
rs13066611
rs35631154
rs56172009
rs150831
rs72884331
rs3846223
rs55671636
rs34481133
rs704402
rs72884337
rs41325347
rs56266839
rs3911779
rs704403
rs704404
rs704405
rs704406
rs3846224
rs139602180
rs3846225
rs864089
rs864088
rs704407
rs704408
rs704409
rs704410
rs4688438
rs704411
rs59157841
rs704412
rs10510914
rs4688439
rs704414
rs17723228
rs1462746
rs76437644
rs704415
rs704416
rs704417
rs704418
rs1471377
rs704420
rs704421
rs80258148
rs9864730
rs1841789
rs704422
rs12495880
rs57096419
rs12635170
rs9853038
rs80264212
rs78974980
rs12492597
rs853270
rs114627032
rs853269
rs138231888
rs75727260
rs79940890
rs10433641
rs117352458
rs58439093
rs146131688
rs77188015
rs853268
rs853267
rs9841178
rs853266
rs9818406
rs189146949
rs853265
rs79819075
rs862501
rs862500
rs6803116
rs864087
rs2536601
rs2615682
rs865486
rs864086
rs704423
rs718222
rs9827600
rs862499
rs76606344
rs10490792
rs853249
rs853248
rs853247
rs17070315
rs77872565
rs76259333
rs11715237
rs866467
rs2003321
rs2003320
rs2061676
rs3064736
rs1102918
rs2263039
rs1101398
rs1101397
rs1103894
rs116984289
rs2615687
rs1102917
rs1104146
rs4688441
rs76039237
rs1101400
rs853286
rs853285
rs1101399
rs116465161
rs731526
rs115135166
rs17070339
rs144590389
rs718777
rs704424
rs17070340
rs17070342
rs17070352
rs6445394
rs853284
rs12639012
rs1381807
rs853283
rs853282
rs853281
rs853280
rs853278
rs741015
rs741014
rs147465784
rs853277
rs853276
rs117644923
rs853275
rs853274
rs6445395
rs6445396
rs6445397
rs73130606
rs72624891
rs1966404
rs17070376
rs853273
rs1381814
rs17346216
rs1158469
rs1158468
rs1158467
rs853242
rs73130610
rs861201
rs7652561
rs58042464
rs13325537
rs853241
rs4688442
rs9819478
rs1462736
rs73130616
rs1462737
rs1462738
rs7627889
rs9882154
rs17412080
rs17346342
rs9876377
rs9838738
rs17070383
rs9839493
rs1462739
rs1462740
rs4389474
rs1462741
rs11921604
rs864085
rs78436598
rs1462742
rs1462743
rs1462744
rs1381808
rs1381809
rs1381810
rs1381811
rs28651188
rs28876684
rs6768541
rs56072747
rs6768838
rs56224256
rs6768968
rs6769065
rs6782018
rs9875070
rs7618727
rs2126548
rs9823056
rs2371200
rs853264
rs13323694
rs853263
rs17070411
rs853260
rs853259
rs853258
rs2887976
rs853257
rs1381815
rs853256
rs55729534
rs7617591
rs10490791
rs9826722
rs60781811
rs145063974
rs61469131
rs9812324
rs138351463
rs78119123
rs76621019
rs73130637
rs116875292
rs853255
rs57836338
rs853254
rs6798299
rs978488
rs978487
rs978486
rs1319319
rs978485
rs78784260
rs73130643
rs853252
rs853251
rs6762476
rs75026650
rs6787396
rs12493344
rs114354830
rs116735279
rs6791551
rs34146618
rs9819523
rs72624892
rs9843992
rs17070461
rs6800977
rs114208550
rs1009452
rs2126549
rs78187651
rs7648640
rs7612380
rs61410694
rs6790191
rs74984841
rs55637020
rs531109242
rs866466
rs75175915
rs12172969
rs2159773
rs60618904
rs2109885
rs17070483
rs6445398
rs13322726
rs6445399
rs6778737
rs149227116
rs6782213
rs17413285
rs17070485
rs75633888
rs7623833
rs56077227
rs75870224
rs72624893
rs9849883
rs74762582
rs17070488
rs9812599
rs2191954
rs59461954
rs79658233
rs9816861
rs9874741
rs17070490
rs17070493
rs67663762
rs17070497
rs9822541
rs7616866
rs57324932
rs12054316
rs733316
rs60600780
rs7615058
rs1013299
rs112970793
rs2109884
rs12634653
rs79851999
rs11710539
rs7635562
rs1860819
rs2024271
rs2191953
rs2191952
rs57565412
rs4688186
rs7645395
rs6788705
rs12631860
rs6788728
rs72888090
rs1015258
rs1015257
rs76085178
rs7634670
rs1029906
rs1860818
rs12630797
rs9311887
rs59144930
rs17070589
rs6796721
rs2052150
rs929555
rs9855870
rs2371201
rs11920248
rs146747563
rs73130682
rs80209054
rs79788993
rs80108139
rs74612030
rs61413894
rs76131762
rs73130685
rs77032189
rs74788534
rs75592521
rs73113905
rs66871045
rs76375421
rs141010549
rs145735488
rs2371202
rs146939921
rs57699685
rs77606889
rs117972913
rs77356992
rs116868394
rs17070641
rs17070644
rs9882035
rs7653176
rs7653442
rs79555882
rs138375780
rs4688446
rs17070648
rs4688187
rs17070650
rs13060977
rs13065232
rs118155356
rs141462609
rs10490789
rs76513046
rs72889825
rs4688188
rs4688189
rs4234676
rs61163266
rs1860820
rs917769
rs4688190
rs72889833
rs17070681
rs1992565
rs73834417
rs35169512
rs59608865
rs6774193
rs6789610
rs6777179
rs575677024
rs76757188
rs1443521
rs62247421
rs1443520
rs13094790
rs1867302
rs145066981
rs79950090
rs958595
rs10866069
rs138848492
rs60007558
rs77692631
rs1992564
rs9818646
rs77062838
rs4688448
rs11708974
rs9825007
rs6445400
rs58299394
rs9830368
rs140608630
rs13087994
rs6445401
rs74795408
rs77828617
rs13068444
rs6793743
rs6793753
rs62247424
rs1443529
rs11707688
rs78710637
rs12631013
rs62247425
rs11709871
rs4688191
rs4688450
rs4688192
rs4688452
rs13086262
rs141136216
rs1443516
rs1443517
rs13073562
rs13098030
```
