## Supplementary material for "Characterization of shared and ancestry-specific signals driving complex traits using multi-ancestry fine-mapping": susiex_nc3.cs80.cs

```
CS_ID	SNP	BP	REF_ALLELE	ALT_ALLELE	REF_FRQ	BETA	SE	-LOG10P	CS_PIP	OVRL_PIP
1	rs704367	63868777	C,C	A,A	0.32505,0.52381	-0.0279137,-0.00557189	0.00422113,0.00855906	10.4237,0.28815	0.143333	0.143335
1	rs704364	63874734	G,G	A,A	0.324056,0.494048	-0.0278462,-0.00636164	0.00422449,0.00854996	10.3614,0.340233	0.12456	0.124562
1	rs6798742	63903759	G,G	A,A	0.667992,0.444444	0.0275824,0.00301515	0.00419836,0.00860262	10.2977,0.139082	0.111311	0.111313
1	rs704370	63868250	G,G	A,A	0.355865,0.52381	-0.0263499,-0.00578913	0.0041296,0.00855906	9.7539,0.302071	0.0769928	0.0769952
1	rs9882884	63890130	G,G	A,A	0.66998,0.47123	0.0274417,0.00336754	0.00420473,0.00856354	10.1715,0.158553	0.0708803	0.0708828
1	rs704373	63867355	G,G	A,A	0.355865,0.496032	-0.0261679,-0.00636139	0.0041296,0.00854962	9.62928,0.340233	0.0620958	0.0620982
1	rs704369	63868271	A,A	G,G	0.355865,0.524802	-0.0261255,-0.00588748	0.0041296,0.00855989	9.60041,0.308406	0.0562879	0.0562903
1	rs704368	63868337	T,T	C,C	0.355865,0.52381	-0.0261255,-0.00583802	0.0041296,0.00855906	9.60041,0.305233	0.0559977	0.0560001
1	rs854622	63862842	G,G	A,A	0.355865,0.522817	-0.0262144,-0.00479994	0.0041296,0.00855827	9.66109,0.24041	0.0528846	0.052887
1	rs7615475	63926661	A,A	G,G	0.676938,0.458333	0.0268687,0.00495899	0.00422788,0.00857919	9.6814,0.249301	0.0433105	0.0433129
1	rs832195	63864612	C,C	T,T	0.309145,0.502976	-0.0274894,-0.00571802	0.00427824,0.0085495	9.88098,0.297901	0.039115	0.0391177
2	rs56244367	64159033	A,NA	C,NA	0.769384,NA	0.0241324,NA	0.00469379,NA	6.56423,NA	0.135697	0.135697
2	rs9713970	64166498	T,NA	C,NA	0.77336,NA	0.0244966,NA	0.00472259,NA	6.67045,NA	0.0994472	0.0994472
2	rs73124864	64156160	T,NA	G,NA	0.775348,NA	0.0241347,NA	0.00473736,NA	6.45646,NA	0.0685894	0.0685895
2	rs57922906	64163303	A,NA	G,NA	0.763419,NA	0.0231715,NA	0.0046523,NA	6.19809,NA	0.0648143	0.0648144
2	rs17665101	64165770	G,NA	A,NA	0.755467,NA	0.0223386,NA	0.00460006,NA	5.92198,NA	0.0522886	0.0522886
2	rs3846224	64242895	T,T	C,C	0.406561,0.738095	0.0169153,0.00606547	0.00402521,0.00972244	4.5781,0.273503	0.0423074	0.0423075
2	rs56022697	64175056	A,NA	G,NA	0.752485,NA	0.0219259,NA	0.00458131,NA	5.76909,NA	0.0390568	0.0390568
2	rs6801452	64166522	G,NA	T,NA	0.749503,NA	0.0217499,NA	0.00456301,NA	5.72727,NA	0.0387988	0.0387988
2	rs67544611	64152467	A,A	G,G	0.770378,0.983135	0.0238605,-0.0379963	0.0047009,0.0331973	6.41343,0.597927	0.0382553	0.0382553
2	rs4688436	64229821	G,G	A,A	0.38171,0.752976	0.0163249,0.0107841	0.00406983,0.00991158	4.21889,0.558175	0.0265496	0.0265496
2	rs73124853	64152353	T,T	C,C	0.771372,0.983135	0.0236322,-0.0362206	0.00470807,0.0331973	6.28563,0.560288	0.026008	0.026008
2	rs55723062	64170290	T,T	C,C	0.771372,0.983135	0.0237149,-0.0151957	0.00470807,0.0331973	6.32541,0.189002	0.0218052	0.0218052
2	rs17665251	64170754	A,A	G,G	0.771372,0.983135	0.0237149,-0.0150732	0.00470807,0.0331973	6.32541,0.187225	0.0217731	0.0217731
2	rs7641821	64225376	C,C	T,T	0.345924,0.725198	0.0175514,0.00809629	0.00415657,0.00957558	4.61701,0.400309	0.0207152	0.0207152
2	rs17664549	64152601	G,G	C,C	0.752485,0.983135	0.0216929,-0.0374142	0.00458131,0.0331973	5.65961,0.585477	0.0137648	0.0137648
2	rs80033538	64194487	T,NA	C,NA	0.803181,NA	0.0197559,NA	0.00497278,NA	4.14855,NA	0.0136105	0.0136105
2	rs3846225	64243673	C,C	A,A	0.333996,0.72123	0.017132,0.00625575	0.00419209,0.0095333	4.35905,0.290988	0.0105901	0.0105901
2	rs11917643	64171754	G,G	A,A	0.743539,0.983135	0.021277,-0.0110435	0.00452769,0.0331973	5.58326,0.131127	0.0099358	0.0099358
2	rs11925484	64171869	A,A	G,G	0.747515,0.983135	0.0213867,-0.0101871	0.00455105,0.0331973	5.58326,0.119789	0.00943843	0.00943843
2	rs10510913	64161361	C,C	T,T	0.738569,0.981151	0.0207177,-0.0229925	0.00449951,0.0314332	5.38343,0.333023	0.0091226	0.00912261
2	rs11925461	64171801	A,A	G,G	0.746521,0.983135	0.021359,-0.0120251	0.00454514,0.0331973	5.58326,0.144372	0.00906336	0.00906336
2	rs66539522	64149581	A,NA	G,NA	0.734592,NA	0.01877,NA	0.00447775,NA	4.55801,NA	0.00882175	0.00882176
2	rs17720962	64149689	C,NA	G,NA	0.734592,NA	0.01877,NA	0.00447775,NA	4.55801,NA	0.00882175	0.00882176
2	rs17720984	64150737	A,NA	G,NA	0.734592,NA	0.01877,NA	0.00447775,NA	4.55801,NA	0.00882175	0.00882176
2	rs17721463	64162407	C,C	T,T	0.739563,0.981151	0.020832,-0.0210928	0.00450506,0.0314332	5.42464,0.299125	0.00873777	0.00873777
```
