## Supplementary material for "Characterization of shared and ancestry-specific signals driving complex traits using multi-ancestry fine-mapping": susiex_nc3.cs80.snp

```
BP	SNP	PIP(CS1)	LogBF(CS1,Pop1)	LogBF(CS1,Pop2)	PIP(CS2)	LogBF(CS2,Pop1)	LogBF(CS2,Pop2)
63404356	rs76194795	1.00257e-09	-1.75695	-1.28862	2.04124e-06	-1.83774	-1.27914
63404526	rs62251428	4.16535e-09	-1.62133	-2.42187e-10	9.87686e-06	-1.54024	-2.42187e-10
63404632	rs78550849	3.15366e-09	-1.89957	-2.42187e-10	7.13888e-06	-1.86488	-2.42187e-10
63404743	rs9829530	9.99822e-10	-1.86554	-1.18277	2.16098e-06	-1.88114	-1.17874
63404793	rs150758768	5.06618e-09	-1.42554	-2.42187e-10	1.09488e-05	-1.43721	-2.42187e-10
63404917	rs6783445	6.3995e-09	0.0317115	-1.22362	1.89098e-05	0.34886	-1.23962
63405151	rs9830178	8.56655e-10	-1.89584	-1.30701	1.87364e-06	-1.88952	-1.31303
63405972	rs727777	1.37866e-09	-1.42576	-1.30125	4.12676e-06	-1.10665	-1.30629
63406012	rs727779	8.86768e-10	-1.84388	-1.32442	1.97614e-06	-1.82491	-1.32439
63406179	rs72883802	1.38759e-07	1.88461	-2.42187e-10	0.0006188	2.59735	-2.42187e-10
63407167	rs2367833	1.46283e-08	0.954974	-1.32015	4.48446e-05	1.29593	-1.32316
63407703	rs57998404	1.58907e-09	-1.26332	-1.32166	4.762e-06	-0.946499	-1.32327
63408026	rs62251429	3.17017e-08	0.40824	-2.42187e-10	8.92718e-05	0.661249	-2.42187e-10
63409038	rs78051265	1.17003e-08	-0.588513	-2.42187e-10	1.48986e-05	-1.12917	-2.42187e-10
63409165	rs9843385	3.09441e-09	-1.00533	-0.913205	7.2317e-06	-0.907414	-0.944548
63410145	rs35560458	8.65057e-10	-1.86638	-1.32672	1.89282e-06	-1.86558	-1.32679
63410223	rs116229196	6.49158e-09	-1.17763	-2.42187e-10	1.10859e-05	-1.42476	-2.42187e-10
63410922	rs115421100	3.67145e-09	-1.74755	-2.42187e-10	8.1141e-06	-1.73683	-2.42187e-10
63410966	rs17068548	2.6117e-08	0.214456	-2.42187e-10	7.05422e-05	0.425774	-2.42187e-10
63411673	rs7650905	3.5492e-09	-1.78141	-2.42187e-10	7.05726e-06	-1.87638	-2.42187e-10
63411712	rs140691538	3.75279e-09	-1.72563	-2.42187e-10	7.12093e-06	-1.8674	-2.42187e-10
63412265	rs17031727	4.21545e-08	0.693211	-2.42187e-10	0.000104088	0.814796	-2.42187e-10
63412278	rs55640230	4.29482e-08	0.711864	-2.42187e-10	0.000106093	0.833881	-2.42187e-10
63412432	rs56063411	4.31162e-08	0.715768	-2.42187e-10	9.94425e-05	0.769143	-2.42187e-10
63412433	rs55970497	4.13783e-08	0.674626	-2.42187e-10	0.000102127	0.79578	-2.42187e-10
63412569	rs17031729	2.66981e-08	0.236462	-2.42187e-10	6.86184e-05	0.398125	-2.42187e-10
63412640	rs2122798	9.11782e-10	-1.83226	-1.30823	2.27076e-06	-1.69666	-1.31366
63412840	rs17031738	4.37599e-08	0.730586	-2.42187e-10	0.000108145	0.853034	-2.42187e-10
63412875	rs73849121	4.21545e-08	0.693211	-2.42187e-10	0.000104088	0.814796	-2.42187e-10
63413106	rs55910650	8.81587e-10	-1.85577	-1.31839	1.90539e-06	-1.86717	-1.31858
63413107	rs6768504	3.46332e-09	-1.44245	-0.363455	7.90049e-06	-1.35163	-0.411884
63413277	rs6808191	8.4939e-10	-1.89076	-1.32061	1.99113e-06	-1.81775	-1.32399
63413576	rs73110863	3.67128e-09	-1.74759	-2.42187e-10	9.49836e-06	-1.57932	-2.42187e-10
63414228	rs59224036	3.22148e-08	0.424295	-2.42187e-10	9.07942e-05	0.678159	-2.42187e-10
63414423	rs58614274	3.22148e-08	0.424295	-2.42187e-10	9.07942e-05	0.678159	-2.42187e-10
63414440	rs56227221	2.10893e-08	0.000635935	-2.42187e-10	6.08862e-05	0.27857	-2.42187e-10
63414479	rs55801822	3.17087e-08	0.408461	-2.42187e-10	8.92926e-05	0.661481	-2.42187e-10
63414524	rs62251435	2.31898e-08	0.0955799	-2.42187e-10	4.49717e-05	-0.0244025	-2.42187e-10
63415109	rs1403699	1.04015e-09	-1.71506	-1.29371	2.22645e-06	-1.73373	-1.2963
63415195	rs1403700	1.93907e-09	-1.78019	-0.605731	3.88068e-06	-1.80315	-0.671273
63415267	rs1829888	1.98225e-08	-0.0613119	-2.42187e-10	5.69771e-05	0.212212	-2.42187e-10
63415387	rs17394121	8.49243e-10	-1.89702	-1.31452	1.85233e-06	-1.90019	-1.3138
63415517	rs79967534	1.47114e-09	-1.69221	-0.969889	3.07876e-06	-1.75658	-0.949329
63416155	rs17394170	8.64099e-10	-1.88142	-1.31278	1.8797e-06	-1.88626	-1.31307
63416206	rs75411387	1.53275e-09	-1.69947	-0.921601	3.1862e-06	-1.77146	-0.900142
63416398	rs80336846	4.32883e-09	-1.58283	-2.42187e-10	7.66886e-06	-1.79327	-2.42187e-10
63416786	rs62251436	3.26492e-08	0.43769	-2.42187e-10	0.000116946	0.931278	-2.42187e-10
63416852	rs62251437	2.77268e-08	0.274268	-2.42187e-10	0.000105291	0.826293	-2.42187e-10
63417340	rs1545458	1.21574e-09	-1.55227	-1.30051	2.90241e-06	-1.46453	-1.30036
63417491	rs4688397	3.88529e-09	-0.493328	-1.19761	6.65542e-06	-0.732447	-1.20256
63417558	rs77127663	4.5955e-09	-1.52305	-2.42187e-10	7.83801e-06	-1.77145	-2.42187e-10
63417695	rs117648215	5.58733e-09	-1.70945e-10	-1.32763	1.22102e-05	-1.70945e-10	-1.32816
63417713	rs6773908	2.25047e-09	-1.14282	-1.09417	3.52779e-06	-1.47257	-1.0972
63418179	rs6763959	5.81127e-09	-1.70945e-10	-1.28833	1.26308e-05	-1.70945e-10	-1.2943
63419120	rs117441679	5.70966e-09	-1.70945e-10	-1.30597	1.24295e-05	-1.70945e-10	-1.31036
63419683	rs79932351	1.01677e-09	-1.89881	-1.13268	2.25078e-06	-1.86501	-1.15415
63419867	rs114438469	3.24854e-09	-1.86993	-2.42187e-10	6.98755e-06	-1.88631	-2.42187e-10
63420526	rs1376474	1.0324e-09	-1.87302	-1.14322	2.74427e-06	-1.67331	-1.14762
63420562	rs7639958	9.01762e-09	0.0800726	-0.929024	1.16541e-05	-0.437615	-0.937167
63420566	rs7639959	9.21197e-09	0.0800726	-0.907701	1.19258e-05	-0.437615	-0.914121
63420616	rs146327767	5.70797e-09	-1.70945e-10	-1.30627	1.24262e-05	-1.70945e-10	-1.31063
63420802	rs6771399	6.02203e-09	-1.70945e-10	-1.25271	1.30923e-05	-1.70945e-10	-1.25841
63420888	rs1451301	1.83983e-09	-1.38078	-1.05768	5.19256e-06	-1.10816	-1.07505
63420897	rs6445345	9.42754e-10	-1.83321	-1.27387	1.94511e-06	-1.89396	-1.27116
63420945	rs6771616	5.71693e-09	-1.70945e-10	-1.3047	1.24437e-05	-1.70945e-10	-1.30922
63421173	rs9859415	5.66925e-09	-1.70945e-10	-1.31307	1.23516e-05	-1.70945e-10	-1.31665
63421268	rs9821421	5.66463e-09	-1.70945e-10	-1.31389	1.23428e-05	-1.70945e-10	-1.31737
63421397	rs4580545	5.69274e-09	-1.70945e-10	-1.30894	1.23967e-05	-1.70945e-10	-1.31301
63421437	rs9879445	5.66615e-09	-1.70945e-10	-1.31362	1.23457e-05	-1.70945e-10	-1.31713
63421598	rs12636239	1.67655e-09	-1.8811	-0.650296	4.27098e-06	-1.69153	-0.68706
63421706	rs9863687	5.66463e-09	-1.70945e-10	-1.31389	1.23428e-05	-1.70945e-10	-1.31737
63421810	rs9826095	5.67937e-09	-1.70945e-10	-1.31129	1.23709e-05	-1.70945e-10	-1.31509
63421894	rs9864237	5.63584e-09	-1.70945e-10	-1.31899	1.22891e-05	-1.70945e-10	-1.32172
63421929	rs4019053	6.52008e-09	-0.308643	-0.864602	1.00929e-05	-0.653128	-0.865476
63422036	rs4311204	5.61523e-09	-1.70945e-10	-1.32265	1.22524e-05	-1.70945e-10	-1.32472
63422127	rs2887098	7.64894e-09	-0.21303	-0.800534	1.15166e-05	-0.577369	-0.809277
63422149	rs2367834	7.54621e-09	-0.24158	-0.785506	1.13991e-05	-0.602636	-0.794263
63422309	rs73110875	7.24899e-09	-0.271364	-0.795905	1.09878e-05	-0.628965	-0.804687
63422454	rs9864751	5.61265e-09	-1.70945e-10	-1.32311	1.22479e-05	-1.70945e-10	-1.32508
63422498	rs9864883	5.61923e-09	-1.70945e-10	-1.32194	1.22593e-05	-1.70945e-10	-1.32415
63422504	rs73849129	1.60108e-09	-1.87938	-0.698075	4.09984e-06	-1.68599	-0.733502
63422561	rs9865192	9.15683e-09	0.0498868	-0.883518	1.30383e-05	-0.378171	-0.884374
63422749	rs74863288	7.15606e-09	-0.269425	-0.810747	1.07186e-05	-0.639051	-0.819405
63422893	rs9831472	1.1033e-09	-1.89992	-1.04991	2.56492e-06	-1.83321	-1.0553
63423143	rs6762931	5.60906e-09	-1.70945e-10	-1.32375	1.22419e-05	-1.70945e-10	-1.32558
63423389	rs2167355	5.34198e-09	-0.881764	-0.49077	6.79082e-06	-1.40953	-0.505331
63423459	rs13085353	2.42848e-09	-1.39649	-0.76438	6.01385e-06	-1.2682	-0.76817
63423480	rs77042766	3.58515e-09	-1.77133	-2.42187e-10	7.21061e-06	-1.85488	-2.42187e-10
63423581	rs117324051	5.65827e-09	-1.70945e-10	-1.31501	1.23308e-05	-1.70945e-10	-1.31834
63423755	rs144200996	1.03242e-08	-1.70945e-10	-0.713644	2.17019e-05	-1.70945e-10	-0.753036
63424100	rs12638327	1.54807e-09	-1.8255	-0.78562	4.33289e-06	-1.55056	-0.813642
63424140	rs114863565	5.67531e-09	-1.70945e-10	-1.31201	1.23631e-05	-1.70945e-10	-1.31572
63424248	rs117714596	5.82208e-09	-1.70945e-10	-1.28647	1.26525e-05	-1.70945e-10	-1.29258
63424585	rs73110877	5.27272e-09	-0.516604	-0.868981	8.22644e-06	-0.84446	-0.878624
63425058	rs3884516	5.93178e-09	-1.70945e-10	-1.26781	1.28743e-05	-1.70945e-10	-1.27521
63425227	rs118081528	5.96627e-09	-1.70945e-10	-1.26201	1.29445e-05	-1.70945e-10	-1.26977
63425344	rs6769965	5.95747e-09	-1.70945e-10	-1.26348	1.29266e-05	-1.70945e-10	-1.27115
63425808	rs114246902	3.47586e-09	-1.80229	-2.42187e-10	8.01712e-06	-1.74886	-2.42187e-10
63426277	rs9810713	3.27717e-09	-0.611418	-1.24973	6.77835e-06	-0.660552	-1.25615
63426438	rs2367835	1.54574e-09	-1.89389	-0.718738	3.8227e-06	-1.74102	-0.74846
63426441	rs9811151	2.76707e-09	-1.20574	-0.8246	4.05809e-06	-1.5908	-0.838926
63426463	rs145617204	6.99275e-09	-1.70945e-10	-1.10326	1.50695e-05	-1.70945e-10	-1.11776
63426977	rs60982615	8.79267e-10	-1.84872	-1.32807	2.13395e-06	-1.74439	-1.32807
63427005	rs13065983	1.00031e-09	-1.76125	-1.28657	2.61632e-06	-1.58287	-1.2858
63427008	rs73110882	3.68573e-09	-0.821262	-0.922399	5.99048e-06	-1.10821	-0.93206
63427243	rs11707206	1.70877e-09	-1.59715	-0.915208	3.57673e-06	-1.62875	-0.927239
63427326	rs11711289	2.50358e-09	-0.895804	-1.23461	7.5138e-06	-0.57857	-1.23513
63427362	rs6801210	1.37229e-09	-1.45326	-1.27839	3.85952e-06	-1.20239	-1.27751
63427419	rs6777067	1.44517e-09	-1.39835	-1.28156	4.11768e-06	-1.13444	-1.28071
63427561	rs114276172	8.60619e-09	-1.70945e-10	-0.89565	1.85072e-05	-1.70945e-10	-0.912277
63427959	rs73110888	8.40778e-10	-1.89688	-1.32468	1.86948e-06	-1.87692	-1.32786
63427975	rs7645736	1.36451e-09	-1.50738	-1.22996	3.76988e-06	-1.27367	-1.22973
63428059	rs7623778	1.21327e-09	-1.72884	-1.12597	2.90322e-06	-1.63347	-1.13115
63428073	rs116663185	3.46433e-09	-1.80561	-2.42187e-10	7.98403e-06	-1.75299	-2.42187e-10
63428111	rs1530856	1.61102e-09	-1.47071	-1.10056	3.26477e-06	-1.54585	-1.1014
63428303	rs118030671	7.67342e-09	-1.70945e-10	-1.01037	1.6541e-05	-1.70945e-10	-1.0246
63428587	rs73110892	1.08297e-09	-1.76811	-1.20032	3.32718e-06	-1.42528	-1.20303
63428703	rs139943191	7.74343e-09	-1.70945e-10	-1.00129	1.66885e-05	-1.70945e-10	-1.01572
63429213	rs117219018	7.70102e-09	-1.70945e-10	-1.00678	1.65991e-05	-1.70945e-10	-1.02109
63429538	rs139360089	8.97377e-09	-1.70945e-10	-0.853825	1.92824e-05	-1.70945e-10	-0.871245
63430028	rs149134539	7.81675e-09	-1.70945e-10	-0.991863	1.68429e-05	-1.70945e-10	-1.0065
63430374	rs143305105	7.00486e-09	-1.70945e-10	-1.10153	1.51336e-05	-1.70945e-10	-1.11352
63430538	rs12374033	1.089e-09	-1.8596	-1.10327	2.38639e-06	-1.89201	-1.06865
63430572	rs114318266	1.5548e-09	-1.89958	-0.707206	3.64156e-06	-1.87272	-0.665307
63430638	rs4398427	2.99614e-09	-1.169	-0.781804	5.83093e-06	-1.28677	-0.78049
63430668	rs151273949	7.86732e-09	-1.70945e-10	-0.985414	1.69495e-05	-1.70945e-10	-1.0002
63430777	rs12631666	3.7341e-09	-0.956236	-0.774389	7.27158e-06	-1.0734	-0.773066
63431199	rs117336796	1.72866e-08	-1.70945e-10	-0.198202	3.67913e-05	-1.70945e-10	-0.225177
63431671	rs57404150	1.00956e-09	-1.7903	-1.24831	3.01651e-06	-1.47474	-1.25159
63431839	rs6804052	9.31436e-09	-0.816574	-2.42187e-10	2.50226e-05	-0.610656	-2.42187e-10
63432152	rs935794	1.68692e-09	-1.81658	-0.708645	4.02412e-06	-1.7238	-0.714326
63432355	rs55905971	9.31328e-10	-1.9004	-1.21888	2.08047e-06	-1.87371	-1.22413
63432680	rs935793	2.29716e-09	-0.913318	-1.30314	6.23597e-06	-0.694972	-1.30513
63432790	rs1451314	1.00898e-09	-1.86	-1.1792	2.22427e-06	-1.8554	-1.17561
63433083	rs73112609	8.76928e-10	-1.89864	-1.28083	1.99291e-06	-1.85759	-1.28326
63434056	rs79154707	1.28569e-09	-1.76666	-1.03017	5.57982e-06	-1.07063	-1.04065
63434076	rs117927751	1.09117e-08	-1.70945e-10	-0.658299	2.33689e-05	-1.70945e-10	-0.679031
63434150	rs117411602	1.03408e-08	-1.70945e-10	-0.712032	2.21653e-05	-1.70945e-10	-0.731909
63434206	rs13099553	1.04521e-09	-1.84836	-1.15556	2.24926e-06	-1.89476	-1.12508
63434350	rs13099766	1.03262e-09	-1.85809	-1.15793	2.23654e-06	-1.89785	-1.12766
63434461	rs77021208	1.09758e-09	-1.71695	-1.23807	5.13817e-06	-0.952706	-1.24103
63435187	rs74653517	9.87055e-10	-1.73564	-1.32553	5.09115e-06	-0.875721	-1.32721
63435226	rs13082843	8.42552e-10	-1.89303	-1.32642	1.94548e-06	-1.84367	-1.32125
63435380	rs75781148	1.26955e-09	-1.73799	-1.07148	6.74031e-06	-0.840488	-1.08184
63435387	rs76834879	1.10987e-09	-1.69196	-1.25193	6.3404e-06	-0.727406	-1.25609
63435835	rs74793476	5.58603e-09	-1.70945e-10	-1.32786	1.22142e-05	-1.70945e-10	-1.32784
63435948	rs62252073	8.94284e-09	-0.857278	-2.42187e-10	2.15548e-05	-0.759839	-2.42187e-10
63436031	rs116907715	7.9746e-09	-1.70945e-10	-0.97187	1.71756e-05	-1.70945e-10	-0.986945
63436469	rs4688398	3.32345e-09	-1.44178	-0.405345	9.8276e-06	-1.13224	-0.413
63436581	rs6790210	8.82652e-10	-1.88707	-1.28588	1.93754e-06	-1.88229	-1.28673
63436745	rs56686813	8.64502e-10	-1.8682	-1.32553	1.87463e-06	-1.8758	-1.32623
63436903	rs17068589	1.61095e-09	-1.85981	-0.711495	5.86755e-06	-1.33959	-0.721413
63436958	rs62252074	1.0061e-08	-0.73947	-2.42187e-10	2.4377e-05	-0.636795	-2.42187e-10
63437107	rs6766009	1.78117e-09	-1.18791	-1.28295	4.16335e-06	-1.12313	-1.28098
63437186	rs11920956	3.58233e-09	-0.824973	-0.947145	1.06403e-05	-0.510149	-0.95564
63437278	rs75356240	1.45794e-09	-1.4461	-1.22501	2.67704e-06	-1.62192	-1.22381
63437416	rs17068593	1.23214e-08	-1.70945e-10	-0.536798	2.73406e-05	-1.70945e-10	-0.522064
63437443	rs73849137	1.47139e-09	-1.33661	-1.32532	2.39421e-06	-1.63281	-1.32457
63437464	rs78838068	9.54924e-09	-1.70945e-10	-0.79167	2.1472e-05	-1.70945e-10	-0.763688
63437858	rs6806334	1.04583e-09	-1.69499	-1.30833	2.79444e-06	-1.49189	-1.31092
63437977	rs6793874	8.29646e-09	-0.177146	-0.755156	5.18418e-05	0.852227	-0.734467
63438102	rs17394613	5.77143e-09	-1.29521	-2.42187e-10	1.74401e-05	-0.971665	-2.42187e-10
63438258	rs17068597	3.7138e-09	-0.537463	-1.19861	7.3559e-06	-0.622896	-1.21204
63438294	rs6445346	1.98594e-09	-1.06222	-1.29982	4.84968e-06	-0.95026	-1.30126
63438306	rs12630302	1.7293e-09	-1.34738	-1.15303	5.84707e-06	-0.893746	-1.17075
63438550	rs79005187	5.83684e-09	-1.70945e-10	-1.28394	1.28804e-05	-1.70945e-10	-1.27473
63438554	rs74937279	5.7064e-09	-1.70945e-10	-1.30654	1.25728e-05	-1.70945e-10	-1.2989
63438627	rs11130927	9.22241e-10	-1.89478	-1.2343	2.01714e-06	-1.90057	-1.22818
63438754	rs10866066	2.61102e-09	-0.767918	-1.32047	4.36453e-06	-1.0377	-1.31922
63438774	rs10866067	2.60624e-09	-0.767918	-1.3223	4.35721e-06	-1.0377	-1.3209
63438886	rs1975649	2.93068e-09	-1.81893	-0.153968	6.5835e-06	-1.75595	-0.189922
63439019	rs13074683	4.26284e-09	-0.286749	-1.31145	5.53529e-06	-0.801434	-1.31786
63439209	rs1562859	9.67215e-09	-0.191999	-0.586882	1.68877e-05	-0.390664	-0.613187
63439225	rs76857303	5.8679e-09	-1.70945e-10	-1.27863	1.29396e-05	-1.70945e-10	-1.27014
63439281	rs1975650	5.52048e-09	-0.812538	-0.527128	1.09951e-05	-0.873631	-0.559352
63439334	rs9823776	5.12222e-09	-0.462936	-0.951607	8.81839e-06	-0.666269	-0.987328
63439404	rs4688168	1.2653e-09	-1.79618	-1.01665	3.0013e-06	-1.71988	-1.01152
63439414	rs4688169	1.26498e-09	-1.8051	-1.00797	3.01333e-06	-1.73169	-0.995706
63439477	rs4688170	1.3055e-09	-1.82025	-0.961299	2.74603e-06	-1.87231	-0.947968
63439733	rs4688399	1.80515e-09	-1.90052	-0.556967	4.53414e-06	-1.72999	-0.588815
63439824	rs4688400	1.03952e-09	-1.79395	-1.21542	3.10544e-06	-1.45957	-1.23771
63439997	rs2122799	2.36452e-08	0.800568	-0.685539	4.55596e-05	0.71667	-0.728086
63440079	rs76285966	5.86247e-09	-1.70945e-10	-1.27956	1.29339e-05	-1.70945e-10	-1.27058
63441514	rs7650629	8.74743e-10	-1.90056	-1.2814	1.94433e-06	-1.8858	-1.27972
63441900	rs7628621	2.68083e-09	-1.89768	-0.164325	5.76536e-06	-1.88978	-0.188794
63441920	rs75321228	5.83043e-09	-1.70945e-10	-1.28504	1.28568e-05	-1.70945e-10	-1.27656
63441925	rs13319407	1.93133e-08	0.174377	-0.261712	5.77643e-05	0.539719	-0.313785
63442073	rs13319524	1.72938e-08	0.0624407	-0.260223	5.12288e-05	0.418197	-0.312332
63442100	rs76482116	5.90156e-09	-1.70945e-10	-1.27291	1.30276e-05	-1.70945e-10	-1.26337
63442266	rs74717214	5.92349e-09	-1.70945e-10	-1.26921	1.308e-05	-1.70945e-10	-1.25936
63442622	rs1376478	1.09864e-09	-1.8987	-1.05536	2.36609e-06	-1.88952	-1.07968
63442635	rs79776140	5.82419e-09	-1.70945e-10	-1.28611	1.28418e-05	-1.70945e-10	-1.27773
63442652	rs77306397	5.81804e-09	-1.70945e-10	-1.28717	1.28269e-05	-1.70945e-10	-1.27889
63442829	rs78315306	5.849e-09	-1.70945e-10	-1.28186	1.29016e-05	-1.70945e-10	-1.27309
63442834	rs76238023	5.86223e-09	-1.70945e-10	-1.2796	1.29334e-05	-1.70945e-10	-1.27063
63442932	rs1376477	2.45775e-08	0.714444	-0.560742	4.95112e-05	0.681255	-0.609494
63443008	rs72885455	5.88274e-09	-1.70945e-10	-1.27611	1.29826e-05	-1.70945e-10	-1.26683
63443043	rs78064300	5.86223e-09	-1.70945e-10	-1.2796	1.29334e-05	-1.70945e-10	-1.27063
63443077	rs78861251	5.85557e-09	-1.70945e-10	-1.28074	1.29174e-05	-1.70945e-10	-1.27186
63443213	rs79591176	5.7526e-09	-1.70945e-10	-1.29848	1.26677e-05	-1.70945e-10	-1.29138
63443589	rs17068621	1.17188e-08	-1.70945e-10	-0.58694	2.53193e-05	-1.70945e-10	-0.598871
63443725	rs75569400	5.80771e-09	-1.70945e-10	-1.28894	1.28019e-05	-1.70945e-10	-1.28084
63444365	rs79897182	5.7748e-09	-1.70945e-10	-1.29463	1.2722e-05	-1.70945e-10	-1.2871
63444462	rs71298652	1.32608e-08	-0.463319	-2.42187e-10	1.99737e-05	-0.836022	-2.42187e-10
63444541	rs74877651	5.79014e-09	-1.70945e-10	-1.29197	1.27593e-05	-1.70945e-10	-1.28417
63444718	rs1376476	1.06309e-09	-1.89995	-1.087	2.3227e-06	-1.87662	-1.11108
63444943	rs62252075	1.07639e-08	-0.67193	-2.42187e-10	5.39618e-05	0.157839	-2.42187e-10
63445028	rs117965913	5.80347e-09	-1.70945e-10	-1.28968	1.27917e-05	-1.70945e-10	-1.28164
63445032	rs117399029	5.7399e-09	-1.70945e-10	-1.30069	1.26366e-05	-1.70945e-10	-1.29384
63445205	rs9855522	8.69913e-10	-1.90006	-1.28744	1.91777e-06	-1.8885	-1.29077
63445546	rs78879569	5.7301e-09	-1.70945e-10	-1.3024	1.26124e-05	-1.70945e-10	-1.29576
63445556	rs146632886	4.33768e-09	-1.58079	-2.42187e-10	7.72135e-06	-1.78645	-2.42187e-10
63445672	rs1839734	1.10872e-09	-1.90049	-1.04443	2.40758e-06	-1.8812	-1.07061
63445724	rs9859772	1.35911e-08	-0.0455042	-0.393216	3.75902e-05	0.238237	-0.441931
63446064	rs75963242	5.8666e-09	-1.70945e-10	-1.27886	1.29439e-05	-1.70945e-10	-1.26982
63446151	rs74316968	5.73496e-09	-1.70945e-10	-1.30155	1.26244e-05	-1.70945e-10	-1.29481
63446546	rs75333642	5.69549e-09	-1.70945e-10	-1.30846	1.25264e-05	-1.70945e-10	-1.3026
63446549	rs115500995	5.39703e-09	-1.36228	-2.42187e-10	1.7742e-05	-0.954503	-2.42187e-10
63446934	rs1451306	9.05798e-10	-1.86195	-1.28512	1.98692e-06	-1.8553	-1.28855
63447525	rs77679831	5.7495e-09	-1.70945e-10	-1.29902	1.26612e-05	-1.70945e-10	-1.2919
63447694	rs76041590	5.78131e-09	-1.70945e-10	-1.2935	1.2739e-05	-1.70945e-10	-1.28577
63447712	rs80089650	5.7495e-09	-1.70945e-10	-1.29902	1.26612e-05	-1.70945e-10	-1.2919
63447834	rs75335436	5.72961e-09	-1.70945e-10	-1.30248	1.26121e-05	-1.70945e-10	-1.29578
63447861	rs12491065	9.2351e-10	-1.84509	-1.28262	2.02813e-06	-1.83717	-1.28615
63447876	rs117845445	5.72961e-09	-1.70945e-10	-1.30248	1.26121e-05	-1.70945e-10	-1.29578
63447879	rs116691830	5.7495e-09	-1.70945e-10	-1.29902	1.26612e-05	-1.70945e-10	-1.2919
63447953	rs78758108	5.72594e-09	-1.70945e-10	-1.30312	1.26031e-05	-1.70945e-10	-1.2965
63448221	rs79130264	5.6942e-09	-1.70945e-10	-1.30868	1.2524e-05	-1.70945e-10	-1.30279
63448355	rs77645862	5.71658e-09	-1.70945e-10	-1.30476	1.25799e-05	-1.70945e-10	-1.29834
63448612	rs78636307	5.69506e-09	-1.70945e-10	-1.30853	1.25261e-05	-1.70945e-10	-1.30262
63449206	rs2122797	1.16009e-08	-0.0287067	-0.56834	3.80412e-05	0.420305	-0.612071
63449344	rs1839733	1.08842e-09	-1.90004	-1.06336	2.37437e-06	-1.87719	-1.08852
63449357	rs1839732	5.72705e-09	-1.70945e-10	-1.30293	1.26058e-05	-1.70945e-10	-1.29628
63449855	rs57891639	5.70852e-09	-1.70945e-10	-1.30617	1.25598e-05	-1.70945e-10	-1.29994
63449954	rs59460117	5.6614e-09	-1.70945e-10	-1.31446	1.24419e-05	-1.70945e-10	-1.30937
63450685	rs80283980	5.6331e-09	-1.70945e-10	-1.31947	1.2367e-05	-1.70945e-10	-1.31541
63450804	rs76347397	5.67583e-09	-1.70945e-10	-1.31191	1.24776e-05	-1.70945e-10	-1.3065
63450959	rs75718993	5.62079e-09	-1.70945e-10	-1.32166	1.23339e-05	-1.70945e-10	-1.31809
63450994	rs76166212	5.66123e-09	-1.70945e-10	-1.31449	1.24404e-05	-1.70945e-10	-1.30949
63451076	rs74360008	5.65778e-09	-1.70945e-10	-1.3151	1.24315e-05	-1.70945e-10	-1.3102
63451733	rs115187377	1.71553e-08	-0.205822	-2.42187e-10	6.43993e-05	0.334666	-2.42187e-10
63452768	rs145862630	4.06311e-09	-1.64618	-2.42187e-10	7.78369e-06	-1.77841	-2.42187e-10
63452854	rs74891817	5.61188e-09	-1.70945e-10	-1.32325	1.23077e-05	-1.70945e-10	-1.32021
63453070	rs75892976	5.63896e-09	-1.70945e-10	-1.31843	1.23806e-05	-1.70945e-10	-1.31431
63453125	rs74652968	5.65467e-09	-1.70945e-10	-1.31565	1.24213e-05	-1.70945e-10	-1.31102
63453647	rs79969894	1.26916e-08	0.0685254	-0.575719	3.02019e-05	0.201219	-0.623751
63453826	rs149350962	5.64815e-09	-1.70945e-10	-1.3168	1.24045e-05	-1.70945e-10	-1.31238
63453830	rs138333382	5.66508e-09	-1.70945e-10	-1.31381	1.24479e-05	-1.70945e-10	-1.30888
63454116	rs77105568	5.63896e-09	-1.70945e-10	-1.31843	1.23806e-05	-1.70945e-10	-1.31431
63454610	rs11708068	1.38746e-09	-1.80248	-0.918173	3.37716e-06	-1.66342	-0.949985
63454670	rs77585833	5.62853e-09	-1.70945e-10	-1.32028	1.2353e-05	-1.70945e-10	-1.31654
63455030	rs115784271	7.63645e-09	-1.0152	-2.42187e-10	2.37462e-05	-0.663016	-2.42187e-10
63455599	rs2060757	8.78211e-10	-1.87924	-1.29876	1.93252e-06	-1.87652	-1.29509
63455742	rs9829451	1.12973e-08	-0.0288578	-0.594708	2.68398e-05	0.100567	-0.641117
63455763	rs2060758	1.66301e-08	0.293728	-0.530644	4.58215e-05	0.574576	-0.58026
63455783	rs2060759	1.71806e-08	0.323815	-0.528162	4.5159e-05	0.55761	-0.577857
63455855	rs74763170	4.96394e-08	1.55341	-0.696755	0.000122859	1.71762	-0.737027
63456132	rs7629131	1.62825e-08	0.326593	-0.584633	4.28821e-05	0.560531	-0.632513
63456486	rs12629319	1.39514e-09	-1.81833	-0.896811	3.25989e-06	-1.69946	-0.949286
63457123	rs12492837	4.44934e-09	-1.89542	0.34004	9.48411e-06	-1.89043	0.309609
63457215	rs77868263	5.61424e-09	-1.70945e-10	-1.32282	1.23143e-05	-1.70945e-10	-1.31968
63457277	rs78565734	5.6121e-09	-1.70945e-10	-1.32321	1.23083e-05	-1.70945e-10	-1.32016
63457325	rs79997165	5.61424e-09	-1.70945e-10	-1.32282	1.23143e-05	-1.70945e-10	-1.31968
63457354	rs28738794	1.36056e-08	0.197802	-0.635451	3.73909e-05	0.47263	-0.681639
63457398	rs74477723	1.33106e-08	-0.963725	0.504152	3.13037e-05	-0.844599	0.4579
63457406	rs75118500	5.6121e-09	-1.70945e-10	-1.32321	1.23083e-05	-1.70945e-10	-1.32016
63457432	rs79581028	5.6121e-09	-1.70945e-10	-1.32321	1.23083e-05	-1.70945e-10	-1.32016
63457540	rs77275329	5.61424e-09	-1.70945e-10	-1.32282	1.23143e-05	-1.70945e-10	-1.31968
63458063	rs6790592	1.33328e-09	-1.7985	-0.961989	3.29553e-06	-1.64451	-0.993357
63458195	rs6445347	1.34616e-09	-1.79805	-0.952829	3.36965e-06	-1.63173	-0.9839
63458870	rs73831832	2.18783e-09	-1.73561	-0.529613	4.8627e-06	-1.77805	-0.470796
63458976	rs75050831	5.59506e-09	-1.70945e-10	-1.32625	1.22586e-05	-1.70945e-10	-1.32421
63459125	rs13088837	1.29648e-09	-1.7893	-0.999173	3.22893e-06	-1.63007	-1.02822
63459254	rs34746516	1.23013e-09	-1.79395	-1.04706	3.0622e-06	-1.63734	-1.07397
63459285	rs75847234	6.49911e-09	-1.70945e-10	-1.17647	1.43138e-05	-1.70945e-10	-1.16922
63459488	rs60759586	6.46926e-09	-1.70945e-10	-1.18107	1.42465e-05	-1.70945e-10	-1.17393
63459673	rs60263723	6.29212e-09	-1.70945e-10	-1.20883	1.38467e-05	-1.70945e-10	-1.20239
63459842	rs61555145	6.3302e-09	-1.70945e-10	-1.2028	1.39327e-05	-1.70945e-10	-1.1962
63460373	rs9841251	2.32137e-09	-0.924725	-1.28125	3.82861e-06	-1.20235	-1.28559
63460507	rs78568828	1.39586e-08	-0.938414	0.526381	3.29082e-05	-0.817738	0.481024
63461022	rs146516756	5.60915e-09	-1.70945e-10	-1.32373	1.22289e-05	-1.70945e-10	-1.32663
63461453	rs80191244	5.59955e-09	-1.70945e-10	-1.32545	1.22206e-05	-1.70945e-10	-1.32731
63462167	rs9833946	2.83902e-09	-0.690773	-1.3139	4.45021e-06	-1.02111	-1.31637
63462257	rs17068655	3.22358e-09	-1.85323	-0.0244088	7.40909e-06	-1.86473	0.0370043
63462339	rs17068658	1.12164e-09	-1.7489	-1.18445	2.20275e-06	-1.86602	-1.17471
63462403	rs744414	2.88794e-09	-0.672767	-1.31482	4.51371e-06	-1.00575	-1.31757
63462608	rs73112644	8.71957e-10	-1.87075	-1.3144	1.84855e-06	-1.89337	-1.32266
63462698	rs9838395	2.85233e-09	-0.678779	-1.32122	4.45787e-06	-1.01261	-1.32316
63462893	rs116341973	3.26498e-09	-1.86488	-2.42187e-10	7.73878e-06	-1.78419	-2.42187e-10
63463172	rs9856949	3.37858e-09	-0.886318	-0.944358	6.98873e-06	-0.970014	-0.916124
63463419	rs935787	2.72971e-09	-0.720907	-1.32303	4.31391e-06	-1.04392	-1.32467
63463521	rs935788	4.01499e-09	-1.87894	0.220847	8.43291e-06	-1.90019	0.201891
63463754	rs935789	2.81326e-09	-0.690773	-1.32301	4.41346e-06	-1.02111	-1.32466
63463960	rs74754700	5.60236e-09	-1.70945e-10	-1.32494	1.22211e-05	-1.70945e-10	-1.32727
63464151	rs6445348	2.75545e-09	-0.708643	-1.32591	4.33685e-06	-1.03634	-1.32695
63464270	rs17068691	3.47702e-09	-1.8571	0.0551455	7.98435e-06	-1.87092	0.117968
63464288	rs6778481	2.75655e-09	-0.708643	-1.32551	4.33815e-06	-1.03634	-1.32665
63464370	rs6765895	2.80513e-09	-0.690773	-1.32591	4.40339e-06	-1.02111	-1.32695
63464517	rs4688401	2.8135e-09	-0.690773	-1.32293	4.41269e-06	-1.02111	-1.32484
63464528	rs78420725	5.61378e-09	-1.70945e-10	-1.32291	1.22336e-05	-1.70945e-10	-1.32625
63464841	rs17068721	3.69725e-09	-1.86391	0.123364	8.51343e-06	-1.87649	0.1877
63465681	rs4133197	2.86001e-09	-0.672767	-1.32454	4.47539e-06	-1.00575	-1.32609
63465745	rs79044230	5.60067e-09	-1.70945e-10	-1.32524	1.22192e-05	-1.70945e-10	-1.32743
63465746	rs78542176	5.62879e-09	-1.70945e-10	-1.32024	1.22547e-05	-1.70945e-10	-1.32452
63466062	rs4688171	1.21294e-09	-1.72155	-1.13354	2.46884e-06	-1.82407	-1.10262
63466333	rs1451308	1.1162e-09	-1.89122	-1.04698	2.35498e-06	-1.89717	-1.07673
63466382	rs6772726	2.93893e-09	-0.654627	-1.31546	4.57863e-06	-0.990255	-1.31878
63467061	rs7641737	3.92005e-09	-1.87491	0.19288	8.17501e-06	-1.89991	0.170553
63467088	rs7631507	1.65601e-08	-0.862918	0.621786	3.34522e-05	-0.928726	0.608407
63467227	rs6445349	1.62697e-08	-0.875923	0.617094	3.28798e-05	-0.94131	0.603731
63467406	rs6445350	2.92957e-09	-0.652135	-1.32114	4.73839e-06	-0.951482	-1.32326
63467416	rs6445351	2.89809e-09	-0.668485	-1.31559	4.69368e-06	-0.965731	-1.31849
63467516	rs148419283	1.0903e-08	-1.70945e-10	-0.659091	2.38475e-05	-1.70945e-10	-0.658759
63467811	rs17068742	1.19491e-09	-1.71945	-1.15062	2.3789e-06	-1.82756	-1.13623
63468136	rs12630244	1.10586e-09	-1.79488	-1.15263	2.32452e-06	-1.86371	-1.12321
63468163	rs74954460	3.43564e-09	-1.81393	-2.42187e-10	9.54535e-06	-1.57438	-2.42187e-10
63468228	rs17068745	5.68709e-09	-0.454485	-0.855449	1.30984e-05	-0.375296	-0.882653
63468290	rs17068747	7.24844e-09	-1.70945e-10	-1.06734	1.58964e-05	-1.70945e-10	-1.06435
63468588	rs17068749	3.2811e-09	-1.85995	-2.42187e-10	6.89546e-06	-1.89957	-2.42187e-10
63468868	rs145252867	5.28292e-09	-1.38365	-2.42187e-10	9.80639e-06	-1.5474	-2.42187e-10
63469070	rs76988459	9.61489e-10	-1.87517	-1.21223	2.26486e-06	-1.81299	-1.19993
63469744	rs114422384	3.42067e-09	-1.81829	-2.42187e-10	8.92162e-06	-1.64196	-2.42187e-10
63469871	rs935790	5.63324e-09	-1.70945e-10	-1.31945	1.22676e-05	-1.70945e-10	-1.32347
63469911	rs12488538	8.57791e-10	-1.87347	-1.32806	1.84924e-06	-1.88866	-1.327
63469983	rs6783555	2.2642e-09	-0.912173	-1.31874	3.79577e-06	-1.17221	-1.32434
63470203	rs6799191	2.20404e-09	-0.929876	-1.32796	3.67245e-06	-1.20141	-1.32817
63470356	rs6799373	2.20471e-09	-0.929876	-1.32766	3.67259e-06	-1.20141	-1.32813
63470568	rs9829035	3.61112e-09	-1.87908	0.114963	7.60362e-06	-1.89715	0.0953394
63470819	rs764924	8.66112e-10	-1.86451	-1.32737	1.82576e-06	-1.90058	-1.32786
63470887	rs10461042	4.81663e-09	-1.55886	0.0827997	1.23361e-05	-1.35624	0.0383319
63470923	rs764925	2.20434e-09	-0.929876	-1.32783	3.67246e-06	-1.20141	-1.32817
63471033	rs10460967	4.79938e-09	-1.55886	0.07921	1.22926e-05	-1.35624	0.0347993
63471314	rs1901303	2.51026e-09	-0.799782	-1.32796	4.03185e-06	-1.10804	-1.32817
63471720	rs7430968	8.54982e-10	-1.87708	-1.32773	1.82905e-06	-1.89909	-1.32755
63471876	rs1847726	2.35251e-09	-0.865185	-1.32746	3.85639e-06	-1.15264	-1.32807
63472023	rs9838946	2.31486e-09	-0.881125	-1.32766	3.82808e-06	-1.15994	-1.32813
63472192	rs4688402	2.31531e-09	-0.881125	-1.32746	3.82833e-06	-1.15994	-1.32807
63472243	rs114670468	4.72283e-09	-1.49572	-2.42187e-10	1.06924e-05	-1.4609	-2.42187e-10
63472310	rs4688403	2.13901e-09	-0.960126	-1.32766	3.57963e-06	-1.22704	-1.32813
63472534	rs4688404	2.31529e-09	-0.881125	-1.32747	3.82832e-06	-1.15994	-1.32807
63472736	rs6445353	3.48946e-09	-1.86912	0.0707376	7.22287e-06	-1.90011	0.0469297
63472797	rs7621914	2.31584e-09	-0.881125	-1.32723	3.82872e-06	-1.15994	-1.32797
63472842	rs7621849	2.31584e-09	-0.881125	-1.32723	3.82872e-06	-1.15994	-1.32797
63472947	rs7633619	2.31531e-09	-0.881125	-1.32746	3.82833e-06	-1.15994	-1.32807
63473044	rs4306846	8.66872e-10	-1.86302	-1.32798	1.82708e-06	-1.90058	-1.32714
63473340	rs4257544	8.64427e-10	-1.86666	-1.32716	1.8403e-06	-1.89254	-1.32797
63473364	rs935791	2.33905e-09	-0.870924	-1.32746	3.98287e-06	-1.12037	-1.32807
63473375	rs935792	2.33905e-09	-0.870924	-1.32746	3.98287e-06	-1.12037	-1.32807
63473625	rs12634041	1.13947e-09	-1.7994	-1.11817	2.41087e-06	-1.86636	-1.08409
63473633	rs140790539	6.82174e-09	-1.70945e-10	-1.12802	1.47656e-05	-1.70945e-10	-1.13814
63473780	rs9868945	2.35387e-09	-0.864606	-1.32746	3.88265e-06	-1.14585	-1.32807
63473827	rs9849131	2.35387e-09	-0.864606	-1.32746	3.88265e-06	-1.14585	-1.32807
63473904	rs74908569	5.17924e-09	-1.8084	0.404924	1.20949e-05	-1.82912	0.491464
63473996	rs6779281	2.35387e-09	-0.864606	-1.32746	3.88265e-06	-1.14585	-1.32807
63474104	rs6803417	2.35387e-09	-0.864606	-1.32746	3.88265e-06	-1.14585	-1.32807
63474186	rs6794733	2.35442e-09	-0.864606	-1.32723	3.88304e-06	-1.14585	-1.32797
63474250	rs6781972	2.35442e-09	-0.864606	-1.32723	3.88304e-06	-1.14585	-1.32797
63475294	rs17068808	2.20375e-09	-0.930508	-1.32746	3.70956e-06	-1.19146	-1.32807
63475316	rs79099631	9.84784e-09	-0.913163	0.152284	2.01841e-05	-0.977331	0.151791
63475352	rs6785410	2.39395e-09	-0.847953	-1.32723	3.93867e-06	-1.13163	-1.32797
63475394	rs6798336	2.39395e-09	-0.847953	-1.32723	3.93867e-06	-1.13163	-1.32797
63475414	rs114465905	1.54891e-08	-0.307993	-2.42187e-10	4.50612e-05	-0.0224142	-2.42187e-10
63475476	rs6809418	2.43448e-09	-0.831165	-1.32723	3.99563e-06	-1.11727	-1.32797
63475547	rs34506140	8.71412e-10	-1.8576	-1.32817	1.82957e-06	-1.90035	-1.32601
63475570	rs11130928	5.10397e-09	-0.541508	-0.876604	1.21317e-05	-0.431433	-0.903183
63476147	rs1812207	3.21799e-09	-1.86729	-0.0120834	6.6803e-06	-1.89984	-0.031435
63476216	rs61647568	5.05575e-09	-0.283489	-1.14412	7.7988e-06	-0.616617	-1.15985
63476433	rs13097598	1.15446e-09	-1.78786	-1.11663	2.35649e-06	-1.89083	-1.08243
63476976	rs75744055	5.803e-09	-1.70945e-10	-1.28976	1.26331e-05	-1.70945e-10	-1.29412
63477074	rs6765108	9.75243e-10	-1.8832	-1.19	2.05703e-06	-1.8993	-1.20987
63477253	rs11130929	9.71618e-10	-1.88101	-1.19592	2.04476e-06	-1.89981	-1.21534
63477286	rs76583264	5.65836e-09	-1.70945e-10	-1.315	1.23093e-05	-1.70945e-10	-1.32008
63477455	rs11130930	3.47962e-09	-1.88914	0.0879293	7.29948e-06	-1.89255	0.0499193
63477457	rs11130931	9.65246e-10	-1.8832	-1.2003	2.03754e-06	-1.8993	-1.21939
63477493	rs11130932	9.87433e-10	-1.88101	-1.17977	2.07531e-06	-1.89981	-1.20051
63477619	rs80253815	5.66862e-09	-1.70945e-10	-1.31319	1.23224e-05	-1.70945e-10	-1.31902
63477631	rs11130933	9.85314e-09	-0.925842	0.165501	2.02034e-05	-0.98959	0.165005
63477747	rs11130934	9.73558e-10	-1.8832	-1.19173	2.05201e-06	-1.8993	-1.21231
63477970	rs11130935	2.49272e-09	-1.13302	-1.00174	5.19176e-06	-1.20559	-0.977773
63478528	rs79612801	5.57671e-09	-1.80355	0.474021	1.27636e-05	-1.83869	0.554853
63478720	rs6796188	8.6736e-09	-1.11619	0.228346	1.9652e-05	-1.0801	0.22784
63478856	rs6796386	9.67884e-10	-1.8832	-1.19757	2.041e-06	-1.8993	-1.21769
63479078	rs79006427	5.65032e-09	-1.70945e-10	-1.31642	1.22918e-05	-1.70945e-10	-1.3215
63479141	rs6774410	9.65891e-10	-1.88526	-1.19757	2.04231e-06	-1.89866	-1.21769
63479156	rs12487543	8.84334e-10	-1.84458	-1.32647	1.83547e-06	-1.89498	-1.32815
63479210	rs6799217	9.65107e-10	-1.8832	-1.20045	2.03562e-06	-1.8993	-1.22034
63479262	rs6799126	9.05662e-09	-1.10483	0.260194	2.0525e-05	-1.06848	0.259683
63479318	rs6799148	9.61441e-10	-1.88701	-1.20045	2.03833e-06	-1.89797	-1.22034
63479424	rs4688172	9.65153e-10	-1.88031	-1.20329	2.03128e-06	-1.89882	-1.22295
63479450	rs9822200	4.44639e-09	-0.459813	-1.09623	7.83918e-06	-0.6563	-1.115
63479592	rs1566969	9.6448e-10	-1.88101	-1.20329	2.02927e-06	-1.89981	-1.22295
63479712	rs73112686	9.21011e-09	-0.82783	-2.42187e-10	1.84094e-05	-0.917578	-2.42187e-10
63479852	rs7643728	9.70008e-10	-1.88101	-1.19757	2.03996e-06	-1.89981	-1.21769
63479933	rs74321361	6.54294e-09	-1.04051	-0.129238	1.55124e-05	-0.926217	-0.162583
63480571	rs77501898	5.61611e-09	-1.70945e-10	-1.32249	1.2239e-05	-1.70945e-10	-1.32581
63480657	rs78476072	5.59596e-09	-1.70945e-10	-1.32609	1.22145e-05	-1.70945e-10	-1.32782
63481111	rs9869834	3.47096e-09	-0.668405	-1.13529	5.91326e-06	-0.900859	-1.15238
63481237	rs11714690	1.02882e-08	-0.888843	0.171706	2.10697e-05	-0.95381	0.171209
63481531	rs73112692	6.17373e-09	-1.22783	-2.42187e-10	1.06114e-05	-1.46851	-2.42187e-10
63481600	rs4688408	1.00055e-09	-1.83336	-1.21422	2.02745e-06	-1.89036	-1.2333
63481751	rs9857079	9.828e-09	-1.02416	0.261266	2.23128e-05	-0.986031	0.260755
63481904	rs74918274	3.48919e-09	-0.70593	-1.09253	6.35305e-06	-0.868279	-1.11322
63482063	rs9857649	9.9969e-10	-1.82915	-1.21929	2.0215e-06	-1.88868	-1.23792
63482521	rs17068828	3.58016e-09	-1.77272	-2.42187e-10	8.16019e-06	-1.73117	-2.42187e-10
63482615	rs75798320	3.31443e-09	-1.84985	-2.42187e-10	8.86307e-06	-1.64854	-2.42187e-10
63482649	rs17068830	8.75337e-10	-1.85312	-1.32816	1.83454e-06	-1.89715	-1.32649
63482764	rs1857819	8.73528e-09	-1.02416	0.1434	1.98323e-05	-0.986031	0.142908
63483078	rs4688409	9.99566e-10	-1.81153	-1.23704	2.00478e-06	-1.8809	-1.254
63483205	rs17068833	8.977e-09	-0.875923	0.0224573	1.83772e-05	-0.94131	0.0219861
63483275	rs79052979	5.60035e-09	-1.70945e-10	-1.3253	1.22189e-05	-1.70945e-10	-1.32745
63483403	rs11717009	8.82096e-10	-1.84723	-1.32636	1.84609e-06	-1.8972	-1.32017
63484101	rs9810682	9.4668e-09	-0.797994	-0.00234718	1.9332e-05	-0.865862	-0.00281404
63484266	rs28716040	5.98826e-09	-0.230934	-1.0274	1.11155e-05	-0.370456	-1.05164
63484408	rs6798371	1.88175e-08	-0.305744	0.1924	2.94771e-05	-0.630539	0.183716
63484444	rs4688410	2.31666e-09	-0.90061	-1.30739	5.69638e-06	-0.774504	-1.3161
63484490	rs9849009	1.95308e-08	-0.464412	0.388272	3.47078e-05	-0.662517	0.379044
63484616	rs115193412	5.76904e-09	-1.82658	0.530959	1.3572e-05	-1.85677	0.634343
63484892	rs7642736	2.8828e-09	-1.86029	-0.129081	5.92203e-06	-1.90058	-0.151173
63484900	rs77723791	3.21627e-09	-1.87991	-2.42187e-10	7.51923e-06	-1.81297	-2.42187e-10
63484923	rs7642916	1.46811e-07	-0.415846	2.35686	0.000258212	-0.734775	2.45812
63485488	rs1505589	6.93287e-09	-1.76717	0.655311	1.59657e-05	-1.82474	0.764745
63485758	rs9820516	1.89581e-08	-0.338911	0.233009	2.98006e-05	-0.660118	0.224209
63485796	rs57780067	6.76284e-09	-1.82389	0.687202	1.59671e-05	-1.85469	0.794785
63486745	rs59171567	6.4247e-09	-1.79722	0.609238	1.48539e-05	-1.84692	0.714748
63486782	rs17068844	1.48617e-07	-0.331444	2.28469	0.000243126	-0.731097	2.39424
63486836	rs28631082	1.44982e-07	-0.366262	2.29474	0.000238353	-0.761129	2.40445
63487016	rs9826403	3.15733e-09	-1.83739	-0.0610105	6.33663e-06	-1.89662	-0.0874715
63487139	rs80172814	5.87227e-09	-1.84462	0.566729	1.389e-05	-1.87036	0.67109
63487209	rs9809266	9.89699e-10	-1.80119	-1.25729	2.42093e-06	-1.69847	-1.24782
63487425	rs76760936	1.39718e-08	-0.479487	0.068396	2.37349e-05	-0.723565	0.0600734
63487426	rs4688411	9.27622e-10	-1.88078	-1.24248	1.95161e-06	-1.90058	-1.2612
63487517	rs17068845	1.40292e-08	-0.479487	0.0724973	2.38321e-05	-0.723565	0.0641624
63487721	rs58455422	4.80075e-09	-1.21548	-0.263873	1.14383e-05	-1.1131	-0.280368
63487988	rs34191982	1.3017e-09	-1.54781	-1.23666	2.54058e-06	-1.68894	-1.20911
63488257	rs7610588	1.30901e-08	-0.510745	0.0344674	2.23022e-05	-0.751997	0.0262466
63488259	rs7622229	1.30429e-08	-0.510745	0.0308586	2.26432e-05	-0.751997	0.0414214
63488664	rs76487067	5.73223e-09	-1.70945e-10	-1.30203	1.24274e-05	-1.70945e-10	-1.31054
63488786	rs9846386	1.22603e-08	-0.560499	0.018733	2.06641e-05	-0.812597	0.0105599
63488841	rs9866272	1.51012e-09	-1.32303	-1.31291	3.59721e-06	-1.25079	-1.29948
63488876	rs6763684	1.18784e-08	-0.575712	0.0023014	2.00517e-05	-0.8263	-0.00582166
63488994	rs58745721	5.73354e-09	-1.81465	0.512848	1.287e-05	-1.85926	0.583716
63489196	rs6790818	1.31958e-08	-0.533274	0.0650411	2.17433e-05	-0.807857	0.0567284
63489319	rs6766569	1.09873e-08	-0.575712	-0.0756795	1.8552e-05	-0.8263	-0.0835606
63489330	rs6779420	1.04789e-07	-0.554074	2.15789	0.000177451	-0.899814	2.24807
63489848	rs6445354	1.23584e-07	-0.518312	2.28711	0.000210797	-0.854851	2.37531
63489898	rs6445355	1.1779e-07	-0.55094	2.27171	0.000202467	-0.883205	2.36335
63490359	rs73831869	1.96872e-09	-1.4322	-0.938541	4.37039e-06	-1.3829	-0.972683
63490846	rs115995350	6.50282e-09	-1.17589	-2.42187e-10	2.05097e-05	-0.809537	-2.42187e-10
63491051	rs17068857	6.67484e-09	0.0436713	-1.19346	1.02731e-05	-0.314136	-1.18677
63491141	rs11715745	9.64192e-10	-1.82927	-1.25532	1.95449e-06	-1.88944	-1.27087
63491809	rs80320297	5.72982e-09	-1.70945e-10	-1.30245	1.2401e-05	-1.70945e-10	-1.31266
63491925	rs4688412	2.52643e-09	-1.22877	-0.892554	3.28666e-06	-1.69123	-0.949336
63492003	rs73114712	7.88253e-09	-0.983483	-2.42187e-10	1.58651e-05	-1.06632	-2.42187e-10
63492195	rs141595421	4.90317e-09	-1.45825	-2.42187e-10	2.01441e-05	-0.827523	-2.42187e-10
63492461	rs6807455	2.17023e-09	-1.31632	-0.956982	2.97808e-06	-1.72902	-1.01014
63492592	rs79156580	1.01073e-08	-0.734872	-2.42187e-10	1.5765e-05	-1.07265	-2.42187e-10
63492722	rs6807515	2.15251e-09	-1.32452	-0.956982	2.98702e-06	-1.72602	-1.01014
63492796	rs35363187	1.35973e-08	-0.438259	-2.42187e-10	2.02956e-05	-0.820032	-2.42187e-10
63492887	rs1505588	3.15596e-09	-1.89884	-2.42187e-10	7.88647e-06	-1.76529	-2.42187e-10
63492919	rs28401435	7.60737e-09	-0.584682	-0.434332	1.07162e-05	-1.07167	-0.387006
63493895	rs1505587	4.84117e-09	-0.215135	-1.25584	6.72408e-06	-0.659745	-1.265
63493930	rs1505586	9.95259e-09	-0.650094	-0.100205	1.70671e-05	-0.894184	-0.0991027
63494017	rs1505585	2.37558e-09	-1.89178	-0.291112	5.05363e-06	-1.89376	-0.316573
63494326	rs73831871	2.67923e-09	-1.35389	-0.708714	5.53089e-06	-1.36202	-0.758064
63494778	rs9878486	2.08621e-09	-1.29572	-1.01706	2.87266e-06	-1.70954	-1.06566
63495032	rs6766448	2.49572e-09	-1.88891	-0.244641	5.25188e-06	-1.89714	-0.274708
63495185	rs1158186	2.22219e-09	-1.2206	-1.02904	2.96664e-06	-1.66636	-1.07665
63495228	rs1158185	2.27253e-09	-1.19412	-1.03311	3.00217e-06	-1.65072	-1.08038
63495326	rs6768942	2.17363e-09	-1.20743	-1.06431	2.89486e-06	-1.6586	-1.1089
63495511	rs73114726	7.38861e-09	-1.04819	-2.42187e-10	1.26473e-05	-1.29299	-2.42187e-10
63495805	rs6769577	2.06846e-09	-1.23235	-1.08898	2.78952e-06	-1.67323	-1.13134
63496121	rs6769716	2.08535e-09	-1.2206	-1.0926	2.79956e-06	-1.66636	-1.13462
63496281	rs6796783	2.07049e-09	-1.2206	-1.09975	2.78149e-06	-1.66636	-1.14109
63496368	rs116668122	3.16716e-09	-1.8953	-2.42187e-10	6.93073e-06	-1.89447	-2.42187e-10
63496369	rs12053826	3.76117e-09	-1.22566	-0.497737	7.4392e-06	-1.31203	-0.511646
63496646	rs75339573	6.01913e-09	-1.70945e-10	-1.25319	1.29508e-05	-1.70945e-10	-1.26928
63496778	rs13086578	2.09655e-09	-1.19412	-1.11372	2.78991e-06	-1.65072	-1.15371
63496961	rs9851316	2.0764e-09	-1.88222	-0.435272	4.31915e-06	-1.89987	-0.467505
63497004	rs9833814	2.09733e-09	-1.87935	-0.428113	4.34655e-06	-1.90058	-0.460476
63497630	rs62252778	3.15086e-09	-1.90046	-2.42187e-10	7.12375e-06	-1.867	-2.42187e-10
63497691	rs1505584	2.41676e-09	-1.07358	-1.09213	2.89828e-06	-1.63485	-1.13147
63497732	rs79242214	3.83024e-09	-1.23038	-0.474819	7.89906e-06	-1.27477	-0.48892
63497739	rs79308402	2.5781e-09	-1.34114	-0.759938	5.1716e-06	-1.38163	-0.805626
63498230	rs9828865	2.24134e-09	-1.8741	-0.366961	4.63868e-06	-1.89956	-0.396444
63498401	rs75676869	4.89845e-09	-0.220137	-1.23908	5.98299e-06	-0.789771	-1.25175
63498546	rs9990334	1.93686e-09	-1.08514	-1.30192	2.34866e-06	-1.66478	-1.31182
63498548	rs141210535	1.72465e-08	-0.200523	-2.42187e-10	6.05199e-05	0.272535	-2.42187e-10
63498703	rs9311876	1.87519e-09	-1.80557	-0.613852	3.68574e-06	-1.89476	-0.631205
63498876	rs13086978	1.17526e-09	-1.62628	-1.26036	2.20758e-06	-1.79886	-1.23968
63498901	rs13066936	1.16777e-09	-1.56752	-1.32552	2.08906e-06	-1.77146	-1.32226
63498933	rs114670686	4.06815e-09	-1.64494	-2.42187e-10	9.34401e-06	-1.5957	-2.42187e-10
63498964	rs4566530	2.42988e-09	-1.59789	-0.562401	4.38612e-06	-1.75413	-0.597858
63499049	rs78178722	1.03891e-08	-0.707374	-2.42187e-10	2.19864e-05	-0.740013	-2.42187e-10
63499052	rs138564584	6.82874e-09	-1.70945e-10	-1.12699	1.5105e-05	-1.70945e-10	-1.11541
63499209	rs77134099	1.64919e-09	-1.47367	-1.07418	3.44457e-06	-1.52017	-1.07347
63499358	rs4472048	1.8128e-09	-1.21085	-1.24241	4.3763e-06	-1.1208	-1.23343
63499360	rs4435636	2.06974e-09	-1.05265	-1.26806	8.07889e-06	-0.472289	-1.26889
63499408	rs62252780	1.10733e-09	-1.61804	-1.32814	2.87027e-06	-1.44792	-1.32811
63499438	rs4496473	6.68649e-09	-0.625828	-0.522215	3.49544e-05	0.29283	-0.569221
63499626	rs9872672	8.72777e-10	-1.857	-1.32721	2.34167e-06	-1.65284	-1.32673
63500177	rs77171892	1.04028e-09	-1.75585	-1.25279	2.29266e-06	-1.76515	-1.23558
63500435	rs9877681	1.30502e-09	-1.46325	-1.31866	4.15604e-06	-1.0852	-1.32068
63500886	rs17397601	3.15368e-09	-1.89956	-2.42187e-10	6.91542e-06	-1.89668	-2.42187e-10
63501144	rs12631553	5.93762e-09	-1.70945e-10	-1.26682	1.31952e-05	-1.70945e-10	-1.25059
63501455	rs17397636	1.54097e-09	-1.28757	-1.32814	2.94481e-06	-1.42257	-1.32782
63501532	rs17338206	1.52578e-09	-1.29762	-1.32801	2.99402e-06	-1.40642	-1.3274
63501674	rs62252781	7.03654e-09	-1.09701	-2.42187e-10	1.43115e-05	-1.16938	-2.42187e-10
63501695	rs62252782	1.58209e-09	-1.26121	-1.32817	2.98542e-06	-1.4088	-1.3279
63502226	rs2047971	1.53567e-09	-1.293	-1.32616	2.91352e-06	-1.43663	-1.32444
63502274	rs17068881	5.96519e-09	-1.70945e-10	-1.26219	1.2979e-05	-1.70945e-10	-1.26711
63502356	rs76131359	3.15693e-09	-1.89853	-2.42187e-10	7.03168e-06	-1.88001	-2.42187e-10
63502440	rs147728689	7.35827e-09	-1.70945e-10	-1.05231	1.56792e-05	-1.70945e-10	-1.0781
63502968	rs58819808	8.45949e-10	-1.90058	-1.31484	1.86305e-06	-1.88729	-1.32093
63503092	rs61111726	1.52548e-09	-1.30037	-1.32545	2.84518e-06	-1.46137	-1.32345
63503264	rs13069093	3.18406e-09	-1.88997	-2.42187e-10	6.90879e-06	-1.89764	-2.42187e-10
63503291	rs17338331	2.61891e-09	-0.761926	-1.32345	4.44186e-06	-1.01354	-1.32582
63503499	rs76336656	5.75447e-09	-1.70945e-10	-1.29815	1.27345e-05	-1.70945e-10	-1.28612
63503524	rs11707762	1.53207e-09	-1.34074	-1.28077	3.19609e-06	-1.37947	-1.28904
63503680	rs11708534	2.66382e-09	-0.754861	-1.31351	4.50343e-06	-1.00731	-1.31829
63503860	rs62252785	8.95272e-10	-1.89881	-1.25995	1.93559e-06	-1.89514	-1.27488
63503884	rs115811955	3.15413e-09	-1.89942	-2.42187e-10	6.88868e-06	-1.90056	-2.42187e-10
63504450	rs6805951	2.33113e-09	-0.887456	-1.31432	3.9988e-06	-1.12487	-1.31958
63504544	rs73116764	3.23278e-09	-1.87479	-2.42187e-10	7.26487e-06	-1.84739	-2.42187e-10
63504600	rs11708840	1.78822e-09	-1.16332	-1.30359	2.95373e-06	-1.43728	-1.31008
63504643	rs11712949	1.53593e-09	-1.34125	-1.27774	2.71476e-06	-1.54477	-1.28697
63504832	rs11709738	1.19873e-09	-1.60038	-1.26649	2.30335e-06	-1.74178	-1.25429
63504872	rs80279931	1.5922e-09	-1.88312	-0.6999	4.13687e-06	-1.68104	-0.729456
63504979	rs79680465	3.59996e-09	-1.76721	-2.42187e-10	1.03222e-05	-1.49614	-2.42187e-10
63504987	rs59151203	1.29607e-09	-1.50609	-1.2827	2.1571e-06	-1.77516	-1.28651
63505191	rs11918416	1.83322e-09	-1.89298	-0.549081	4.03254e-06	-1.84593	-0.590114
63505268	rs62250763	4.5305e-09	-1.5373	-2.42187e-10	7.73896e-06	-1.78417	-2.42187e-10
63505419	rs17068891	5.99044e-09	-1.25797	-2.42187e-10	2.485e-05	-0.617578	-2.42187e-10
63505581	rs115568224	1.3327e-09	-1.48553	-1.27539	2.16886e-06	-1.78163	-1.2746
63505949	rs4688413	9.39036e-10	-1.8123	-1.29873	2.57986e-06	-1.5819	-1.30081
63506089	rs4504164	9.06121e-10	-1.85699	-1.28973	1.95517e-06	-1.86848	-1.29148
63506145	rs71298659	8.5818e-10	-1.89704	-1.30403	1.89441e-06	-1.88158	-1.30995
63506147	rs144782734	3.15102e-09	-1.9004	-2.42187e-10	7.10472e-06	-1.86968	-2.42187e-10
63506165	rs4435638	9.47453e-10	-1.811	-1.29111	2.23386e-06	-1.73391	-1.2928
63506498	rs4399889	9.60716e-10	-1.79378	-1.29442	2.03334e-06	-1.82434	-1.29642
63507244	rs7614676	1.51837e-09	-1.36943	-1.26106	3.58955e-06	-1.29193	-1.26048
63507330	rs6804826	8.97043e-10	-1.87537	-1.28142	2.00632e-06	-1.85035	-1.28378
63507428	rs1394898	1.0133e-09	-1.75401	-1.2809	2.087e-06	-1.81142	-1.28329
63507544	rs2221476	1.4695e-09	-1.3946	-1.26861	2.89767e-06	-1.49847	-1.26806
63507662	rs2202492	1.49941e-09	-1.38871	-1.25435	3.53629e-06	-1.31258	-1.25478
63508251	rs13067087	1.46493e-09	-1.38871	-1.27762	3.45055e-06	-1.31258	-1.27933
63508820	rs11708252	1.16072e-09	-1.76304	-1.13606	2.42328e-06	-1.79131	-1.154
63509012	rs76055474	5.97252e-09	-1.26096	-2.42187e-10	1.17051e-05	-1.37042	-2.42187e-10
63509082	rs4688414	9.36249e-10	-1.82001	-1.29399	1.97424e-06	-1.8538	-1.29645
63509095	rs116381938	5.85021e-09	-1.28165	-2.42187e-10	1.14201e-05	-1.39506	-2.42187e-10
63509285	rs12490923	9.61962e-10	-1.79615	-1.29076	2.00601e-06	-1.84096	-1.29333
63509335	rs12490926	9.77001e-10	-1.78064	-1.29076	2.02993e-06	-1.82911	-1.29333
63509556	rs73116781	3.58119e-09	-0.487856	-1.28458	7.85804e-06	-0.478453	-1.29045
63509854	rs79455989	1.77959e-08	-1.70945e-10	-0.169162	4.00501e-05	-1.70945e-10	-0.140305
63509964	rs6775133	1.46457e-09	-1.38999	-1.27658	3.44946e-06	-1.31395	-1.27827
63510100	rs6800006	1.09611e-09	-1.77847	-1.17789	2.29751e-06	-1.80502	-1.19359
63510215	rs79978387	3.33971e-09	-1.84225	-2.42187e-10	6.91288e-06	-1.89705	-2.42187e-10
63510487	rs6802712	3.34873e-09	-1.83955	-2.42187e-10	6.91763e-06	-1.89636	-2.42187e-10
63510573	rs78264774	3.45784e-09	-1.80749	-2.42187e-10	6.92074e-06	-1.89591	-2.42187e-10
63510633	rs2887099	1.68879e-09	-1.26463	-1.25949	3.42514e-06	-1.33785	-1.26145
63510844	rs17068905	1.41237e-09	-1.45396	-1.2489	3.58565e-06	-1.30453	-1.24896
63510887	rs76822682	9.74442e-09	-1.70945e-10	-0.771436	2.07499e-05	-1.70945e-10	-0.797894
63511089	rs6767426	1.65162e-09	-1.27372	-1.27266	3.3149e-06	-1.35841	-1.2736
63511803	rs6781898	3.26174e-09	-1.86587	-2.42187e-10	6.88872e-06	-1.90055	-2.42187e-10
63511901	rs114355147	8.63082e-08	1.40979	-2.42187e-10	0.00010135	0.788147	-2.42187e-10
63512021	rs7617487	1.54814e-09	-1.37852	-1.23256	3.94607e-06	-1.2229	-1.23482
63512051	rs6770765	3.24241e-09	-1.87182	-2.42187e-10	6.89199e-06	-1.90008	-2.42187e-10
63512398	rs35875391	1.55572e-09	-1.37852	-1.22768	3.96516e-06	-1.2229	-1.22999
63512415	rs76236207	9.37226e-09	-1.70945e-10	-0.810377	1.99811e-05	-1.70945e-10	-0.835652
63512545	rs75075346	3.25508e-09	-1.86791	-2.42187e-10	6.88938e-06	-1.90046	-2.42187e-10
63512762	rs11928896	1.62853e-09	-1.37852	-1.18193	4.16029e-06	-1.2229	-1.18196
63513405	rs6770081	1.6761e-09	-1.35982	-1.17184	4.2815e-06	-1.20162	-1.17452
63513473	rs6770177	1.71235e-09	-1.35982	-1.15044	4.37231e-06	-1.20162	-1.15353
63513585	rs11921529	1.74569e-09	-1.35035	-1.14063	4.46281e-06	-1.19085	-1.1438
63513827	rs151120861	3.20744e-09	-1.88266	-2.42187e-10	7.47198e-06	-1.81928	-2.42187e-10
63513852	rs78974213	3.15517e-09	-1.89909	-2.42187e-10	7.06362e-06	-1.87548	-2.42187e-10
63513985	rs9848074	1.76794e-09	-1.3605	-1.11782	4.6953e-06	-1.16164	-1.12224
63514120	rs7639778	1.65674e-09	-1.44289	-1.1004	4.34183e-06	-1.25859	-1.10356
63514176	rs7641936	1.75572e-09	-1.3884	-1.09685	4.64624e-06	-1.19434	-1.10004
63514482	rs1505592	1.91664e-09	-1.39326	-1.0043	3.92279e-06	-1.45162	-1.01201
63514559	rs17398296	3.43904e-09	-1.81294	-2.42187e-10	7.4459e-06	-1.82277	-2.42187e-10
63514700	rs148878622	9.25669e-09	-0.822784	-2.42187e-10	2.32514e-05	-0.684072	-2.42187e-10
63515032	rs7642753	1.74382e-09	-1.52505	-0.967003	3.60948e-06	-1.57284	-0.974035
63515234	rs6801282	1.35801e-09	-1.41979	-1.32232	2.61226e-06	-1.54908	-1.32114
63515480	rs6765769	1.9287e-09	-1.50508	-0.886204	3.79289e-06	-1.60332	-0.893991
63515486	rs6777073	1.77276e-09	-1.49086	-0.984738	3.18118e-06	-1.67968	-0.993508
63515539	rs6801667	1.98642e-09	-1.49544	-0.866362	3.8921e-06	-1.59495	-0.876541
63515556	rs6801670	2.05421e-09	-1.51461	-0.813627	4.03292e-06	-1.61157	-0.824375
63515740	rs6766087	2.27152e-09	-1.55387	-0.673819	5.53623e-06	-1.43897	-0.680157
63515844	rs546851226	3.41277e-09	-1.82061	-2.42187e-10	6.9714e-06	-1.88862	-2.42187e-10
63515886	rs6777474	2.03697e-09	-1.50698	-0.829684	4.97824e-06	-1.3851	-0.840261
63516421	rs11924708	2.20867e-09	-1.48648	-0.769262	4.31809e-06	-1.58716	-0.780466
63516565	rs17398442	3.1644e-09	-1.89617	-2.42187e-10	7.01696e-06	-1.88211	-2.42187e-10
63516953	rs73831882	3.16689e-09	-1.89538	-2.42187e-10	7.00638e-06	-1.88362	-2.42187e-10
63517262	rs114112134	3.42154e-09	-1.81804	-2.42187e-10	1.02441e-05	-1.50374	-2.42187e-10
63517704	rs73831883	3.33271e-09	-1.84435	-2.42187e-10	6.8885e-06	-1.90058	-2.42187e-10
63517909	rs73831884	3.31474e-09	-1.84975	-2.42187e-10	6.88925e-06	-1.90047	-2.42187e-10
63518063	rs11130939	1.95472e-09	-1.72536	-0.652529	4.65603e-06	-1.63217	-0.660103
63518842	rs1505600	1.70099e-09	-1.55152	-0.965401	3.58175e-06	-1.58017	-0.974416
63519221	rs11130941	1.67905e-09	-1.55152	-0.978384	3.53613e-06	-1.58017	-0.987235
63519307	rs11130942	1.68629e-09	-1.55152	-0.974082	3.55118e-06	-1.58017	-0.982988
63519344	rs117538330	6.80724e-09	-1.70945e-10	-1.13014	1.51714e-05	-1.70945e-10	-1.11102
63519357	rs11130943	1.67349e-09	-1.55914	-0.974082	3.52535e-06	-1.58747	-0.982988
63519498	rs13059982	4.75415e-09	-1.48911	-2.42187e-10	1.79742e-05	-0.941502	-2.42187e-10
63519693	rs1394902	2.92555e-09	-1.33137	-0.64328	7.05952e-06	-1.22629	-0.649765
63519727	rs1394901	2.55267e-09	-1.31964	-0.79135	5.05598e-06	-1.41278	-0.797089
63520037	rs4392412	1.79233e-09	-1.596	-0.868618	3.79545e-06	-1.62272	-0.873914
63520091	rs985371	2.86405e-09	-1.34066	-0.655234	6.90592e-06	-1.23641	-0.661646
63520117	rs985370	2.88088e-09	-1.34066	-0.649375	6.9463e-06	-1.23641	-0.655814
63520211	rs73831885	3.30654e-09	-1.85223	-2.42187e-10	6.89028e-06	-1.90033	-2.42187e-10
63520289	rs985369	2.99587e-09	-1.31255	-0.638341	7.26815e-06	-1.20583	-0.641103
63520390	rs985368	2.89718e-09	-1.322	-0.662396	7.02325e-06	-1.2161	-0.66511
63520475	rs985367	2.87677e-09	-1.322	-0.669463	6.97389e-06	-1.2161	-0.672163
63520892	rs6794890	2.43266e-09	-1.23933	-0.919817	4.78231e-06	-1.33896	-0.926548
63521107	rs11924284	2.88744e-09	-1.31255	-0.675206	7.00561e-06	-1.20583	-0.677893
63521556	rs2202494	2.82651e-09	-1.33213	-0.676963	5.29543e-06	-1.47812	-0.68547
63521816	rs2202493	2.88744e-09	-1.31255	-0.675206	7.00561e-06	-1.20583	-0.677893
63521917	rs61442694	3.18179e-09	-1.89069	-2.42187e-10	6.96185e-06	-1.88999	-2.42187e-10
63521924	rs34119596	1.82574e-09	-1.57197	-0.874172	3.87394e-06	-1.59975	-0.876413
63522339	rs35562917	2.17341e-09	-1.5512	-0.720628	5.38649e-06	-1.41722	-0.72932
63523187	rs62250765	6.4501e-09	-1.18404	-2.42187e-10	8.34204e-06	-1.70913	-2.42187e-10
63523311	rs11926493	2.60407e-09	-1.49205	-0.599002	6.06287e-06	-1.42343	-0.60482
63523321	rs11915145	2.29162e-09	-1.46337	-0.755497	4.51565e-06	-1.56224	-0.760652
63523444	rs6445356	3.33882e-09	-1.19943	-0.643084	6.15733e-06	-1.36277	-0.650026
63523865	rs6786839	3.2833e-09	-1.19943	-0.659854	6.04337e-06	-1.36277	-0.668708
63524098	rs12054371	2.66563e-09	-1.4189	-0.648789	6.1343e-06	-1.36479	-0.651747
63524302	rs35355009	3.21686e-09	-1.87972	-2.42187e-10	6.91168e-06	-1.89722	-2.42187e-10
63524560	rs138395406	3.15653e-09	-1.89866	-2.42187e-10	8.60767e-06	-1.67778	-2.42187e-10
63524793	rs1505599	1.75322e-09	-1.46844	-1.01824	3.69121e-06	-1.50039	-1.0241
63524804	rs1532862	1.92334e-09	-1.0971	-1.29697	2.43515e-06	-1.63685	-1.30358
63524880	rs1505598	1.90768e-09	-1.44678	-0.955467	4.82718e-06	-1.29559	-0.960582
63525003	rs4616634	1.67348e-09	-1.46844	-1.06479	3.52882e-06	-1.50039	-1.06909
63525136	rs17339428	3.21175e-09	-1.88132	-2.42187e-10	6.9164e-06	-1.89654	-2.42187e-10
63525288	rs17069000	2.29071e-09	-0.903179	-1.31609	6.77914e-06	-0.605721	-1.31087
63525613	rs12053954	2.23334e-09	-1.28984	-0.95479	3.69664e-06	-1.56147	-0.961538
63525802	rs9828005	2.54959e-09	-1.26606	-0.846145	4.7984e-06	-1.40834	-0.853817
63526254	rs2221477	1.82338e-09	-1.43825	-1.00919	4.61475e-06	-1.28575	-1.01542
63526806	rs1505597	3.47289e-09	-1.80315	-2.42187e-10	6.91258e-06	-1.89709	-2.42187e-10
63527356	rs17069004	3.56278e-09	-0.609773	-1.16782	9.32608e-06	-0.419828	-1.17779
63528049	rs1039631	1.57539e-09	-1.2661	-1.32753	2.60875e-06	-1.54372	-1.32784
63528676	rs1505596	6.50203e-09	-1.17602	-2.42187e-10	2.09797e-05	-0.786883	-2.42187e-10
63528914	rs11130944	1.37528e-09	-1.48362	-1.24586	2.91537e-06	-1.51499	-1.24545
63529279	rs142774734	2.40082e-08	-1.70945e-10	0.130262	4.97161e-05	-1.70945e-10	0.075893
63529614	rs1027764	1.33206e-09	-1.44144	-1.31996	2.85525e-06	-1.46191	-1.31936
63529784	rs2135222	3.30017e-09	-1.85416	-2.42187e-10	6.88967e-06	-1.90041	-2.42187e-10
63530012	rs2174509	3.55539e-09	-1.77967	-2.42187e-10	6.97502e-06	-1.8881	-2.42187e-10
63530093	rs76338321	5.78447e-09	-1.70945e-10	-1.29296	1.2571e-05	-1.70945e-10	-1.29904
63530277	rs1505595	1.68469e-09	-1.2	-1.32655	4.20629e-06	-1.06701	-1.32685
63530406	rs7653698	1.94442e-09	-1.05644	-1.32673	3.39588e-06	-1.28057	-1.3273
63531308	rs17339615	3.29054e-09	-1.85708	-2.42187e-10	6.8945e-06	-1.89971	-2.42187e-10
63531342	rs115460917	3.27014e-09	-1.8633	-2.42187e-10	8.51055e-06	-1.68913	-2.42187e-10
63532532	rs4688173	5.30237e-09	-1.12417	-0.255812	1.43255e-05	-0.873878	-0.294521
63532544	rs144501632	4.28393e-07	3.01191	-2.42187e-10	0.00113232	3.20159	-2.42187e-10
63532822	rs9837015	2.2868e-09	-1.89282	-0.328161	5.14873e-06	-1.89703	-0.294656
63532999	rs6445357	9.95485e-08	1.75459	-0.202076	0.000147616	1.35132	-0.187143
63533059	rs17399163	2.2787e-08	0.078057	-2.42187e-10	4.21865e-05	-0.0883372	-2.42187e-10
63533190	rs6791156	4.32244e-08	0.718274	-2.42187e-10	4.60177e-05	-0.00141167	-2.42187e-10
63533288	rs13315607	7.24508e-09	-1.70945e-10	-1.06781	1.61101e-05	-1.70945e-10	-1.05099
63533576	rs9856025	1.9436e-09	-1.82782	-0.555765	4.09654e-06	-1.87254	-0.547757
63534163	rs139518708	3.15765e-09	-1.8983	-2.42187e-10	9.35414e-06	-1.59462	-2.42187e-10
63534512	rs117462958	5.80779e-09	-1.70945e-10	-1.28893	1.2827e-05	-1.70945e-10	-1.27888
63534592	rs4254650	5.97559e-09	-1.70945e-10	-1.26045	1.32369e-05	-1.70945e-10	-1.24743
63534719	rs4254651	5.90755e-09	-1.70945e-10	-1.2719	1.30718e-05	-1.70945e-10	-1.25998
63535170	rs905940	4.29803e-08	1.28745	-0.574838	3.63474e-05	0.343645	-0.580959
63535676	rs17399296	1.47201e-09	-1.48877	-1.17273	2.41209e-06	-1.77011	-1.17983
63536005	rs55835919	3.7762e-09	-1.71941	-2.42187e-10	1.15018e-05	-1.38794	-2.42187e-10
63536637	rs1394900	5.92355e-09	-1.70945e-10	-1.2692	1.30949e-05	-1.70945e-10	-1.25822
63537595	rs139373890	5.7806e-09	-1.70945e-10	-1.29362	1.27595e-05	-1.70945e-10	-1.28416
63537596	rs114749147	3.17817e-09	-1.89183	-2.42187e-10	7.86846e-06	-1.76757	-2.42187e-10
63537685	rs1983108	5.73719e-09	-1.70945e-10	-1.30116	1.26469e-05	-1.70945e-10	-1.29302
63538181	rs17069039	9.6317e-10	-1.89818	-1.18748	2.19135e-06	-1.85912	-1.1868
63538270	rs1983109	4.46157e-08	1.32443	-0.574471	3.57528e-05	0.318207	-0.572014
63538326	rs116541731	3.04294e-08	0.367278	-2.42187e-10	9.6599e-05	0.740131	-2.42187e-10
63538514	rs76132077	9.06328e-08	1.45868	-2.42187e-10	7.74697e-05	0.51945	-2.42187e-10
63539076	rs34725317	9.52501e-08	1.50837	-2.42187e-10	8.05147e-05	0.558003	-2.42187e-10
63539700	rs6774741	4.26826e-09	-0.269499	-1.32742	4.05704e-06	-1.10304	-1.32694
63540146	rs34808638	1.01081e-07	1.56779	-2.42187e-10	8.46849e-05	0.608501	-2.42187e-10
63540513	rs35525691	3.17809e-09	-1.07121	-0.820639	6.8106e-06	-1.10804	-0.803917
63540653	rs13080232	3.66542e-09	-1.12705	-0.622141	7.92168e-06	-1.1322	-0.628639
63540895	rs6803000	6.44915e-09	-1.70945e-10	-1.18418	1.37602e-05	-1.70945e-10	-1.20866
63540958	rs6767224	3.61393e-09	-1.66552	-0.0978125	7.6577e-06	-1.68757	-0.107153
63541170	rs34762276	1.11234e-07	1.66351	-2.42187e-10	9.18765e-05	0.690008	-2.42187e-10
63541383	rs114229249	3.22251e-09	-1.87797	-2.42187e-10	6.89987e-06	-1.89893	-2.42187e-10
63543206	rs949552	3.40429e-09	-1.14407	-0.67903	7.36317e-06	-1.14632	-0.687631
63543226	rs145424655	8.16674e-09	-0.948061	-2.42187e-10	1.04104e-05	-1.48763	-2.42187e-10
63543254	rs949553	3.23876e-09	-1.03083	-0.842112	6.66574e-06	-1.10771	-0.825745
63543329	rs76096631	1.66933e-08	1.04502	-1.27814	1.54309e-05	0.172806	-1.26687
63543345	rs13097916	3.86597e-09	-0.371163	-1.32475	3.87791e-06	-1.1518	-1.32334
63543366	rs75257955	5.63988e-09	-1.70945e-10	-1.31827	1.23976e-05	-1.70945e-10	-1.31293
63543669	rs80115418	5.61996e-09	-1.70945e-10	-1.32181	1.22327e-05	-1.70945e-10	-1.32632
63543671	rs35598107	1.12081e-07	1.67109	-2.42187e-10	9.282e-05	0.700225	-2.42187e-10
63543886	rs75112178	1.59676e-08	-0.277571	-2.42187e-10	2.78073e-05	-0.505138	-2.42187e-10
63544321	rs13060774	1.09984e-07	1.65221	-2.42187e-10	9.13366e-05	0.684115	-2.42187e-10
63544480	rs59404179	5.59727e-09	-1.70945e-10	-1.32585	1.22117e-05	-1.70945e-10	-1.32804
63544500	rs62250768	1.38064e-09	-1.39792	-1.32766	2.24237e-06	-1.69745	-1.32545
63544897	rs9853338	8.7492e-09	0.0612073	-0.940376	1.26302e-05	-0.376877	-0.917469
63544944	rs73118749	1.20523e-09	-1.80773	-1.05373	2.42925e-06	-1.88591	-1.05694
63544973	rs6762720	8.39644e-09	-0.138613	-0.781711	1.29574e-05	-0.488996	-0.779771
63545133	rs61673366	5.62298e-09	-1.70945e-10	-1.32127	1.22363e-05	-1.70945e-10	-1.32603
63545298	rs9853961	8.62513e-09	0.0374731	-0.930925	1.24897e-05	-0.397785	-0.907745
63545505	rs6765670	5.88088e-08	1.58942	-0.563258	4.49114e-05	0.537988	-0.563733
63545570	rs79464977	5.59733e-09	-1.70945e-10	-1.32584	1.22117e-05	-1.70945e-10	-1.32804
63545860	rs62250769	1.35578e-09	-1.41638	-1.32738	2.21771e-06	-1.70913	-1.32484
63545958	rs117510313	5.59823e-09	-1.70945e-10	-1.32568	1.22122e-05	-1.70945e-10	-1.328
63546206	rs78938882	5.60731e-09	-1.70945e-10	-1.32406	1.22192e-05	-1.70945e-10	-1.32743
63546222	rs34053037	1.15745e-07	1.70326	-2.42187e-10	9.54041e-05	0.727684	-2.42187e-10
63546258	rs13095412	8.39187e-09	-0.123899	-0.796968	1.31818e-05	-0.481384	-0.770215
63546320	rs58459957	8.41039e-09	0.0220336	-0.940697	1.30565e-05	-0.343354	-0.917799
63546479	rs75701613	1.1791e-09	-1.81098	-1.0724	2.38138e-06	-1.88726	-1.0755
63546683	rs73118751	1.18391e-09	-1.80332	-1.07599	2.38016e-06	-1.88421	-1.07906
63546831	rs73118752	1.30466e-09	-1.54953	-1.23266	3.19822e-06	-1.43545	-1.23239
63547179	rs78808243	5.85265e-09	-1.70945e-10	-1.28124	1.27484e-05	-1.70945e-10	-1.28503
63547321	rs4277682	1.84429e-09	-1.10811	-1.32793	2.71844e-06	-1.50318	-1.3272
63548043	rs4373058	5.58893e-09	-1.70945e-10	-1.32734	1.22109e-05	-1.70945e-10	-1.32811
63548064	rs4302377	5.67294e-09	-1.70945e-10	-1.31242	1.23075e-05	-1.70945e-10	-1.32023
63548238	rs6414558	1.46007e-09	-1.90052	-0.769124	3.21208e-06	-1.89877	-0.764748
63548321	rs62250771	1.83399e-09	-1.11556	-1.32608	2.71167e-06	-1.50845	-1.32443
63548380	rs6445360	8.38467e-09	-0.252548	-0.669178	1.31283e-05	-0.591237	-0.664427
63548438	rs11712528	8.33921e-09	-0.0476363	-0.879527	1.22452e-05	-0.472617	-0.85269
63548774	rs6763576	8.30105e-09	-0.23063	-0.70112	1.29338e-05	-0.571692	-0.698903
63548860	rs11713383	8.12459e-09	-0.0476363	-0.9056	1.18967e-05	-0.472617	-0.881556
63549464	rs62250772	8.08364e-09	-0.0476363	-0.910653	1.18351e-05	-0.472617	-0.886751
63549693	rs34678573	2.02729e-09	-1.20421	-1.13722	3.00808e-06	-1.58404	-1.1451
63549805	rs147006863	9.7687e-09	-0.768948	-2.42187e-10	1.55579e-05	-1.08587	-2.42187e-10
63549995	rs11714536	1.12431e-09	-1.87242	-1.05854	2.511e-06	-1.87049	-1.03927
63550091	rs13064697	7.47034e-09	-0.292035	-0.745156	1.17167e-05	-0.626407	-0.743018
63550214	rs58570446	7.58316e-09	-0.297636	-0.724565	1.2157e-05	-0.636636	-0.695892
63550238	rs73118763	1.15625e-09	-1.79738	-1.10556	2.81967e-06	-1.68985	-1.10397
63550626	rs6445361	7.53311e-09	-0.297636	-0.731188	1.20749e-05	-0.636636	-0.702671
63551098	rs144557616	4.17298e-09	-1.6195	-2.42187e-10	7.72123e-06	-1.78646	-2.42187e-10
63551133	rs12635857	7.55397e-09	-0.311602	-0.714457	1.19047e-05	-0.643815	-0.709688
63551264	rs12638653	9.32785e-09	0.173912	-0.989039	1.28721e-05	-0.309896	-0.96548
63551675	rs4688415	5.76208e-08	1.49889	-0.49314	4.4806e-05	0.462415	-0.490509
63552425	rs73118766	1.28692e-09	-1.68453	-1.11135	2.47022e-06	-1.81368	-1.11245
63552607	rs61441722	1.07104e-09	-1.89368	-1.08581	2.38625e-06	-1.89488	-1.06584
63552921	rs28559285	2.59571e-09	-1.00788	-1.08639	3.69972e-06	-1.42691	-1.09527
63553175	rs34378463	1.28837e-07	1.81042	-2.42187e-10	9.81909e-05	0.756477	-2.42187e-10
63553510	rs77324103	5.58433e-09	-1.70945e-10	-1.32817	1.22292e-05	-1.70945e-10	-1.32661
63553645	rs71298661	1.28837e-07	1.81042	-2.42187e-10	9.81909e-05	0.756477	-2.42187e-10
63553972	rs36102984	7.4154e-09	-0.0564522	-0.98812	1.0523e-05	-0.510394	-0.966483
63554164	rs78059233	5.60662e-09	-1.70945e-10	-1.32418	1.22215e-05	-1.70945e-10	-1.32724
63554424	rs11711276	1.32112e-09	-1.67554	-1.09411	2.50673e-06	-1.8162	-1.09526
63554442	rs4328796	5.58512e-09	-1.70945e-10	-1.32803	1.22174e-05	-1.70945e-10	-1.32757
63555155	rs4130621	5.8671e-09	-0.225373	-1.0534	8.7613e-06	-0.627705	-1.03239
63555265	rs4130620	6.15781e-09	-1.70945e-10	-1.23041	1.31757e-05	-1.70945e-10	-1.25206
63555337	rs5000576	3.15499e-09	-1.89915	-2.42187e-10	7.63788e-06	-1.79732	-2.42187e-10
63555338	rs116571028	4.28594e-09	-1.59279	-2.42187e-10	9.29687e-06	-1.60076	-2.42187e-10
63555399	rs4130622	1.27691e-07	1.80149	-2.42187e-10	0.000103762	0.811667	-2.42187e-10
63555489	rs142136918	4.19434e-09	-1.6144	-2.42187e-10	9.40338e-06	-1.58937	-2.42187e-10
63555522	rs34812866	8.96993e-08	1.44833	-2.42187e-10	8.17999e-05	0.573839	-2.42187e-10
63555555	rs57854852	6.01212e-09	-1.70945e-10	-1.25435	1.29028e-05	-1.70945e-10	-1.27299
63555890	rs35419075	1.48285e-09	-1.72636	-0.927806	2.79922e-06	-1.86184	-0.939257
63556117	rs11721275	7.38085e-09	-0.0755772	-0.973666	1.05684e-05	-0.502337	-0.970233
63556309	rs7618831	6.46803e-09	-0.241765	-0.939495	1.01085e-05	-0.581161	-0.935901
63556977	rs34216676	1.03633e-07	1.59273	-2.42187e-10	8.51191e-05	0.613614	-2.42187e-10
63557177	rs78023178	5.61578e-09	-1.70945e-10	-1.32255	1.23301e-05	-1.70945e-10	-1.31839
63557240	rs143715507	1.04515e-08	-1.70945e-10	-0.701383	2.43319e-05	-1.70945e-10	-0.638649
63557445	rs62250776	9.61295e-10	-1.89687	-1.19073	2.14177e-06	-1.89304	-1.17576
63557942	rs61648237	9.74853e-10	-1.89957	-1.17403	2.16859e-06	-1.89911	-1.15725
63558172	rs142291583	3.61066e-08	-1.70945e-10	0.538345	7.89697e-05	-1.70945e-10	0.538627
63558403	rs78751415	5.58473e-09	-1.70945e-10	-1.3281	1.22196e-05	-1.70945e-10	-1.3274
63558417	rs78591949	5.6562e-09	-1.70945e-10	-1.31538	1.24478e-05	-1.70945e-10	-1.3089
63559295	rs139529169	3.25609e-09	-1.8676	-2.42187e-10	6.97129e-06	-1.88864	-2.42187e-10
63559297	rs34948984	1.13542e-07	1.68404	-2.42187e-10	8.54933e-05	0.618001	-2.42187e-10
63559383	rs76102129	3.36441e-09	-1.83488	-2.42187e-10	7.59721e-06	-1.80266	-2.42187e-10
63559391	rs11130945	1.00583e-09	-1.89995	-1.14238	2.24376e-06	-1.89797	-1.12432
63560366	rs77551611	8.71524e-08	1.41953	-2.42187e-10	6.72845e-05	0.378492	-2.42187e-10
63560367	rs75317909	8.40126e-08	1.38284	-2.42187e-10	6.5271e-05	0.348111	-2.42187e-10
63560623	rs11719997	5.58e-09	-0.409888	-0.919053	8.49688e-06	-0.77497	-0.915768
63560769	rs11712941	9.79941e-10	-1.90053	-1.16787	2.18141e-06	-1.8984	-1.15207
63561116	rs114643080	9.9237e-09	-0.753205	-2.42187e-10	1.11658e-05	-1.41758	-2.42187e-10
63561280	rs57109493	9.76357e-10	-1.89797	-1.17409	2.16958e-06	-1.89731	-1.15859
63561393	rs28709102	1.89625e-09	-1.34871	-1.05954	2.93113e-06	-1.67914	-1.07591
63562341	rs6445362	9.45277e-10	-1.89648	-1.20792	2.08572e-06	-1.89797	-1.19736
63562415	rs6445363	1.501e-08	0.334252	-0.673666	1.43437e-05	-0.530919	-0.636207
63562477	rs6782102	4.97882e-08	0.859647	-2.42187e-10	4.79311e-05	0.0393283	-2.42187e-10
63563079	rs142677066	3.9412e-08	0.62594	-2.42187e-10	4.23713e-05	-0.0839645	-2.42187e-10
63563080	rs35380764	1.51457e-08	-0.330416	-2.42187e-10	3.87072e-05	-0.174412	-2.42187e-10
63563126	rs11707502	9.53118e-10	-1.89648	-1.19966	2.10375e-06	-1.89797	-1.18875
63563282	rs6809477	2.50314e-08	0.74776	-0.575761	2.1274e-05	-0.202738	-0.570214
63563626	rs115662222	3.27691e-09	-1.86123	-2.42187e-10	9.09597e-06	-1.6226	-2.42187e-10
63563637	rs17399415	4.58224e-09	-1.52594	-2.42187e-10	7.7883e-06	-1.77781	-2.42187e-10
63563741	rs1390435	4.4621e-09	-0.670457	-0.882056	7.19457e-06	-0.966965	-0.890145
63563758	rs6785893	5.74353e-08	1.00253	-2.42187e-10	5.79862e-05	0.229769	-2.42187e-10
63563882	rs1390436	1.57204e-08	0.316821	-0.609995	1.46542e-05	-0.538814	-0.606896
63564235	rs1390437	1.08989e-09	-1.88715	-1.07491	2.41549e-06	-1.88886	-1.05967
63564385	rs13316611	8.64715e-08	1.92403	-0.512342	4.54535e-05	0.527701	-0.541447
63564983	rs12634457	1.45397e-09	-1.46215	-1.21169	2.57809e-06	-1.66868	-1.2147
63565113	rs35388448	3.71841e-09	-0.829273	-0.905564	6.15095e-06	-1.12788	-0.885945
63565291	rs62250820	1.01027e-09	-1.88633	-1.15158	2.22208e-06	-1.89317	-1.13882
63565401	rs72624890	6.33154e-09	-1.70945e-10	-1.20259	1.38317e-05	-1.70945e-10	-1.20348
63566109	rs76238061	5.58872e-09	-1.70945e-10	-1.32738	1.22392e-05	-1.70945e-10	-1.32579
63566223	rs9833581	1.82964e-09	-1.41419	-1.02982	3.04503e-06	-1.72086	-0.996066
63566781	rs73120735	2.93305e-08	0.330498	-2.42187e-10	3.20496e-05	-0.363152	-2.42187e-10
63566839	rs1390438	1.00351e-09	-1.89635	-1.14827	2.21547e-06	-1.89957	-1.1354
63566844	rs1390439	1.00351e-09	-1.89635	-1.14827	2.21547e-06	-1.89957	-1.1354
63567354	rs17399554	7.08947e-08	1.83731	-0.624244	3.63836e-05	0.424943	-0.661262
63567881	rs11923419	9.96018e-10	-1.90054	-1.15158	2.20891e-06	-1.89911	-1.13882
63568471	rs73120742	3.41117e-09	-1.82108	-2.42187e-10	8.95991e-06	-1.63768	-2.42187e-10
63569479	rs35502031	1.92718e-09	-1.46224	-0.929829	3.28974e-06	-1.74866	-0.890964
63569526	rs11917016	1.62352e-08	0.315137	-0.576087	1.57618e-05	-0.499933	-0.572916
63569583	rs112367068	3.93899e-09	-1.67721	-2.42187e-10	7.3335e-06	-1.83798	-2.42187e-10
63569607	rs62250822	9.74492e-10	-1.8967	-1.17727	2.15597e-06	-1.89673	-1.16546
63570026	rs11709387	9.94106e-10	-1.89982	-1.15423	2.22261e-06	-1.8998	-1.13195
63570344	rs11709528	1.01389e-09	-1.89006	-1.14428	2.27194e-06	-1.8884	-1.1214
63570659	rs6809554	1.58633e-08	0.338724	-0.622849	1.53535e-05	-0.481167	-0.617929
63570841	rs59638000	1.81653e-09	-1.27971	-1.1715	3.11958e-06	-1.53164	-1.1611
63570866	rs77205451	5.59644e-09	-1.70945e-10	-1.326	1.23063e-05	-1.70945e-10	-1.32033
63571460	rs1495906	3.32957e-09	-1.84529	-2.42187e-10	7.15538e-06	-1.86257	-2.42187e-10
63572091	rs17069107	1.02989e-09	-1.88463	-1.13406	2.28861e-06	-1.89192	-1.11057
63572156	rs7620128	1.36527e-08	0.708223	-1.14242	1.39757e-05	-0.0163039	-1.17681
63572197	rs7642139	1.06594e-08	0.432116	-1.11381	1.18188e-05	-0.209855	-1.15089
63572212	rs56961480	9.82674e-10	-1.89823	-1.16738	2.19525e-06	-1.8982	-1.14594
63572614	rs17069108	5.60544e-09	-1.70945e-10	-1.32439	1.23414e-05	-1.70945e-10	-1.31748
63572636	rs150021799	5.47779e-09	-1.34743	-2.42187e-10	1.23533e-05	-1.31651	-2.42187e-10
63572928	rs6774598	1.0658e-08	0.449453	-1.13127	1.1806e-05	-0.195091	-1.16673
63572985	rs73120748	3.58019e-09	-0.787431	-0.985284	6.15244e-06	-1.05765	-0.95594
63573304	rs77196456	5.5848e-09	-1.70945e-10	-1.32808	1.22103e-05	-1.70945e-10	-1.32815
63573677	rs9847530	5.6072e-09	-1.70945e-10	-1.32408	1.23479e-05	-1.70945e-10	-1.31695
63573750	rs1565982	3.17785e-09	-0.943197	-0.94873	5.4988e-06	-1.17279	-0.953117
63573816	rs73120749	3.21814e-09	-1.87933	-2.42187e-10	8.52808e-06	-1.68707	-2.42187e-10
63574062	rs10514720	2.12893e-09	-0.964434	-1.32808	3.01469e-06	-1.39969	-1.32725
63574071	rs79781877	3.28999e-09	-1.85725	-2.42187e-10	7.13038e-06	-1.86607	-2.42187e-10
63574131	rs10510899	9.62899e-10	-1.88854	-1.1974	2.12752e-06	-1.89667	-1.17881
63574525	rs6780902	3.15195e-09	-1.90011	-2.42187e-10	6.99428e-06	-1.88534	-2.42187e-10
63575326	rs372332252	5.60768e-09	-1.70945e-10	-1.32399	1.23496e-05	-1.70945e-10	-1.31681
63577923	rs62250834	1.03569e-09	-1.88353	-1.12953	2.27457e-06	-1.89363	-1.11502
63578198	rs13065508	7.91469e-08	1.32317	-2.42187e-10	7.2608e-05	0.454638	-2.42187e-10
63578362	rs6794705	1.03217e-09	-1.87971	-1.13675	2.26327e-06	-1.89112	-1.1225
63578379	rs59672246	1.18151e-08	-0.578752	-2.42187e-10	1.97219e-05	-0.848709	-2.42187e-10
63578881	rs1505591	3.54749e-09	-0.897697	-0.884193	6.26258e-06	-1.13322	-0.862621
63579269	rs1472772	9.91153e-10	-1.89714	-1.15988	2.19527e-06	-1.89763	-1.1465
63579502	rs79311150	5.60025e-09	-1.70945e-10	-1.32532	1.23216e-05	-1.70945e-10	-1.31908
63579749	rs144252485	5.5983e-09	-1.70945e-10	-1.32567	1.23139e-05	-1.70945e-10	-1.31971
63579804	rs6445364	3.11971e-09	-0.983382	-0.927011	5.53444e-06	-1.18372	-0.935729
63580540	rs11709292	1.08436e-09	-1.87746	-1.08968	2.37531e-06	-1.8904	-1.0749
63581193	rs2029848	1.01122e-09	-1.89624	-1.14074	2.23963e-06	-1.89681	-1.12732
63581798	rs149847031	5.59658e-09	-1.70945e-10	-1.32598	1.23068e-05	-1.70945e-10	-1.32028
63581800	rs144913321	5.59651e-09	-1.70945e-10	-1.32599	1.23065e-05	-1.70945e-10	-1.32031
63582149	rs13089445	1.12373e-08	-0.628893	-2.42187e-10	1.98311e-05	-0.843183	-2.42187e-10
63582169	rs62250835	1.07188e-09	-1.87793	-1.10079	2.34902e-06	-1.89115	-1.08528
63582368	rs35663544	6.80198e-08	1.17167	-2.42187e-10	5.85373e-05	0.239227	-2.42187e-10
63582605	rs1847729	3.48489e-09	-0.926853	-0.87284	5.91883e-06	-1.18292	-0.869374
63583133	rs6445365	2.96677e-09	-1.05856	-0.902099	5.23298e-06	-1.26815	-0.90731
63584086	rs117818858	2.21994e-08	-1.70945e-10	0.051936	4.85782e-05	-1.70945e-10	0.0527381
63584298	rs7641142	3.0544e-09	-0.999537	-0.932013	5.14409e-06	-1.25561	-0.936982
63584550	rs76106848	6.06388e-09	-1.70945e-10	-1.24578	1.35065e-05	-1.70945e-10	-1.22727
63585756	rs114819259	3.07278e-09	-0.645211	-1.28034	1.26385e-05	-0.0137994	-1.27989
63585843	rs9856907	3.73798e-09	-0.474397	-1.25519	2.52024e-05	0.653327	-1.25683
63586109	rs76404202	1.34064e-08	-1.70945e-10	-0.452396	3.06899e-05	-1.70945e-10	-0.406503
63586181	rs73120751	8.55917e-08	1.40146	-2.42187e-10	9.92155e-05	0.766858	-2.42187e-10
63586290	rs1874386	3.60694e-07	2.92965	-0.0897519	0.00111657	3.28436	-0.096776
63586429	rs1874387	1.06834e-08	0.515034	-1.19447	7.91923e-06	-0.559794	-1.20135
63586861	rs35779139	8.28308e-08	1.36867	-2.42187e-10	6.99037e-05	0.416681	-2.42187e-10
63587160	rs6806910	1.10772e-08	-1.70945e-10	-0.643239	2.43509e-05	-1.70945e-10	-0.63787
63587227	rs77261281	1.06131e-08	-1.70945e-10	-0.686045	2.41147e-05	-1.70945e-10	-0.647616
63587332	rs117537091	1.07378e-08	-1.70945e-10	-0.674359	2.44065e-05	-1.70945e-10	-0.635587
63587454	rs6445367	1.87441e-09	-1.25534	-1.1645	2.79281e-06	-1.62468	-1.17871
63587772	rs76480878	1.18163e-08	-0.578649	-2.42187e-10	2.93437e-05	-0.45136	-2.42187e-10
63588141	rs78814248	1.0776e-08	-1.70945e-10	-0.670811	2.44958e-05	-1.70945e-10	-0.631935
63588293	rs117584700	1.0776e-08	-1.70945e-10	-0.670811	2.44958e-05	-1.70945e-10	-0.631935
63588304	rs9877629	2.43623e-09	-1.09523	-1.06245	3.55433e-06	-1.54124	-1.02103
63588556	rs141570297	7.21393e-08	1.23047	-2.42187e-10	5.72809e-05	0.217531	-2.42187e-10
63588723	rs115920958	1.02148e-08	-1.70945e-10	-0.724292	2.27636e-05	-1.70945e-10	-0.705274
63588759	rs13327491	2.20626e-09	-1.08278	-1.17406	3.0986e-06	-1.55663	-1.14286
63588888	rs11921681	1.89123e-09	-1.08278	-1.32813	2.57732e-06	-1.55663	-1.32706
63589216	rs6765497	2.18555e-09	-1.09674	-1.16953	3.08603e-06	-1.56566	-1.13789
63589222	rs117663212	1.26832e-08	-1.70945e-10	-0.50785	2.87913e-05	-1.70945e-10	-0.470364
63589267	rs6789796	2.19233e-09	-1.09674	-1.16643	3.09651e-06	-1.56566	-1.1345
63589289	rs112731392	1.08816e-09	-1.70122	-1.26242	2.38565e-06	-1.70239	-1.25857
63589335	rs6778298	2.16219e-09	-1.11058	-1.16643	3.06903e-06	-1.57457	-1.1345
63589444	rs6790003	2.16219e-09	-1.11058	-1.16643	3.06903e-06	-1.57457	-1.1345
63589736	rs6778730	1.12159e-08	-0.630796	-2.42187e-10	2.77838e-05	-0.505985	-2.42187e-10
63589840	rs73120765	3.18991e-09	-1.88814	-2.42187e-10	7.89617e-06	-1.76406	-2.42187e-10
63589854	rs11922802	1.17071e-08	-1.70945e-10	-0.58794	2.61418e-05	-1.70945e-10	-0.566899
63589863	rs6766243	1.14556e-08	-0.609653	-2.42187e-10	2.84062e-05	-0.483831	-2.42187e-10
63589906	rs11718367	2.12127e-09	-1.13791	-1.1582	3.04311e-06	-1.59204	-1.12551
63590034	rs28555359	2.26664e-09	-1.15274	-1.07709	3.29148e-06	-1.60145	-1.03765
63590381	rs9813144	1.49284e-09	-1.32192	-1.32553	2.3231e-06	-1.65979	-1.32775
63590435	rs138894249	5.78489e-09	-1.70945e-10	-1.29288	1.26728e-05	-1.70945e-10	-1.29098
63590493	rs9851094	9.94593e-09	0.555192	-1.30616	5.099e-06	-0.89794	-1.30345
63590537	rs9871003	2.10143e-09	-1.14928	-1.15623	2.9554e-06	-1.62344	-1.12336
63590701	rs9855104	1.67252e-09	-1.21359	-1.32021	2.3977e-06	-1.64214	-1.31378
63590814	rs1876092	1.50606e-09	-1.31548	-1.32315	2.33647e-06	-1.65517	-1.32663
63590966	rs1876091	1.66146e-09	-1.21956	-1.32088	2.38826e-06	-1.64518	-1.31469
63591298	rs62251871	8.38401e-09	0.289417	-1.21122	5.04872e-06	-1.0054	-1.2059
63591388	rs6445368	1.15435e-09	-1.59334	-1.31126	1.93669e-06	-1.85248	-1.31697
63591822	rs74724027	6.38608e-09	-1.70945e-10	-1.19401	1.38338e-05	-1.70945e-10	-1.20332
63591832	rs62251872	8.06979e-09	0.241107	-1.20111	4.94624e-06	-1.03619	-1.19562
63591881	rs75252731	1.24123e-08	-1.70945e-10	-0.529446	2.81624e-05	-1.70945e-10	-0.492451
63591928	rs2367901	2.64942e-09	-0.808642	-1.26515	3.31837e-06	-1.35908	-1.27188
63592185	rs117688306	1.24282e-08	-1.70945e-10	-0.528164	2.81993e-05	-1.70945e-10	-0.491139
63592239	rs147008152	1.08576e-08	-1.70945e-10	-0.663267	2.39506e-05	-1.70945e-10	-0.654444
63592253	rs59168516	9.93596e-10	-1.90056	-1.15399	2.22889e-06	-1.9005	-1.12843
63592264	rs59923617	9.90453e-10	-1.90042	-1.1573	2.22149e-06	-1.90028	-1.13197
63592559	rs72889276	1.20468e-08	-0.559334	-2.42187e-10	2.9943e-05	-0.43114	-2.42187e-10
63592819	rs6782308	1.02574e-09	-1.85298	-1.16973	2.27105e-06	-1.86801	-1.14219
63592835	rs13060742	8.35027e-10	-1.90036	-1.32806	1.82886e-06	-1.89955	-1.32719
63592867	rs73120772	3.20128e-09	-1.88458	-2.42187e-10	7.97099e-06	-1.75463	-2.42187e-10
63593462	rs117430980	5.59224e-09	-1.70945e-10	-1.32675	1.22312e-05	-1.70945e-10	-1.32644
63593602	rs72889284	9.39077e-09	-0.808404	-2.42187e-10	1.67375e-05	-1.01278	-2.42187e-10
63593667	rs80117098	1.12668e-08	-1.70945e-10	-0.626269	2.5505e-05	-1.70945e-10	-0.591563
63594117	rs73120773	3.1506e-09	-1.90054	-2.42187e-10	7.40392e-06	-1.82843	-2.42187e-10
63594207	rs11710939	1.01352e-09	-1.90005	-1.13464	2.28394e-06	-1.89788	-1.10665
63595088	rs78562621	1.12293e-08	-1.70945e-10	-0.629609	2.54179e-05	-1.70945e-10	-0.594984
63595096	rs79425913	1.13063e-09	-1.67618	-1.24917	2.47785e-06	-1.67742	-1.24562
63595152	rs13093407	8.37414e-10	-1.89965	-1.32592	1.92243e-06	-1.84935	-1.3275
63595352	rs13094073	8.99481e-10	-1.87277	-1.2813	2.21773e-06	-1.76779	-1.26616
63595437	rs192286104	5.6193e-09	-1.70945e-10	-1.32192	1.22448e-05	-1.70945e-10	-1.32533
63595439	rs184015689	5.61835e-09	-1.70945e-10	-1.32209	1.22434e-05	-1.70945e-10	-1.32545
63595461	rs113612577	7.52648e-09	-1.0297	-2.42187e-10	1.41342e-05	-1.18184	-2.42187e-10
63595555	rs11720009	8.68578e-10	-1.86106	-1.32797	1.88322e-06	-1.87082	-1.32664
63595655	rs6768430	8.39555e-10	-1.89961	-1.3234	1.84685e-06	-1.89698	-1.31998
63595657	rs11712146	8.35363e-10	-1.89987	-1.32815	1.91836e-06	-1.85106	-1.3279
63595781	rs75102497	1.11317e-08	-1.70945e-10	-0.638335	2.51916e-05	-1.70945e-10	-0.603925
63596071	rs116942952	1.10948e-08	-1.70945e-10	-0.641653	2.51061e-05	-1.70945e-10	-0.607325
63596215	rs72889290	9.34338e-09	-0.813464	-2.42187e-10	1.66614e-05	-1.01735	-2.42187e-10
63596277	rs6445369	1.1608e-09	-1.86654	-1.03248	2.59899e-06	-1.88081	-0.994506
63596479	rs79942099	1.04263e-09	-1.67878	-1.32761	2.2777e-06	-1.68001	-1.32726
63596847	rs6796371	8.96468e-10	-1.89904	-1.25838	1.98973e-06	-1.89594	-1.2465
63597051	rs35714656	8.23959e-07	3.66599	-2.42187e-10	0.000504547	2.39322	-2.42187e-10
63597115	rs6796563	1.04701e-09	-1.89904	-1.10315	2.36662e-06	-1.89594	-1.07303
63597382	rs6774940	9.14889e-10	-1.87071	-1.26637	2.01346e-06	-1.87707	-1.25352
63597766	rs59256246	1.08192e-09	-1.64277	-1.32662	2.36371e-06	-1.6441	-1.32611
63597792	rs13078714	8.96468e-10	-1.89904	-1.25838	1.98973e-06	-1.89594	-1.2465
63597826	rs147366758	5.58663e-09	-1.70945e-10	-1.32775	1.22107e-05	-1.70945e-10	-1.32813
63598888	rs35997641	1.00098e-09	-1.73073	-1.31643	3.67215e-06	-1.2155	-1.31416
63598974	rs7646965	8.49676e-10	-1.89246	-1.31857	2.00449e-06	-1.82333	-1.31172
63599078	rs114622650	3.15057e-09	-1.90055	-2.42187e-10	6.91577e-06	-1.89663	-2.42187e-10
63599188	rs7627288	1.30058e-09	-1.8819	-0.903419	3.00017e-06	-1.88019	-0.851578
63599247	rs34979903	9.84826e-10	-1.74596	-1.31746	3.5562e-06	-1.24646	-1.31529
63599523	rs11710709	1.47306e-08	0.963847	-1.32205	9.37264e-06	-0.276217	-1.31643
63599888	rs4688416	2.26217e-09	-1.04507	-1.18674	5.58005e-06	-0.939879	-1.17136
63600501	rs6785323	3.15108e-09	-1.90039	-2.42187e-10	7.48587e-06	-1.81742	-2.42187e-10
63600508	rs6798239	3.1507e-09	-1.90051	-2.42187e-10	7.46319e-06	-1.82045	-2.42187e-10
63600785	rs117542003	1.05428e-08	-1.70945e-10	-0.692686	2.38264e-05	-1.70945e-10	-0.659642
63601462	rs34834899	9.69789e-07	3.82895	-2.42187e-10	0.000626043	2.60898	-2.42187e-10
63601523	rs35949509	8.83787e-10	-1.84522	-1.32645	2.1759e-06	-1.73023	-1.32277
63601962	rs3210560	1.92701e-09	-1.09121	-1.30095	3.34043e-06	-1.33183	-1.2925
63603040	rs6445370	1.54605e-09	-1.864	-0.748426	5.23862e-06	-1.40304	-0.771335
63603149	rs144579203	6.78582e-09	-1.70945e-10	-1.1333	1.4929e-05	-1.70945e-10	-1.12713
63603251	rs6777108	8.55083e-10	-1.89571	-1.30898	1.85688e-06	-1.89613	-1.31541
63603510	rs905941	8.51246e-10	-1.90037	-1.30881	1.9652e-06	-1.83983	-1.31502
63603875	rs12490797	3.23827e-09	-1.87309	-2.42187e-10	1.1452e-05	-1.39227	-2.42187e-10
63603939	rs142338504	3.36755e-09	-1.83394	-2.42187e-10	7.2431e-06	-1.85039	-2.42187e-10
63603955	rs151313165	9.26651e-09	-1.70945e-10	-0.821724	2.11384e-05	-1.70945e-10	-0.779345
63604049	rs6445371	8.41241e-10	-1.90057	-1.32044	1.94176e-06	-1.8427	-1.32414
63604132	rs140527299	3.29711e-09	-1.85509	-2.42187e-10	8.94163e-06	-1.63972	-2.42187e-10
63604198	rs117927168	9.11287e-09	-1.70945e-10	-0.838444	2.07736e-05	-1.70945e-10	-0.796756
63604250	rs6445372	8.43093e-10	-1.90057	-1.31824	1.94493e-06	-1.8427	-1.32251
63604258	rs35145025	2.29592e-09	-1.01908	-1.19791	5.80412e-06	-0.889901	-1.18197
63604381	rs6445373	8.38949e-10	-1.90022	-1.32351	1.93754e-06	-1.84944	-1.31958
63604412	rs6445374	8.53225e-10	-1.89186	-1.315	2.0589e-06	-1.79951	-1.30876
63604625	rs78386217	2.20831e-09	-0.943577	-1.31233	2.00476e-05	0.480711	-1.31304
63604773	rs74987149	9.29083e-09	-1.70945e-10	-0.819104	2.11962e-05	-1.70945e-10	-0.776617
63605534	rs7651923	1.69545e-08	-1.70945e-10	-0.217601	3.86727e-05	-1.70945e-10	-0.175303
63606125	rs11923201	9.18517e-10	-1.89995	-1.23318	2.04418e-06	-1.89831	-1.21713
63606311	rs150803229	3.49283e-09	-1.79742	-2.42187e-10	1.03553e-05	-1.49294	-2.42187e-10
63606315	rs114955803	9.78026e-09	-1.70945e-10	-0.767765	2.23585e-05	-1.70945e-10	-0.72323
63606792	rs79304275	9.18904e-09	-1.70945e-10	-0.83012	2.09544e-05	-1.70945e-10	-0.788087
63607078	rs56184983	2.6607e-09	-0.917143	-1.1524	2.70398e-06	-1.69832	-1.13739
63607480	rs72890919	8.86941e-09	-0.865524	-2.42187e-10	2.17124e-05	-0.752553	-2.42187e-10
63607728	rs1874388	3.54063e-09	-0.495156	-1.28867	7.21552e-06	-0.559519	-1.29468
63607892	rs75658173	1.0352e-09	-1.69983	-1.3137	2.18944e-06	-1.73244	-1.31435
63608326	rs17069146	1.64111e-08	-1.70945e-10	-0.250171	3.71324e-05	-1.70945e-10	-0.215947
63608500	rs55964312	3.16754e-09	-1.89518	-2.42187e-10	7.11182e-06	-1.86868	-2.42187e-10
63608526	rs11130948	8.49136e-10	-1.88815	-1.32352	2.04591e-06	-1.79496	-1.31964
63609030	rs10510900	8.51133e-10	-1.88634	-1.32297	2.04133e-06	-1.79793	-1.31891
63609290	rs76385371	9.16363e-10	-1.83126	-1.30421	1.98245e-06	-1.84983	-1.29627
63609545	rs59416700	9.96088e-09	-0.749465	-2.42187e-10	2.842e-05	-0.483342	-2.42187e-10
63610006	rs117187387	9.61745e-09	-1.70945e-10	-0.784552	2.19718e-05	-1.70945e-10	-0.740675
63610050	rs55760413	2.07248e-09	-1.89366	-0.425727	5.16846e-06	-1.81842	-0.369441
63610090	rs73834630	9.69105e-09	-0.776929	-2.42187e-10	2.38335e-05	-0.659345	-2.42187e-10
63610564	rs13100757	9.13121e-10	-1.89671	-1.24231	2.1714e-06	-1.82642	-1.22865
63610794	rs17069159	1.05511e-08	0.527399	-1.2193	7.37972e-06	-0.633202	-1.1985
63610823	rs73124578	3.49665e-09	-1.79633	-2.42187e-10	6.98188e-06	-1.88712	-2.42187e-10
63610877	rs1566970	2.93746e-09	-0.670268	-1.30032	6.03058e-06	-0.740563	-1.29303
63610881	rs62251879	1.0728e-08	0.527399	-1.20267	7.51396e-06	-0.633202	-1.18047
63610948	rs114716801	8.09395e-09	-0.957015	-2.42187e-10	2.04649e-05	-0.811723	-2.42187e-10
63611060	rs13083067	9.38614e-10	-1.8996	-1.21188	2.20303e-06	-1.8437	-1.19691
63611154	rs35729945	9.49378e-10	-1.90006	-1.20002	2.27353e-06	-1.82538	-1.18372
63611223	rs12492432	3.66404e-09	-0.477648	-1.27192	6.36858e-06	-0.699356	-1.2797
63612013	rs6445375	1.06513e-09	-1.71354	-1.2715	2.4675e-06	-1.63694	-1.29029
63612024	rs6445376	1.43173e-09	-1.70641	-0.982845	3.28198e-06	-1.62848	-1.01351
63612110	rs6445377	1.48431e-09	-1.71354	-0.939642	3.38489e-06	-1.63694	-0.974176
63612147	rs80089419	6.05418e-09	-1.70945e-10	-1.24738	1.33848e-05	-1.70945e-10	-1.23632
63612409	rs73124584	3.17137e-09	-1.89397	-2.42187e-10	7.21225e-06	-1.85466	-2.42187e-10
63612431	rs7646765	1.54708e-09	-1.70641	-0.905355	3.52896e-06	-1.62848	-0.940951
63612656	rs7635461	1.53337e-09	-1.74109	-0.879576	3.51475e-06	-1.6572	-0.916264
63612787	rs35431356	6.15796e-07	3.37478	-2.42187e-10	0.000583369	2.53838	-2.42187e-10
63612818	rs56335259	3.16873e-09	-1.8948	-2.42187e-10	7.22886e-06	-1.85236	-2.42187e-10
63612877	rs1505593	1.09098e-09	-1.78742	-1.17364	2.52331e-06	-1.69556	-1.2093
63612879	rs11716473	5.38278e-09	-0.0500637	-1.31486	4.2057e-06	-1.07019	-1.32381
63613666	rs11929560	1.06027e-09	-1.7673	-1.22231	2.41504e-06	-1.69939	-1.24933
63613731	rs73124591	3.15045e-09	-1.90058	-2.42187e-10	7.43186e-06	-1.82466	-2.42187e-10
63613818	rs11130949	1.56089e-09	-1.75511	-0.847758	3.52616e-06	-1.68448	-0.885752
63614258	rs11130950	2.01291e-09	-1.12211	-1.22644	3.21991e-06	-1.4516	-1.20948
63614311	rs6796928	1.57913e-09	-1.74882	-0.84244	3.57145e-06	-1.67682	-0.880648
63614323	rs6809427	1.57913e-09	-1.74882	-0.84244	3.57145e-06	-1.67682	-0.880648
63614392	rs6797179	1.53719e-09	-1.77574	-0.84244	3.42729e-06	-1.71802	-0.880648
63614399	rs6797183	1.03958e-09	-1.787	-1.22231	2.33826e-06	-1.7317	-1.24933
63614439	rs6797105	1.55447e-09	-1.7699	-0.837093	3.46927e-06	-1.71098	-0.875515
63614570	rs80283019	9.40675e-09	-1.70945e-10	-0.806704	2.14836e-05	-1.70945e-10	-0.763148
63614899	rs903742	1.484e-09	-1.77895	-0.874434	3.33787e-06	-1.71377	-0.911336
63614906	rs903743	1.92355e-09	-1.18993	-1.20403	3.12712e-06	-1.50273	-1.18759
63614953	rs903744	1.47034e-09	-1.7673	-0.895335	3.31908e-06	-1.69939	-0.931359
63615003	rs1505594	1.47568e-09	-1.78458	-0.874434	3.31463e-06	-1.72076	-0.911336
63615051	rs903745	1.45716e-09	-1.79721	-0.874434	3.23783e-06	-1.7442	-0.911336
63615059	rs903746	3.30747e-09	-1.85195	-2.42187e-10	7.49851e-06	-1.81573	-2.42187e-10
63615084	rs903747	1.93694e-09	-1.17688	-1.21015	3.14419e-06	-1.49295	-1.19193
63615305	rs78807793	9.34094e-09	-1.70945e-10	-0.813724	2.14926e-05	-1.70945e-10	-0.762729
63615462	rs77640931	9.31387e-09	-1.70945e-10	-0.816627	2.14273e-05	-1.70945e-10	-0.765773
63615622	rs751191	1.34408e-09	-1.87241	-0.880013	3.02946e-06	-1.80869	-0.913366
63615673	rs78247959	6.05369e-09	-1.70945e-10	-1.24746	1.33795e-05	-1.70945e-10	-1.23672
63615699	rs751190	1.28842e-09	-1.87663	-0.91808	2.92335e-06	-1.80549	-0.952221
63615834	rs751189	1.27338e-09	-1.88349	-0.922967	2.95599e-06	-1.79009	-0.956513
63615879	rs751188	2.52494e-09	-1.10568	-1.01624	6.69926e-06	-0.900382	-1.02806
63615977	rs115761028	2.15446e-08	0.0219916	-2.42187e-10	3.60731e-05	-0.24489	-2.42187e-10
63616119	rs75253167	1.1165e-09	-1.6505	-1.28744	2.35617e-06	-1.68872	-1.28468
63616192	rs6779172	1.38031e-09	-1.82841	-0.897409	2.90841e-06	-1.83421	-0.928615
63616227	rs35720905	2.97026e-09	-0.643905	-1.31558	5.53194e-06	-0.804816	-1.31508
63616243	rs6803609	1.36538e-09	-1.84424	-0.892454	2.97273e-06	-1.81711	-0.923843
63616643	rs964902	1.88834e-08	0.656342	-0.766192	5.18711e-05	0.897455	-0.779131
63616797	rs17341557	3.21482e-09	-1.88036	-2.42187e-10	6.92562e-06	-1.89521	-2.42187e-10
63616869	rs79121190	7.13224e-09	-1.70945e-10	-1.08351	1.61055e-05	-1.70945e-10	-1.05128
63616874	rs13076701	4.88989e-08	2.07561	-1.23398	5.06553e-05	1.33163	-1.23702
63616930	rs77873194	7.73321e-09	-1.70945e-10	-1.00261	1.6416e-05	-1.70945e-10	-1.03218
63616971	rs77202010	7.92323e-09	-1.70945e-10	-0.978333	1.80125e-05	-1.70945e-10	-0.939373
63617082	rs6780060	1.68256e-09	-1.47405	-1.05376	3.10999e-06	-1.61676	-1.07906
63617158	rs6782591	3.85408e-09	-0.688272	-1.01073	1.41757e-05	-0.19011	-0.988794
63617363	rs13100017	3.93518e-09	-0.762169	-0.916006	6.50188e-06	-1.01189	-0.94646
63617623	rs6807403	8.38882e-09	-1.70945e-10	-0.921232	1.95971e-05	-1.70945e-10	-0.855054
63618296	rs78424064	7.05337e-09	-1.70945e-10	-1.09463	1.62249e-05	-1.70945e-10	-1.04389
63618298	rs73126510	3.18775e-09	-1.88882	-2.42187e-10	7.48552e-06	-1.81747	-2.42187e-10
63618569	rs77299462	9.37686e-09	-1.70945e-10	-0.809887	2.20853e-05	-1.70945e-10	-0.735523
63618827	rs7609960	3.8142e-09	-1.85596	0.146554	8.68281e-06	-1.79194	0.122849
63619564	rs75780433	9.43652e-09	-1.70945e-10	-0.803544	2.22356e-05	-1.70945e-10	-0.728741
63619584	rs74812084	9.08521e-09	-1.70945e-10	-0.841483	2.13509e-05	-1.70945e-10	-0.769344
63620000	rs78319540	8.49674e-09	-1.70945e-10	-0.908449	1.98689e-05	-1.70945e-10	-0.841279
63620259	rs75258760	8.61981e-09	-1.70945e-10	-0.894069	2.01789e-05	-1.70945e-10	-0.8258
63620340	rs73126515	4.75144e-09	-1.48968	-2.42187e-10	1.35393e-05	-1.22484	-2.42187e-10
63620528	rs80304372	9.05661e-10	-1.8327	-1.31453	2.10827e-06	-1.77225	-1.31231
63620614	rs58805118	1.37586e-09	-1.52643	-1.20263	3.06807e-06	-1.5238	-1.18558
63621261	rs75695393	8.79998e-09	-1.70945e-10	-0.873382	2.06326e-05	-1.70945e-10	-0.803564
63621515	rs77075400	2.69383e-08	1.01124	-0.765827	2.86687e-05	0.231071	-0.705701
63622010	rs73126516	1.85021e-09	-1.23868	-1.19415	4.11221e-06	-1.24027	-1.17621
63622578	rs13075831	2.53722e-09	-1.30147	-0.815591	6.02333e-06	-1.27944	-0.755354
63622640	rs13076178	2.69843e-09	-1.26442	-0.791047	6.41919e-06	-1.24172	-0.729424
63623089	rs140197493	1.70407e-09	-1.24379	-1.27132	2.12727e-06	-1.79738	-1.27821
63623198	rs34489348	1.38962e-07	1.88607	-2.42187e-10	0.000177027	1.34587	-2.42187e-10
63623361	rs11130951	2.76718e-09	-1.58605	-0.444247	4.61249e-06	-1.84032	-0.461348
63623896	rs13086496	2.55049e-09	-1.64476	-0.467084	4.39371e-06	-1.8663	-0.483962
63623952	rs56402655	1.66475e-09	-1.90046	-0.637998	3.9502e-06	-1.90046	-0.556215
63624266	rs2135220	3.11667e-08	0.917952	-0.526732	2.07026e-05	-0.256973	-0.543206
63624354	rs2135221	5.14406e-08	1.11594	-0.223642	3.55289e-05	-0.0477777	-0.212313
63624955	rs67926265	1.05043e-07	1.60624	-2.42187e-10	0.000128227	1.02337	-2.42187e-10
63625070	rs2367837	2.72871e-08	0.832703	-0.57442	1.91021e-05	-0.294825	-0.585814
63625927	rs1908620	1.07605e-07	1.63034	-2.42187e-10	0.000122698	0.979287	-2.42187e-10
63625953	rs1908621	2.48011e-09	-1.65671	-0.483121	4.37953e-06	-1.85346	-0.50004
63626065	rs138534912	7.45969e-09	-1.70945e-10	-1.03862	1.58059e-05	-1.70945e-10	-1.07005
63626156	rs75797832	8.47547e-10	-1.88537	-1.32817	1.86288e-06	-1.88043	-1.32789
63626427	rs1472335	9.54505e-10	-1.89753	-1.19717	2.26502e-06	-1.79127	-1.22159
63626540	rs78752741	7.0585e-09	-1.70945e-10	-1.0939	1.62161e-05	-1.70945e-10	-1.04443
63626552	rs1472336	9.54586e-10	-1.89753	-1.19708	2.26493e-06	-1.79127	-1.22162
63626773	rs117282167	7.64317e-09	-1.70945e-10	-1.01432	1.769e-05	-1.70945e-10	-0.957439
63626875	rs11130952	9.42065e-10	-1.89753	-1.21028	2.23821e-06	-1.79127	-1.23349
63626959	rs13062519	8.30882e-08	1.37177	-2.42187e-10	9.42199e-05	0.715195	-2.42187e-10
63627162	rs13085180	1.08036e-09	-1.89561	-1.07523	2.54427e-06	-1.80014	-1.09646
63627163	rs13063002	9.47783e-08	1.50341	-2.42187e-10	0.000109421	0.864769	-2.42187e-10
63627173	rs13062719	9.47783e-08	1.50341	-2.42187e-10	0.000109421	0.864769	-2.42187e-10
63627681	rs7643439	2.21486e-09	-1.68592	-0.567021	3.95551e-06	-1.87225	-0.583073
63627703	rs7621568	1.03708e-07	1.59345	-2.42187e-10	0.000118679	0.945984	-2.42187e-10
63627924	rs75563678	7.62452e-09	-1.70945e-10	-1.01676	1.7643e-05	-1.70945e-10	-0.960095
63628019	rs6799742	2.2233e-09	-1.34079	-0.908347	4.8925e-06	-1.38921	-0.853525
63628496	rs138492398	3.42732e-09	-1.81635	-2.42187e-10	7.63918e-06	-1.79715	-2.42187e-10
63628510	rs73111374	1.9571e-09	-1.23849	-1.13818	4.41003e-06	-1.22922	-1.11734
63628838	rs78392689	6.20687e-09	-1.70945e-10	-1.22247	1.39058e-05	-1.70945e-10	-1.19813
63628840	rs74791119	5.99105e-09	-1.70945e-10	-1.25786	1.33653e-05	-1.70945e-10	-1.23778
63629018	rs7624978	4.53339e-09	-1.4493	-0.0873651	1.09999e-05	-1.3391	-0.0934507
63629611	rs11707081	5.82825e-09	-0.446702	-0.838713	5.89462e-06	-1.2034	-0.852995
63629737	rs11707882	8.30756e-09	-0.169016	-0.76195	8.51927e-06	-0.888163	-0.799943
63629833	rs11711521	5.92022e-09	-0.425915	-0.843843	6.05121e-06	-1.17213	-0.85805
63630271	rs13091569	1.98709e-09	-1.25267	-1.10879	4.14918e-06	-1.35678	-1.05074
63630276	rs79201098	5.72294e-09	-1.70945e-10	-1.30365	1.24236e-05	-1.70945e-10	-1.31084
63630820	rs35141110	6.64101e-09	-0.275363	-0.879505	6.3065e-06	-1.09568	-0.893174
63631143	rs7633371	6.22871e-09	-0.215215	-1.00375	5.46058e-06	-1.10451	-1.02837
63631240	rs147399539	6.1741e-09	-1.70945e-10	-1.22777	1.38271e-05	-1.70945e-10	-1.2038
63631246	rs148491590	6.31037e-09	-1.70945e-10	-1.20594	1.41655e-05	-1.70945e-10	-1.17963
63631555	rs568927044	6.31507e-09	-1.70945e-10	-1.20519	1.41771e-05	-1.70945e-10	-1.17881
63631664	rs4293697	6.32873e-09	-0.303544	-0.899488	6.05327e-06	-1.11699	-0.912847
63631998	rs143707225	9.30724e-10	-1.81428	-1.30564	2.12348e-06	-1.77272	-1.30466
63632208	rs140590989	6.27888e-09	-1.70945e-10	-1.21094	1.40875e-05	-1.70945e-10	-1.18515
63632267	rs13061175	1.47054e-07	1.94267	-2.42187e-10	0.000167207	1.2888	-2.42187e-10
63632410	rs141609681	4.49959e-09	-1.54415	-2.42187e-10	1.43595e-05	-1.16603	-2.42187e-10
63632432	rs145894339	8.45662e-10	-1.89808	-1.31769	1.84256e-06	-1.89825	-1.32103
63632613	rs200008571	6.25904e-09	-1.70945e-10	-1.21411	1.40383e-05	-1.70945e-10	-1.18865
63632816	rs142745075	8.56975e-10	-1.89926	-1.30321	1.86854e-06	-1.89674	-1.30854
63632894	rs147416217	6.49616e-09	-1.70945e-10	-1.17692	1.3903e-05	-1.70945e-10	-1.19834
63633118	rs148721637	6.23903e-09	-1.70945e-10	-1.21731	1.39886e-05	-1.70945e-10	-1.19219
63633449	rs201336785	6.19982e-09	-1.70945e-10	-1.22361	1.39393e-05	-1.70945e-10	-1.19572
63633762	rs200241854	6.26576e-09	-1.70945e-10	-1.21303	1.40005e-05	-1.70945e-10	-1.19134
63634099	rs141836564	8.48559e-10	-1.89772	-1.31462	1.84659e-06	-1.89857	-1.31853
63634137	rs138653044	6.12632e-09	-1.70945e-10	-1.23554	1.37078e-05	-1.70945e-10	-1.21247
63634252	rs141717853	1.38899e-07	1.88561	-2.42187e-10	0.000158741	1.23684	-2.42187e-10
63634526	rs199499881	6.12632e-09	-1.70945e-10	-1.23554	1.37078e-05	-1.70945e-10	-1.21247
63635003	rs200780382	6.12378e-09	-1.70945e-10	-1.23595	1.37015e-05	-1.70945e-10	-1.21293
63635707	rs199883409	6.29813e-09	-1.70945e-10	-1.20788	1.41352e-05	-1.70945e-10	-1.18177
63636553	rs191579841	6.2927e-09	-1.70945e-10	-1.20874	1.41217e-05	-1.70945e-10	-1.18272
63636576	rs147772411	6.2927e-09	-1.70945e-10	-1.20874	1.41217e-05	-1.70945e-10	-1.18272
63637040	rs138664805	6.29e-09	-1.70945e-10	-1.20917	1.4115e-05	-1.70945e-10	-1.1832
63637090	rs17069190	5.29082e-08	2.11475	-1.19432	2.37266e-05	0.567545	-1.23138
63637124	rs117877862	6.29e-09	-1.70945e-10	-1.20917	1.4115e-05	-1.70945e-10	-1.1832
63637125	rs117246219	6.29542e-09	-1.70945e-10	-1.20831	1.41285e-05	-1.70945e-10	-1.18224
63637425	rs17652804	2.39293e-09	-1.17395	-1.00166	5.16555e-06	-1.25684	-0.931589
63637533	rs71298670	1.86805e-07	2.18193	-2.42187e-10	0.000188413	1.4082	-2.42187e-10
63637747	rs11923039	4.49936e-09	-0.454883	-1.08931	4.6133e-06	-1.20443	-1.09706
63638832	rs3796379	6.34381e-09	-1.70945e-10	-1.20065	1.41985e-05	-1.70945e-10	-1.1773
63638955	rs4688174	2.03054e-09	-1.1535	-1.18633	4.2216e-06	-1.23758	-1.15265
63639067	rs7651402	4.23129e-09	-1.60562	-2.42187e-10	1.04963e-05	-1.47941	-2.42187e-10
63639339	rs7642137	4.33593e-09	-0.49149	-1.08971	4.48466e-06	-1.22976	-1.10001
63639410	rs17652900	2.37525e-09	-1.1535	-1.02953	5.12025e-06	-1.23758	-0.959656
63639624	rs1158143	4.40779e-08	1.24349	-0.505662	2.92577e-05	0.0087888	-0.463082
63639638	rs78653428	6.04421e-09	-1.70945e-10	-1.24903	1.34659e-05	-1.70945e-10	-1.23027
63639810	rs1158144	2.33885e-09	-1.17395	-1.02452	5.05059e-06	-1.25684	-0.954097
63639967	rs56172883	4.62461e-08	1.97893	-1.19309	1.97715e-05	0.384136	-1.23033
63640048	rs78960423	8.65027e-10	-1.87436	-1.31877	2.14877e-06	-1.74746	-1.31808
63640125	rs34924002	2.36928e-09	-1.16376	-1.02178	5.11478e-06	-1.24724	-0.95106
63640228	rs2172950	2.16935e-09	-1.25192	-1.02178	4.7081e-06	-1.33009	-0.95106
63640601	rs1565983	2.0011e-09	-1.16376	-1.19067	4.1623e-06	-1.24724	-1.15713
63640730	rs10510909	2.01339e-09	-1.16376	-1.18455	4.19078e-06	-1.24724	-1.15031
63640891	rs77920141	6.63715e-09	-1.70945e-10	-1.15545	1.49095e-05	-1.70945e-10	-1.12844
63640987	rs13082882	2.41429e-09	-1.1535	-1.01322	5.2137e-06	-1.23758	-0.941569
63641199	rs17069202	1.20715e-09	-1.72232	-1.13756	4.25382e-06	-1.26706	-1.11555
63641584	rs1908619	8.78132e-10	-1.89636	-1.28173	1.94923e-06	-1.87389	-1.28911
63641644	rs71298671	1.41816e-09	-1.73027	-0.968505	3.31751e-06	-1.74198	-0.889241
63641895	rs117329586	6.633e-09	-1.70945e-10	-1.15607	1.48995e-05	-1.70945e-10	-1.12911
63642287	rs78072953	8.80138e-10	-1.8972	-1.27861	1.95184e-06	-1.87608	-1.28558
63642667	rs17698642	2.28912e-09	-1.18407	-1.03589	4.95543e-06	-1.26636	-0.963596
63642720	rs17698667	1.87461e-09	-1.213	-1.20673	3.90314e-06	-1.29356	-1.1751
63642961	rs17069212	8.71524e-10	-1.89795	-1.28769	1.93148e-06	-1.87819	-1.29397
63643044	rs11130954	1.10316e-08	0.196091	-0.843461	9.44278e-06	-0.702839	-0.882347
63643367	rs17069221	1.32135e-09	-1.65924	-1.11024	5.18417e-06	-1.09566	-1.08917
63643512	rs4688418	1.91497e-09	-1.18407	-1.21436	3.9837e-06	-1.26636	-1.18187
63643539	rs150101951	4.77781e-08	0.818437	-2.42187e-10	8.28688e-05	0.586822	-2.42187e-10
63643592	rs75047175	6.42596e-09	-1.70945e-10	-1.18779	1.43982e-05	-1.70945e-10	-1.16334
63644165	rs13101201	2.30535e-09	-1.16376	-1.04913	4.96156e-06	-1.24724	-0.981475
63644459	rs75098699	6.41996e-09	-1.70945e-10	-1.18872	1.43836e-05	-1.70945e-10	-1.16435
63644483	rs13081873	1.97806e-09	-1.1535	-1.21251	4.10859e-06	-1.23758	-1.17978
63644541	rs13059251	2.07459e-09	-1.10218	-1.21619	4.29439e-06	-1.18918	-1.18395
63644680	rs13064166	2.30472e-09	-1.16376	-1.04941	4.97531e-06	-1.24724	-0.978707
63644694	rs924067	3.79833e-09	-1.81515	0.101576	8.86421e-06	-1.76369	0.115277
63644765	rs7653410	8.10127e-09	-0.196605	-0.759505	6.08444e-06	-1.21842	-0.806286
63645030	rs4688175	1.9708e-09	-1.1535	-1.21619	4.0915e-06	-1.23758	-1.18395
63645231	rs4688176	2.07163e-09	-1.1036	-1.21619	4.34914e-06	-1.17651	-1.18395
63645252	rs4688419	1.9708e-09	-1.1535	-1.21619	4.0915e-06	-1.23758	-1.18395
63645410	rs73111385	3.73096e-08	0.571118	-2.42187e-10	1.71803e-05	-0.986673	-2.42187e-10
63645575	rs34568643	1.94364e-09	-1.16376	-1.21981	4.03553e-06	-1.24724	-1.18806
63645728	rs34395704	1.94364e-09	-1.16376	-1.21981	4.03553e-06	-1.24724	-1.18806
63646057	rs62251916	7.02262e-08	2.3675	-1.16392	1.41628e-05	0.025727	-1.20555
63646064	rs76645399	6.29216e-09	-1.70945e-10	-1.20883	1.40726e-05	-1.70945e-10	-1.18621
63646201	rs13070974	1.91339e-09	-1.17395	-1.2253	3.97207e-06	-1.25684	-1.19431
63646304	rs12487115	1.89413e-09	-1.18407	-1.2253	3.93444e-06	-1.26636	-1.19431
63646351	rs1495912	4.66182e-09	-0.528561	-0.980165	3.82231e-06	-1.49636	-0.993221
63646450	rs12496997	1.92963e-09	-1.16376	-1.22704	4.0024e-06	-1.24724	-1.1963
63646557	rs12497032	2.23379e-09	-1.17395	-1.07048	4.81268e-06	-1.25684	-1.00235
63646679	rs12487866	1.90351e-09	-1.17395	-1.23048	3.94863e-06	-1.25684	-1.20023
63646695	rs12494382	1.923e-09	-1.16376	-1.23048	3.98669e-06	-1.24724	-1.20023
63646702	rs74595022	6.54608e-09	-1.70945e-10	-1.16927	1.46893e-05	-1.70945e-10	-1.14331
63646727	rs13076124	2.22818e-09	-1.17395	-1.07299	4.79909e-06	-1.25684	-1.00518
63646732	rs80280490	6.5526e-09	-1.70945e-10	-1.16827	1.47051e-05	-1.70945e-10	-1.14224
63647214	rs77298115	6.79467e-09	-1.70945e-10	-1.13199	1.52895e-05	-1.70945e-10	-1.10327
63647966	rs1039078	2.18934e-09	-1.18407	-1.08046	4.7138e-06	-1.26636	-1.01359
63648076	rs71298672	7.66993e-08	1.29176	-2.42187e-10	8.4686e-05	0.608514	-2.42187e-10
63648088	rs17069229	1.29426e-09	-1.68929	-1.1009	4.94878e-06	-1.15136	-1.07994
63648467	rs71298673	7.4033e-08	1.25638	-2.42187e-10	8.20718e-05	0.577157	-2.42187e-10
63648733	rs7621470	1.30729e-09	-1.68929	-1.09089	5.00081e-06	-1.15136	-1.06948
63648736	rs76023110	8.73818e-10	-1.89679	-1.28622	1.93809e-06	-1.875	-1.29374
63648929	rs6445380	3.86703e-09	-1.72421	0.0285638	8.52798e-06	-1.71821	0.0311259
63649001	rs7631976	5.87861e-09	-0.274568	-1.00224	5.70206e-06	-1.07474	-1.01487
63649259	rs7612738	3.45782e-09	-1.3249	-0.48259	5.35619e-06	-1.71618	-0.436008
63649492	rs7634688	5.8537e-09	-0.274568	-1.00649	5.67838e-06	-1.07474	-1.01904
63650190	rs75263136	7.12759e-09	-1.70945e-10	-1.08416	1.56659e-05	-1.70945e-10	-1.07895
63650211	rs1565984	2.20148e-09	-1.18407	-1.07493	4.74325e-06	-1.26636	-1.00736
63650474	rs2023342	2.27064e-09	-1.17395	-1.05412	4.90188e-06	-1.25684	-0.983983
63650485	rs13063421	6.40532e-08	1.11158	-2.42187e-10	8.41794e-05	0.602514	-2.42187e-10
63650671	rs111989766	1.89843e-08	1.08815	-1.19267	2.92927e-05	0.773015	-1.22611
63650686	rs143906150	7.06606e-09	-1.70945e-10	-1.09283	1.59464e-05	-1.70945e-10	-1.0612
63650840	rs35060402	6.30112e-08	1.09518	-2.42187e-10	8.29303e-05	0.587564	-2.42187e-10
63651118	rs17698927	3.49515e-08	0.505831	-2.42187e-10	6.1478e-05	0.288242	-2.42187e-10
63651151	rs117429637	7.08509e-09	-1.70945e-10	-1.09014	1.59921e-05	-1.70945e-10	-1.05834
63651164	rs59205171	2.16573e-09	-1.16376	-1.11161	4.63842e-06	-1.24724	-1.04882
63651270	rs6796535	6.08864e-08	1.06088	-2.42187e-10	8.03786e-05	0.556311	-2.42187e-10
63651765	rs149673440	7.13589e-09	-1.70945e-10	-1.08299	1.61142e-05	-1.70945e-10	-1.05074
63651897	rs114602586	6.19628e-09	-1.70945e-10	-1.22418	1.38407e-05	-1.70945e-10	-1.20283
63651921	rs75809367	8.83754e-08	1.43346	-2.42187e-10	9.60387e-05	0.734314	-2.42187e-10
63652089	rs7631171	3.30614e-09	-1.31159	-0.540757	5.15382e-06	-1.69063	-0.500067
63652422	rs117825315	6.96836e-09	-1.70945e-10	-1.10675	1.57114e-05	-1.70945e-10	-1.07605
63652626	rs1390440	3.33086e-09	-1.31159	-0.533308	5.19334e-06	-1.69063	-0.492428
63652738	rs2367902	2.3309e-09	-1.10218	-1.0997	4.98256e-06	-1.18918	-1.03531
63653048	rs144041673	5.54133e-09	-1.3359	-2.42187e-10	7.04321e-06	-1.87837	-2.42187e-10
63653247	rs11918391	2.53395e-09	-0.997368	-1.12098	5.00988e-06	-1.15892	-1.06011
63653561	rs77011388	7.37128e-09	-1.70945e-10	-1.05054	1.66791e-05	-1.70945e-10	-1.01628
63653741	rs57335775	2.58083e-09	-0.974549	-1.12547	5.08856e-06	-1.13823	-1.06521
63653955	rs13066470	2.34287e-09	-0.985995	-1.21076	4.5722e-06	-1.14861	-1.16183
63654362	rs11718760	4.11921e-08	1.86871	-1.1986	9.99341e-06	-0.293499	-1.23501
63654705	rs71298674	1.69134e-07	2.08256	-2.42187e-10	0.000171571	1.31456	-2.42187e-10
63655259	rs71298675	9.16444e-08	1.46978	-2.42187e-10	9.91914e-05	0.766615	-2.42187e-10
63655343	rs17069253	1.28261e-09	-1.76426	-1.03497	4.35448e-06	-1.34862	-1.01061
63655578	rs11712074	6.39081e-09	-0.313879	-0.879391	6.24139e-06	-1.10268	-0.896551
63655742	rs7626892	1.11478e-08	0.643129	-1.28002	1.54583e-05	0.19858	-1.29087
63656052	rs79535679	9.16444e-08	1.46978	-2.42187e-10	9.91914e-05	0.766615	-2.42187e-10
63656055	rs78439066	9.32495e-08	1.48715	-2.42187e-10	0.000100736	0.782063	-2.42187e-10
63656372	rs75290455	9.32495e-08	1.48715	-2.42187e-10	0.000100736	0.782063	-2.42187e-10
63656436	rs73111396	1.26856e-09	-1.77801	-1.03224	4.24616e-06	-1.37666	-1.00777
63656536	rs138900751	1.23081e-09	-1.78133	-1.05912	4.08796e-06	-1.38355	-1.03884
63656666	rs6771435	6.5911e-09	0.117723	-1.28013	6.8871e-06	-0.610475	-1.29031
63656775	rs34406235	9.50523e-08	1.5063	-2.42187e-10	0.000102467	0.799106	-2.42187e-10
63656824	rs34957468	9.50523e-08	1.5063	-2.42187e-10	0.000102467	0.799106	-2.42187e-10
63657012	rs12186018	1.00984e-08	0.404265	-1.14002	1.07386e-05	-0.27674	-1.17985
63657227	rs144806580	9.659e-09	-0.780241	-2.42187e-10	1.95411e-05	-0.857918	-2.42187e-10
63657263	rs11130955	2.49734e-09	-1.66813	-0.464776	4.53954e-06	-1.8999	-0.417712
63657627	rs139581262	4.2116e-08	0.692295	-2.42187e-10	0.000103398	0.808145	-2.42187e-10
63657803	rs34317194	9.86056e-08	1.543	-2.42187e-10	0.000105871	0.831786	-2.42187e-10
63658011	rs62251939	3.07895e-09	-0.598365	-1.32518	2.47214e-06	-1.60422	-1.32113
63658083	rs1390441	2.37836e-09	-1.67991	-0.501809	4.36927e-06	-1.90009	-0.455752
63658401	rs142322925	6.85243e-09	-1.70945e-10	-1.12353	1.54286e-05	-1.70945e-10	-1.09421
63658592	rs78766719	1.51251e-07	-1.70945e-10	1.97081	0.000319887	-1.70945e-10	1.93753
63658780	rs140489843	6.75632e-09	-1.70945e-10	-1.13765	1.49079e-05	-1.70945e-10	-1.12854
63658929	rs78438758	3.61212e-09	-1.76384	-2.42187e-10	6.9327e-06	-1.89419	-2.42187e-10
63659332	rs11718390	2.11384e-09	-1.8299	-0.469725	4.61939e-06	-1.87088	-0.429298
63659360	rs115867207	5.26032e-08	0.914646	-2.42187e-10	0.000129768	1.03531	-2.42187e-10
63659510	rs74351580	7.67103e-09	-1.70945e-10	-1.01068	1.73924e-05	-1.70945e-10	-0.974405
63659604	rs7429638	2.04838e-09	-1.83801	-0.49307	4.53596e-06	-1.86521	-0.45319
63659955	rs79314931	8.19106e-09	-1.70945e-10	-0.945088	1.86361e-05	-1.70945e-10	-0.905338
63660072	rs6795326	2.36137e-09	-1.09541	-1.09348	4.73347e-06	-1.24749	-1.02828
63660258	rs6784922	2.14439e-09	-1.82129	-0.463983	4.62263e-06	-1.87605	-0.423423
63660455	rs6809049	2.29924e-09	-1.09541	-1.12015	4.58685e-06	-1.24749	-1.05975
63660507	rs6785295	2.29278e-09	-1.105	-1.11336	4.58253e-06	-1.25613	-1.05205
63660579	rs17069264	3.14597e-09	-0.579339	-1.32267	2.51129e-06	-1.59215	-1.31749
63660600	rs6798144	2.8128e-09	-1.08275	-0.931199	3.15499e-06	-1.73417	-0.947285
63660786	rs73113203	1.25616e-09	-1.73135	-1.08873	4.62611e-06	-1.23261	-1.06611
63660908	rs13076773	2.3222e-09	-1.09541	-1.11021	4.63885e-06	-1.24749	-1.04848
63661117	rs73113205	1.52246e-09	-1.56961	-1.05819	6.17337e-06	-0.970942	-1.03925
63661566	rs79320174	6.51414e-09	-1.70945e-10	-1.17416	1.46209e-05	-1.70945e-10	-1.14799
63661629	rs56168966	8.87731e-10	-1.87428	-1.29294	2.20476e-06	-1.74765	-1.29217
63662859	rs2201582	1.09932e-09	-1.87512	-1.07832	3.10213e-06	-1.59645	-1.1019
63663215	rs1390442	1.18058e-09	-1.87467	-1.00745	2.4376e-06	-1.89635	-1.04307
63663240	rs11707243	2.28669e-08	1.23914	-1.15759	7.2764e-06	-0.646814	-1.19899
63663692	rs6808984	3.07602e-09	-0.932777	-0.99172	3.15055e-06	-1.67794	-1.00492
63663707	rs6808827	5.13001e-09	-0.12871	-1.28431	5.45911e-06	-0.838661	-1.29449
63663854	rs6809176	3.72132e-09	-1.56485	-0.169208	8.68722e-06	-1.49775	-0.170833
63664435	rs35326167	1.11689e-07	1.66759	-2.42187e-10	0.000109939	0.869487	-2.42187e-10
63665057	rs78591196	7.71717e-08	1.2979	-2.42187e-10	8.69395e-05	0.634776	-2.42187e-10
63665132	rs6764278	4.33622e-09	-0.46318	-1.11795	9.08096e-06	-0.462236	-1.16202
63665146	rs58110875	9.74486e-10	-1.81433	-1.25965	2.08321e-06	-1.83854	-1.25799
63665189	rs118036907	6.82873e-09	-1.70945e-10	-1.12699	1.53752e-05	-1.70945e-10	-1.09768
63665823	rs73113211	3.72617e-09	-1.73275	-2.42187e-10	9.41897e-06	-1.58771	-2.42187e-10
63666092	rs961219	8.86691e-10	-1.87035	-1.29804	1.8866e-06	-1.89313	-1.30253
63666259	rs4018981	2.20168e-09	-0.947362	-1.31155	2.2008e-06	-1.72882	-1.31279
63666378	rs139232541	9.30006e-10	-1.8271	-1.2936	2.07584e-06	-1.80766	-1.29242
63666416	rs150013915	7.11967e-09	-1.70945e-10	-1.08527	1.60752e-05	-1.70945e-10	-1.05316
63666525	rs34465481	1.70969e-07	2.09335	-2.42187e-10	0.000179626	1.36044	-2.42187e-10
63666550	rs4688422	1.08942e-09	-1.90002	-1.06246	2.3178e-06	-1.89086	-1.09896
63666764	rs141288245	3.24136e-09	-1.87214	-2.42187e-10	6.91449e-06	-1.89682	-2.42187e-10
63666817	rs4583650	8.90932e-10	-1.88039	-1.28322	1.90827e-06	-1.89509	-1.28915
63666956	rs4640553	8.91134e-10	-1.8832	-1.28019	1.91097e-06	-1.8965	-1.28632
63666974	rs62251940	1.39017e-09	-1.39278	-1.32593	1.8338e-06	-1.89758	-1.32647
63667662	rs1390443	3.50315e-09	-0.580622	-1.21385	7.99452e-06	-0.507341	-1.24434
63668341	rs148114846	1.55857e-08	-0.301777	-2.42187e-10	3.3068e-05	-0.33187	-2.42187e-10
63668755	rs6777638	1.42338e-09	-1.41929	-1.27581	1.96146e-06	-1.89978	-1.25696
63669286	rs4688423	2.13039e-09	-1.60015	-0.691672	5.05391e-06	-1.54885	-0.661421
63669341	rs11920683	7.08116e-08	1.64137	-0.429479	7.87475e-05	0.950829	-0.41502
63669412	rs4499589	1.05356e-08	0.294481	-0.987854	2.28949e-05	0.345238	-1.04476
63669613	rs6780917	2.67431e-09	-1.5763	-0.488139	5.65001e-06	-1.66474	-0.434039
63670140	rs7629447	1.17954e-08	-1.7045	1.12408	2.15589e-05	-1.81706	1.05742
63670199	rs57985211	2.06726e-09	-0.993831	-1.32807	4.49952e-06	-1.00097	-1.32549
63670247	rs7651717	2.42659e-09	-0.889205	-1.27244	1.97978e-06	-1.87883	-1.26862
63670783	rs9849711	3.68544e-09	-1.90051	0.156765	7.62516e-06	-1.88996	0.0909721
63670824	rs13082229	1.1582e-09	-1.63264	-1.26862	2.70303e-06	-1.57862	-1.25745
63671034	rs1908618	3.00584e-07	2.6576	-2.42187e-10	6.59867e-05	0.359016	-2.42187e-10
63671265	rs56251231	2.89317e-09	-0.886267	-1.09951	2.43141e-06	-1.82414	-1.11782
63671448	rs13083429	1.01037e-09	-1.77234	-1.26548	3.1903e-06	-1.4163	-1.25403
63671620	rs35583240	1.13016e-09	-1.69251	-1.23326	2.08616e-06	-1.89494	-1.20017
63671747	rs9835152	4.9284e-09	-0.166634	-1.28648	1.94454e-06	-1.89298	-1.27243
63671821	rs145829583	9.05826e-09	-1.70945e-10	-0.844454	1.89274e-05	-1.70945e-10	-0.889829
63671838	rs9835313	1.54457e-08	-0.723565	0.412764	2.03413e-05	-1.21949	0.401709
63672260	rs6785678	1.25497e-09	-1.60188	-1.21914	2.10886e-06	-1.90045	-1.18385
63672291	rs35914199	1.25748e-09	-1.60188	-1.21714	2.1137e-06	-1.90045	-1.18155
63672506	rs6785901	1.26471e-09	-1.60308	-1.21021	2.13029e-06	-1.90058	-1.1736
63672720	rs6797493	9.89419e-10	-1.89161	-1.16716	3.27964e-06	-1.4594	-1.1833
63672752	rs6797570	1.36918e-09	-1.89291	-0.841016	2.82848e-06	-1.90054	-0.890156
63672769	rs149534744	8.08856e-09	-0.957681	-2.42187e-10	1.49147e-05	-1.12809	-2.42187e-10
63673148	rs116787060	3.62885e-09	-1.75922	-2.42187e-10	8.66855e-06	-1.67074	-2.42187e-10
63673301	rs6776089	1.2683e-09	-1.74572	-1.06473	3.87535e-06	-1.43403	-1.04177
63673334	rs6789160	1.33431e-09	-1.5082	-1.25151	2.04642e-06	-1.89548	-1.21887
63673734	rs34876892	3.59792e-09	-1.76777	-2.42187e-10	6.90449e-06	-1.89827	-2.42187e-10
63673795	rs12108177	1.18821e-09	-1.54803	-1.32765	2.60842e-06	-1.54369	-1.32801
63673831	rs56237394	8.71241e-10	-1.86451	-1.32146	2.15555e-06	-1.74906	-1.31333
63674343	rs6414560	9.38861e-10	-1.88879	-1.22243	2.47032e-06	-1.6859	-1.24019
63674893	rs74857828	3.99924e-09	-1.66203	-2.42187e-10	7.81443e-06	-1.77446	-2.42187e-10
63675343	rs6783328	1.79508e-09	-1.31144	-1.15164	2.38936e-06	-1.81398	-1.14543
63675806	rs11916290	1.82689e-09	-1.30247	-1.14305	2.38722e-06	-1.81737	-1.14294
63675813	rs117610813	2.89914e-08	-1.70945e-10	0.318869	7.64837e-05	-1.70945e-10	0.506641
63676240	rs11928264	2.19001e-09	-1.12599	-1.13824	2.28667e-06	-1.86522	-1.13812
63676360	rs142669356	3.29436e-09	-1.85592	-2.42187e-10	1.23759e-05	-1.31469	-2.42187e-10
63677054	rs13099006	2.22617e-09	-1.11559	-1.13226	2.29538e-06	-1.8674	-1.13214
63677290	rs80344869	1.74321e-09	-1.16472	-1.32768	2.07417e-06	-1.77343	-1.32745
63678757	rs7638667	2.3942e-09	-1.10535	-1.06973	2.5765e-06	-1.81051	-1.0735
63679126	rs6769715	1.76086e-09	-1.37806	-1.10427	2.47931e-06	-1.81646	-1.10599
63679217	rs6772233	1.8167e-09	-1.33389	-1.11722	2.42706e-06	-1.82666	-1.11709
63679777	rs57160532	2.99343e-09	-0.858983	-1.09273	2.384e-06	-1.86906	-1.0926
63679806	rs182613577	3.1678e-09	-1.8951	-2.42187e-10	7.54858e-06	-1.80908	-2.42187e-10
63679837	rs56247516	4.55992e-09	-1.53083	-2.42187e-10	6.93448e-06	-1.89393	-2.42187e-10
63680001	rs36055318	1.78317e-09	-1.36547	-1.10427	2.42636e-06	-1.83805	-1.10599
63680184	rs35000334	1.85084e-09	-1.32158	-1.11092	2.39441e-06	-1.84651	-1.11079
63680689	rs113160290	8.37424e-10	-1.89985	-1.32571	1.99163e-06	-1.81344	-1.32805
63680833	rs61166113	3.97249e-09	-1.66874	-2.42187e-10	7.98362e-06	-1.75304	-2.42187e-10
63680903	rs34112432	9.57182e-10	-1.89671	-1.19518	6.06885e-06	-0.791202	-1.23607
63681186	rs62251945	8.56092e-10	-1.87896	-1.32455	2.03581e-06	-1.79191	-1.32763
63681250	rs144818507	3.17779e-09	-1.89194	-2.42187e-10	7.02575e-06	-1.88085	-2.42187e-10
63681259	rs36112709	1.99632e-09	-1.34829	-1.00854	2.64842e-06	-1.84374	-1.01273
63681676	rs143101134	5.59404e-09	-1.70945e-10	-1.32643	1.22258e-05	-1.70945e-10	-1.32689
63681695	rs6804064	2.96384e-09	-0.996121	-0.965524	2.76729e-06	-1.84257	-0.969994
63682567	rs151279256	2.11814e-09	-1.30013	-0.997466	2.64329e-06	-1.85668	-1.00173
63683169	rs62251947	9.21327e-10	-1.81129	-1.31878	2.63885e-06	-1.55142	-1.30867
63683327	rs146138353	5.84752e-09	-1.70945e-10	-1.28211	1.27535e-05	-1.70945e-10	-1.28463
63684376	rs111325200	8.58455e-09	-0.898167	-2.42187e-10	1.31169e-05	-1.25654	-2.42187e-10
63684943	rs80017726	2.32562e-09	-1.23018	-0.973962	2.69324e-06	-1.86173	-0.977958
63685661	rs143285255	5.7209e-09	-1.70945e-10	-1.30401	1.24347e-05	-1.70945e-10	-1.30994
63685888	rs187119776	3.2342e-09	-1.87435	-2.42187e-10	8.29364e-06	-1.71495	-2.42187e-10
63686177	rs149124490	1.59853e-08	-0.276463	-2.42187e-10	2.42966e-05	-0.640102	-2.42187e-10
63686862	rs147879868	3.2374e-09	-1.87336	-2.42187e-10	2.17631e-05	-0.750223	-2.42187e-10
63687196	rs62251948	8.67998e-10	-1.86446	-1.32523	2.29576e-06	-1.67133	-1.32804
63687430	rs76928560	1.17904e-09	-1.72999	-1.15344	2.26243e-06	-1.79026	-1.22374
63689218	rs189860211	3.39341e-08	-1.70945e-10	0.476288	6.96924e-05	-1.70945e-10	0.413655
63689377	rs6777280	2.2437e-09	-1.0419	-1.1981	2.32213e-06	-1.80959	-1.17837
63689381	rs62251949	8.67939e-10	-1.86244	-1.32732	2.25142e-06	-1.69088	-1.328
63689772	rs139549483	3.20086e-09	-1.88471	-2.42187e-10	8.58482e-06	-1.68044	-2.42187e-10
63689925	rs77975709	6.36836e-09	-1.19679	-2.42187e-10	1.4355e-05	-1.16634	-2.42187e-10
63690378	rs1495908	2.5693e-09	-0.888108	-1.21639	2.38017e-06	-1.76379	-1.19947
63690858	rs9853844	1.16123e-09	-1.75475	-1.1439	2.33014e-06	-1.7686	-1.21591
63692626	rs73116970	8.76844e-10	-1.85432	-1.32524	2.36883e-06	-1.64	-1.32804
63692920	rs28753876	1.21213e-09	-1.73141	-1.12434	2.31716e-06	-1.78911	-1.20099
63693202	rs17699268	7.33999e-09	-1.05479	-2.42187e-10	1.84478e-05	-0.915491	-2.42187e-10
63693378	rs77971189	5.67928e-09	-1.70945e-10	-1.31131	1.23955e-05	-1.70945e-10	-1.3131
63694931	rs17069292	1.17943e-08	-0.0529252	-0.52759	1.0926e-05	-0.792091	-0.647202
63696258	rs1874385	2.31333e-09	-1.03302	-1.17642	2.11298e-06	-1.89312	-1.18921
63696913	rs12185962	2.25878e-09	-1.09252	-1.14079	2.20076e-06	-1.88503	-1.1566
63697035	rs62251950	3.95103e-09	-1.67416	-2.42187e-10	6.89007e-06	-1.90036	-2.42187e-10
63697141	rs988940	6.8217e-08	1.17456	-2.42187e-10	1.74928e-05	-0.968649	-2.42187e-10
63697173	rs62251951	4.37193e-09	-1.57293	-2.42187e-10	7.0094e-06	-1.88318	-2.42187e-10
63697366	rs143743833	1.17929e-08	-1.70945e-10	-0.580631	2.53207e-05	-1.70945e-10	-0.598814
63697487	rs9680958	2.23682e-09	-1.07227	-1.1708	2.13289e-06	-1.8877	-1.18526
63698228	rs35628498	2.07644e-09	-1.10307	-1.21441	2.05317e-06	-1.88353	-1.22752
63698824	rs35936299	2.0128e-09	-1.15403	-1.19457	2.13172e-06	-1.86613	-1.20738
63699577	rs73116985	1.48567e-08	-0.349681	-2.42187e-10	1.25047e-05	-1.30434	-2.42187e-10
63700608	rs17699346	2.19004e-09	-1.08808	-1.17613	2.12475e-06	-1.89232	-1.18447
63701044	rs182331899	5.82938e-09	-1.70945e-10	-1.28522	1.26608e-05	-1.70945e-10	-1.29193
63701304	rs9681396	1.99204e-09	-1.19648	-1.1625	2.16963e-06	-1.87909	-1.17679
63701881	rs76045397	3.53245e-09	-1.78614	-2.42187e-10	1.75391e-05	-0.966003	-2.42187e-10
63702034	rs59946979	8.57315e-10	-1.90039	-1.30169	2.18218e-06	-1.73734	-1.31278
63702126	rs9809255	1.97201e-08	0.423579	-0.49007	4.12009e-06	-1.7464	-0.668163
63702475	rs17653846	8.55121e-10	-1.90054	-1.30411	2.14203e-06	-1.75369	-1.31499
63702954	rs77347178	5.41198e-09	-1.35952	-2.42187e-10	1.1876e-05	-1.35592	-2.42187e-10
63703131	rs62251953	8.53556e-10	-1.90015	-1.30633	2.10933e-06	-1.7678	-1.31626
63703641	rs10510911	1.38019e-09	-1.41583	-1.31008	1.9542e-06	-1.85519	-1.30527
63703985	rs7623146	2.17491e-09	-1.02701	-1.24413	1.9823e-06	-1.89597	-1.25021
63704125	rs6801196	1.50689e-09	-1.68301	-0.955077	2.58949e-06	-1.81249	-1.06649
63704303	rs75018457	8.88704e-08	1.43905	-2.42187e-10	1.72425e-05	-0.983059	-2.42187e-10
63705798	rs115709483	4.26237e-09	-1.59831	-2.42187e-10	7.28346e-06	-1.84483	-2.42187e-10
63707046	rs76962644	9.28235e-09	-1.70945e-10	-0.820016	1.7869e-05	-1.70945e-10	-0.94737
63707276	rs13089453	2.2891e-09	-0.92513	-1.29484	1.88507e-06	-1.89784	-1.29863
63707937	rs6445381	1.96551e-09	-1.12229	-1.25009	1.99052e-06	-1.88609	-1.25595
63708227	rs2367903	1.38226e-09	-1.40759	-1.31682	1.90249e-06	-1.87402	-1.31326
63708860	rs115316514	2.02779e-09	-1.1058	-1.23538	2.01576e-06	-1.88723	-1.24221
63708923	rs149384293	2.20498e-09	-1.01953	-1.23788	1.99436e-06	-1.89591	-1.24421
63709012	rs6794303	1.86984e-08	-0.119694	-2.42187e-10	3.51017e-05	-0.272189	-2.42187e-10
63709094	rs73116998	1.8345e-09	-1.19329	-1.24807	2.01636e-06	-1.87513	-1.25402
63709677	rs1491582	1.36529e-09	-1.41633	-1.32043	1.90043e-06	-1.87091	-1.31745
63709726	rs112708555	7.14948e-09	-1.08109	-2.42187e-10	2.04182e-05	-0.81401	-2.42187e-10
63710245	rs9861260	1.45249e-09	-1.69	-0.984851	2.51052e-06	-1.81862	-1.09132
63710560	rs73118904	1.92449e-09	-1.13596	-1.25751	1.98251e-06	-1.883	-1.26308
63710561	rs73118906	1.99984e-09	-1.1058	-1.24926	1.98983e-06	-1.88723	-1.25515
63710981	rs17069309	2.67024e-08	-1.70945e-10	0.236622	5.51456e-05	-1.70945e-10	0.17954
63711547	rs17699481	2.09109e-09	-1.06323	-1.24722	1.984e-06	-1.89212	-1.2532
63711675	rs17069311	4.06435e-09	-1.83515	0.189269	7.97107e-06	-1.88768	0.133066
63711943	rs144018524	2.37561e-08	0.119707	-2.42187e-10	4.47685e-05	-0.0289322	-2.42187e-10
63712066	rs7648213	1.99824e-09	-1.1058	-1.25006	1.98482e-06	-1.88723	-1.25768
63712123	rs7648238	1.99435e-09	-1.1058	-1.25201	1.98115e-06	-1.88723	-1.25953
63712188	rs77632801	1.63565e-08	-1.70945e-10	-0.253503	3.22866e-05	-1.70945e-10	-0.355786
63712418	rs117745898	5.67571e-09	-1.70945e-10	-1.31194	1.23603e-05	-1.70945e-10	-1.31595
63712514	rs78251403	3.92674e-09	-1.85593	0.175612	7.80128e-06	-1.89581	0.119664
63712625	rs34844365	2.27913e-09	-0.95254	-1.2718	1.92736e-06	-1.89557	-1.27871
63712788	rs993250	4.96615e-08	0.857098	-2.42187e-10	1.9233e-05	-0.873808	-2.42187e-10
63713117	rs139266284	3.15046e-09	-1.90058	-2.42187e-10	6.88892e-06	-1.90052	-2.42187e-10
63713536	rs62253779	8.69556e-10	-1.90047	-1.28744	2.07617e-06	-1.7962	-1.30371
63713539	rs62253780	1.69213e-09	-1.8996	-0.622538	3.74739e-06	-1.80175	-0.707626
63713742	rs58176104	2.22042e-09	-0.966744	-1.28369	1.90338e-06	-1.897	-1.28981
63713746	rs71298681	1.96129e-09	-1.09837	-1.27615	1.92561e-06	-1.89187	-1.28332
63713969	rs17069316	1.69894e-09	-1.23251	-1.28562	1.94119e-06	-1.87554	-1.2916
63714507	rs77873391	9.22024e-09	-1.70945e-10	-0.826731	2.32016e-05	-1.70945e-10	-0.686213
63714812	rs6808879	1.73671e-09	-1.21197	-1.28417	1.9518e-06	-1.87143	-1.29025
63714928	rs6771863	2.10501e-09	-1.0202	-1.28361	1.90573e-06	-1.89586	-1.28972
63715012	rs6796613	2.10816e-09	-1.0202	-1.28211	1.90838e-06	-1.89586	-1.28832
63715017	rs62253781	4.28409e-09	-1.59322	-2.42187e-10	6.96942e-06	-1.8889	-2.42187e-10
63715206	rs62253782	1.69366e-09	-1.89855	-0.622689	3.71038e-06	-1.81167	-0.707628
63715318	rs4688177	2.1714e-07	3.35669	-1.02428	4.70082e-06	-1.15799	-1.12471
63716166	rs144052222	8.65478e-09	-1.70945e-10	-0.89002	1.99494e-05	-1.70945e-10	-0.837235
63716792	rs116334240	4.67291e-08	0.796236	-2.42187e-10	1.32717e-05	-1.2448	-2.42187e-10
63717719	rs4688178	6.04088e-08	1.77195	-0.718948	1.02226e-05	-0.682023	-0.823815
63717949	rs13071129	2.11865e-09	-1.03123	-1.26612	1.94632e-06	-1.89025	-1.27425
63717965	rs113024597	3.37342e-09	-1.8322	-2.42187e-10	1.52083e-05	-1.1086	-2.42187e-10
63718028	rs4688179	5.84494e-08	1.66236	-0.642333	1.10468e-05	-0.674398	-0.753899
63718224	rs62253783	8.99581e-10	-1.9005	-1.25346	2.20855e-06	-1.76227	-1.27583
63718431	rs17069323	5.20577e-08	1.57126	-0.667039	1.03207e-05	-0.719797	-0.776486
63719020	rs138248024	3.14169e-08	-1.70945e-10	0.399214	6.46928e-05	-1.70945e-10	0.339213
63719024	rs137986118	2.95871e-07	2.64179	-2.42187e-10	5.20114e-05	0.121025	-2.42187e-10
63719125	rs13097701	2.03013e-07	3.27595	-1.01081	4.85097e-06	-1.13688	-1.11438
63719239	rs13097862	8.56899e-10	-1.87515	-1.32742	2.99985e-06	-1.40383	-1.32804
63719276	rs13098165	2.38483e-09	-0.890954	-1.28805	1.89405e-06	-1.89755	-1.29417
63719364	rs192614943	3.48691e-09	-1.79911	-2.42187e-10	1.09077e-05	-1.44097	-2.42187e-10
63720367	rs140595952	4.77644e-08	-1.70945e-10	0.818149	0.000130223	-1.70945e-10	1.03881
63725003	rs112428516	9.16077e-10	-1.89961	-1.23618	2.14649e-06	-1.80357	-1.26303
63725666	rs62253789	9.32458e-10	-1.89961	-1.21845	2.18339e-06	-1.80357	-1.24599
63725675	rs73126932	2.12519e-09	-1.0028	-1.29147	1.89928e-06	-1.89109	-1.29787
63725678	rs75423200	5.69114e-09	-1.30922	-2.42187e-10	4.06575e-05	-0.125254	-2.42187e-10
63725707	rs73126935	2.12519e-09	-1.0028	-1.29147	1.89928e-06	-1.89109	-1.29787
63725820	rs62253790	9.34452e-10	-1.89912	-1.2168	2.17712e-06	-1.80787	-1.24456
63727174	rs62253791	9.43921e-10	-1.89854	-1.2073	2.18595e-06	-1.81208	-1.2363
63727679	rs17654077	2.07631e-09	-1.04223	-1.27531	1.94246e-06	-1.88335	-1.28313
63727789	rs137986700	4.02527e-09	-1.65554	-2.42187e-10	7.12327e-06	-1.86707	-2.42187e-10
63728090	rs77685219	5.19609e-08	-1.70945e-10	0.90236	0.000144849	-1.70945e-10	1.14526
63728104	rs17069324	9.05874e-09	-1.70945e-10	-0.844402	1.94271e-05	-1.70945e-10	-0.863769
63728571	rs7635168	1.56084e-09	-1.38861	-1.21429	2.04082e-06	-1.89093	-1.22615
63728633	rs150603349	1.11339e-08	-1.70945e-10	-0.63814	2.34682e-05	-1.70945e-10	-0.674788
63729017	rs35294794	2.07395e-09	-1.07494	-1.24373	2.01131e-06	-1.87836	-1.2533
63729331	rs115862480	9.00075e-09	-1.70945e-10	-0.850824	1.93052e-05	-1.70945e-10	-0.87006
63729614	rs112568149	1.78606e-08	-0.165535	-2.42187e-10	2.3044e-05	-0.693032	-2.42187e-10
63730227	rs115844106	8.96223e-09	-1.70945e-10	-0.855112	1.92243e-05	-1.70945e-10	-0.874262
63730282	rs35287187	1.78672e-09	-1.23357	-1.23418	2.09753e-06	-1.84549	-1.24419
63730379	rs66472273	2.11636e-09	-1.0743	-1.22414	2.07208e-06	-1.8672	-1.23468
63730838	rs13094877	1.47279e-09	-1.43388	-1.2271	2.0017e-06	-1.89624	-1.2402
63730987	rs11720247	3.69483e-07	3.71082	-0.846851	6.24157e-06	-1.0179	-0.98131
63731344	rs138090699	3.17024e-09	-1.89432	-2.42187e-10	8.0821e-06	-1.74079	-2.42187e-10
63731435	rs77058845	4.32695e-09	-1.58327	-2.42187e-10	7.01567e-06	-1.88229	-2.42187e-10
63731612	rs7610716	2.13003e-09	-1.06556	-1.22644	2.02949e-06	-1.88579	-1.23686
63732172	rs144409315	6.3112e-09	-1.70945e-10	-1.20581	1.5252e-05	-1.70945e-10	-1.10573
63732589	rs6445382	2.02465e-09	-1.10736	-1.23537	2.02487e-06	-1.87962	-1.24531
63732660	rs6445383	2.13493e-09	-1.06556	-1.22414	2.03392e-06	-1.88579	-1.23468
63733380	rs9834660	1.52291e-09	-1.71377	-0.913738	2.70741e-06	-1.80264	-1.03181
63733663	rs117260548	6.70032e-09	-1.70945e-10	-1.14598	1.40837e-05	-1.70945e-10	-1.18542
63733926	rs17069327	9.1984e-09	-1.70945e-10	-0.829102	1.97205e-05	-1.70945e-10	-0.848776
63734314	rs56693078	2.47013e-09	-0.884298	-1.25956	1.99138e-06	-1.8744	-1.26721
63734466	rs17654189	2.08443e-09	-1.08713	-1.2265	2.03768e-06	-1.88276	-1.23587
63734480	rs60081765	1.09832e-09	-1.90048	-1.05387	2.55419e-06	-1.79006	-1.10264
63735585	rs17654237	1.98261e-09	-1.12838	-1.23534	2.03423e-06	-1.87604	-1.24428
63736244	rs13083105	1.78832e-09	-1.22508	-1.24177	2.05936e-06	-1.85765	-1.25039
63736324	rs144207812	7.89665e-09	-1.70945e-10	-0.981693	1.81808e-05	-1.70945e-10	-0.930069
63736347	rs7631651	2.14448e-09	-1.03346	-1.25178	1.99364e-06	-1.88061	-1.25987
63736423	rs147771293	1.58178e-08	-1.70945e-10	-0.286998	3.97729e-05	-1.70945e-10	-0.14725
63736508	rs115624153	5.83014e-09	-1.28509	-2.42187e-10	1.27967e-05	-1.28125	-2.42187e-10
63736737	rs74718212	8.95072e-09	-1.70945e-10	-0.856398	1.73166e-05	-1.70945e-10	-0.978773
63737116	rs35317429	1.747e-09	-1.24444	-1.24579	2.06197e-06	-1.85259	-1.25418
63737409	rs6802731	2.18875e-09	-1.011	-1.2538	1.98341e-06	-1.88385	-1.26176
63737423	rs141800734	6.29035e-09	-1.70945e-10	-1.20911	1.33288e-05	-1.70945e-10	-1.24051
63738300	rs144762703	8.76621e-09	-1.70945e-10	-0.877227	1.8378e-05	-1.70945e-10	-0.919283
63738355	rs35059906	2.04849e-09	-1.09781	-1.23322	2.02802e-06	-1.88114	-1.24224
63738408	rs140244010	3.17757e-09	-1.89201	-2.42187e-10	6.95979e-06	-1.89029	-2.42187e-10
63738449	rs73126950	2.08911e-09	-1.07638	-1.23501	2.01731e-06	-1.88431	-1.24436
63738532	rs971576	2.79528e-07	3.56168	-0.976707	5.30465e-06	-1.07644	-1.08541
63738745	rs971575	2.39708e-07	3.37758	-0.946295	5.41686e-06	-1.08263	-1.05829
63738882	rs74957179	1.53451e-08	-0.317338	-2.42187e-10	1.94897e-05	-0.860549	-2.42187e-10
63739175	rs10510910	1.08218e-09	-1.89539	-1.07377	2.42346e-06	-1.82438	-1.12087
63739652	rs76721697	8.34368e-09	-1.70945e-10	-0.926627	1.79174e-05	-1.70945e-10	-0.944665
63741064	rs149880978	8.34368e-09	-1.70945e-10	-0.926627	1.79174e-05	-1.70945e-10	-0.944665
63741342	rs73126959	1.8858e-09	-1.15243	-1.26135	1.97988e-06	-1.87712	-1.27028
63741583	rs79322851	3.71291e-09	-1.73632	-2.42187e-10	8.81877e-06	-1.65355	-2.42187e-10
63741844	rs148650303	8.29514e-09	-1.70945e-10	-0.932462	1.78155e-05	-1.70945e-10	-0.950366
63742179	rs73126960	1.43322e-09	-1.38389	-1.30432	2.38374e-06	-1.7223	-1.23947
63742663	rs62253793	1.13467e-09	-1.90006	-1.02173	2.55885e-06	-1.8161	-1.07478
63742890	rs117341033	8.31073e-09	-1.70945e-10	-0.930584	1.78482e-05	-1.70945e-10	-0.948532
63742930	rs9859021	4.64783e-09	-0.494924	-1.01681	2.29254e-06	-1.90037	-1.10041
63743823	rs74886078	1.10058e-09	-1.64791	-1.30438	2.66691e-06	-1.52292	-1.32659
63744120	rs118005903	5.59904e-09	-1.70945e-10	-1.32554	1.22108e-05	-1.70945e-10	-1.32812
63744310	rs6445384	1.66985e-09	-1.62604	-0.909362	2.58953e-06	-1.85165	-1.02731
63744332	rs35330798	2.34511e-09	-0.938958	-1.25684	1.94586e-06	-1.89865	-1.26608
63744617	rs73126966	3.15237e-09	-1.89998	-2.42187e-10	1.09698e-05	-1.43529	-2.42187e-10
63744733	rs1221474	1.52594e-06	4.83984	-0.557603	0.000210655	2.05576	-0.535975
63744845	rs34496345	2.27879e-09	-0.947698	-1.27679	1.9088e-06	-1.89938	-1.28458
63745388	rs35937946	2.3751e-09	-0.915288	-1.26781	1.9243e-06	-1.89956	-1.27631
63745668	rs6799578	2.4255e-09	-0.903343	-1.25875	1.93996e-06	-1.89991	-1.26786
63746529	rs116980871	8.18493e-09	-1.70945e-10	-0.945837	1.8892e-05	-1.70945e-10	-0.891698
63747272	rs115320340	9.30702e-10	-1.89572	-1.22423	2.11193e-06	-1.88838	-1.19445
63747361	rs9823231	1.75906e-09	-1.58708	-0.896268	2.51356e-06	-1.89677	-1.01197
63747432	rs114351247	9.55744e-09	-0.790812	-2.42187e-10	6.89028e-06	-1.90032	-2.42187e-10
63747528	rs34003604	2.69872e-09	-0.806406	-1.24895	1.95739e-06	-1.90012	-1.2587
63747922	rs74500674	3.15901e-09	-1.89787	-2.42187e-10	8.15936e-06	-1.73127	-2.42187e-10
63748452	rs73121206	3.0862e-08	1.26924	-0.887847	7.04789e-06	-0.899714	-0.977995
63748601	rs62253794	4.95234e-09	-1.44827	-2.42187e-10	7.27146e-06	-1.84648	-2.42187e-10
63748647	rs73121208	3.20438e-08	1.29065	-0.871675	7.23297e-06	-0.88823	-0.963557
63749270	rs13097987	3.01969e-09	-0.66541	-1.27757	1.90928e-06	-1.89812	-1.28559
63749285	rs1472338	1.71011e-07	3.34035	-1.24676	3.95587e-06	-1.14754	-1.30769
63749380	rs13098167	2.39244e-09	-0.927159	-1.24866	1.95944e-06	-1.89915	-1.25863
63749405	rs13098181	2.70664e-09	-0.794016	-1.25841	1.93877e-06	-1.90049	-1.26789
63749444	rs1472337	2.18937e-07	3.5731	-1.23245	4.79542e-06	-0.962902	-1.29987
63751289	rs117344839	8.27749e-09	-1.70945e-10	-0.934592	1.77785e-05	-1.70945e-10	-0.952447
63752101	rs13072669	2.55122e-09	-0.832222	-1.27934	1.90367e-06	-1.90032	-1.28633
63752186	rs17699946	1.15653e-09	-1.66152	-1.24119	2.87182e-06	-1.50855	-1.26694
63752269	rs17699988	1.13236e-09	-1.88916	-1.03467	2.45696e-06	-1.8465	-1.08501
63752363	rs9859821	1.57407e-09	-1.68209	-0.91238	2.65014e-06	-1.82344	-1.03238
63752914	rs62253795	1.12752e-09	-1.88849	-1.03962	2.42701e-06	-1.85402	-1.08975
63753041	rs74891281	3.55919e-09	-1.7786	-2.42187e-10	1.79172e-05	-0.944674	-2.42187e-10
63753333	rs13079632	2.68541e-09	-0.769276	-1.29102	1.88535e-06	-1.89844	-1.29788
63753603	rs116219776	2.80106e-08	0.284452	-2.42187e-10	1.65119e-05	-1.02636	-2.42187e-10
63753683	rs17069352	7.34272e-09	-1.70945e-10	-1.05442	1.58124e-05	-1.70945e-10	-1.06964
63753942	rs115368245	3.16197e-09	-1.89694	-2.42187e-10	1.00673e-05	-1.52114	-2.42187e-10
63754074	rs17700097	2.53198e-09	-0.844592	-1.27454	1.91059e-06	-1.90048	-1.28254
63754424	rs35966189	2.89036e-09	-0.658878	-1.32787	1.82674e-06	-1.90056	-1.32734
63755029	rs17069353	2.88131e-08	1.13999	-0.827289	8.41482e-06	-0.780933	-0.91951
63755751	rs1491581	3.25473e-07	3.6399	-0.902753	5.92904e-06	-1.01472	-1.03585
63756558	rs67608305	2.48779e-09	-0.87257	-1.26417	1.92283e-06	-1.89967	-1.27697
63758581	rs62253796	1.23408e-09	-1.88493	-0.952872	2.60705e-06	-1.86088	-1.01134
63759031	rs73121225	2.12167e-09	-1.04831	-1.24762	1.97638e-06	-1.89157	-1.2576
63759195	rs73121226	5.31182e-09	-1.3782	-2.42187e-10	6.95945e-06	-1.89034	-2.42187e-10
63759231	rs1491583	2.31927e-09	-0.958087	-1.24879	1.98005e-06	-1.88861	-1.2587
63759274	rs115042377	3.2248e-09	-1.87726	-2.42187e-10	7.30552e-06	-1.84181	-2.42187e-10
63759392	rs17654700	2.46363e-09	-0.912141	-1.23435	1.99823e-06	-1.89318	-1.24499
63759838	rs9817573	1.52273e-07	2.93338	-0.955844	4.16901e-06	-1.32699	-1.07577
63759935	rs189588737	7.87385e-09	-1.70945e-10	-0.984584	1.61476e-05	-1.70945e-10	-1.04866
63761574	rs7632676	2.31975e-09	-0.958087	-1.24858	1.97998e-06	-1.88861	-1.25874
63762070	rs67583610	2.15876e-09	-1.04911	-1.22948	2.02075e-06	-1.88614	-1.24083
63762185	rs67843878	2.42264e-09	-0.936064	-1.22721	2.00344e-06	-1.89688	-1.23869
63762239	rs35895541	2.46282e-09	-0.924247	-1.22258	2.0108e-06	-1.89758	-1.23433
63762257	rs34429968	2.61991e-09	-0.84052	-1.24447	1.969e-06	-1.89802	-1.25489
63762598	rs1873565	1.44518e-07	2.93389	-1.00862	3.87499e-06	-1.3576	-1.1183
63762684	rs62253798	1.17164e-09	-1.88546	-1.00427	2.49234e-06	-1.86368	-1.05353
63762994	rs10510908	2.48447e-09	-0.910747	-1.22732	2.00775e-06	-1.89562	-1.23781
63763123	rs12629765	5.61769e-09	-1.70945e-10	-1.32221	1.23923e-05	-1.70945e-10	-1.31336
63763242	rs148502810	3.2242e-09	-1.87745	-2.42187e-10	9.04984e-06	-1.62769	-2.42187e-10
63763622	rs140055862	1.79986e-08	-0.157838	-2.42187e-10	3.13723e-05	-0.384512	-2.42187e-10
63764442	rs114659438	6.46398e-09	-1.18189	-2.42187e-10	7.19868e-06	-1.85654	-2.42187e-10
63765052	rs10510907	9.40685e-10	-1.85071	-1.25857	3.89273e-06	-1.20513	-1.2662
63765162	rs80059729	6.18369e-09	-1.70945e-10	-1.22622	1.32689e-05	-1.70945e-10	-1.24501
63765264	rs73121247	2.10279e-09	-1.73335	-0.571518	3.65877e-06	-1.89389	-0.639416
63765529	rs17069362	7.39799e-09	-1.70945e-10	-1.04692	1.59339e-05	-1.70945e-10	-1.06199
63767194	rs35303907	8.97832e-10	-1.89561	-1.26029	3.14454e-06	-1.41681	-1.26796
63769418	rs1565549	7.8094e-09	0.110607	-1.10341	2.22382e-06	-1.83942	-1.19179
63769516	rs1565550	9.52952e-09	0.194528	-0.988265	2.4324e-06	-1.84208	-1.09948
63769729	rs75248768	7.3435e-09	-1.70945e-10	-1.05432	1.58198e-05	-1.70945e-10	-1.06918
63770138	rs6804524	8.36312e-10	-1.89956	-1.32733	2.87393e-06	-1.44797	-1.32679
63770201	rs1388427	5.77266e-09	-1.70945e-10	-1.295	1.24329e-05	-1.70945e-10	-1.31009
63771287	rs138805114	1.76518e-08	-0.177295	-2.42187e-10	2.56482e-05	-0.585963	-2.42187e-10
63771291	rs7643440	8.80867e-10	-1.90054	-1.27444	2.62644e-06	-1.58387	-1.28093
63771501	rs7643625	9.37947e-10	-1.80144	-1.31075	3.35894e-06	-1.30446	-1.31435
63771504	rs7609759	9.37947e-10	-1.80144	-1.31075	3.35894e-06	-1.30446	-1.31435
63771610	rs7609841	9.63705e-10	-1.77343	-1.31167	3.1523e-06	-1.36713	-1.31517
63771624	rs17700493	9.63637e-10	-1.77151	-1.31366	3.46136e-06	-1.27712	-1.31165
63772024	rs66535660	9.66838e-10	-1.76843	-1.31343	3.11572e-06	-1.37725	-1.31673
63772190	rs17069369	3.15394e-09	-0.918691	-0.980787	2.49907e-06	-1.82331	-1.09121
63772196	rs17654983	9.63637e-10	-1.77151	-1.31366	3.46136e-06	-1.27712	-1.31165
63772361	rs11919532	1.00751e-09	-1.72797	-1.31268	3.35847e-06	-1.30835	-1.3106
63772692	rs17716954	9.17645e-10	-1.81533	-1.31875	3.34373e-06	-1.30201	-1.32134
63772797	rs57059011	6.5175e-09	-1.70945e-10	-1.17364	1.47639e-05	-1.70945e-10	-1.13825
63774410	rs12639392	7.40027e-09	-1.70945e-10	-1.04661	1.59387e-05	-1.70945e-10	-1.06168
63774425	rs12639394	7.37632e-09	-1.70945e-10	-1.04986	1.58885e-05	-1.70945e-10	-1.06484
63774764	rs6803226	9.69271e-10	-1.76332	-1.31602	3.07768e-06	-1.38726	-1.319
63774847	rs6792164	9.61852e-10	-1.77343	-1.31359	3.14694e-06	-1.36713	-1.31687
63774892	rs12634713	7.46258e-09	-1.70945e-10	-1.03823	1.60693e-05	-1.70945e-10	-1.05353
63775248	rs12629476	7.49906e-09	-1.70945e-10	-1.03335	1.61457e-05	-1.70945e-10	-1.04878
63775595	rs7650014	9.59388e-10	-1.77064	-1.31895	3.1146e-06	-1.37282	-1.32152
63775691	rs17069372	3.00839e-09	-0.952322	-0.994404	2.44894e-06	-1.83253	-1.10225
63776202	rs140149128	5.83599e-09	-1.70945e-10	-1.28409	1.33999e-05	-1.70945e-10	-1.23519
63776203	rs35910264	3.9619e-09	-1.67141	-2.42187e-10	7.19797e-06	-1.85664	-2.42187e-10
63777496	rs17069376	9.48186e-10	-1.78545	-1.31588	3.53337e-06	-1.25895	-1.30923
63777780	rs117809738	9.83053e-09	-1.70945e-10	-0.762638	2.39574e-05	-1.70945e-10	-0.654161
63777786	rs17069378	5.71232e-09	-1.30551	-2.42187e-10	6.92679e-06	-1.89504	-2.42187e-10
63777827	rs11922413	9.52483e-09	-0.79423	-2.42187e-10	7.06563e-06	-1.8752	-2.42187e-10
63778058	rs17069381	6.05133e-09	-1.24785	-2.42187e-10	6.97384e-06	-1.88827	-2.42187e-10
63778597	rs76833273	5.85351e-09	-1.28109	-2.42187e-10	6.94468e-06	-1.89246	-2.42187e-10
63778974	rs79989510	5.83992e-09	-1.28342	-2.42187e-10	6.94284e-06	-1.89273	-2.42187e-10
63779246	rs116594598	7.11823e-07	3.5197	-2.42187e-10	0.000117334	0.934585	-2.42187e-10
63779705	rs73121258	7.43302e-09	-1.0422	-2.42187e-10	7.21165e-06	-1.85474	-2.42187e-10
63779919	rs6796533	7.16252e-09	-1.07927	-2.42187e-10	7.19701e-06	-1.85677	-2.42187e-10
63780279	rs12630900	9.4876e-10	-1.80332	-1.29741	3.45897e-06	-1.30217	-1.2873
63780572	rs1907558	7.11959e-09	-1.70945e-10	-1.08528	1.41159e-05	-1.70945e-10	-1.18313
63780957	rs115810162	7.23974e-09	-1.06855	-2.42187e-10	7.21505e-06	-1.85427	-2.42187e-10
63781413	rs74755645	7.41283e-09	-1.04492	-2.42187e-10	7.2563e-06	-1.84857	-2.42187e-10
63781484	rs2201103	1.7606e-07	2.65259	-0.529893	1.00772e-05	-0.589432	-0.930733
63781937	rs76302133	7.33462e-09	-1.05553	-2.42187e-10	7.23752e-06	-1.85116	-2.42187e-10
63782509	rs147904765	9.56487e-10	-1.80643	-1.28619	3.4765e-06	-1.3099	-1.27451
63782804	rs115679576	5.00173e-09	-1.43835	-2.42187e-10	2.91292e-05	-0.458697	-2.42187e-10
63783176	rs72875177	9.99719e-10	-1.72324	-1.32518	2.53336e-06	-1.57291	-1.32798
63783203	rs117696609	5.67249e-09	-1.70945e-10	-1.3125	1.23016e-05	-1.70945e-10	-1.32071
63783275	rs72875180	1.01805e-09	-1.70305	-1.32719	2.43245e-06	-1.61345	-1.32809
63783335	rs72875185	9.88071e-10	-1.73227	-1.32786	2.52728e-06	-1.57565	-1.32765
63783527	rs17069401	6.3192e-09	-1.20454	-2.42187e-10	7.01967e-06	-1.88172	-2.42187e-10
63784400	rs10510906	9.77949e-10	-1.76153	-1.3089	2.34551e-06	-1.682	-1.29594
63784983	rs77838471	7.61671e-09	-1.01779	-2.42187e-10	7.30617e-06	-1.84172	-2.42187e-10
63785241	rs79256030	9.08213e-10	-1.823	-1.32141	2.46484e-06	-1.61526	-1.31305
63785249	rs56136214	8.61219e-09	0.129837	-1.02479	2.65619e-06	-1.64141	-1.21214
63785396	rs17069403	9.70139e-10	-1.77048	-1.30796	2.37566e-06	-1.67043	-1.29473
63785762	rs71298689	3.82099e-09	-1.70762	-2.42187e-10	7.00241e-06	-1.88418	-2.42187e-10
63787006	rs115290692	9.98447e-10	-1.78349	-1.2662	3.74023e-06	-1.25433	-1.25696
63787162	rs73120859	3.70869e-09	-0.444757	-1.2927	2.73032e-06	-1.60032	-1.2257
63787810	rs72875187	3.16125e-09	-1.89716	-2.42187e-10	8.75222e-06	-1.66113	-2.42187e-10
63788094	rs4688424	8.03851e-08	2.55787	-1.21917	7.56441e-06	-0.480795	-1.32619
63788395	rs150562126	4.89302e-08	-1.70945e-10	0.842263	0.0001137	-1.70945e-10	0.903126
63788428	rs1352825	8.35226e-10	-1.90009	-1.32809	1.82828e-06	-1.89905	-1.32802
63789097	rs10514721	9.06693e-09	-0.843498	-2.42187e-10	7.01514e-06	-1.88237	-2.42187e-10
63789313	rs56848172	1.04589e-08	-0.700681	-2.42187e-10	7.17605e-06	-1.85969	-2.42187e-10
63789941	rs192091482	5.65955e-09	-1.70945e-10	-1.31479	1.23471e-05	-1.70945e-10	-1.31702
63790227	rs79251549	3.30175e-09	-1.85368	-2.42187e-10	7.04105e-06	-1.87868	-2.42187e-10
63790670	rs2637985	8.68472e-08	2.56738	-1.15136	7.38029e-06	-0.525396	-1.30623
63791089	rs79835711	9.57064e-10	-1.82539	-1.26663	3.37113e-06	-1.35899	-1.2562
63791194	rs112700106	4.04246e-09	-1.65128	-2.42187e-10	2.37668e-05	-0.662148	-2.42187e-10
63791474	rs2637984	1.80608e-08	-0.15439	-2.42187e-10	1.12365e-05	-1.41127	-2.42187e-10
63791685	rs79663542	6.70831e-09	-1.14478	-2.42187e-10	7.09635e-06	-1.87086	-2.42187e-10
63791910	rs9819492	5.7623e-09	-1.70945e-10	-1.29679	1.22504e-05	-1.70945e-10	-1.32487
63792179	rs17069415	1.01698e-09	-1.78032	-1.25098	3.83508e-06	-1.2469	-1.23934
63792300	rs6768232	7.53485e-09	-1.02859	-2.42187e-10	7.28599e-06	-1.84448	-2.42187e-10
63792326	rs6804141	8.70578e-09	-0.884145	-2.42187e-10	6.92161e-06	-1.89579	-2.42187e-10
63792668	rs9862417	7.67253e-06	7.13387	-1.2366	2.06513e-06	-1.78099	-1.32426
63793425	rs11925519	9.11096e-09	-0.838654	-2.42187e-10	7.01963e-06	-1.88173	-2.42187e-10
63793458	rs150613932	6.55885e-09	-1.16732	-2.42187e-10	7.06567e-06	-1.87519	-2.42187e-10
63793509	rs11925599	9.9839e-09	-0.747157	-2.42187e-10	7.1174e-06	-1.86789	-2.42187e-10
63794386	rs183933985	5.6609e-09	-1.70945e-10	-1.31455	1.26994e-05	-1.70945e-10	-1.28888
63794548	rs6762506	1.19524e-08	0.684917	-1.25212	2.3531e-06	-1.8225	-1.1522
63794592	rs73120871	8.99348e-09	-0.851632	-2.42187e-10	6.98249e-06	-1.88703	-2.42187e-10
63795071	rs79674705	6.54207e-09	-1.16988	-2.42187e-10	7.06232e-06	-1.87566	-2.42187e-10
63795224	rs11927676	6.00282e-06	6.89781	-1.24596	2.01743e-06	-1.80676	-1.32185
63795616	rs116524804	6.54207e-09	-1.16988	-2.42187e-10	7.06232e-06	-1.87566	-2.42187e-10
63795696	rs55638131	1.07859e-08	-0.66989	-2.42187e-10	7.2181e-06	-1.85384	-2.42187e-10
63796305	rs74548059	6.48104e-09	-1.17925	-2.42187e-10	7.05028e-06	-1.87737	-2.42187e-10
63796776	rs112065707	9.57753e-09	-0.788712	-2.42187e-10	7.07002e-06	-1.87457	-2.42187e-10
63796872	rs10510905	9.34429e-09	-0.813366	-2.42187e-10	7.04424e-06	-1.87823	-2.42187e-10
63797069	rs111906035	9.34429e-09	-0.813366	-2.42187e-10	7.04424e-06	-1.87823	-2.42187e-10
63797231	rs112966294	9.34429e-09	-0.813366	-2.42187e-10	7.04424e-06	-1.87823	-2.42187e-10
63797257	rs72886387	9.34429e-09	-0.813366	-2.42187e-10	7.04424e-06	-1.87823	-2.42187e-10
63797343	rs62253801	1.17563e-08	-0.583744	-2.42187e-10	1.1871e-05	-1.35633	-2.42187e-10
63797538	rs17069427	9.39218e-09	-0.808254	-2.42187e-10	7.04944e-06	-1.87749	-2.42187e-10
63798076	rs73120874	4.02741e-09	-1.65501	-2.42187e-10	8.38611e-06	-1.70386	-2.42187e-10
63798192	rs76787150	6.31292e-08	1.09705	-2.42187e-10	1.5202e-05	-1.10901	-2.42187e-10
63798472	rs11925278	1.19782e-08	-0.565041	-2.42187e-10	7.37983e-06	-1.83169	-2.42187e-10
63798762	rs76964963	1.29127e-09	-1.5176	-1.2749	6.60208e-06	-0.61515	-1.3279
63799005	rs12637181	1.01561e-09	-1.79861	-1.23404	3.73846e-06	-1.29056	-1.2212
63799275	rs7625353	1.17866e-08	-0.581166	-2.42187e-10	7.35313e-06	-1.83531	-2.42187e-10
63799684	rs34614574	9.39218e-09	-0.808254	-2.42187e-10	7.04944e-06	-1.87749	-2.42187e-10
63800739	rs112803142	3.52204e-09	-1.78909	-2.42187e-10	7.21109e-06	-1.85482	-2.42187e-10
63801333	rs72888206	9.24222e-09	-0.824349	-2.42187e-10	7.03332e-06	-1.87978	-2.42187e-10
63801561	rs72888208	9.34429e-09	-0.813366	-2.42187e-10	7.04424e-06	-1.87823	-2.42187e-10
63802126	rs143757157	3.54113e-09	-1.78369	-2.42187e-10	7.18692e-06	-1.85817	-2.42187e-10
63802600	rs7630181	9.11936e-09	-0.837732	-2.42187e-10	7.0205e-06	-1.8816	-2.42187e-10
63802654	rs72499057	5.59539e-09	-1.70945e-10	-1.32619	1.23443e-05	-1.70945e-10	-1.31724
63802807	rs79219002	5.60427e-09	-1.70945e-10	-1.3246	1.22109e-05	-1.70945e-10	-1.32811
63804727	rs77985332	3.44268e-09	-1.81188	-2.42187e-10	1.34475e-05	-1.23164	-2.42187e-10
63804761	rs9842724	7.09436e-08	2.43234	-1.21859	6.85363e-06	-0.580242	-1.32542
63804837	rs3821898	1.06635e-09	-1.76938	-1.21451	4.09728e-06	-1.22172	-1.19839
63807066	rs12632452	1.06652e-09	-1.77829	-1.20544	4.05331e-06	-1.24219	-1.18871
63808118	rs7646324	6.60581e-09	0.0934119	-1.25359	2.70624e-06	-1.67879	-1.15608
63808813	rs112896695	1.67622e-08	-0.229007	-2.42187e-10	8.6604e-06	-1.67168	-2.42187e-10
63811462	rs144992688	3.39174e-09	-1.82679	-2.42187e-10	8.00278e-06	-1.75065	-2.42187e-10
63811558	rs73120883	1.08177e-08	-0.666945	-2.42187e-10	6.91669e-06	-1.8965	-2.42187e-10
63812542	rs114119256	1.13129e-09	-1.69776	-1.22701	2.24007e-06	-1.76805	-1.25588
63812600	rs2130990	9.56345e-06	7.37197	-1.2544	2.2343e-06	-1.70697	-1.31954
63813419	rs76275095	8.08158e-09	-0.958543	-2.42187e-10	7.42409e-06	-1.82571	-2.42187e-10
63813654	rs7614311	7.92067e-09	0.324733	-1.30339	2.34302e-06	-1.74042	-1.23858
63814348	rs116905352	5.59265e-09	-1.70945e-10	-1.32668	1.22115e-05	-1.70945e-10	-1.32806
63814671	rs62253802	1.92533e-09	-1.16829	-1.22475	2.37087e-06	-1.88565	-1.08153
63814682	rs78593053	3.98423e-08	-1.70945e-10	0.636798	7.27509e-05	-1.70945e-10	0.456605
63815234	rs76190896	6.54036e-09	-1.17014	-2.42187e-10	7.06198e-06	-1.87571	-2.42187e-10
63815326	rs73120888	1.20791e-09	-1.68784	-1.1714	2.33184e-06	-1.77585	-1.20792
63815410	rs140980914	3.52892e-09	-1.78714	-2.42187e-10	1.30331e-05	-1.26295	-2.42187e-10
63816508	rs151162139	3.72621e-09	-1.73274	-2.42187e-10	6.89431e-06	-1.89974	-2.42187e-10
63817430	rs2291533	9.95219e-09	0.574392	-1.32473	2.08432e-06	-1.81012	-1.28588
63817632	rs141112842	6.46252e-09	-1.18211	-2.42187e-10	7.04668e-06	-1.87788	-2.42187e-10
63819060	rs2678351	4.59309e-09	-0.277709	-1.24587	2.32076e-06	-1.84235	-1.1462
63820315	rs188302067	5.58461e-09	-1.70945e-10	-1.32812	1.22487e-05	-1.70945e-10	-1.32502
63820493	rs2087704	3.02273e-08	1.67911	-1.31849	2.11245e-06	-1.81507	-1.26752
63821083	rs62253803	6.27037e-09	-1.2123	-2.42187e-10	6.95241e-06	-1.89135	-2.42187e-10
63821632	rs2637983	2.14715e-08	1.33747	-1.31888	2.19166e-06	-1.77751	-1.26826
63822616	rs12636035	1.13444e-08	-1.70945e-10	-0.619404	3.00126e-05	-1.70945e-10	-0.42882
63822619	rs112095936	8.53341e-10	-1.88577	-1.32096	3.11026e-06	-1.37316	-1.32257
63825035	rs73831959	6.12515e-09	-1.23573	-2.42187e-10	6.9858e-06	-1.88656	-2.42187e-10
63825640	rs2678352	1.20216e-08	0.6994	-1.26082	2.35192e-06	-1.80673	-1.16848
63826364	rs73120894	8.69742e-09	0.421795	-1.3069	5.99335e-06	-0.716969	-1.32282
63826394	rs114299552	6.38204e-09	-1.19464	-2.42187e-10	7.03132e-06	-1.88006	-2.42187e-10
63826551	rs62253804	5.54549e-09	-1.33515	-2.42187e-10	7.49964e-06	-1.81558	-2.42187e-10
63826790	rs139222080	1.09733e-09	-1.78349	-1.17177	4.15908e-06	-1.25433	-1.15082
63826863	rs141722624	6.36594e-09	-1.19717	-2.42187e-10	7.0283e-06	-1.88049	-2.42187e-10
63827022	rs115864223	6.3966e-09	-1.19237	-2.42187e-10	7.03406e-06	-1.87967	-2.42187e-10
63827381	rs13059603	3.35725e-08	1.57993	-1.11436	9.13617e-06	-0.322375	-1.29582
63828390	rs77633829	5.98186e-09	-1.70945e-10	-1.2594	1.24184e-05	-1.70945e-10	-1.31125
63828780	rs73120898	1.14814e-05	7.58792	-1.28757	2.50365e-06	-1.69947	-1.21322
63828994	rs73120900	6.87679e-09	0.181761	-1.30174	5.1633e-06	-0.863977	-1.32488
63830118	rs11927265	1.15217e-08	-0.603896	-2.42187e-10	7.31661e-06	-1.84029	-2.42187e-10
63830223	rs11927304	1.15217e-08	-0.603896	-2.42187e-10	7.31661e-06	-1.84029	-2.42187e-10
63832102	rs832186	2.0402e-08	1.24824	-1.28074	2.45313e-06	-1.61094	-1.32213
63832212	rs113386200	8.84384e-05	9.66697	-1.32504	6.65951e-06	-0.723606	-1.21079
63833050	rs832187	0.00846624	14.1463	-1.24281	4.51358e-06	-1.00135	-1.322
63834117	rs115622859	1.03603e-09	-1.8647	-1.14804	3.4074e-06	-1.47659	-1.12789
63834260	rs79680294	6.42751e-09	-1.18754	-2.42187e-10	7.03994e-06	-1.87884	-2.42187e-10
63834878	rs141646169	6.42751e-09	-1.18754	-2.42187e-10	7.03994e-06	-1.87884	-2.42187e-10
63835932	rs150276210	5.88104e-09	-1.70945e-10	-1.2764	1.31863e-05	-1.70945e-10	-1.25126
63836781	rs146867455	8.51976e-09	-1.70945e-10	-0.905744	1.67973e-05	-1.70945e-10	-1.00922
63838384	rs143568638	1.68804e-08	-0.221979	-2.42187e-10	9.66946e-05	0.741121	-2.42187e-10
63839623	rs150004381	1.81202e-08	-0.151102	-2.42187e-10	0.000105666	0.82985	-2.42187e-10
63841395	rs832188	1.05703e-07	2.69188	-1.07938	9.34191e-06	-0.314436	-1.28149
63841897	rs72890121	1.18131e-08	-0.578924	-2.42187e-10	7.2697e-06	-1.84672	-2.42187e-10
63841942	rs832189	1.70692e-07	3.23206	-1.14033	1.45242e-05	0.150491	-1.30511
63842221	rs57112859	3.55135e-06	6.43565	-1.3087	1.98011e-06	-1.90058	-1.2467
63842449	rs111234932	3.32641e-06	6.37451	-1.31299	2.05238e-06	-1.85278	-1.25866
63842615	rs56318162	1.23998e-08	-0.530451	-2.42187e-10	7.34375e-06	-1.83659	-2.42187e-10
63842629	rs832190	0.00740173	14.0045	-1.23543	4.33317e-06	-1.04038	-1.32376
63842921	rs79872375	8.81768e-09	-1.70945e-10	-0.871373	1.71672e-05	-1.70945e-10	-0.987436
63843559	rs76929260	2.32589e-06	4.70373	-2.42187e-10	0.000251738	1.69795	-2.42187e-10
63844966	rs60505027	3.38551e-06	6.39805	-1.31892	1.93658e-06	-1.90051	-1.269
63845209	rs77305421	1.43714e-08	-1.70945e-10	-0.382892	3.50986e-05	-1.70945e-10	-0.272276
63845411	rs9848808	6.95152e-09	-1.70945e-10	-1.10917	1.37425e-05	-1.70945e-10	-1.20994
63846672	rs56329572	3.72002e-06	6.46791	-1.29456	2.14208e-06	-1.84544	-1.22322
63846765	rs146023181	3.22766e-09	-1.87637	-2.42187e-10	1.00837e-05	-1.51952	-2.42187e-10
63847160	rs112532349	1.15158e-07	1.69818	-2.42187e-10	9.19568e-06	-1.6117	-2.42187e-10
63848592	rs76322308	1.48723e-06	4.25654	-2.42187e-10	0.000181335	1.36991	-2.42187e-10
63848851	rs73831998	5.98926e-09	-1.25816	-2.42187e-10	7.0295e-06	-1.88032	-2.42187e-10
63849043	rs2276863	3.8689e-06	6.48557	-1.27298	2.21862e-06	-1.84681	-1.18674
63849172	rs142023103	6.13157e-09	-1.23468	-2.42187e-10	7.0601e-06	-1.87598	-2.42187e-10
63850138	rs367778000	5.84395e-09	-1.70945e-10	-1.28272	1.32102e-05	-1.70945e-10	-1.24945
63850214	rs191407271	4.96385e-09	-1.44595	-2.42187e-10	6.97619e-06	-1.88793	-2.42187e-10
63850660	rs3733121	3.06576e-06	6.26477	-1.28485	2.13011e-06	-1.86703	-1.20724
63851037	rs62250878	3.43612e-09	-1.81379	-2.42187e-10	6.92596e-06	-1.89516	-2.42187e-10
63851295	rs188880889	2.41585e-07	2.43909	-2.42187e-10	1.16288e-05	-1.37695	-2.42187e-10
63851650	rs139984721	3.15884e-09	-1.89793	-2.42187e-10	1.9426e-05	-0.863822	-2.42187e-10
63853423	rs832192	6.15857e-07	4.37546	-1.00058	5.00622e-06	-0.972123	-1.24763
63853731	rs74835545	6.42671e-09	-1.70945e-10	-1.18767	1.57419e-05	-1.70945e-10	-1.07411
63854445	rs832193	2.60332e-07	3.54261	-1.02878	3.49125e-06	-1.31837	-1.2618
63856085	rs12631045	2.01472e-06	5.82247	-1.26236	2.15283e-06	-1.89983	-1.16382
63856870	rs3774702	2.96766e-06	6.19837	-1.25097	2.20033e-06	-1.89576	-1.14607
63857071	rs832194	2.88995e-07	3.64308	-1.0248	3.67649e-06	-1.2691	-1.25938
63857176	rs114589134	9.16712e-10	-1.89768	-1.23741	2.45002e-06	-1.71195	-1.22238
63857208	rs58473894	1.81111e-06	5.72195	-1.26839	2.1403e-06	-1.89607	-1.17342
63857902	rs78337313	4.82265e-09	-1.47481	-2.42187e-10	6.92195e-06	-1.89574	-2.42187e-10
63858633	rs6776209	6.6888e-06	7.06814	-1.30808	2.09123e-06	-1.84854	-1.24415
63859375	rs76201483	1.21499e-07	1.75177	-2.42187e-10	9.33772e-06	-1.59638	-2.42187e-10
63859813	rs73130534	4.2199e-06	6.5873	-1.28787	2.18185e-06	-1.83676	-1.2135
63860186	rs115251615	5.75509e-09	-1.29805	-2.42187e-10	6.98355e-06	-1.88688	-2.42187e-10
63861482	rs3774703	6.28066e-09	-1.70945e-10	-1.21066	1.42442e-05	-1.70945e-10	-1.17409
63862842	rs854622	0.0528846	15.9102	-1.17469	2.59192e-06	-1.55025	-1.32779
63862869	rs114776121	3.33481e-09	-1.84371	-2.42187e-10	7.15297e-06	-1.86291	-2.42187e-10
63863022	rs56263032	3.48997e-06	6.4022	-1.29268	2.12622e-06	-1.85677	-1.21933
63864160	rs77796048	6.62546e-09	-1.15721	-2.42187e-10	7.17837e-06	-1.85936	-2.42187e-10
63864612	rs832195	0.039115	15.5459	-1.11198	2.82071e-06	-1.47433	-1.31912
63865293	rs186659536	6.62546e-09	-1.15721	-2.42187e-10	7.17837e-06	-1.85936	-2.42187e-10
63865531	rs832199	2.72419e-07	3.56913	-1.00993	3.35999e-06	-1.3663	-1.2522
63865947	rs704374	2.84193e-07	3.62403	-1.0225	3.39773e-06	-1.34905	-1.25828
63866286	rs56126667	3.76822e-06	6.46563	-1.27941	2.18757e-06	-1.85204	-1.1956
63867355	rs704373	0.0620958	15.9571	-1.06107	2.5796e-06	-1.57613	-1.30667
63867453	rs704372	7.86611e-07	4.59138	-0.97178	3.37557e-06	-1.38233	-1.23155
63867503	rs186307670	3.73145e-09	-1.73134	-2.42187e-10	6.92986e-06	-1.8946	-2.42187e-10
63867528	rs704371	3.22726e-07	3.72274	-0.994072	2.58332e-06	-1.63834	-1.24302
63868250	rs704370	0.0769928	16.2186	-1.10755	2.64219e-06	-1.54006	-1.31877
63868271	rs704369	0.0562879	15.8966	-1.09871	2.53228e-06	-1.58425	-1.31707
63868337	rs704368	0.0559977	15.8966	-1.10388	2.52992e-06	-1.58425	-1.318
63868596	rs73130544	3.71956e-06	6.46563	-1.2924	2.13979e-06	-1.85204	-1.21768
63868777	rs704367	0.143333	16.8561	-1.12351	2.82665e-06	-1.46952	-1.32183
63870352	rs832198	2.59937e-08	1.52007	-1.31035	2.12383e-06	-1.82678	-1.25044
63871096	rs114582681	3.4899e-09	-1.79826	-2.42187e-10	6.89453e-06	-1.89971	-2.42187e-10
63871195	rs67944903	2.32666e-06	6.00804	-1.30399	2.00538e-06	-1.89969	-1.23491
63871348	rs112893127	6.01768e-09	-1.25343	-2.42187e-10	7.22607e-06	-1.85274	-2.42187e-10
63871485	rs138547268	3.24732e-09	-1.8703	-2.42187e-10	8.09193e-06	-1.73957	-2.42187e-10
63871648	rs704366	3.15149e-06	5.91229	-0.904795	4.79557e-06	-1.06431	-1.19843
63871928	rs117386017	2.16967e-08	-1.70945e-10	0.0290276	3.91831e-05	-1.70945e-10	-0.162191
63872152	rs144076721	5.58547e-09	-1.70945e-10	-1.32796	1.22192e-05	-1.70945e-10	-1.32743
63872951	rs79701772	4.29771e-09	-1.59005	-2.42187e-10	1.05562e-05	-1.47372	-2.42187e-10
63873666	rs116410584	6.22418e-09	-1.21969	-2.42187e-10	7.5635e-06	-1.8071	-2.42187e-10
63874188	rs115860225	3.47076e-09	-1.80376	-2.42187e-10	7.0357e-06	-1.87944	-2.42187e-10
63874345	rs143043202	2.17344e-08	-1.70945e-10	0.0307665	3.92463e-05	-1.70945e-10	-0.16058
63874429	rs113721523	7.24427e-08	2.31867	-1.084	3.07388e-06	-1.45369	-1.2538
63874649	rs80215453	3.53492e-09	-1.78544	-2.42187e-10	6.94865e-06	-1.89189	-2.42187e-10
63874734	rs704364	0.12456	16.6533	-1.06114	2.80757e-06	-1.49162	-1.3065
63875225	rs114066963	6.43175e-09	-1.18689	-2.42187e-10	7.13003e-06	-1.86612	-2.42187e-10
63875566	rs73130554	3.56245e-09	-1.77768	-2.42187e-10	9.39778e-06	-1.58996	-2.42187e-10
63878305	rs62251628	4.10809e-09	-1.63517	-2.42187e-10	6.89502e-06	-1.89964	-2.42187e-10
63878338	rs113231045	3.15067e-09	-1.90052	-2.42187e-10	8.81454e-06	-1.65403	-2.42187e-10
63878339	rs11914573	4.17748e-09	-1.61842	-2.42187e-10	6.88888e-06	-1.90053	-2.42187e-10
63878340	rs704362	1.43614e-07	3.07938	-1.16039	2.58216e-06	-1.56799	-1.31382
63878599	rs71298691	8.1587e-09	-0.949047	-2.42187e-10	8.58702e-06	-1.68019	-2.42187e-10
63881091	rs149187909	1.80646e-06	4.45099	-2.42187e-10	0.00020903	1.51204	-2.42187e-10
63881549	rs3774708	6.35537e-06	7.01163	-1.30271	2.16982e-06	-1.81868	-1.23711
63882476	rs3774709	2.06301e-06	5.89816	-1.31437	1.96058e-06	-1.89992	-1.25728
63882659	rs148877217	6.8394e-09	-1.70945e-10	-1.12543	1.52898e-05	-1.70945e-10	-1.10325
63883394	rs76837571	6.32201e-09	-1.20409	-2.42187e-10	7.1037e-06	-1.86982	-2.42187e-10
63883671	rs704361	2.42366e-07	3.59564	-1.15332	3.3854e-06	-1.29933	-1.31163
63884292	rs832197	0.0012777	12.2762	-1.26373	1.93044e-06	-1.85838	-1.31431
63884800	rs704360	2.50081e-07	3.62065	-1.147	3.36915e-06	-1.30613	-1.30965
63885446	rs188672779	3.34589e-09	-1.8404	-2.42187e-10	7.00398e-06	-1.88396	-2.42187e-10
63885550	rs193046910	6.62925e-09	-1.70945e-10	-1.15664	1.45731e-05	-1.70945e-10	-1.15126
63885615	rs864975	2.04018e-07	3.41064	-1.14057	3.33108e-06	-1.31959	-1.30755
63886349	rs3821900	9.67004e-10	-1.88229	-1.1994	2.11699e-06	-1.90032	-1.18012
63887135	rs73130565	3.87985e-06	6.52569	-1.31027	2.09352e-06	-1.8396	-1.252
63888935	rs56293138	0.00710878	13.9843	-1.25555	2.29975e-06	-1.67917	-1.31846
63888945	rs146901788	3.19005e-08	0.414491	-2.42187e-10	1.3604e-05	-1.22007	-2.42187e-10
63889037	rs113269108	2.14307e-09	-1.22186	-1.06403	3.01705e-06	-1.82441	-0.901751
63889148	rs111774324	3.15047e-09	-1.90058	-2.42187e-10	9.81514e-06	-1.54651	-2.42187e-10
63890130	rs9882884	0.0708803	16.2789	-1.25048	2.76832e-06	-1.4926	-1.3196
63890875	rs73130576	3.67046e-06	6.46161	-1.30167	2.11525e-06	-1.84493	-1.23633
63892725	rs73117036	4.03362e-06	6.55845	-1.30416	2.12423e-06	-1.83435	-1.24268
63893477	rs6806547	9.46837e-09	0.478089	-1.27826	1.83315e-06	-1.89623	-1.32817
63893629	rs114698767	6.71218e-09	-1.14421	-2.42187e-10	7.39456e-06	-1.82969	-2.42187e-10
63893818	rs73117040	6.22634e-08	1.08324	-2.42187e-10	3.62713e-05	-0.23941	-2.42187e-10
63894001	rs146362060	1.08184e-09	-1.86204	-1.10743	2.69408e-06	-1.75698	-1.0824
63894829	rs55917937	0.000646483	11.6125	-1.28135	2.90912e-06	-1.43446	-1.32813
63895303	rs57766205	7.93823e-06	7.2514	-1.32008	2.07361e-06	-1.82739	-1.27376
63896278	rs116330443	2.06161e-07	2.28052	-2.42187e-10	2.1042e-05	-0.783918	-2.42187e-10
63896543	rs73117042	4.48918e-06	6.65461	-1.29331	2.17962e-06	-1.82818	-1.22311
63897215	rs2292662	3.30172e-07	3.95159	-1.20011	2.76996e-06	-1.48992	-1.32168
63897915	rs6785040	5.81864e-07	4.46055	-1.14245	3.19755e-06	-1.3635	-1.30456
63898266	rs547615608	6.14702e-09	-1.23216	-2.42187e-10	9.70524e-06	-1.55777	-2.42187e-10
63900014	rs75741290	9.79433e-09	-1.70945e-10	-0.766328	2.35929e-05	-1.70945e-10	-0.669492
63900477	rs7627690	0.0132382	14.5902	-1.23968	2.44473e-06	-1.61256	-1.32394
63901180	rs6809100	4.91214e-06	6.75076	-1.29943	2.15413e-06	-1.82912	-1.23393
63901366	rs112635458	1.43086e-08	-0.387271	-2.42187e-10	1.24342e-05	-1.30998	-2.42187e-10
63901684	rs146780708	1.00657e-09	-1.83709	-1.20449	2.33406e-06	-1.79606	-1.18677
63902018	rs71298692	3.15223e-09	-1.90002	-2.42187e-10	7.40196e-06	-1.82869	-2.42187e-10
63902629	rs6770864	4.19064e-07	4.05804	-1.06815	4.39963e-06	-1.06922	-1.27969
63903759	rs6798742	0.111311	16.7454	-1.2657	2.95777e-06	-1.4306	-1.3154
63903883	rs58676857	9.12509e-06	7.39608	-1.32543	2.02598e-06	-1.83522	-1.28916
63904158	rs78958480	5.37212e-08	-1.70945e-10	0.935676	0.000141904	-1.70945e-10	1.12471
63904534	rs115316562	2.09113e-07	2.29474	-2.42187e-10	2.11973e-05	-0.776564	-2.42187e-10
63905443	rs149982338	4.5906e-09	-1.52412	-2.42187e-10	6.95153e-06	-1.89147	-2.42187e-10
63905710	rs78866642	6.62631e-09	-1.15708	-2.42187e-10	7.17859e-06	-1.85933	-2.42187e-10
63905726	rs77052397	7.00799e-09	-1.70945e-10	-1.10108	1.7904e-05	-1.70945e-10	-0.94541
63907803	rs79596396	6.04727e-09	-1.70945e-10	-1.24853	1.43164e-05	-1.70945e-10	-1.16903
63909699	rs77242762	6.60871e-09	-1.70945e-10	-1.15974	1.65138e-05	-1.70945e-10	-1.02624
63910231	rs62252363	6.2828e-09	-1.21032	-2.42187e-10	8.65167e-06	-1.67268	-2.42187e-10
63910613	rs73117045	3.95859e-06	5.70228	-0.466771	4.26081e-06	-1.87783	-0.503151
63910779	rs73117047	9.45387e-06	6.54948	-0.443432	4.55209e-06	-1.83454	-0.480307
63910783	rs147893417	3.32317e-09	-1.84721	-2.42187e-10	1.49474e-05	-1.1259	-2.42187e-10
63912178	rs118060557	5.91003e-09	-1.70945e-10	-1.27148	1.32853e-05	-1.70945e-10	-1.24378
63912779	rs138588616	3.21607e-09	-1.87997	-2.42187e-10	1.28443e-05	-1.27754	-2.42187e-10
63912999	rs79661530	6.51113e-09	-1.17462	-2.42187e-10	7.14957e-06	-1.86338	-2.42187e-10
63913045	rs117798250	5.95044e-09	-1.70945e-10	-1.26467	1.31825e-05	-1.70945e-10	-1.25154
63913222	rs66818634	7.63735e-06	6.05427	-0.161592	5.5552e-06	-1.85868	-0.257025
63913653	rs66490742	6.74275e-06	5.9115	-0.143411	5.59793e-06	-1.86844	-0.2396
63914335	rs78322359	6.95068e-09	-1.70945e-10	-1.10929	1.76887e-05	-1.70945e-10	-0.957511
63914618	rs59971314	0.0185854	14.3978	-0.708028	3.07013e-06	-1.64407	-1.06465
63915193	rs6809474	0.0230906	15.1401	-1.23328	2.33775e-06	-1.65588	-1.32537
63915245	rs181078714	2.0308e-08	-1.70945e-10	-0.0371184	5.17383e-05	-1.70945e-10	0.115762
63915689	rs73117057	4.20409e-06	5.64295	-0.347271	4.74773e-06	-1.88665	-0.386119
63916028	rs73117059	8.12187e-06	6.04331	-0.0891249	5.87514e-06	-1.87217	-0.18754
63916072	rs62252364	4.61993e-09	-1.51775	-2.42187e-10	7.06336e-06	-1.87552	-2.42187e-10
63916160	rs116454812	7.08916e-09	-1.70945e-10	-1.08956	1.81463e-05	-1.70945e-10	-0.931968
63916620	rs56165216	5.96782e-06	6.9739	-1.32789	1.954e-06	-1.85979	-1.30076
63916956	rs74279533	7.27302e-09	-1.70945e-10	-1.06396	1.43801e-05	-1.70945e-10	-1.16459
63917228	rs150275225	1.29273e-08	-0.488787	-2.42187e-10	2.32264e-05	-0.685148	-2.42187e-10
63917346	rs3774712	6.96711e-09	-1.70945e-10	-1.10693	1.77431e-05	-1.70945e-10	-0.954441
63917692	rs3774713	0.033995	15.5343	-1.24075	2.42905e-06	-1.61898	-1.32396
63918892	rs79144449	6.38674e-09	-1.19391	-2.42187e-10	7.11914e-06	-1.86765	-2.42187e-10
63918912	rs3821901	1.06739e-09	-1.88977	-1.09315	2.9593e-06	-1.67847	-1.06701
63919147	rs3774714	5.8486e-09	-1.70945e-10	-1.28193	1.38576e-05	-1.70945e-10	-1.20161
63919876	rs3774715	4.42619e-06	6.66172	-1.31456	2.08269e-06	-1.76922	-1.32756
63921224	rs75686136	3.27831e-09	-1.8608	-2.42187e-10	8.07144e-06	-1.7421	-2.42187e-10
63921721	rs147262964	5.74345e-09	-1.70945e-10	-1.30007	1.24787e-05	-1.70945e-10	-1.30641
63922732	rs114118000	7.58061e-09	-1.02254	-2.42187e-10	7.44147e-06	-1.82337	-2.42187e-10
63923091	rs77589516	7.58061e-09	-1.02254	-2.42187e-10	7.44147e-06	-1.82337	-2.42187e-10
63924724	rs17069500	1.45326e-08	-0.371735	-2.42187e-10	7.93689e-06	-1.75892	-2.42187e-10
63924956	rs17069507	6.80847e-08	2.43253	-1.25991	3.12392e-06	-1.3691	-1.32225
63925676	rs3910534	5.44875e-08	2.26368	-1.31384	2.0752e-06	-1.84263	-1.25775
63926236	rs73117066	3.69827e-06	6.4926	-1.32511	1.94033e-06	-1.84732	-1.32026
63926474	rs117931303	8.47848e-09	-1.70945e-10	-0.9106	1.68799e-05	-1.70945e-10	-1.00432
63926661	rs7615475	0.0433105	15.7007	-1.16496	2.54552e-06	-1.57066	-1.32544
63927243	rs2056114	2.11681e-07	0.685038	1.62191	3.23319e-05	-1.83137	1.47699
63927739	rs6796317	3.39112e-06	6.40517	-1.32439	1.91135e-06	-1.86108	-1.32155
63928681	rs7621544	2.88142e-06	6.1865	-1.2686	4.8379e-06	-0.925976	-1.32798
63929361	rs74322529	6.26402e-09	-1.21331	-2.42187e-10	7.09013e-06	-1.87173	-2.42187e-10
63930584	rs141337961	6.4165e-09	-1.18926	-2.42187e-10	7.12633e-06	-1.86664	-2.42187e-10
63932453	rs72883984	2.95995e-09	-0.70849	-1.25447	3.03292e-06	-1.5631	-1.15781
63935440	rs79771727	5.58831e-09	-1.70945e-10	-1.32745	1.22832e-05	-1.70945e-10	-1.32221
63935768	rs114501240	1.08797e-08	-0.661232	-2.42187e-10	1.82829e-05	-0.924471	-2.42187e-10
63936281	rs7629586	4.37597e-08	0.730583	-2.42187e-10	1.30648e-05	-1.26052	-2.42187e-10
63937415	rs115907180	9.14492e-10	-1.85836	-1.27916	2.23014e-06	-1.76383	-1.26454
63937992	rs12485317	3.00501e-08	0.354736	-2.42187e-10	8.92016e-06	-1.64212	-2.42187e-10
63938767	rs115161439	6.81074e-09	-1.12963	-2.42187e-10	7.22653e-06	-1.85268	-2.42187e-10
63938979	rs78074481	6.28957e-09	-1.70945e-10	-1.20924	1.52106e-05	-1.70945e-10	-1.10844
63939396	rs111526132	2.92225e-06	4.73426	0.197722	8.0487e-06	-1.8941	0.149173
63940509	rs9820538	7.0597e-07	4.61819	-1.10675	5.00625e-06	-0.932396	-1.28735
63940782	rs75791679	6.24834e-09	-1.21581	-2.42187e-10	7.0865e-06	-1.87224	-2.42187e-10
63941618	rs74822628	5.19242e-09	-1.40093	-2.42187e-10	6.92701e-06	-1.89501	-2.42187e-10
63941697	rs3821902	1.14983e-06	5.32652	-1.32728	1.87464e-06	-1.89987	-1.30215
63941950	rs143368258	5.13815e-09	-1.41144	-2.42187e-10	6.91968e-06	-1.89607	-2.42187e-10
63942084	rs73117078	2.53592e-06	4.6481	0.142084	7.64275e-06	-1.89111	0.0944346
63942188	rs28675788	6.61039e-07	4.53689	-1.09121	4.8818e-06	-0.963571	-1.28135
63942190	rs148635162	9.07856e-10	-1.86937	-1.27544	2.28426e-06	-1.7417	-1.26269
63942755	rs3774717	9.24726e-10	-1.85045	-1.27594	2.20355e-06	-1.77712	-1.26325
63942835	rs35594892	6.11958e-09	-1.23664	-2.42187e-10	7.6661e-06	-1.79363	-2.42187e-10
63943984	rs3774718	5.72883e-08	2.22117	-1.2212	2.10395e-06	-1.76295	-1.32367
63944014	rs7647377	4.20715e-09	-1.61134	-2.42187e-10	6.90596e-06	-1.89805	-2.42187e-10
63944247	rs181004714	3.35585e-09	-1.83743	-2.42187e-10	7.41578e-06	-1.82683	-2.42187e-10
63944669	rs17069536	9.52296e-10	-1.81822	-1.27879	2.10967e-06	-1.81747	-1.26644
63945644	rs78734558	1.52024e-09	-1.38032	-1.24895	2.00986e-06	-1.89889	-1.23349
63947128	rs6801346	2.05008e-06	5.847	-1.2695	2.14037e-06	-1.88705	-1.1824
63947565	rs73117082	9.523e-07	4.79379	-0.983037	5.89194e-06	-0.832536	-1.22432
63948278	rs191790691	1.71506e-07	2.09649	-2.42187e-10	1.91521e-05	-0.878026	-2.42187e-10
63948290	rs148198217	4.1368e-09	-1.62821	-2.42187e-10	6.89665e-06	-1.8994	-2.42187e-10
63948455	rs73117083	7.45693e-07	4.87878	-1.3126	1.96104e-06	-1.89472	-1.26224
63948566	rs13434089	4.75907e-07	4.12668	-1.00959	4.49655e-06	-1.08849	-1.23864
63948696	rs73117087	7.34138e-07	4.82766	-1.27709	2.09472e-06	-1.89765	-1.19337
63949642	rs78253260	7.26167e-09	-1.70945e-10	-1.06552	1.83323e-05	-1.70945e-10	-0.921771
63950338	rs3774719	1.88066e-06	5.75824	-1.26699	2.1321e-06	-1.8985	-1.17483
63950505	rs11717460	1.0891e-08	-0.660199	-2.42187e-10	1.82997e-05	-0.923554	-2.42187e-10
63950738	rs116705022	1.80084e-07	2.14529	-2.42187e-10	9.09696e-06	-1.6225	-2.42187e-10
63950875	rs143440968	6.1118e-09	-1.70945e-10	-1.23791	1.30733e-05	-1.70945e-10	-1.25987
63951526	rs117091663	6.19037e-09	-1.70945e-10	-1.22514	1.31296e-05	-1.70945e-10	-1.25557
63951765	rs3774720	0.0315868	15.3725	-1.15233	2.42311e-06	-1.6215	-1.32388
63953289	rs78781278	1.5481e-07	1.99406	-2.42187e-10	1.00418e-05	-1.52368	-2.42187e-10
63953333	rs77985150	1.87587e-07	2.18611	-2.42187e-10	1.0677e-05	-1.46235	-2.42187e-10
63953727	rs147473367	3.15576e-09	-1.8989	-2.42187e-10	9.11486e-06	-1.62053	-2.42187e-10
63954097	rs74606369	7.17211e-09	-1.70945e-10	-1.07793	1.80509e-05	-1.70945e-10	-0.937244
63954490	rs17401592	6.83743e-07	4.7824	-1.30295	2.00627e-06	-1.89501	-1.23914
63954649	rs3774721	6.24096e-07	4.69463	-1.30646	1.99853e-06	-1.89218	-1.24584
63955008	rs17069565	9.15287e-10	-1.83534	-1.30131	2.09473e-06	-1.79828	-1.29274
63955425	rs17069571	4.37825e-09	-1.57148	-2.42187e-10	6.91211e-06	-1.89716	-2.42187e-10
63956457	rs116756680	1.39905e-07	1.89283	-2.42187e-10	1.73002e-05	-0.979717	-2.42187e-10
63957951	rs113441558	3.15843e-09	-1.89806	-2.42187e-10	1.06337e-05	-1.4664	-2.42187e-10
63958418	rs73117092	3.835e-09	-1.70396	-2.42187e-10	8.34602e-06	-1.70865	-2.42187e-10
63958762	rs147032165	4.11674e-09	-1.63307	-2.42187e-10	6.99895e-06	-1.88468	-2.42187e-10
63959465	rs62252368	3.39384e-08	1.32188	-0.84546	3.05514e-06	-1.57124	-1.14238
63959704	rs1005811	0.000129175	9.68232	-0.961524	2.12667e-06	-1.81222	-1.26366
63960487	rs1548041	3.29561e-08	0.310504	0.136542	8.4699e-06	-1.72888	0.0349645
63961083	rs188115940	5.64763e-09	-1.31689	-2.42187e-10	7.00922e-06	-1.88321	-2.42187e-10
63962339	rs3774723	5.50246e-07	4.10988	-0.847648	3.56588e-06	-1.41287	-1.14616
63962678	rs6445387	9.71565e-08	2.83967	-1.31148	2.24186e-06	-1.77215	-1.25098
63963061	rs13060787	3.72398e-09	-1.73334	-2.42187e-10	6.89688e-06	-1.89937	-2.42187e-10
63963210	rs17069592	3.42881e-09	-1.81592	-2.42187e-10	1.15048e-05	-1.38767	-2.42187e-10
63963536	rs72885736	3.40977e-09	-1.82149	-2.42187e-10	1.01413e-05	-1.51382	-2.42187e-10
63964213	rs73117102	6.46223e-08	1.12043	-2.42187e-10	2.43244e-05	-0.638957	-2.42187e-10
63964996	rs77638335	5.64833e-09	-1.31677	-2.42187e-10	7.00937e-06	-1.88319	-2.42187e-10
63965093	rs2241823	0.000175066	10.1207	-1.09591	1.8631e-06	-1.89732	-1.31087
63965154	rs76977725	5.68788e-09	-1.30979	-2.42187e-10	7.01794e-06	-1.88197	-2.42187e-10
63965304	rs2241822	7.35638e-07	4.85176	-1.29916	2.03846e-06	-1.88948	-1.22876
63965867	rs72885737	9.04221e-09	-0.846228	-2.42187e-10	1.70015e-05	-0.997135	-2.42187e-10
63965948	rs66979216	5.99147e-09	-1.25779	-2.42187e-10	1.04833e-05	-1.48065	-2.42187e-10
63966827	rs72876980	1.01268e-08	-0.732942	-2.42187e-10	1.88853e-05	-0.892055	-2.42187e-10
63967537	rs150503825	2.05632e-08	-1.70945e-10	-0.0246264	3.88885e-05	-1.70945e-10	-0.169738
63967900	rs1053338	3.2743e-07	4.03651	-1.29336	2.1352e-06	-1.84879	-1.22309
63968083	rs61736574	5.64833e-09	-1.31677	-2.42187e-10	7.00937e-06	-1.88319	-2.42187e-10
63968087	rs117130898	1.73766e-08	-1.70945e-10	-0.193006	3.21626e-05	-1.70945e-10	-0.359633
63969132	rs13065374	5.85996e-09	-1.27999	-2.42187e-10	1.02117e-05	-1.5069	-2.42187e-10
63969428	rs17069603	5.94314e-09	-1.26589	-2.42187e-10	1.03272e-05	-1.49566	-2.42187e-10
63969960	rs151252119	6.18748e-09	-1.70945e-10	-1.2256	1.40641e-05	-1.70945e-10	-1.18681
63970077	rs7624403	0.000484324	11.141	-1.09866	1.95908e-06	-1.84487	-1.31309
63970192	rs10510903	1.15907e-06	5.29542	-1.28818	2.05422e-06	-1.90033	-1.21021
63970280	rs12633353	4.37879e-08	2.0208	-1.28958	2.7161e-06	-1.50337	-1.32787
63970528	rs33999932	5.96311e-09	-1.26254	-2.42187e-10	1.04432e-05	-1.48449	-2.42187e-10
63971490	rs13078154	6.6659e-09	-1.15113	-2.42187e-10	1.14362e-05	-1.39365	-2.42187e-10
63972004	rs11717924	6.81697e-09	-1.12872	-2.42187e-10	1.16493e-05	-1.37519	-2.42187e-10
63972183	rs11718001	6.49879e-09	-1.17652	-2.42187e-10	1.12003e-05	-1.4145	-2.42187e-10
63972517	rs3774724	9.75931e-10	-1.90058	-1.17191	2.96532e-06	-1.54354	-1.19991
63973002	rs10510902	6.14438e-09	-1.23259	-2.42187e-10	1.06995e-05	-1.46024	-2.42187e-10
63973302	rs114337555	3.40512e-09	-1.82285	-2.42187e-10	7.31138e-06	-1.84101	-2.42187e-10
63974084	rs13075134	5.63116e-09	-1.31982	-2.42187e-10	9.97374e-06	-1.53048	-2.42187e-10
63974258	rs3774725	2.00688e-07	3.36278	-1.10916	3.24174e-06	-1.36935	-1.28497
63974477	rs3774726	0.000186536	10.1761	-1.08789	1.94338e-06	-1.85801	-1.308
63974726	rs117313679	8.02053e-09	-1.70945e-10	-0.966127	1.98094e-05	-1.70945e-10	-0.844279
63975328	rs73119018	1.45649e-06	5.38555	-1.1499	9.71487e-06	-0.253405	-1.30337
63975704	rs141256381	1.17154e-08	-0.587229	-2.42187e-10	6.08042e-05	0.277223	-2.42187e-10
63976145	rs2241821	2.77578e-08	1.49095	-1.21557	2.60305e-06	-1.76949	-1.10426
63976489	rs74823804	8.0125e-09	-1.70945e-10	-0.967128	1.64223e-05	-1.70945e-10	-1.0318
63977452	rs75232727	1.19706e-07	1.7369	-2.42187e-10	9.29783e-06	-1.60066	-2.42187e-10
63977542	rs77507938	4.9188e-09	-1.45507	-2.42187e-10	6.89707e-06	-1.89934	-2.42187e-10
63977676	rs17069612	5.55904e-09	-1.33271	-2.42187e-10	9.87177e-06	-1.54076	-2.42187e-10
63977875	rs3774727	1.578e-06	5.58935	-1.27357	2.09316e-06	-1.8992	-1.19256
63978852	rs17069616	1.03752e-09	-1.83973	-1.17157	2.38774e-06	-1.80808	-1.15201
63978992	rs114239809	4.89008e-09	-1.46092	-2.42187e-10	6.89506e-06	-1.89963	-2.42187e-10
63979212	rs75547833	1.26785e-07	1.79436	-2.42187e-10	9.45401e-06	-1.584	-2.42187e-10
63979758	rs11715329	8.57393e-09	-0.899405	-2.42187e-10	1.48207e-05	-1.13441	-2.42187e-10
63979834	rs73119022	1.52158e-06	5.52817	-1.24879	2.17139e-06	-1.89991	-1.15516
63980475	rs76372599	5.50326e-09	-1.34279	-2.42187e-10	6.97967e-06	-1.88743	-2.42187e-10
63980685	rs11708696	6.69301e-09	-1.14707	-2.42187e-10	1.28932e-05	-1.27374	-2.42187e-10
63981215	rs3733124	2.68984e-08	-1.70945e-10	0.243934	5.22533e-05	-1.70945e-10	0.125666
63981424	rs1053339	5.12831e-09	-1.41336	-2.42187e-10	6.91841e-06	-1.89625	-2.42187e-10
63981635	rs3733125	4.26246e-08	1.87648	-1.17218	2.73981e-06	-1.55721	-1.26534
63981676	rs61736567	1.26785e-07	1.79436	-2.42187e-10	9.45401e-06	-1.584	-2.42187e-10
63982082	rs3774729	0.00118998	12.0821	-1.14081	2.00003e-06	-1.828	-1.30927
63982670	rs112674299	2.71172e-07	3.57996	-1.02534	3.62017e-06	-1.33173	-1.21219
63982890	rs140213273	3.64912e-09	-1.75365	-2.42187e-10	6.93484e-06	-1.89388	-2.42187e-10
63984904	rs35443995	6.24512e-09	-1.21633	-2.42187e-10	1.07462e-05	-1.45588	-2.42187e-10
63985316	rs77203794	3.23176e-09	-1.8751	-2.42187e-10	1.02553e-05	-1.50264	-2.42187e-10
63986170	rs13272	0.00122389	12.1801	-1.21067	2.08174e-06	-1.76925	-1.32798
63987013	rs79896076	5.52696e-09	-1.33849	-2.42187e-10	6.98433e-06	-1.88677	-2.42187e-10
63988391	rs115703220	5.77403e-09	-1.29476	-2.42187e-10	7.03724e-06	-1.87922	-2.42187e-10
63989296	rs6773892	7.23591e-09	-1.06908	-2.42187e-10	7.44899e-06	-1.82236	-2.42187e-10
63989456	rs4688181	1.25839e-09	-1.5027	-1.31559	1.95827e-06	-1.83237	-1.32601
63989743	rs6785854	5.88105e-09	-1.2764	-2.42187e-10	7.06234e-06	-1.87566	-2.42187e-10
63990283	rs150840471	3.53231e-09	-1.78618	-2.42187e-10	7.2415e-06	-1.85061	-2.42187e-10
63990807	rs11922435	0.00221826	12.7486	-1.18453	2.88013e-06	-1.45063	-1.32198
63991633	rs17403125	3.17318e-09	-1.8934	-2.42187e-10	7.72504e-06	-1.78597	-2.42187e-10
63991988	rs117883700	5.79071e-09	-1.70945e-10	-1.29188	1.25453e-05	-1.70945e-10	-1.30109
63992010	rs115088344	6.65083e-09	-1.15339	-2.42187e-10	1.26254e-05	-1.29472	-2.42187e-10
63992201	rs17069652	3.24382e-09	-1.87138	-2.42187e-10	7.74649e-06	-1.7832	-2.42187e-10
63992390	rs112829244	4.54865e-09	-1.5333	-2.42187e-10	6.99145e-06	-1.88575	-2.42187e-10
63993404	rs6445388	5.7022e-09	-1.70945e-10	-1.30728	1.29155e-05	-1.70945e-10	-1.27201
63993593	rs79911609	6.44029e-09	-1.70945e-10	-1.18556	1.32311e-05	-1.70945e-10	-1.24787
63993966	rs73119035	2.79345e-06	6.17894	-1.29204	2.0873e-06	-1.87149	-1.22307
63993970	rs114686461	6.62642e-09	-1.15707	-2.42187e-10	1.27761e-05	-1.28286	-2.42187e-10
63994094	rs150828878	1.50454e-06	4.26811	-2.42187e-10	0.000233318	1.62197	-2.42187e-10
63994505	rs9865811	0.000469771	11.3271	-1.31519	2.17375e-06	-1.86431	-1.18968
63994801	rs62252370	2.18881e-08	0.0378136	-2.42187e-10	1.06312e-05	-1.46665	-2.42187e-10
63994879	rs2037119	0.000262324	10.7569	-1.32766	2.00709e-06	-1.88822	-1.24553
63994895	rs115120998	4.98197e-09	-1.44231	-2.42187e-10	6.90232e-06	-1.89858	-2.42187e-10
63995563	rs56030924	0.00379086	13.4281	-1.32816	3.42065e-06	-1.34467	-1.25594
63995611	rs79788059	2.33552e-07	2.40527	-2.42187e-10	1.07024e-05	-1.45997	-2.42187e-10
63995645	rs79535580	5.04969e-09	-1.4288	-2.42187e-10	6.90912e-06	-1.8976	-2.42187e-10
63995915	rs9875198	0.000220932	10.5819	-1.32441	2.04343e-06	-1.89488	-1.22092
63996262	rs1046025	1.93962e-07	3.54571	-1.32617	2.10657e-06	-1.79564	-1.28974
63997490	rs75935796	4.14271e-09	-1.62678	-2.42187e-10	7.04135e-06	-1.87864	-2.42187e-10
63997491	rs2280162	1.53897e-07	3.31415	-1.326	2.08613e-06	-1.77777	-1.31735
63997872	rs1060897	2.04494e-07	3.58604	-1.31364	2.42676e-06	-1.61859	-1.3253
63997896	rs2280160	3.97895e-08	1.81645	-1.18097	1.88665e-06	-1.88497	-1.31066
63998216	rs1561376	7.66343e-09	-1.70945e-10	-1.01167	1.92705e-05	-1.70945e-10	-0.87186
63998423	rs78689331	1.5036e-08	-1.70945e-10	-0.337687	3.56689e-05	-1.70945e-10	-0.256156
63999312	rs150399340	6.63156e-09	-1.70945e-10	-1.15629	1.42955e-05	-1.70945e-10	-1.1705
63999322	rs3816157	1.49279e-07	3.28242	-1.32473	2.76673e-06	-1.49752	-1.31524
63999561	rs80322219	4.52468e-09	-1.53859	-2.42187e-10	6.89491e-06	-1.89965	-2.42187e-10
63999712	rs3816156	2.73434e-07	3.89091	-1.32798	2.62106e-06	-1.56287	-1.30399
64000464	rs66473811	5.25104e-08	2.18649	-1.27361	2.53817e-06	-1.69577	-1.20322
64000986	rs11711332	5.63462e-09	-1.3192	-2.42187e-10	1.10306e-05	-1.42976	-2.42187e-10
64001593	rs145142177	5.58483e-09	-1.70945e-10	-1.32808	1.22218e-05	-1.70945e-10	-1.32721
64001925	rs9879045	0.0066562	13.9909	-1.32792	2.42582e-06	-1.67448	-1.26979
64002897	rs9828933	3.73013e-08	1.89218	-1.32128	2.10679e-06	-1.76544	-1.31984
64002953	rs9809432	2.23974e-07	3.67548	-1.31208	2.93595e-06	-1.42748	-1.32592
64002995	rs7617036	4.04731e-08	1.97262	-1.32011	2.13712e-06	-1.74991	-1.32107
64003105	rs76478992	8.67029e-09	-0.888229	-2.42187e-10	9.79303e-06	-1.54877	-2.42187e-10
64003692	rs73834178	4.37167e-09	-1.57299	-2.42187e-10	6.91318e-06	-1.89701	-2.42187e-10
64003983	rs831692	0.000424964	11.2394	-1.32773	2.09768e-06	-1.86156	-1.22805
64004101	rs17344090	4.9528e-07	4.48052	-1.32352	1.85047e-06	-1.89119	-1.32381
64004173	rs17069687	6.27466e-09	-1.21161	-2.42187e-10	1.1982e-05	-1.34703	-2.42187e-10
64004759	rs140387621	3.20095e-09	-1.88468	-2.42187e-10	8.1866e-06	-1.72794	-2.42187e-10
64004776	rs73834181	4.13364e-09	-1.62897	-2.42187e-10	8.32439e-06	-1.71125	-2.42187e-10
64004819	rs2578011	2.22081e-07	3.68299	-1.32808	3.05719e-06	-1.41194	-1.301
64004943	rs73834182	4.89422e-09	-1.46008	-2.42187e-10	1.04782e-05	-1.48114	-2.42187e-10
64005226	rs2888013	1.3909e-07	3.21174	-1.32475	1.99074e-06	-1.81843	-1.3235
64005452	rs77639204	7.2126e-07	4.85573	-1.32287	1.8309e-06	-1.90056	-1.32507
64006092	rs72878921	3.29038e-09	-1.85713	-2.42187e-10	9.30481e-06	-1.59991	-2.42187e-10
64006102	rs114898756	4.25351e-09	-1.60039	-2.42187e-10	6.93759e-06	-1.89348	-2.42187e-10
64006773	rs74397545	5.34229e-09	-1.37248	-2.42187e-10	1.03845e-05	-1.49012	-2.42187e-10
64007031	rs71298698	6.37182e-09	-1.19625	-2.42187e-10	8.45394e-06	-1.6958	-2.42187e-10
64007176	rs72878922	4.92673e-09	-1.45346	-2.42187e-10	6.89767e-06	-1.89925	-2.42187e-10
64007214	rs831691	3.46486e-08	1.82515	-1.32802	2.00149e-06	-1.8606	-1.27595
64008510	rs3846221	1.40055e-06	5.51172	-1.31523	1.83467e-06	-1.89572	-1.32785
64009102	rs35836	6.12739e-09	-1.70945e-10	-1.23536	1.26794e-05	-1.70945e-10	-1.29046
64009117	rs143451892	1.40597e-08	-1.70945e-10	-0.404817	2.68356e-05	-1.70945e-10	-0.540707
64009318	rs114365073	8.16986e-09	-0.947679	-2.42187e-10	7.17097e-06	-1.8604	-2.42187e-10
64009508	rs40610	5.29646e-09	-0.181325	-1.19977	5.58526e-06	-1.13391	-0.976391
64009866	rs146791495	5.55027e-09	-1.33429	-2.42187e-10	1.61579e-05	-1.04803	-2.42187e-10
64009869	rs1961395	2.4026e-08	1.45793	-1.32692	2.60104e-06	-1.55519	-1.31933
64009877	rs1961396	2.85892e-08	1.63271	-1.32781	2.47468e-06	-1.60831	-1.31601
64010098	rs116585875	4.50111e-09	-1.54381	-2.42187e-10	6.89072e-06	-1.90026	-2.42187e-10
64010141	rs115288460	5.64498e-09	-1.31736	-2.42187e-10	1.64964e-05	-1.0273	-2.42187e-10
64010300	rs78427712	6.57581e-09	-1.70945e-10	-1.16473	1.3495e-05	-1.70945e-10	-1.22812
64011387	rs11713011	5.98627e-09	-1.25866	-2.42187e-10	1.56055e-05	-1.08281	-2.42187e-10
64011657	rs147106104	9.85173e-09	0.508764	-1.26925	2.41055e-06	-1.63524	-1.31534
64011720	rs141119731	3.74004e-09	-1.72903	-2.42187e-10	6.89856e-06	-1.89912	-2.42187e-10
64011759	rs7644999	1.07743e-07	2.93097	-1.29935	1.89419e-06	-1.86492	-1.32673
64012172	rs66672237	1.43703e-07	3.23561	-1.316	1.85688e-06	-1.88379	-1.32775
64012193	rs184019793	7.57641e-09	-1.02309	-2.42187e-10	8.6705e-06	-1.67051	-2.42187e-10
64012537	rs17344417	8.57345e-10	-1.87388	-1.32817	6.36566e-06	-0.66224	-1.31728
64012707	rs13066834	3.99764e-08	1.93886	-1.2987	4.72896e-06	-0.96721	-1.30952
64012756	rs13087186	4.04354e-08	1.90803	-1.25645	4.74253e-06	-0.995879	-1.27799
64012940	rs138641654	5.58435e-09	-1.70945e-10	-1.32816	1.22321e-05	-1.70945e-10	-1.32638
64013062	rs10510901	5.32854e-08	2.22941	-1.30188	2.0732e-06	-1.77409	-1.32725
64013249	rs35837	1.16017e-08	0.674614	-1.27159	3.7856e-06	-1.3857	-1.11353
64013342	rs35838	1.39093e-09	-1.43423	-1.28392	8.54102e-06	-0.609618	-1.07594
64013417	rs35839	8.58566e-09	0.387191	-1.28523	3.233e-06	-1.51698	-1.14004
64014229	rs75757813	3.15046e-09	-1.90058	-2.42187e-10	1.1792e-05	-1.36302	-2.42187e-10
64014239	rs17344570	8.35022e-08	2.68036	-1.30362	1.99449e-06	-1.81245	-1.32759
64014640	rs12497119	8.70083e-10	-1.85913	-1.32817	6.89982e-06	-0.583048	-1.31589
64014904	rs35840	1.5443e-09	-1.33511	-1.27845	2.2649e-06	-1.85154	-1.16137
64015399	rs73119079	6.90722e-08	2.48516	-1.29814	2.0257e-06	-1.79803	-1.32649
64015425	rs55955229	8.0164e-08	2.63935	-1.30341	1.97963e-06	-1.81998	-1.32755
64015548	rs58627691	8.77769e-08	2.7407	-1.31403	1.95332e-06	-1.83285	-1.32805
64015989	rs17344653	1.23551e-07	3.08176	-1.31324	1.86243e-06	-1.88045	-1.3281
64016050	rs13085423	3.29802e-08	1.70542	-1.25765	4.6592e-06	-1.01556	-1.27604
64016251	rs35841	1.0112e-09	-1.72145	-1.31555	7.53085e-06	-0.61491	-1.19652
64016276	rs117386787	2.04141e-08	-1.70945e-10	-0.0319043	3.70899e-05	-1.70945e-10	-0.217091
64016617	rs74395768	6.13408e-09	-1.23427	-2.42187e-10	1.65881e-05	-1.02175	-2.42187e-10
64016911	rs56359789	9.29101e-08	2.78882	-1.30532	1.90611e-06	-1.85756	-1.32782
64017352	rs77050836	1.99846e-08	-1.70945e-10	-0.0531714	5.60257e-05	-1.70945e-10	0.195374
64017387	rs74720845	1.28194e-08	-1.70945e-10	-0.497174	2.58809e-05	-1.70945e-10	-0.57693
64017997	rs35092727	5.02647e-08	2.1488	-1.27963	5.65651e-06	-0.804929	-1.2927
64018177	rs73119095	8.25595e-08	2.68379	-1.3184	1.9687e-06	-1.82587	-1.3272
64018541	rs35898933	4.82725e-08	2.10877	-1.28004	5.48255e-06	-0.836677	-1.29219
64018673	rs74432669	4.18632e-09	-1.61631	-2.42187e-10	6.93512e-06	-1.89384	-2.42187e-10
64019206	rs6785145	1.01365e-09	-1.70708	-1.32749	2.09684e-05	0.522141	-1.30956
64019217	rs13092462	8.70955e-08	2.64997	-1.2311	8.28425e-06	-0.462545	-1.25354
64019436	rs6809662	5.53354e-08	2.21761	-1.25232	6.57077e-06	-0.67582	-1.27199
64019518	rs73119100	4.43584e-09	-1.55841	-2.42187e-10	8.50466e-06	-1.68982	-2.42187e-10
64019642	rs13093232	5.7005e-09	-1.30758	-2.42187e-10	8.40818e-06	-1.70123	-2.42187e-10
64019744	rs17344716	8.33849e-08	2.67754	-1.30221	1.92979e-06	-1.84567	-1.32736
64019808	rs17344723	5.95494e-08	2.34088	-1.30221	2.01526e-06	-1.80233	-1.32736
64019842	rs140007419	8.97506e-09	-1.70945e-10	-0.853681	2.12322e-05	-1.70945e-10	-0.774917
64020145	rs144897598	5.46529e-09	-1.34971	-2.42187e-10	1.40751e-05	-1.18603	-2.42187e-10
64020338	rs73120905	1.06401e-08	-0.683502	-2.42187e-10	6.88849e-06	-1.90058	-2.42187e-10
64020447	rs6764606	9.38236e-10	-1.7882	-1.32369	1.55146e-05	0.207318	-1.29597
64021228	rs166229	1.45586e-09	-1.34505	-1.32749	5.51102e-06	-0.872522	-1.25117
64021693	rs831556	9.32499e-08	2.8149	-1.32775	4.27176e-06	-1.09274	-1.28567
64022163	rs35309927	9.66463e-08	2.77465	-1.25172	8.57814e-06	-0.409751	-1.27147
64022318	rs35370588	2.51448e-09	-0.808984	-1.31708	2.18624e-05	0.535729	-1.2814
64023536	rs190121741	9.36863e-09	-1.70945e-10	-0.810764	1.81967e-05	-1.70945e-10	-0.929197
64024529	rs6808752	6.13487e-08	2.21458	-1.14614	1.10702e-05	-0.248773	-1.17741
64025146	rs75741259	9.22303e-09	-1.70945e-10	-0.826427	1.77899e-05	-1.70945e-10	-0.951808
64025805	rs76454365	5.74904e-09	-1.70945e-10	-1.2991	1.27585e-05	-1.70945e-10	-1.28424
64025887	rs3906971	3.3604e-09	-1.83607	-2.42187e-10	6.95652e-06	-1.89076	-2.42187e-10
64026469	rs56369425	2.31213e-09	-0.902389	-1.30757	2.15988e-05	0.507273	-1.26507
64027140	rs143918188	4.92132e-08	-1.70945e-10	0.84803	8.85361e-05	-1.70945e-10	0.652973
64029383	rs831574	1.08125e-09	-1.66078	-1.30923	4.87291e-06	-1.04353	-1.20322
64029588	rs149712815	5.88138e-09	-1.27634	-2.42187e-10	9.10163e-06	-1.62198	-2.42187e-10
64029612	rs116344723	3.32873e-09	-1.84554	-2.42187e-10	7.9628e-06	-1.75566	-2.42187e-10
64029705	rs17656650	4.60204e-09	-0.194649	-1.32698	2.36241e-06	-1.6519	-1.31886
64031243	rs11927718	5.58911e-09	-0.00460618	-1.32271	2.37739e-06	-1.6789	-1.28553
64031777	rs55969752	1.73834e-09	-1.23543	-1.25978	1.28003e-05	-0.0912828	-1.18969
64031906	rs1376338	2.37504e-08	1.16246	-1.043	6.04233e-06	-0.955004	-1.07664
64032223	rs17069779	5.84505e-09	0.0456229	-1.32816	2.15219e-06	-1.7533	-1.31065
64032761	rs6769680	4.82001e-08	1.92947	-1.10225	9.0746e-06	-0.48671	-1.13825
64033043	rs42456	1.56043e-07	3.31112	-1.30912	2.34702e-06	-1.84891	-1.12838
64033778	rs55671969	8.78133e-08	2.72348	-1.29639	6.00896e-06	-0.728264	-1.30892
64034560	rs114466949	3.15212e-09	-1.90006	-2.42187e-10	7.46903e-06	-1.81967	-2.42187e-10
64034855	rs77308054	5.21151e-09	-1.39726	-2.42187e-10	1.07755e-05	-1.45316	-2.42187e-10
64036167	rs17031765	6.43447e-09	0.129285	-1.31575	2.1832e-06	-1.77456	-1.27509
64036598	rs73120925	5.44224e-09	-0.191348	-1.16259	3.27603e-06	-1.64439	-0.999418
64036950	rs73120926	1.7736e-08	0.985436	-1.15797	3.3694e-06	-1.62288	-0.992819
64037785	rs11921666	5.99032e-09	0.0395212	-1.29751	2.2849e-06	-1.76365	-1.24047
64038187	rs12488491	6.36762e-09	-1.70945e-10	-1.19691	1.50068e-05	-1.70945e-10	-1.12193
64038569	rs116624400	4.1774e-09	-1.61844	-2.42187e-10	8.73353e-06	-1.66327	-2.42187e-10
64038816	rs17718748	5.07431e-09	-0.11073	-1.31321	2.3264e-06	-1.7176	-1.26852
64038981	rs138930166	3.21962e-09	-1.87887	-2.42187e-10	8.94851e-06	-1.63895	-2.42187e-10
64039446	rs35230250	8.00835e-08	2.65359	-1.31865	7.58697e-06	-0.47919	-1.32481
64043631	rs704375	1.16771e-09	-1.70537	-1.18771	8.4987e-06	-0.802422	-0.888101
64044335	rs77649837	6.88711e-09	-1.70945e-10	-1.11848	1.49545e-05	-1.70945e-10	-1.12543
64045548	rs73120930	3.18394e-08	0.412572	-2.42187e-10	1.72983e-05	-0.97983	-2.42187e-10
64045832	rs76447006	1.36835e-08	-1.70945e-10	-0.431941	4.06784e-05	-1.70945e-10	-0.12474
64046054	rs75399548	1.01998e-08	-0.72576	-2.42187e-10	8.66198e-06	-1.67149	-2.42187e-10
64047593	rs143740989	3.15123e-09	-1.90034	-2.42187e-10	7.43827e-06	-1.8238	-2.42187e-10
64048297	rs831571	1.28143e-08	0.78835	-1.28592	4.86129e-06	-1.11089	-1.13824
64049375	rs56237630	6.71494e-08	2.47916	-1.32037	2.11755e-06	-1.79286	-1.28731
64050945	rs73120936	2.50982e-08	1.50032	-1.32565	2.57513e-06	-1.58392	-1.30061
64051044	rs149306034	6.79824e-09	-1.70945e-10	-1.13147	1.47598e-05	-1.70945e-10	-1.13853
64052279	rs17069791	4.54838e-09	-0.375836	-1.15752	4.0693e-06	-1.44104	-0.985929
64052327	rs13067510	8.02334e-08	2.65008	-1.31327	7.38312e-06	-0.509675	-1.32157
64052788	rs12493866	1.89846e-09	-1.41819	-0.988897	3.38707e-06	-1.90039	-0.71008
64053207	rs166230	9.16434e-09	0.453829	-1.28664	3.93169e-06	-1.31889	-1.14248
64054348	rs17069797	8.05064e-08	2.66407	-1.32387	1.98793e-06	-1.84853	-1.29481
64054783	rs7619741	5.78326e-08	2.33138	-1.32196	2.04378e-06	-1.82582	-1.28982
64054822	rs13084658	1.1283e-07	2.98354	-1.30579	8.71245e-06	-0.349798	-1.31589
64055151	rs36039822	6.22598e-08	2.40278	-1.31959	6.27217e-06	-0.66903	-1.32528
64055501	rs11707025	2.93508e-08	1.65521	-1.32402	4.24153e-06	-1.06735	-1.31816
64056255	rs254858	3.60262e-09	-0.528591	-1.23788	4.34123e-06	-1.31189	-1.05039
64056677	rs56363381	6.94049e-09	0.192485	-1.30324	4.95927e-06	-1.03677	-1.1924
64056939	rs13097428	9.44169e-08	2.80291	-1.30332	7.88972e-06	-0.450839	-1.31404
64058005	rs73120951	4.64674e-08	2.11692	-1.3263	2.04338e-06	-1.79416	-1.32167
64058240	rs6797912	8.82695e-09	0.422542	-1.29286	4.00432e-06	-1.28737	-1.15569
64058283	rs66629090	1.18991e-09	-1.5754	-1.29885	1.58367e-05	0.222392	-1.2905
64059211	rs73120952	5.03815e-09	-1.43109	-2.42187e-10	7.19111e-06	-1.85759	-2.42187e-10
64059368	rs11709221	1.64681e-07	3.36154	-1.30566	1.06763e-05	-0.146154	-1.31626
64059466	rs1897481	1.22485e-07	3.04537	-1.28552	1.97827e-06	-1.88017	-1.26804
64059831	rs11717947	1.41905e-07	3.22431	-1.31729	9.66013e-06	-0.255366	-1.30706
64060128	rs1450985	1.04375e-09	-1.7046	-1.30071	1.34163e-05	0.026654	-1.26062
64060663	rs73120957	7.39307e-08	2.51991	-1.26491	2.23629e-06	-1.83458	-1.19104
64060934	rs80336398	3.30111e-09	-1.85387	-2.42187e-10	7.10485e-06	-1.86966	-2.42187e-10
64061581	rs114650832	7.21376e-08	2.50022	-1.26978	2.23748e-06	-1.82679	-1.1983
64062205	rs13075585	1.42007e-07	3.22651	-1.31877	1.0233e-05	-0.195675	-1.30915
64063593	rs1450983	1.35416e-07	3.17692	-1.3167	9.35944e-06	-0.287802	-1.30625
64064027	rs115853942	3.24416e-09	-1.87128	-2.42187e-10	1.01039e-05	-1.51752	-2.42187e-10
64064258	rs35778889	2.22122e-07	3.67727	-1.32218	1.04408e-05	-0.158035	-1.32668
64066277	rs9845357	2.44351e-09	-0.879042	-1.27565	2.67739e-06	-1.61209	-1.2335
64066399	rs27386	1.13062e-09	-1.89907	-1.0263	1.09079e-05	-0.728774	-0.712175
64066495	rs35834	3.12991e-09	-0.578982	-1.32815	2.53719e-06	-1.57378	-1.32561
64066754	rs35835	1.25468e-09	-1.88563	-0.93562	1.05914e-05	-0.884163	-0.586233
64067409	rs75996983	3.16799e-09	-1.89503	-2.42187e-10	1.19625e-05	-1.34866	-2.42187e-10
64067503	rs140954082	4.59858e-09	-1.52238	-2.42187e-10	6.94729e-06	-1.89209	-2.42187e-10
64068459	rs145940802	5.10811e-09	-1.4173	-2.42187e-10	1.40324e-05	-1.18907	-2.42187e-10
64068857	rs40517	1.12206e-09	-1.90039	-1.03258	1.17453e-05	-0.638499	-0.728489
64069310	rs26935	1.3048e-09	-1.88937	-0.892711	1.56435e-05	-0.548466	-0.531916
64069436	rs26936	1.21505e-09	-1.89233	-0.961017	1.37208e-05	-0.58315	-0.628373
64069855	rs704376	1.39126e-09	-1.88617	-0.83175	1.80741e-05	-0.483292	-0.452662
64070372	rs73120967	5.51281e-09	-0.351227	-0.989829	8.07366e-06	-0.952363	-0.789467
64070641	rs75575527	1.04471e-07	1.60078	-2.42187e-10	0.000162067	1.25757	-2.42187e-10
64070642	rs78082593	9.8237e-08	1.53925	-2.42187e-10	0.00015287	1.19915	-2.42187e-10
64071106	rs254857	1.41845e-09	-1.70098	-0.997588	2.78638e-05	0.191967	-0.695074
64071587	rs74909737	6.17103e-09	-1.22827	-2.42187e-10	1.58149e-05	-1.06949	-2.42187e-10
64071814	rs12492018	2.66498e-08	1.50005	-1.2654	1.16241e-05	-0.0906998	-1.28665
64071952	rs12488626	2.80088e-08	1.54579	-1.2614	1.21961e-05	-0.0459365	-1.28339
64072378	rs1870919	1.0046e-09	-1.71692	-1.32662	4.82357e-06	-0.928856	-1.32807
64072571	rs7636957	7.21772e-09	-0.0523436	-1.01925	3.05615e-06	-1.88821	-0.825074
64072684	rs112811018	1.34192e-08	-0.451442	-2.42187e-10	2.16348e-05	-0.756131	-2.42187e-10
64072744	rs150673097	5.83444e-09	-1.70945e-10	-1.28435	1.27945e-05	-1.70945e-10	-1.28142
64072820	rs254856	1.11295e-09	-1.61319	-1.32792	4.35288e-06	-1.03146	-1.32814
64072872	rs254855	1.46782e-09	-1.75003	-0.914327	2.93898e-05	0.186613	-0.636403
64073123	rs79157151	2.94139e-08	1.5249	-1.19157	1.28016e-05	-0.0538721	-1.227
64074214	rs7620571	9.52544e-10	-1.77364	-1.32311	5.6176e-06	-0.778354	-1.32618
64074574	rs75756535	2.86333e-08	1.51945	-1.21301	1.29673e-05	-0.0254329	-1.24257
64074794	rs1007234	1.93643e-09	-1.49662	-0.890666	4.74763e-06	-1.58738	-0.685415
64075036	rs254854	3.56558e-09	-0.451458	-1.32535	9.64237e-05	2.06649	-1.32817
64075067	rs147040655	5.60332e-09	-1.70945e-10	-1.32477	1.23224e-05	-1.70945e-10	-1.31902
64075309	rs55842652	2.96355e-08	1.54354	-1.2027	1.33192e-05	-0.00758334	-1.23365
64075392	rs7613715	9.76129e-10	-1.75285	-1.31944	5.22934e-06	-0.852355	-1.3238
64075759	rs56228642	8.11162e-09	-0.0249513	-0.929883	1.07357e-05	-0.748689	-0.708175
64075938	rs831566	1.11339e-08	0.266467	-0.904608	1.10698e-05	-0.77723	-0.648985
64076358	rs831565	2.83975e-08	1.29492	-0.996749	1.59447e-05	-0.304347	-0.756961
64076779	rs55714137	2.43526e-08	0.890048	-0.745541	1.71721e-05	-0.48722	-0.499931
64077262	rs79908835	3.52671e-09	-1.78777	-2.42187e-10	9.28096e-06	-1.60247	-2.42187e-10
64077676	rs254863	5.63465e-09	-1.70945e-10	-1.3192	1.23129e-05	-1.70945e-10	-1.31979
64077753	rs13096166	8.77387e-10	-1.90047	-1.27847	8.74611e-06	-0.369788	-1.29204
64078009	rs153734	8.38116e-09	-0.0744105	-0.847735	1.01354e-05	-0.950103	-0.564303
64079930	rs153733	6.0577e-09	-1.70945e-10	-1.2468	1.36201e-05	-1.70945e-10	-1.21889
64079994	rs153732	5.99246e-09	-1.70945e-10	-1.25763	1.34495e-05	-1.70945e-10	-1.2315
64080489	rs14056	2.69875e-08	1.49494	-1.2477	1.02014e-05	-0.235775	-1.27214
64081236	rs153730	1.20455e-09	-1.89393	-0.968099	7.3638e-06	-1.18714	-0.646724
64081238	rs143062140	3.8862e-09	-1.6907	-2.42187e-10	7.40037e-06	-1.82891	-2.42187e-10
64081836	rs34723451	2.16034e-08	0.494823	-0.470105	1.67998e-05	-0.922263	-0.0868044
64081930	rs35969433	1.08706e-09	-1.71842	-1.24624	2.28474e-06	-1.7117	-1.29248
64081955	rs27383	5.60857e-09	-1.70945e-10	-1.32384	1.22582e-05	-1.70945e-10	-1.32424
64082003	rs12494731	4.08731e-08	1.97493	-1.31259	1.64646e-05	0.272051	-1.30127
64082160	rs62249881	6.5836e-09	-1.16355	-2.42187e-10	7.36444e-06	-1.83377	-2.42187e-10
64082280	rs56262708	6.7606e-08	1.16557	-2.42187e-10	2.4986e-05	-0.612119	-2.42187e-10
64082964	rs26939	1.05822e-09	-1.84871	-1.14283	8.25148e-06	-0.820949	-0.899094
64083122	rs26938	5.5846e-09	-1.70945e-10	-1.32812	1.22101e-05	-1.70945e-10	-1.32817
64083138	rs62249882	6.80746e-09	-1.13011	-2.42187e-10	7.21454e-06	-1.85434	-2.42187e-10
64083417	rs17069879	1.54874e-08	0.41878	-0.726885	1.0759e-05	-0.993461	-0.461236
64083450	rs17069880	5.61935e-09	-1.70945e-10	-1.32191	1.22102e-05	-1.70945e-10	-1.32817
64084032	rs26937	2.81221e-09	-0.86094	-1.15322	1.57484e-05	0.124764	-1.19846
64085744	rs11705855	4.2486e-08	2.01483	-1.31379	2.97472e-05	0.875855	-1.31356
64086303	rs140620856	6.16727e-09	-1.22888	-2.42187e-10	1.80629e-05	-0.936578	-2.42187e-10
64086484	rs116612986	9.04411e-09	-0.846018	-2.42187e-10	2.20375e-05	-0.737691	-2.42187e-10
64086493	rs114047219	3.30339e-09	-1.85318	-2.42187e-10	7.77944e-06	-1.77895	-2.42187e-10
64087502	rs161654	1.64579e-09	-1.55827	-0.991637	2.47342e-06	-1.83347	-1.09137
64087669	rs161655	6.00265e-09	-1.70945e-10	-1.25593	1.33047e-05	-1.70945e-10	-1.24232
64087717	rs161656	1.59241e-09	-1.58763	-0.995255	2.50227e-06	-1.81884	-1.0944
64087775	rs11706352	1.86705e-09	-1.76143	-0.662347	3.73347e-06	-1.73619	-0.776913
64088232	rs7625805	3.4374e-09	-0.50045	-1.31297	5.26136e-06	-0.891239	-1.27881
64089271	rs114356205	4.65312e-09	-1.51059	-2.42187e-10	0.000257944	1.72231	-2.42187e-10
64089369	rs115427710	5.74052e-09	-1.70945e-10	-1.30058	1.27031e-05	-1.70945e-10	-1.28859
64089920	rs36235	8.04122e-09	-1.70945e-10	-0.96355	1.93171e-05	-1.70945e-10	-0.869448
64089944	rs141368780	3.21193e-09	-1.88126	-2.42187e-10	6.98908e-06	-1.88609	-2.42187e-10
64090194	rs58788108	2.1372e-09	-1.7424	-0.546234	4.23937e-06	-1.71214	-0.673878
64090363	rs12497268	3.3574e-09	-0.536724	-1.30024	4.96985e-06	-0.970878	-1.25617
64090381	rs55842703	2.00746e-09	-1.75398	-0.597285	3.98515e-06	-1.72728	-0.720586
64090765	rs36236	5.59152e-09	-1.70945e-10	-1.32688	1.22645e-05	-1.70945e-10	-1.32373
64090965	rs7644517	5.61136e-09	-1.70945e-10	-1.32334	1.22285e-05	-1.70945e-10	-1.32666
64091074	rs11713331	1.94557e-09	-1.83141	-0.551169	4.45231e-06	-1.65839	-0.678618
64091613	rs36237	8.14993e-09	-0.695663	-0.254459	6.23239e-05	0.61919	-0.317282
64091980	rs114168449	5.70608e-09	-1.3066	-2.42187e-10	1.47635e-05	-1.13828	-2.42187e-10
64092113	rs40352	1.11678e-08	-1.70945e-10	-0.635096	2.77445e-05	-1.70945e-10	-0.5074
64092217	rs7621907	2.4548e-08	1.35954	-1.20705	1.96917e-05	0.283274	-1.13352
64092298	rs36238	5.61294e-09	-1.70945e-10	-1.32306	1.22926e-05	-1.70945e-10	-1.32144
64092346	rs62249885	6.82857e-09	-1.12702	-2.42187e-10	7.06715e-06	-1.87498	-2.42187e-10
64092863	rs697263	5.59874e-09	-1.70945e-10	-1.32559	1.2215e-05	-1.70945e-10	-1.32777
64093467	rs147739915	3.33595e-09	-1.84337	-2.42187e-10	8.29025e-06	-1.71536	-2.42187e-10
64094417	rs40158	1.45749e-09	-1.79387	-0.877543	3.11048e-06	-1.73431	-0.961354
64094567	rs117698942	6.21795e-09	-1.70945e-10	-1.22069	1.30204e-05	-1.70945e-10	-1.26392
64094824	rs7628583	7.28195e-08	2.54131	-1.30146	4.88679e-05	1.36144	-1.30276
64094977	rs888408	5.64938e-09	-1.70945e-10	-1.31659	1.25016e-05	-1.70945e-10	-1.30458
64094996	rs78891462	6.30345e-09	-1.70945e-10	-1.20703	1.46043e-05	-1.70945e-10	-1.14912
64095314	rs75848643	3.23621e-09	-1.87373	-2.42187e-10	6.96302e-06	-1.88982	-2.42187e-10
64095658	rs36239	1.58008e-09	-1.69631	-0.89434	2.93777e-06	-1.74413	-1.00865
64096122	rs153712	3.78902e-09	-0.782553	-0.933471	2.6954e-05	0.49154	-1.02784
64096184	rs152293	5.62251e-09	-1.70945e-10	-1.32135	1.24136e-05	-1.70945e-10	-1.31165
64096333	rs6789593	2.31573e-09	-1.78238	-0.426028	4.80612e-06	-1.71257	-0.54798
64096381	rs152292	5.64686e-09	-1.70945e-10	-1.31703	1.24937e-05	-1.70945e-10	-1.30522
64096582	rs153714	7.75101e-09	-1.70945e-10	-1.00031	1.81926e-05	-1.70945e-10	-0.929421
64096598	rs6765188	3.00212e-09	-1.68606	-0.262747	5.2814e-06	-1.83674	-0.329509
64096623	rs6789721	5.02791e-09	-0.736719	-0.696408	3.21852e-05	0.405447	-0.764376
64096974	rs152245	5.58777e-09	-1.70945e-10	-1.32755	1.22704e-05	-1.70945e-10	-1.32325
64097176	rs152244	4.77634e-09	-1.04975	-0.434704	2.90698e-05	0.0318944	-0.49263
64097262	rs153715	8.80854e-09	-1.70945e-10	-0.872409	2.08187e-05	-1.70945e-10	-0.794584
64097705	rs153716	2.20226e-09	-1.2826	-0.976051	2.36375e-06	-1.89787	-1.07232
64097856	rs11130957	2.21007e-09	-1.10489	-1.15022	1.0484e-05	-0.285602	-1.19499
64098394	rs704377	1.1267e-09	-1.74858	-1.18026	2.3278e-06	-1.72998	-1.25553
64098754	rs830357	4.75414e-08	1.68077	-0.867296	1.75034e-05	-0.0371441	-0.930896
64099019	rs830356	6.38119e-08	1.94242	-0.83461	7.02509e-06	-0.910649	-0.970299
64099124	rs830355	8.27844e-08	2.33627	-0.968161	2.32461e-05	0.168292	-0.852591
64099197	rs830354	8.50446e-08	2.38015	-0.985104	2.34685e-05	0.198988	-0.873766
64099435	rs76067215	4.77772e-09	-1.48417	-2.42187e-10	6.93228e-06	-1.89425	-2.42187e-10
64099569	rs830353	8.18402e-08	2.32111	-0.964472	2.55812e-05	0.260134	-0.848713
64099750	rs1096267	8.71982e-08	2.40891	-0.988858	2.64892e-05	0.323076	-0.876775
64099916	rs1096266	9.4498e-08	2.49758	-0.997132	2.80347e-05	0.386896	-0.883889
64100093	rs144021645	3.93505e-09	-1.67821	-2.42187e-10	1.02068e-05	-1.50738	-2.42187e-10
64100215	rs1120963	1.51921e-08	-1.70945e-10	-0.327358	4.04335e-05	-1.70945e-10	-0.130778
64100629	rs830352	8.40136e-08	2.43205	-1.0492	2.499e-05	0.339706	-0.951667
64100763	rs1096265	2.17633e-09	-1.27134	-0.999152	2.33705e-06	-1.90038	-1.08117
64100829	rs1096264	6.81752e-09	-0.0476346	-1.081	4.97512e-06	-1.23879	-0.987198
64101088	rs1101540	2.15727e-08	-0.485841	0.50914	1.8685e-05	-1.43979	0.537081
64101127	rs1096262	8.55708e-09	0.167897	-1.06927	6.16047e-06	-1.03719	-0.975093
64101137	rs1096261	7.72484e-09	0.0664587	-1.07015	5.72835e-06	-1.10889	-0.97612
64101299	rs114916370	1.52983e-07	2.6936	-0.711408	7.98846e-05	1.31685	-0.766708
64101504	rs111600329	1.38178e-08	-1.70945e-10	-0.422174	3.6268e-05	-1.70945e-10	-0.239501
64101579	rs75107115	2.81873e-09	-1.54042	-0.471426	7.0558e-06	-1.58303	-0.293556
64101652	rs139288883	6.33702e-09	-1.70945e-10	-1.20172	1.43073e-05	-1.70945e-10	-1.16967
64101685	rs143185954	6.70233e-09	-1.70945e-10	-1.14568	1.42784e-05	-1.70945e-10	-1.17169
64101717	rs1104152	2.2417e-09	-1.09087	-1.15003	2.84908e-06	-1.71534	-1.06811
64102065	rs1903745	1.95241e-09	-1.79616	-0.582903	4.81527e-06	-1.84747	-0.411179
64102273	rs142951624	1.0554e-08	-0.691631	-2.42187e-10	2.13489e-05	-0.769435	-2.42187e-10
64102288	rs1069985	2.50314e-09	-0.986495	-1.14409	3.19892e-06	-1.60668	-1.06095
64102289	rs114772354	6.3987e-09	-1.19204	-2.42187e-10	1.47842e-05	-1.13688	-2.42187e-10
64102353	rs1069984	8.48059e-09	0.229663	-1.14001	6.98259e-06	-0.830978	-1.05604
64102513	rs1069983	2.40848e-09	-1.01025	-1.15889	3.10606e-06	-1.62008	-1.077
64102591	rs1069982	2.46039e-09	-0.986495	-1.16131	3.13294e-06	-1.60668	-1.08178
64102622	rs72874641	2.74335e-09	-1.52898	-0.509974	7.01862e-06	-1.54591	-0.335961
64102768	rs1069981	2.44655e-09	-0.986495	-1.16696	3.1115e-06	-1.60668	-1.08865
64102897	rs1070070	8.1816e-08	2.48181	-1.12547	2.28388e-05	0.337494	-1.03947
64103135	rs1096171	2.33796e-09	-0.998463	-1.20039	3.04207e-06	-1.58779	-1.1301
64103262	rs79050834	1.01888e-08	-0.726847	-2.42187e-10	8.325e-06	-1.71117	-2.42187e-10
64103482	rs116156070	3.15236e-09	-1.89998	-2.42187e-10	1.03326e-05	-1.49513	-2.42187e-10
64103893	rs1069980	5.5343e-08	1.93306	-0.967637	6.50281e-06	-0.899232	-1.05897
64104023	rs1069979	2.31317e-07	3.25592	-0.860264	1.29158e-05	-0.306746	-0.965239
64104318	rs1121244	1.36323e-08	-1.70945e-10	-0.435689	3.5732e-05	-1.70945e-10	-0.254389
64104388	rs1096170	1.12119e-07	2.56256	-0.891132	8.35383e-06	-0.715354	-0.992362
64104461	rs1096169	1.07918e-07	2.53427	-0.901028	8.48699e-06	-0.690874	-1.00103
64104462	rs1121245	1.45278e-08	-1.70945e-10	-0.372071	3.83527e-05	-1.70945e-10	-0.183613
64104526	rs1813829	1.44379e-08	-1.70945e-10	-0.378275	3.77785e-05	-1.70945e-10	-0.198696
64104612	rs1096167	1.0739e-07	2.53427	-0.905934	8.45064e-06	-0.690874	-1.00532
64104628	rs75338113	1.42592e-08	-1.70945e-10	-0.390728	3.75774e-05	-1.70945e-10	-0.204035
64104723	rs74646523	1.44277e-08	-1.70945e-10	-0.37898	3.81791e-05	-1.70945e-10	-0.188148
64104939	rs864377	1.08371e-06	2.03799	1.90202	0.000136152	-0.830421	1.91375
64105279	rs11130958	1.98588e-08	-1.29304	1.23355	2.27392e-05	-1.88243	1.17608
64105495	rs11707494	1.89877e-08	-1.29304	1.1887	2.17529e-05	-1.88243	1.13174
64105736	rs3889648	7.09127e-08	2.09572	-0.882401	3.88027e-05	0.746869	-0.918816
64105921	rs142362966	6.07824e-09	-1.70945e-10	-1.24342	1.39825e-05	-1.70945e-10	-1.19263
64106014	rs704378	2.52441e-08	0.997459	-0.816999	4.90213e-06	-1.30685	-0.933918
64106156	rs57067598	2.34099e-09	-1.8101	-0.387458	5.66936e-06	-1.88103	-0.214331
64106231	rs704379	1.87253e-08	0.817416	-0.935675	4.07872e-06	-1.40018	-1.02447
64106257	rs697264	2.65411e-08	1.14728	-0.91672	4.9054e-06	-1.23254	-1.00756
64106271	rs830011	2.44021e-08	1.0922	-0.945664	4.66084e-06	-1.25819	-1.03305
64106685	rs704381	9.38543e-08	2.45279	-0.959174	7.67498e-06	-0.746042	-1.04643
64106829	rs704382	1.07375e-08	-0.292425	-0.381969	8.94098e-06	-1.34607	-0.293722
64106929	rs704383	1.11202e-08	-0.2414	-0.397967	9.24305e-06	-1.29611	-0.310453
64107389	rs6808778	1.45292e-08	-1.70945e-10	-0.371968	3.82257e-05	-1.70945e-10	-0.186928
64107518	rs62249906	3.9999e-08	-1.13788	1.7786	3.70638e-05	-1.89138	1.67359
64107568	rs704384	1.18902e-08	-0.572414	-2.42187e-10	8.88256e-06	-1.64635	-2.42187e-10
64107615	rs704385	1.17328e-08	-0.58574	-2.42187e-10	8.83109e-06	-1.65216	-2.42187e-10
64107627	rs704386	1.31174e-08	-1.56425	1.09006	2.13428e-05	-1.88657	1.11685
64107628	rs116075712	4.45876e-09	-1.55326	-2.42187e-10	8.18736e-06	-1.72785	-2.42187e-10
64107975	rs62249907	4.11153e-08	-1.08201	1.75026	3.62993e-05	-1.88437	1.64573
64107992	rs62249908	5.10473e-08	-0.69929	1.58391	3.60025e-05	-1.72932	1.48247
64107999	rs117232984	6.35894e-09	-1.70945e-10	-1.19827	1.35637e-05	-1.70945e-10	-1.22304
64108273	rs704387	1.24663e-08	-0.104637	-0.420464	8.26415e-06	-1.38452	-0.333991
64108590	rs704388	2.96853e-08	1.1129	-0.770383	3.63849e-06	-1.62955	-0.909322
64108737	rs830010	5.95143e-08	1.81954	-0.781451	4.97803e-06	-1.30694	-0.918467
64108853	rs985280	4.45637e-08	1.50344	-0.754654	4.31261e-06	-1.47805	-0.890843
64108962	rs985281	2.8093e-08	-0.00646502	0.293852	1.67645e-05	-1.33129	0.320112
64109045	rs865511	1.82834e-09	-1.28067	-1.16405	2.04178e-06	-1.89639	-1.22023
64109244	rs6791571	4.87729e-08	-0.748353	1.5874	3.51268e-05	-1.75717	1.4857
64109361	rs830009	3.3941e-08	1.22463	-0.748142	3.95054e-06	-1.57242	-0.884161
64109494	rs62249910	2.44488e-09	-0.939002	-1.21513	2.02484e-06	-1.85251	-1.27243
64110055	rs1069978	2.57211e-06	1.83236	2.97199	0.000322014	-0.977242	2.9214
64110135	rs1069977	1.17526e-08	-0.605353	0.0212975	9.42837e-06	-1.63197	0.0452589
64110190	rs1069976	1.56143e-06	1.80222	2.50301	0.000212452	-0.992203	2.52048
64110708	rs830008	1.57767e-06	1.81395	2.50162	0.000222197	-0.943355	2.51648
64110877	rs830007	8.50731e-08	2.40271	-1.00733	7.45023e-06	-0.729056	-1.09314
64111111	rs830006	4.07114e-08	1.5683	-0.909923	4.82645e-06	-1.24749	-1.00884
64111163	rs830005	3.46649e-08	1.42703	-0.929432	4.64935e-06	-1.26786	-1.02585
64111260	rs4688184	1.86121e-08	-1.70945e-10	-0.12432	5.05486e-05	-1.70945e-10	0.092499
64111358	rs830004	3.77429e-08	1.50738	-0.924716	4.64097e-06	-1.27377	-1.02174
64111430	rs150753677	9.23569e-08	-1.70945e-10	1.47753	0.000226073	-1.70945e-10	1.59042
64111655	rs1024894	1.18565e-08	-0.335164	-0.24009	1.06936e-05	-1.29003	-0.170757
64111658	rs1024895	2.07258e-08	0.883472	-0.900224	4.03297e-06	-1.43064	-1.0053
64111719	rs696009	2.51258e-08	1.05541	-0.879647	4.27654e-06	-1.3861	-0.991188
64111897	rs696010	6.865e-08	2.16139	-0.980505	7.19848e-06	-0.792155	-1.06441
64112167	rs57859861	4.5498e-09	-1.31264	-0.220408	1.06018e-05	-1.43972	-0.0296987
64112437	rs697265	2.44687e-06	1.74507	3.00936	0.000328757	-0.974185	2.93907
64112764	rs696223	1.27198e-09	-1.64903	-1.15853	2.10675e-06	-1.87636	-1.20893
64112925	rs117678609	5.70375e-09	-1.70945e-10	-1.30701	1.24367e-05	-1.70945e-10	-1.30979
64113047	rs986150	2.59736e-08	1.24133	-1.03238	1.9129e-05	0.187415	-1.06665
64113170	rs151029378	1.37329e-08	-0.428334	-2.42187e-10	1.10036e-05	-1.43221	-2.42187e-10
64113396	rs140662260	7.2969e-09	-1.06068	-2.42187e-10	1.79204e-05	-0.944498	-2.42187e-10
64113571	rs152294	2.44976e-08	-1.3652	1.51564	3.37969e-05	-1.89814	1.58807
64113651	rs145910719	3.22931e-09	-1.87586	-2.42187e-10	6.89656e-06	-1.89941	-2.42187e-10
64113795	rs152295	1.01453e-09	-1.83481	-1.1989	2.50233e-06	-1.74731	-1.16591
64114580	rs78231604	1.68531e-07	2.82185	-0.742862	9.22653e-05	1.49336	-0.799129
64114732	rs161657	5.27148e-08	-1.34827	2.26503	6.83577e-05	-1.89585	2.29016
64114755	rs71298701	5.64572e-09	-1.31723	-2.42187e-10	1.4026e-05	-1.18952	-2.42187e-10
64114797	rs78263660	1.17201e-08	-0.586829	-2.42187e-10	2.79738e-05	-0.49917	-2.42187e-10
64115156	rs161658	5.03992e-08	-1.34957	2.22142	6.54975e-05	-1.89821	2.24978
64115321	rs161659	2.15319e-05	2.18014	4.74902	0.0018052	-1.03212	4.70011
64115447	rs152296	3.18557e-08	-1.40427	1.81735	4.38384e-05	-1.90006	1.85014
64115456	rs143745091	3.59115e-09	-1.76966	-2.42187e-10	8.24608e-06	-1.7207	-2.42187e-10
64115791	rs76626462	5.65701e-09	-1.31524	-2.42187e-10	1.4057e-05	-1.18732	-2.42187e-10
64115903	rs140680657	7.87021e-09	-0.985046	-2.42187e-10	8.39901e-06	-1.70232	-2.42187e-10
64116041	rs161660	5.50451e-08	-1.21845	2.17847	6.39986e-05	-1.86633	2.19476
64116068	rs11914507	8.39817e-08	-0.99112	2.37359	6.88905e-05	-1.87047	2.27255
64116376	rs161661	4.62323e-08	-1.30387	2.08942	6.06975e-05	-1.89442	2.16989
64116494	rs55796057	9.91108e-08	-0.83529	2.3834	7.2074e-05	-1.85639	2.30364
64117139	rs117738829	8.44436e-09	-1.70945e-10	-0.914633	1.89279e-05	-1.70945e-10	-0.8898
64118230	rs140038228	5.35919e-08	-1.70945e-10	0.933267	0.000107906	-1.70945e-10	0.85082
64118649	rs146291485	6.76246e-08	-1.70945e-10	1.16584	0.000199976	-1.70945e-10	1.46776
64119198	rs9873216	3.40926e-09	-1.0645	-0.757134	6.7017e-06	-1.12959	-0.798483
64119420	rs74865194	5.38032e-09	-1.36538	-2.42187e-10	1.42646e-05	-1.17266	-2.42187e-10
64120052	rs9878228	2.07983e-09	-1.79783	-0.518012	4.60017e-06	-1.78883	-0.515511
64120519	rs115070271	4.09642e-09	-1.63802	-2.42187e-10	7.78968e-06	-1.77764	-2.42187e-10
64121290	rs1835898	5.79362e-09	-1.2602	-0.0311731	1.72607e-05	-0.989008	0.00700208
64121415	rs704389	1.34692e-09	-1.60606	-1.14426	4.6899e-06	-1.15572	-1.12931
64121640	rs74466591	3.46915e-09	-1.80422	-2.42187e-10	7.84565e-05	0.532108	-2.42187e-10
64121668	rs139470497	1.28548e-08	-0.494412	-2.42187e-10	3.56902e-05	-0.255559	-2.42187e-10
64121741	rs56161921	7.84453e-09	-1.72748	0.739163	1.58439e-05	-1.89613	0.828476
64122730	rs56077180	3.49056e-09	-1.79807	-2.42187e-10	6.89819e-06	-1.89918	-2.42187e-10
64122893	rs1432584	7.46408e-09	-1.70758	0.669549	1.4866e-05	-1.89743	0.766067
64123153	rs1432585	3.50638e-09	-1.79355	-2.42187e-10	8.50337e-06	-1.68997	-2.42187e-10
64123420	rs1432586	1.46978e-09	-1.33796	-1.32506	8.63583e-06	-0.347227	-1.32729
64123421	rs1432587	1.63689e-09	-1.22754	-1.32779	9.4894e-06	-0.25347	-1.32679
64123647	rs4688433	5.43611e-09	-1.75515	0.400078	1.14724e-05	-1.88982	0.499327
64123784	rs1450982	1.549e-09	-1.69516	-0.915361	3.39573e-06	-1.71227	-0.89565
64123798	rs4688434	5.70407e-09	-1.77155	0.464604	1.22081e-05	-1.88402	0.555679
64125385	rs696011	9.73236e-09	-1.54498	0.772308	2.67183e-05	-1.37671	0.831624
64125528	rs696012	1.00248e-08	-1.51658	0.773509	2.72399e-05	-1.35258	0.826824
64125639	rs697266	8.89434e-09	-1.48079	0.618071	2.355e-05	-1.33244	0.661131
64126056	rs704390	3.17437e-09	-1.89302	-2.42187e-10	7.04697e-06	-1.87784	-2.42187e-10
64126121	rs704391	1.133e-09	-1.62212	-1.30115	4.38962e-06	-1.04267	-1.30852
64126305	rs695935	1.14119e-09	-1.64011	-1.27595	4.29021e-06	-1.09451	-1.27959
64126342	rs696013	1.19557e-09	-1.59527	-1.27423	4.80496e-06	-0.985482	-1.27531
64126596	rs697267	1.00206e-09	-1.77825	-1.26783	4.04901e-06	-1.16211	-1.26986
64127088	rs696014	2.86824e-08	0.555982	-0.247829	0.000162788	1.51169	-0.249683
64127184	rs77915341	3.37586e-09	-1.83148	-2.42187e-10	9.12807e-06	-1.61908	-2.42187e-10
64127237	rs697268	6.39128e-09	-0.566156	-0.627041	2.21175e-05	-0.105535	-0.628534
64127993	rs181752764	5.59763e-09	-1.70945e-10	-1.32579	1.22853e-05	-1.70945e-10	-1.32204
64128072	rs59638866	5.46706e-09	-1.86892	0.51953	1.37928e-05	-1.80927	0.602974
64128189	rs2887159	6.21849e-09	-1.83951	0.618911	1.45339e-05	-1.85228	0.698329
64128453	rs138313156	8.03968e-09	-0.963742	-2.42187e-10	3.3104e-05	-0.330782	-2.42187e-10
64129332	rs80135588	1.42773e-09	-1.75996	-0.932084	5.46455e-06	-1.21977	-0.912387
64130066	rs697269	7.61682e-09	-1.07492	0.0571516	1.69045e-05	-1.09822	0.0953591
64130166	rs73122897	4.16585e-09	-1.62121	-2.42187e-10	1.25579e-05	-1.30009	-2.42187e-10
64130400	rs12495039	3.55228e-09	-1.78054	-2.42187e-10	6.89061e-06	-1.90028	-2.42187e-10
64130521	rs697270	1.6771e-08	0.383995	-0.612476	4.60841e-05	0.610975	-0.610945
64130618	rs2008984	5.16198e-09	-1.40681	-2.42187e-10	2.06834e-05	-0.801105	-2.42187e-10
64131375	rs56087541	7.5167e-09	-1.69893	0.667923	1.46308e-05	-1.90028	0.752966
64131853	rs697272	5.20844e-08	1.31324	-0.408509	0.000368684	2.49812	-0.418616
64132271	rs2080665	6.51912e-09	-1.67029	0.496896	1.22863e-05	-1.89824	0.576289
64133182	rs34460293	3.7318e-09	-1.73124	-2.42187e-10	1.74488e-05	-0.971166	-2.42187e-10
64134120	rs11714038	1.72435e-09	-1.70314	-0.800137	6.24224e-06	-1.22216	-0.776939
64134140	rs73832114	3.15672e-09	-1.8986	-2.42187e-10	8.88435e-06	-1.64615	-2.42187e-10
64134331	rs139457599	1.05701e-08	-0.690106	-2.42187e-10	2.88646e-05	-0.467819	-2.42187e-10
64134485	rs12634751	1.42973e-09	-1.78061	-0.910038	3.60495e-06	-1.6578	-0.890327
64134503	rs78219896	1.06102e-08	-1.17746	0.491149	1.02012e-05	-1.88567	0.377733
64135500	rs6445392	9.86617e-10	-1.89859	-1.16301	2.15027e-06	-1.90009	-1.16476
64136104	rs75857239	3.34228e-09	-1.84148	-2.42187e-10	7.67089e-06	-1.793	-2.42187e-10
64136300	rs11716382	2.47271e-08	0.789424	-0.629656	0.000165243	1.90588	-0.628899
64136428	rs1078398	5.61458e-09	-0.0433409	-1.27942	2.31993e-05	0.601467	-1.28778
64136510	rs1078397	1.80995e-08	1.06704	-1.21929	0.00010313	2.0391	-1.23355
64136997	rs888406	6.11384e-09	-0.673877	-0.563699	1.45726e-05	-0.608362	-0.542928
64137043	rs27959	5.48205e-09	-0.405691	-0.940962	6.12508e-05	1.1796	-0.895058
64137371	rs753562	1.71123e-09	-1.56964	-0.941284	2.03784e-05	0.0650288	-0.880989
64137693	rs929701	9.62774e-10	-1.81367	-1.2724	2.03974e-06	-1.84592	-1.27169
64139094	rs80197854	6.5224e-09	-1.70945e-10	-1.17289	1.46907e-05	-1.70945e-10	-1.14322
64139195	rs143897596	5.69282e-09	-1.70945e-10	-1.30893	1.23424e-05	-1.70945e-10	-1.3174
64139652	rs78968619	5.62929e-09	-1.70945e-10	-1.32015	1.25106e-05	-1.70945e-10	-1.30386
64139759	rs11706882	5.07273e-09	-0.333781	-1.09047	6.84672e-05	1.42617	-1.03026
64140685	rs11130959	4.11923e-09	-0.594502	-1.03796	0.000441131	3.17229	-0.913387
64140767	rs12493678	3.7676e-09	-0.633097	-1.0886	0.000451249	3.25598	-0.974395
64141323	rs76157098	3.18061e-09	-1.89106	-2.42187e-10	6.9159e-06	-1.89661	-2.42187e-10
64141653	rs13072811	1.10517e-09	-1.89743	-1.0507	6.39875e-06	-1.00813	-0.966206
64142439	rs10510916	2.89896e-09	-1.09172	-0.892055	0.00222793	4.69592	-0.817528
64142859	rs17720698	3.18114e-09	-0.698065	-1.19283	0.00280588	5.26066	-1.15162
64143278	rs2111684	9.89636e-10	-1.88797	-1.17058	2.42789e-06	-1.8803	-1.06311
64143941	rs17070015	6.30664e-09	-1.20653	-2.42187e-10	2.28224e-05	-0.702693	-2.42187e-10
64144145	rs11711394	5.27869e-09	-0.375176	-1.00928	6.93669e-05	1.34591	-0.936938
64144172	rs138340144	4.55791e-09	-1.53127	-2.42187e-10	1.87457e-05	-0.899473	-2.42187e-10
64144569	rs13090987	1.34662e-09	-1.89075	-0.859782	8.1699e-06	-0.973089	-0.756891
64145165	rs62249933	1.33923e-09	-1.90002	-0.856018	8.04367e-06	-0.991013	-0.754539
64145493	rs11720610	1.24825e-09	-1.89897	-0.927419	7.28208e-06	-1.01209	-0.832928
64145510	rs76720468	6.42137e-09	-1.1885	-2.42187e-10	0.00249759	3.99265	-2.42187e-10
64145759	rs2306380	1.26527e-09	-1.89826	-0.914588	7.26037e-06	-1.02708	-0.820928
64145913	rs26942	9.466e-10	-1.77565	-1.32736	1.0959e-05	-0.114945	-1.32133
64146058	rs2306381	5.01548e-09	-0.415148	-1.02045	7.36314e-05	1.42598	-0.957348
64146322	rs17664202	1.19817e-09	-1.87946	-0.987876	6.50925e-06	-1.0518	-0.905414
64146916	rs62249934	5.52529e-09	-0.260011	-1.07879	8.28503e-05	1.61007	-1.02347
64147086	rs11707013	1.15063e-09	-1.89001	-1.01781	8.56185e-06	-0.743828	-0.939292
64147801	rs59443691	4.17091e-09	-0.503606	-1.11639	5.79442e-05	1.29293	-1.06389
64147822	rs181340267	8.39691e-09	-0.920267	-2.42187e-10	1.61097e-05	-1.05102	-2.42187e-10
64148072	rs17720836	8.62671e-09	-0.893268	-2.42187e-10	0.00521457	4.72878	-2.42187e-10
64148140	rs17664266	1.2413e-09	-1.90058	-0.931388	7.44448e-06	-0.978532	-0.844432
64148205	rs141471666	1.15902e-08	-1.70945e-10	-0.597975	2.40027e-05	-1.70945e-10	-0.652271
64148288	rs17664296	1.32371e-09	-1.89865	-0.869038	8.91832e-06	-0.866505	-0.775824
64149126	rs39709	1.19089e-09	-1.89468	-0.978746	7.31441e-06	-0.95128	-0.88931
64149167	rs27387	1.14597e-09	-1.83561	-1.07627	2.31136e-06	-1.89863	-1.09397
64149210	rs13088453	1.36484e-09	-1.83818	-0.898917	6.11439e-06	-1.21899	-0.800805
64149581	rs66539522	8.66257e-09	-0.88912	-2.42187e-10	0.00882175	5.25454	-2.42187e-10
64149689	rs17720962	8.66257e-09	-0.88912	-2.42187e-10	0.00882175	5.25454	-2.42187e-10
64150032	rs73124846	8.45152e-09	-0.913786	-2.42187e-10	0.00742279	5.08187	-2.42187e-10
64150040	rs697274	1.19886e-09	-1.68365	-1.18311	2.14145e-06	-1.87103	-1.19793
64150206	rs184452	1.9347e-09	-1.86096	-0.527219	8.55856e-06	-1.2601	-0.423407
64150737	rs17720984	8.66257e-09	-0.88912	-2.42187e-10	0.00882175	5.25454	-2.42187e-10
64151757	rs3755828	2.34126e-08	1.08796	-0.982819	0.000504149	3.30458	-0.912146
64151790	rs67740314	9.29429e-09	0.189487	-1.00822	0.000158791	2.17266	-0.935506
64152353	rs73124853	7.71421e-09	-0.104398	-0.90067	0.026008	7.13636	-0.800635
64152467	rs67544611	9.17935e-09	0.0204909	-0.851666	0.0382553	7.46795	-0.746346
64152506	rs116649731	5.83592e-09	-1.2841	-2.42187e-10	7.9161e-06	-1.76154	-2.42187e-10
64152601	rs17664549	5.02354e-09	-0.565973	-0.868023	0.0137648	6.46387	-0.764436
64152820	rs74597957	2.11561e-09	-1.10134	-1.19745	0.0023724	5.09555	-1.15433
64153443	rs62249936	6.84477e-09	-1.12465	-2.42187e-10	2.28382e-05	-0.702003	-2.42187e-10
64153627	rs148182213	3.92949e-09	-1.67962	-2.42187e-10	1.22379e-05	-1.3259	-2.42187e-10
64153709	rs17070038	7.28119e-09	-0.115471	-0.947366	0.000144528	2.02128	-0.878246
64154095	rs26933	8.69694e-10	-1.89142	-1.29632	1.90127e-06	-1.88386	-1.30406
64154268	rs39687	1.02e-09	-1.75182	-1.27651	1.23904e-05	-0.0685834	-1.24493
64154477	rs62249937	1.42944e-09	-1.9	-0.79084	8.49923e-06	-0.999689	-0.690772
64154710	rs13080962	2.19509e-09	-1.8253	-0.436606	5.65587e-06	-1.88732	-0.210424
64154998	rs26934	5.40089e-09	-1.36157	-2.42187e-10	2.2153e-05	-0.732466	-2.42187e-10
64155620	rs140059336	4.83367e-09	-1.47253	-2.42187e-10	2.0504e-05	-0.809816	-2.42187e-10
64156160	rs73124864	2.19724e-08	0.0416563	-2.42187e-10	0.0685894	7.30546	-2.42187e-10
64156862	rs62249938	8.05275e-09	0.0310775	-0.993195	0.000154422	2.13949	-0.930232
64157031	rs167787	1.42084e-09	-1.8938	-0.803088	3.81168e-06	-1.87341	-0.618953
64157235	rs7637364	2.26102e-09	-1.60622	-0.626094	4.71385e-06	-1.86157	-0.418366
64157720	rs11714978	1.00847e-08	0.194567	-0.931679	0.000221633	2.42562	-0.855033
64158138	rs11130960	5.65634e-09	-1.70945e-10	-1.31535	1.22854e-05	-1.70945e-10	-1.32202
64158181	rs10866068	1.04779e-08	0.24403	-0.942894	0.000235707	2.49657	-0.864415
64159033	rs56244367	2.45302e-08	0.151775	-2.42187e-10	0.135697	7.98774	-2.42187e-10
64159101	rs62249939	4.90857e-09	-0.49855	-0.9586	8.38224e-05	1.48294	-0.884673
64159373	rs12494111	6.76313e-09	-1.70945e-10	-1.13665	1.50532e-05	-1.70945e-10	-1.11885
64159938	rs77024339	6.2254e-09	-1.70945e-10	-1.21949	1.36795e-05	-1.70945e-10	-1.21454
64160053	rs153740	1.01663e-09	-1.717	-1.31464	1.27818e-05	0.0168375	-1.29925
64160129	rs153739	1.05331e-09	-1.86273	-1.13346	2.41012e-06	-1.79976	-1.151
64160962	rs149105	1.38459e-09	-1.42866	-1.29406	2.13708e-05	0.492612	-1.26102
64160996	rs17721368	3.28502e-09	-0.76791	-1.09085	0.00828916	6.20964	-1.01737
64161238	rs153738	9.16601e-10	-1.81422	-1.32099	8.86914e-06	-0.340424	-1.30743
64161259	rs153737	1.47092e-09	-1.39479	-1.26745	2.3964e-05	0.568158	-1.22204
64161361	rs10510913	3.29233e-09	-0.697848	-1.15869	0.0091226	6.38391	-1.09583
64161524	rs138807103	6.01439e-09	-1.25398	-2.42187e-10	6.90936e-06	-1.89756	-2.42187e-10
64161586	rs17664984	2.95871e-09	-0.810486	-1.15289	0.00581236	5.92636	-1.08905
64161997	rs150845061	3.15046e-09	-1.90058	-2.42187e-10	8.311e-06	-1.71286	-2.42187e-10
64162407	rs17721463	3.24631e-09	-0.679702	-1.19091	0.00873777	6.37882	-1.13385
64162432	rs35422561	8.22167e-09	0.11211	-1.05347	0.000179035	2.3554	-0.99825
64162444	rs153736	1.05728e-09	-1.85093	-1.1415	2.39471e-06	-1.79881	-1.15836
64162544	rs153735	9.8395e-10	-1.89137	-1.17294	2.17821e-06	-1.86365	-1.18828
64163303	rs57922906	1.86394e-08	-0.122853	-2.42187e-10	0.0648143	7.24885	-2.42187e-10
64164066	rs6778973	6.20479e-09	-1.66436	0.441546	1.04557e-05	-1.88968	0.40639
64164380	rs830018	7.04546e-09	-1.09575	-2.42187e-10	1.93141e-05	-0.869602	-2.42187e-10
64164583	rs62249941	3.48974e-09	-0.721471	-1.07683	5.65686e-05	1.22159	-1.01658
64165411	rs141938223	6.48845e-09	-1.70945e-10	-1.17811	1.46806e-05	-1.70945e-10	-1.14391
64165549	rs10510912	5.03136e-09	-0.490683	-0.941757	8.3254e-05	1.45676	-0.865299
64165625	rs13068250	1.42023e-09	-1.89249	-0.80483	1.51606e-05	-0.414824	-0.696915
64165690	rs695936	1.00144e-09	-1.72771	-1.31898	1.26877e-05	0.0156539	-1.30546
64165770	rs17665101	1.44544e-08	-0.377129	-2.42187e-10	0.0522886	7.0341	-2.42187e-10
64166027	rs697276	2.17569e-09	-0.948215	-1.32257	3.2326e-05	0.954138	-1.3087
64166498	rs9713970	2.70063e-08	0.247937	-2.42187e-10	0.0994472	7.67695	-2.42187e-10
64166522	rs6801452	1.30866e-08	-0.476542	-2.42187e-10	0.0387988	6.73571	-2.42187e-10
64166741	rs697277	2.36632e-09	-1.36594	-0.820859	0.00110451	3.93731	-0.760588
64167252	rs696224	1.19298e-09	-1.89282	-0.978858	2.78214e-06	-1.83063	-0.976593
64168033	rs571003123	1.03385e-08	-1.70945e-10	-0.712257	2.32724e-05	-1.70945e-10	-0.68317
64168262	rs704394	1.36907e-09	-1.71754	-1.01646	2.95957e-06	-1.90057	-0.844823
64168301	rs73124899	2.36037e-09	-0.952825	-1.23649	0.00475613	5.8257	-1.18895
64168538	rs73124901	2.18121e-09	-1.05504	-1.21321	0.00363482	5.52845	-1.16057
64168654	rs697278	1.07604e-09	-1.7919	-1.18294	2.44761e-06	-1.74997	-1.18536
64169334	rs696225	9.75572e-10	-1.75491	-1.31795	1.13187e-05	-0.0776249	-1.32636
64169371	rs696226	2.44087e-08	0.146808	-2.42187e-10	0.000136788	1.088	-2.42187e-10
64170290	rs55723062	5.56859e-09	-0.0521739	-1.27882	0.0218052	7.40082	-1.24136
64170754	rs17665251	5.5624e-09	-0.0521739	-1.27993	0.0217731	7.40082	-1.24283
64171159	rs73832119	7.67377e-09	-1.40744	0.397115	9.9787e-06	-1.88915	0.359171
64171319	rs73832120	7.74175e-09	-1.49782	0.496316	1.06906e-05	-1.89904	0.437965
64171754	rs11917643	3.49223e-09	-0.488162	-1.30943	0.0099358	6.65779	-1.28433
64171780	rs55998228	1.01496e-08	-0.730693	-2.42187e-10	1.98243e-05	-0.843526	-2.42187e-10
64171801	rs11925461	3.38633e-09	-0.524881	-1.3035	0.00906336	6.55704	-1.27548
64171869	rs11925484	3.28337e-09	-0.545327	-1.31393	0.00943843	6.61349	-1.29138
64171897	rs11716989	5.25666e-09	-0.548314	-0.840322	8.05151e-05	1.32273	-0.764726
64171993	rs153717	1.25448e-09	-1.49538	-1.32603	1.57351e-05	0.252697	-1.32724
64172392	rs153718	1.47867e-09	-1.3355	-1.32149	2.24592e-05	0.609414	-1.32815
64172403	rs153719	1.44265e-09	-1.35834	-1.32331	2.13985e-05	0.561009	-1.32813
64172515	rs62251771	5.47693e-09	-0.4809	-0.866686	8.70671e-05	1.42637	-0.790127
64172690	rs732693	9.471e-10	-1.78889	-1.3136	9.98199e-06	-0.205295	-1.32436
64172692	rs732694	1.69331e-09	-1.26966	-1.25179	0.000960596	4.26641	-1.22929
64172813	rs72040	1.86835e-09	-1.18252	-1.24056	0.00144487	4.66525	-1.21991
64172882	rs732696	2.76773e-09	-0.745764	-1.28434	0.00691421	6.26084	-1.24994
64173028	rs17070094	2.91372e-09	-0.697646	-1.28106	0.00710645	6.2839	-1.24558
64173096	rs153721	9.69247e-10	-1.75653	-1.32284	1.14006e-05	-0.0852017	-1.31157
64173901	rs1035275	1.66952e-09	-1.88336	-0.652242	4.68364e-06	-1.8824	-0.40396
64173944	rs161664	1.39174e-09	-1.47179	-1.24578	0.000577959	3.75154	-1.22247
64174057	rs161665	1.42993e-09	-1.45878	-1.23173	0.000542619	3.6728	-1.20683
64174577	rs103323	1.5354e-09	-1.41174	-1.2076	0.000730357	3.94302	-1.17993
64174993	rs114135545	3.23029e-09	-1.87556	-2.42187e-10	7.04212e-06	-1.87853	-2.42187e-10
64175056	rs56022697	1.35517e-08	-0.441618	-2.42187e-10	0.0390568	6.74233	-2.42187e-10
64175551	rs153723	1.16476e-09	-1.56781	-1.3278	9.90272e-06	-0.210926	-1.3267
64175611	rs11720617	1.47347e-08	-0.357928	-2.42187e-10	4.8091e-05	0.0426575	-2.42187e-10
64175631	rs153724	1.01213e-09	-1.70796	-1.32812	9.41277e-06	-0.262428	-1.32594
64176107	rs11914401	8.72147e-10	-1.88829	-1.29664	4.25237e-06	-1.11393	-1.26903
64176109	rs73126829	1.67099e-09	-1.57941	-0.955298	0.000405243	3.05743	-0.88338
64176421	rs153725	9.9926e-10	-1.73842	-1.31045	1.19134e-05	-0.0318121	-1.32096
64176509	rs153726	9.95691e-10	-1.73389	-1.31856	1.20412e-05	-0.0164892	-1.32562
64176858	rs78364956	3.21838e-09	-1.87925	-2.42187e-10	7.01781e-06	-1.88199	-2.42187e-10
64177029	rs161666	9.99867e-10	-1.7573	-1.29096	1.06453e-05	-0.157486	-1.30783
64177045	rs76712134	9.77795e-09	-0.768001	-2.42187e-10	3.79763e-05	-0.193473	-2.42187e-10
64177274	rs62251772	6.83387e-09	-0.44651	-0.67973	0.000103323	1.39656	-0.589138
64177279	rs141692134	3.67371e-09	-1.74693	-2.42187e-10	7.1857e-06	-1.85834	-2.42187e-10
64177660	rs153728	1.09191e-09	-1.69345	-1.26675	1.3829e-05	0.0853846	-1.28905
64177846	rs11712216	6.81926e-09	-0.546993	-0.581388	8.60401e-05	1.1044	-0.480027
64177928	rs2160827	2.00799e-09	-1.47714	-0.873858	3.74864e-06	-1.82227	-0.686776
64178383	rs153729	1.0178e-09	-1.74761	-1.28288	1.13489e-05	-0.100083	-1.30123
64178664	rs185295	3.90322e-09	-0.578254	-1.10808	0.00064794	3.64449	-1.00113
64178710	rs697279	3.84676e-09	-0.582905	-1.118	0.000556706	3.50467	-1.01307
64178928	rs697280	9.60053e-10	-1.80267	-1.28623	9.04359e-06	-0.324683	-1.3037
64179289	rs146209333	3.30588e-09	-1.85243	-2.42187e-10	7.37049e-06	-1.83295	-2.42187e-10
64179539	rs697281	3.03041e-09	-0.871712	-1.06772	0.000439838	3.20695	-0.950982
64179908	rs62251773	3.26539e-09	-1.86475	-2.42187e-10	7.06709e-06	-1.87499	-2.42187e-10
64179941	rs7614007	2.47869e-09	-1.31285	-0.827547	4.42384e-06	-1.72519	-0.618242
64180420	rs1432579	8.37484e-09	-0.22187	-0.701029	0.000128401	1.62833	-0.603601
64180984	rs696227	1.09356e-09	-1.67702	-1.28167	1.43437e-05	0.132102	-1.29923
64181222	rs11715654	7.64896e-09	-0.226956	-0.786605	0.00011933	1.64493	-0.69348
64181608	rs73832124	1.42792e-08	-1.6651	1.27577	2.18871e-05	-1.89129	1.14675
64181833	rs72882348	1.79999e-08	-1.55146	1.39369	2.43285e-05	-1.90053	1.26174
64181962	rs57288803	2.07466e-08	-1.46021	1.44446	2.55817e-05	-1.89983	1.31127
64182098	rs55895332	2.41023e-09	-0.876362	-1.29205	0.00507253	5.96152	-1.26037
64182827	rs57476258	1.9943e-09	-1.04626	-1.31158	2.41893e-05	0.680402	-1.32493
64182957	rs11706369	2.07829e-08	-0.0140027	-2.42187e-10	7.84073e-05	0.531481	-2.42187e-10
64183112	rs9829695	1.90416e-09	-1.10495	-1.29913	3.17903e-05	0.947588	-1.31886
64183120	rs62251775	1.31476e-09	-1.64956	-1.12493	2.69588e-06	-1.84801	-0.990704
64183364	rs112783128	3.42937e-09	-1.81576	-2.42187e-10	8.46149e-06	-1.69491	-2.42187e-10
64183470	rs60043233	1.8969e-08	-1.52669	1.42136	2.6104e-05	-1.88772	1.31938
64183626	rs61238591	1.61667e-08	-1.56912	1.30394	2.31053e-05	-1.89455	1.20418
64183683	rs829520	1.40066e-09	-1.49514	-1.21604	1.42988e-05	0.019431	-1.18969
64183745	rs829519	1.86135e-09	-1.25896	-1.16787	0.000635364	3.76473	-1.14096
64184136	rs696015	9.51427e-10	-1.82823	-1.26969	2.28828e-06	-1.73781	-1.26483
64184343	rs696016	1.49261e-09	-1.47967	-1.16793	1.58014e-05	0.062181	-1.13252
64184397	rs696017	1.48643e-09	-1.46629	-1.18547	1.59318e-05	0.0909683	-1.15309
64184676	rs695937	3.1469e-09	-0.671013	-1.2307	0.000545952	3.6276	-1.1555
64184685	rs112046271	4.06254e-09	-1.64632	-2.42187e-10	1.1317e-05	-1.40413	-2.42187e-10
64184956	rs696018	2.38644e-09	-0.932034	-1.24629	0.000290776	3.0186	-1.17648
64185126	rs696019	2.91686e-09	-0.753715	-1.22391	0.000447117	3.41806	-1.14567
64185200	rs80039009	7.09792e-09	-1.70945e-10	-1.08833	1.58163e-05	-1.70945e-10	-1.06939
64185582	rs79749208	1.31997e-08	-1.70945e-10	-0.46794	3.19208e-05	-1.70945e-10	-0.367179
64185767	rs57305178	2.04964e-08	-1.46937	1.44148	2.63162e-05	-1.87459	1.31434
64185816	rs79655814	1.04622e-08	-1.70945e-10	-0.700366	2.48678e-05	-1.70945e-10	-0.616863
64185852	rs13099983	3.46557e-09	-0.70077	-1.10448	0.000529531	3.42191	-0.98035
64186304	rs28844663	2.76311e-08	-1.10771	1.37852	2.5706e-05	-1.81522	1.23151
64186494	rs142327191	3.65422e-09	-1.75225	-2.42187e-10	9.95272e-06	-1.53259	-2.42187e-10
64187774	rs830397	9.47587e-10	-1.78502	-1.31695	9.701e-06	-0.232063	-1.32615
64187997	rs35498882	2.53521e-09	-1.3105	-0.807351	4.78797e-06	-1.66348	-0.600854
64188124	rs829525	9.93813e-10	-1.75301	-1.30133	1.03778e-05	-0.172802	-1.31797
64189069	rs696020	8.59463e-09	0.167762	-1.06476	0.00268069	5.00353	-0.940134
64189443	rs697282	1.7044e-09	-1.54971	-0.965211	1.80363e-05	-0.0235917	-0.914457
64189522	rs697283	1.76325e-09	-1.54352	-0.937458	1.88486e-05	-0.00931283	-0.884685
64189672	rs829524	1.05841e-09	-1.6656	-1.32576	2.0671e-06	-1.77702	-1.32727
64189888	rs77672856	3.56683e-09	-1.77645	-2.42187e-10	0.000180166	1.36344	-2.42187e-10
64190051	rs1679335	1.3877e-09	-1.53554	-1.18494	1.4563e-05	-2.59462e-05	-1.15192
64190052	rs1676390	1.32539e-09	-1.58433	-1.18209	1.30407e-05	-0.113594	-1.14876
64190497	rs58962325	1.72668e-08	-1.58729	1.38794	2.39223e-05	-1.90046	1.24483
64190802	rs62251779	9.60016e-09	-0.307444	-0.478908	0.000124958	1.37278	-0.375239
64190839	rs829523	1.18991e-09	-1.7977	-1.07655	2.98964e-06	-1.67304	-1.06225
64190973	rs9881734	9.88154e-09	-0.279051	-0.478412	0.000129789	1.41343	-0.377956
64190986	rs9826382	1.03375e-08	-0.26333	-0.449022	0.000137376	1.43588	-0.343596
64191305	rs74356954	3.53031e-09	-1.78675	-2.42187e-10	0.000170746	1.30974	-2.42187e-10
64191384	rs9827008	1.09369e-08	-0.200607	-0.455386	0.000142892	1.48199	-0.350332
64191981	rs695938	2.78338e-09	-1.70466	-0.319808	6.54635e-06	-1.53757	-0.413957
64193651	rs73126850	2.15547e-09	-1.36795	-0.912175	3.96687e-06	-1.73115	-0.721313
64194487	rs80033538	9.16343e-09	-0.832911	-2.42187e-10	0.0136105	5.68816	-2.42187e-10
64194547	rs10510915	1.8889e-09	-1.74785	-0.664289	5.63203e-06	-1.54188	-0.560083
64194839	rs12494884	5.58443e-09	-1.70945e-10	-1.32815	1.22101e-05	-1.70945e-10	-1.32817
64195019	rs697284	1.56097e-09	-1.50908	-1.09375	1.77084e-05	0.0969849	-1.05338
64195045	rs56086748	4.27041e-09	-0.781912	-0.814509	5.76691e-06	-1.47814	-0.600157
64195097	rs696228	1.52911e-09	-1.52836	-1.09509	1.69206e-05	0.0531385	-1.05504
64195378	rs696229	1.59822e-09	-1.47861	-1.10063	1.87833e-05	0.165098	-1.06257
64195527	rs148274054	2.47824e-08	-1.70945e-10	0.162003	5.66008e-05	-1.70945e-10	0.205586
64195550	rs1960454	2.30868e-09	-1.49886	-0.712601	4.71992e-06	-1.79747	-0.481174
64195852	rs553699123	8.61671e-09	-1.70945e-10	-0.894428	1.97402e-05	-1.70945e-10	-0.84778
64196467	rs9853772	1.21526e-08	0.114134	-0.664723	0.00017507	1.91193	-0.577179
64197051	rs704395	2.38603e-09	-1.64828	-0.530223	5.26495e-06	-1.55249	-0.616877
64197600	rs888404	1.98894e-09	-1.45381	-0.906717	3.96415e-06	-1.73532	-0.717828
64197635	rs115203642	3.4106e-09	-1.82124	-2.42187e-10	0.000134273	1.06944	-2.42187e-10
64198502	rs704396	1.102e-09	-1.7085	-1.2425	1.06511e-05	-0.247158	-1.21762
64198650	rs79597277	1.08269e-08	-1.70945e-10	-0.666102	2.64409e-05	-1.70945e-10	-0.555523
64198788	rs829522	1.32167e-09	-1.55071	-1.21852	1.51464e-05	0.0799382	-1.19261
64199259	rs17665856	6.50358e-09	-1.17578	-2.42187e-10	0.00521922	4.72967	-2.42187e-10
64199364	rs7610343	1.91909e-09	-1.43192	-0.964365	3.56854e-06	-1.76848	-0.789799
64199644	rs67905110	1.27295e-09	-1.64143	-1.16537	1.36995e-05	-0.0736561	-1.13942
64200158	rs142783558	3.28805e-09	-1.85784	-2.42187e-10	6.99258e-06	-1.88559	-2.42187e-10
64200613	rs117333894	5.6037e-09	-1.70945e-10	-1.3247	1.22774e-05	-1.70945e-10	-1.32268
64200864	rs2008299	2.6714e-09	-1.04419	-1.02134	3.9781e-06	-1.59094	-0.85869
64200968	rs77927375	5.82502e-09	-1.28597	-2.42187e-10	0.00465565	4.6154	-2.42187e-10
64201476	rs4994608	1.40473e-08	0.582746	-0.988445	0.00410856	5.31796	-0.827568
64201702	rs888405	1.31257e-09	-1.46502	-1.31113	1.46198e-05	0.175793	-1.32386
64201802	rs75193256	3.15866e-09	-1.89798	-2.42187e-10	8.05164e-06	-1.74456	-2.42187e-10
64202105	rs144126997	4.54242e-09	-1.53467	-2.42187e-10	7.9376e-06	-1.75883	-2.42187e-10
64202247	rs62251781	4.80201e-09	-1.4791	-2.42187e-10	1.47096e-05	-1.14193	-2.42187e-10
64202681	rs696230	9.30359e-09	-0.817731	-2.42187e-10	2.62448e-05	-0.56297	-2.42187e-10
64202690	rs696022	1.82052e-09	-1.13053	-1.31848	1.89472e-06	-1.89684	-1.29452
64202707	rs696023	1.5716e-09	-1.27319	-1.32285	1.90629e-06	-1.88204	-1.30323
64202817	rs696024	1.43393e-09	-1.67313	-1.01459	1.3933e-05	-0.220673	-0.975503
64203489	rs696026	1.39875e-09	-1.5882	-1.12435	3.35043e-06	-1.51615	-1.1052
64203629	rs7638963	3.81751e-09	-0.821866	-0.886668	5.4217e-06	-1.44589	-0.694138
64203768	rs115732446	3.45325e-09	-1.80881	-2.42187e-10	0.000144545	1.14315	-2.42187e-10
64203811	rs67388649	1.15029e-08	0.0671199	-0.672655	0.000191851	2.0134	-0.587115
64203826	rs696027	2.01863e-09	-1.75566	-0.590052	0.000110643	1.56224	-0.686366
64203896	rs73126868	3.62667e-09	-1.75982	-2.42187e-10	1.02294e-05	-1.50517	-2.42187e-10
64204198	rs844190	1.32367e-09	-1.65947	-1.10826	1.30641e-05	-0.183896	-1.07667
64204308	rs866679	1.23041e-09	-1.64869	-1.1921	1.23112e-05	-0.15533	-1.1646
64204359	rs17722440	7.08326e-09	-1.0904	-2.42187e-10	0.00738685	5.07702	-2.42187e-10
64204700	rs697285	1.35681e-09	-1.59279	-1.15021	0.000194293	2.56829	-1.12936
64205041	rs34283945	4.39468e-09	-1.56774	-2.42187e-10	2.44279e-05	-0.634709	-2.42187e-10
64205099	rs697286	1.28213e-09	-1.49642	-1.30319	2.04197e-06	-1.84851	-1.26801
64205332	rs17666009	7.10114e-09	-1.08788	-2.42187e-10	0.00426055	4.52672	-2.42187e-10
64205417	rs6801093	5.37613e-09	-1.36616	-2.42187e-10	6.90205e-06	-1.89862	-2.42187e-10
64205651	rs704397	1.22645e-09	-1.62751	-1.2165	1.26635e-05	-0.100283	-1.19143
64205735	rs9877584	8.68539e-09	-0.200927	-0.685562	0.000123568	1.58781	-0.601458
64206296	rs696231	2.16557e-09	-1.01085	-1.26459	3.55139e-05	0.983489	-1.244
64206494	rs11708249	7.14421e-09	-0.541599	-0.54023	9.1333e-05	1.1263	-0.442223
64206527	rs11924614	4.70488e-09	-0.295258	-1.20427	0.000284106	2.91846	-1.09955
64206604	rs696232	5.66588e-09	-0.0712571	-1.24241	9.98565e-05	1.95888	-1.18558
64207390	rs696233	1.61387e-09	-1.85773	-0.711767	3.33242e-05	0.47347	-0.797624
64207556	rs696234	1.33786e-09	-1.70114	-1.05592	3.17012e-06	-1.64282	-1.03384
64207707	rs76053104	1.32483e-08	-1.70945e-10	-0.464263	2.68272e-05	-1.70945e-10	-0.541021
64208297	rs696235	1.15742e-09	-1.76719	-1.13476	7.07001e-05	1.5434	-1.11538
64208418	rs17666116	8.51486e-09	-0.906319	-2.42187e-10	0.0046997	4.62482	-2.42187e-10
64209068	rs34392185	2.03768e-09	-1.76665	-0.569663	6.14576e-06	-1.54959	-0.465088
64209218	rs696236	1.14382e-09	-1.90043	-1.01333	2.39458e-06	-1.88531	-1.07192
64209249	rs144880979	3.55738e-09	-1.77911	-2.42187e-10	6.89106e-06	-1.90021	-2.42187e-10
64209536	rs75941056	9.15071e-10	-1.81365	-1.32324	2.10684e-06	-1.76755	-1.3177
64209677	rs704398	1.28773e-09	-1.52	-1.27525	1.57739e-05	0.185488	-1.25757
64210613	rs150393747	3.30332e-09	-1.8532	-2.42187e-10	6.97474e-06	-1.88814	-2.42187e-10
64210797	rs142388795	3.16433e-09	-1.89619	-2.42187e-10	7.38158e-06	-1.83145	-2.42187e-10
64211102	rs697287	1.26154e-09	-1.55855	-1.25725	1.61831e-05	0.191149	-1.23762
64211605	rs697288	1.49765e-09	-1.53266	-1.11157	1.93847e-05	0.198401	-1.06435
64211955	rs697290	1.48007e-09	-1.51364	-1.1424	1.9668e-05	0.243496	-1.09494
64211994	rs76608464	3.7039e-09	-1.73874	-2.42187e-10	7.16682e-06	-1.86097	-2.42187e-10
64212196	rs697291	3.47077e-09	-1.86402	0.0602604	7.13322e-06	-1.84423	-0.021439
64212532	rs888407	2.00831e-09	-1.11636	-1.23448	2.90765e-05	0.811327	-1.27183
64212559	rs697292	1.68861e-09	-1.4859	-1.03832	2.45191e-05	0.347053	-0.978038
64212706	rs17666399	2.32062e-09	-1.04749	-1.15881	0.00252837	5.18928	-1.18439
64213414	rs1564115	1.44203e-09	-1.389	-1.29308	1.37433e-05	0.105065	-1.31495
64213501	rs696237	1.5889e-09	-1.53521	-1.04988	2.15014e-05	0.230199	-0.99252
64214457	rs55851928	1.0683e-08	-0.679479	-2.42187e-10	0.000172366	1.31918	-2.42187e-10
64215114	rs704399	1.31035e-09	-1.57403	-1.2038	3.13177e-06	-1.50046	-1.18838
64215255	rs1963348	1.96075e-09	-1.35856	-1.01624	2.99585e-06	-1.88338	-0.849827
64215913	rs697293	1.3614e-09	-1.69305	-1.04656	1.30873e-05	-0.265481	-0.993313
64216841	rs869365	5.72109e-08	1.2499	-0.25129	0.00158537	3.6905	-0.152365
64216991	rs869364	1.9496e-09	-1.13223	-1.24828	2.45582e-05	0.652077	-1.28147
64217284	rs697294	1.00949e-08	-1.41286	0.676757	2.27903e-05	-1.28931	0.58521
64217374	rs1381812	2.01033e-09	-1.12729	-1.22255	2.55058e-05	0.669642	-1.26117
64217496	rs697295	1.17324e-08	-1.10546	0.519687	2.7625e-05	-0.943559	0.431843
64218287	rs62247387	5.60372e-09	-1.3247	-2.42187e-10	1.64295e-05	-1.03136	-2.42187e-10
64218317	rs73832130	1.06218e-08	-1.88828	1.20306	1.98494e-05	-1.88555	1.04329
64218493	rs114659631	3.46617e-09	-1.80508	-2.42187e-10	7.29821e-06	-1.84281	-2.42187e-10
64220915	rs59404136	8.73149e-09	-1.8967	1.01551	1.67388e-05	-1.86079	0.848084
64221345	rs62247388	4.53262e-08	1.14843	-0.382679	0.0007017	3.01292	-0.289851
64221769	rs79818162	1.49642e-08	-1.70945e-10	-0.342469	3.38369e-05	-1.70945e-10	-0.308886
64222216	rs704400	1.52894e-09	-1.64225	-0.981309	1.54519e-05	-0.175186	-0.917521
64222479	rs704401	1.60798e-09	-1.25056	-1.3226	3.8847e-06	-1.15369	-1.3197
64222735	rs697296	1.87898e-09	-1.10123	-1.31617	1.88334e-06	-1.90025	-1.29714
64224088	rs7624789	4.80413e-09	-0.442324	-1.03633	5.47764e-06	-1.24469	-0.885076
64224809	rs221993	1.3695e-09	-1.40938	-1.32431	3.37821e-06	-1.29125	-1.32185
64224839	rs221992	1.37865e-09	-1.40093	-1.32609	3.31823e-06	-1.3068	-1.3242
64225331	rs75343615	5.34955e-09	-1.78767	0.41655	1.38312e-05	-1.70195	0.498438
64225376	rs7641821	4.47179e-08	1.81576	-1.06352	0.0207152	7.03174	-0.923558
64225898	rs221991	9.96076e-09	-1.89403	1.14455	1.94191e-05	-1.89966	1.03548
64225904	rs13085954	1.13767e-08	-0.0927398	-0.523828	0.000189001	1.84986	-0.438546
64226281	rs6801029	7.13974e-09	0.0685527	-1.15101	0.000554502	3.52512	-1.03748
64226290	rs6788305	7.91061e-09	0.17385	-1.15378	0.000646331	3.68361	-1.04273
64226692	rs6788767	1.58516e-09	-1.53129	-1.05615	2.7845e-06	-1.90017	-0.906198
64227652	rs222338	1.40231e-09	-1.38485	-1.32516	3.59781e-06	-1.22716	-1.32295
64227692	rs6804747	1.48995e-08	0.583427	-0.930232	0.00261664	4.79919	-0.759984
64227748	rs3911777	1.59442e-08	0.156351	-0.435385	0.000240683	2.00022	-0.347174
64228584	rs222337	1.46951e-09	-1.60261	-1.06059	1.54838e-05	-0.0847195	-1.00592
64229821	rs4688436	6.31412e-08	1.96686	-0.869621	0.0265496	7.03491	-0.678581
64229838	rs696238	1.49025e-09	-1.62496	-1.02423	1.51728e-05	-0.140534	-0.970398
64230412	rs62247389	5.03068e-09	-1.43258	-2.42187e-10	1.59378e-05	-1.06174	-2.42187e-10
64230433	rs3911778	1.78452e-09	-1.45206	-1.01693	2.9779e-06	-1.88884	-0.850379
64230889	rs78043303	4.28736e-09	-1.59246	-2.42187e-10	9.33102e-06	-1.59709	-2.42187e-10
64230930	rs79091550	5.63626e-09	-1.70945e-10	-1.31891	1.23008e-05	-1.70945e-10	-1.32078
64231444	rs6769640	5.74219e-09	-0.261692	-1.0386	0.000268512	2.64414	-0.881678
64231735	rs74372054	4.63647e-09	-1.77785	0.263673	8.47198e-06	-1.81231	0.118636
64231789	rs144199848	1.51276e-09	-1.32056	-1.31364	3.27422e-06	-1.33521	-1.30915
64232104	rs222336	1.53238e-09	-1.5834	-1.03791	1.69961e-05	-0.0163574	-0.981093
64232483	rs11715732	1.46453e-09	-1.4233	-1.2433	8.00369e-06	-0.469299	-1.28123
64232901	rs186417	2.76255e-09	-1.00476	-1.02722	4.78269e-05	1.00897	-0.971817
64233064	rs170291	2.52635e-09	-1.08094	-1.04041	4.10287e-05	0.870306	-0.986471
64233503	rs221990	2.76838e-09	-0.976617	-1.05325	4.23976e-05	0.915848	-0.999192
64234251	rs221989	1.40804e-09	-1.6626	-1.04333	3.40674e-06	-1.58446	-1.02022
64234307	rs221988	6.78466e-09	-1.58462	0.45115	0.000962466	2.70634	0.332717
64234849	rs4688437	1.08463e-09	-1.83755	-1.12935	1.0322e-05	-0.307705	-1.18845
64235427	rs13066611	2.7013e-08	0.221547	0.0266387	0.000554021	2.33901	0.147754
64235507	rs114864490	3.26183e-09	-1.86584	-2.42187e-10	7.15681e-06	-1.86237	-2.42187e-10
64235683	rs35631154	1.76987e-09	-1.15205	-1.32518	0.00134184	4.69873	-1.32737
64235932	rs56172009	1.38205e-09	-1.43288	-1.29169	1.87659e-06	-1.89725	-1.30373
64236768	rs150831	5.94168e-09	-1.76945	0.503306	1.15148e-05	-1.76886	0.382052
64237716	rs72884331	1.65854e-09	-1.29302	-1.24918	0.00102864	4.33925	-1.23369
64238322	rs3846223	2.26815e-08	0.380955	-0.307539	0.000454877	2.49546	-0.205872
64238451	rs55671636	2.14008e-09	-1.27485	-1.01244	0.00143898	4.42343	-0.982173
64239088	rs34481133	6.47395e-09	-0.402201	-0.778144	7.27799e-06	-1.27989	-0.565688
64239538	rs704402	2.18572e-09	-1.07652	-1.18967	5.10634e-06	-1.02332	-1.17663
64239890	rs71300707	1.40077e-08	-0.408526	-2.42187e-10	0.000128667	1.02679	-2.42187e-10
64240419	rs72884337	3.10624e-09	-0.603297	-1.31142	0.0058409	6.15974	-1.31754
64240985	rs41325347	1.03501e-08	-1.87225	1.16111	1.85166e-05	-1.8869	0.975133
64241075	rs56266839	2.1945e-09	-1.19788	-1.0643	2.92429e-06	-1.85216	-0.905225
64241176	rs141977145	3.31793e-09	-1.84879	-2.42187e-10	8.65226e-06	-1.67262	-2.42187e-10
64241188	rs145612982	3.37099e-09	-1.83293	-2.42187e-10	8.93468e-06	-1.6405	-2.42187e-10
64242022	rs3911779	1.77832e-08	0.150959	-0.320837	0.000332829	2.1758	-0.198612
64242037	rs704403	1.75065e-08	-1.13546	0.949902	2.77816e-05	-1.34304	0.83698
64242106	rs704404	5.47025e-08	1.51372	-0.559946	0.000674468	3.1516	-0.468108
64242283	rs704405	2.02889e-09	-1.17573	-1.16491	3.13509e-05	0.737888	-1.12308
64242735	rs704406	6.87206e-09	-1.69156	0.570891	1.23636e-05	-1.77215	0.456476
64242744	rs116161270	8.6683e-09	-0.888459	-2.42187e-10	1.2582e-05	-1.29817	-2.42187e-10
64242895	rs3846224	1.32767e-07	3.03872	-1.19826	0.0423074	7.90606	-1.08378
64243112	rs139602180	9.21733e-09	-1.70945e-10	-0.827046	1.9476e-05	-1.70945e-10	-0.861253
64243485	rs185426373	5.19405e-09	-1.40062	-2.42187e-10	1.19844e-05	-1.34683	-2.42187e-10
64243673	rs3846225	2.7236e-08	1.43743	-1.18102	0.0105901	6.50996	-1.07273
64244118	rs864089	1.38846e-09	-1.67612	-1.04382	2.71149e-06	-1.74715	-1.08579
64244224	rs864088	2.28835e-09	-0.959634	-1.26066	3.79008e-05	1.03005	-1.22551
64244924	rs3891298	3.1508e-09	-1.90047	-2.42187e-10	7.30284e-06	-1.84217	-2.42187e-10
64245126	rs144086455	8.39029e-09	-0.921056	-2.42187e-10	2.26473e-05	-0.710397	-2.42187e-10
64245265	rs704407	1.44553e-09	-1.50872	-1.17093	1.79241e-05	0.17887	-1.12316
64246321	rs704408	2.18467e-09	-1.36795	-0.898721	5.03821e-06	-1.28567	-0.927718
64246325	rs143383495	3.23419e-09	-1.87435	-2.42187e-10	7.03771e-06	-1.87915	-2.42187e-10
64246829	rs704409	4.99466e-09	-1.63315	0.193383	1.15697e-05	-1.86678	0.484726
64247327	rs704410	1.22845e-09	-1.63125	-1.21113	9.48682e-06	-0.41301	-1.16752
64247412	rs4688438	2.56666e-09	-1.25614	-0.849391	5.77203e-06	-1.26344	-0.813972
64247471	rs704411	1.22267e-09	-1.63584	-1.21126	9.01148e-06	-0.465568	-1.16637
64247564	rs59157841	3.27875e-09	-1.14327	-0.717401	0.00069498	3.38903	-0.675579
64247692	rs704412	1.48912e-09	-1.42878	-1.22117	1.19328e-05	-0.172817	-1.17833
64248698	rs10510914	8.68039e-10	-1.88236	-1.30729	3.561e-06	-1.23585	-1.32455
64249096	rs4688439	9.16688e-10	-1.81957	-1.31555	6.19302e-06	-0.679738	-1.32728
64249743	rs704414	1.33629e-09	-1.61178	-1.14645	6.94476e-06	-0.798403	-1.09405
64249778	rs17723228	3.21077e-09	-0.959033	-0.922586	0.000859107	3.81557	-0.890111
64249955	rs1462746	3.58945e-08	0.526341	0.00611212	0.00273045	3.90503	0.176751
64250556	rs76437644	5.59488e-09	-1.70945e-10	-1.32628	1.22113e-05	-1.70945e-10	-1.32807
64251296	rs704415	2.88627e-09	-1.11762	-0.870544	4.46024e-05	0.745405	-0.778054
64251390	rs704416	4.37759e-09	-0.895248	-0.676386	6.99271e-05	1.01909	-0.602074
64252424	rs704417	1.46652e-09	-1.46909	-1.19615	2.64498e-06	-1.64388	-1.21389
64252803	rs704418	1.00138e-09	-1.84822	-1.19853	3.70676e-06	-1.32176	-1.19851
64252968	rs1471377	1.06339e-09	-1.72088	-1.26579	9.2588e-06	-0.340603	-1.26426
64253557	rs704420	1.2771e-09	-1.54978	-1.25376	5.72541e-06	-0.842524	-1.243
64253632	rs704421	1.83639e-09	-1.89619	-0.544134	4.46247e-06	-1.79115	-0.54359
64254332	rs73128655	3.55464e-09	-1.77988	-2.42187e-10	7.88062e-06	-1.76603	-2.42187e-10
64254336	rs80258148	9.47139e-10	-1.77512	-1.32732	2.05177e-06	-1.78356	-1.32817
64254946	rs9864730	1.17525e-08	-1.15386	0.569795	2.21399e-05	-1.32789	0.594838
64254949	rs73128657	3.82611e-09	-1.70628	-2.42187e-10	8.20934e-06	-1.72516	-2.42187e-10
64255735	rs73128658	3.86516e-09	-1.69613	-2.42187e-10	8.85803e-06	-1.64911	-2.42187e-10
64255808	rs1841789	5.26699e-09	-1.87429	0.487622	1.10889e-05	-1.88681	0.462318
64255972	rs73128664	3.84741e-09	-1.70073	-2.42187e-10	8.67116e-06	-1.67043	-2.42187e-10
64256191	rs73128665	3.85521e-09	-1.69871	-2.42187e-10	8.60313e-06	-1.67831	-2.42187e-10
64256270	rs704422	1.97131e-08	-1.71287	1.64602	3.5502e-05	-1.8588	1.59795
64256406	rs12495880	4.42374e-08	-1.82875	2.57019	9.38016e-05	-1.89586	2.6066
64257246	rs7614150	3.57098e-09	-1.77529	-2.42187e-10	8.09607e-06	-1.73906	-2.42187e-10
64257441	rs57096419	1.23453e-09	-1.68945	-1.14798	9.83073e-06	-0.396644	-1.14828
64257799	rs12635170	8.36864e-09	-1.48759	0.563949	7.72819e-05	-0.045979	0.563002
64258182	rs9853038	1.57809e-08	-1.18887	0.899537	3.30497e-05	-1.2576	0.92518
64258382	rs6770538	3.67533e-09	-1.74649	-2.42187e-10	8.16305e-06	-1.73082	-2.42187e-10
64258512	rs80264212	7.87625e-09	-1.50513	0.520846	7.13526e-05	-0.0833521	0.520549
64258829	rs78974980	1.49436e-08	-1.2787	0.934852	3.29485e-05	-1.29619	0.960697
64259038	rs75874962	3.2467e-09	-1.87049	-2.42187e-10	8.73558e-06	-1.66303	-2.42187e-10
64259403	rs116270140	5.04403e-09	-1.42993	-2.42187e-10	1.34791e-05	-1.2293	-2.42187e-10
64261318	rs12492597	7.52508e-08	-1.86839	3.14108	0.000160049	-1.89181	3.13686
64262479	rs853270	2.82562e-09	-1.75318	-0.256227	5.44363e-06	-1.87527	-0.260721
64262584	rs114627032	9.4547e-09	-1.1654	0.363784	2.45795e-05	-1.01467	0.386141
64262700	rs853269	2.44293e-08	-1.75473	1.90238	4.50418e-05	-1.89813	1.87528
64262799	rs138231888	3.02249e-08	-1.41041	1.77095	4.90538e-05	-1.67848	1.74097
64263310	rs73128673	3.74132e-09	-1.72869	-2.42187e-10	8.99028e-06	-1.63429	-2.42187e-10
64263826	rs11926187	3.54351e-09	-1.78301	-2.42187e-10	8.28342e-06	-1.71618	-2.42187e-10
64263947	rs75727260	1.49675e-09	-1.41615	-1.22869	1.43461e-05	0.059562	-1.22652
64263978	rs116579203	3.17215e-09	-1.89372	-2.42187e-10	6.8885e-06	-1.90058	-2.42187e-10
64264068	rs79940890	1.40755e-09	-1.46016	-1.24612	1.28975e-05	-0.0300193	-1.24339
64266147	rs10433641	1.33592e-09	-1.51354	-1.24497	1.15206e-05	-0.14186	-1.24444
64266437	rs117352458	7.44023e-09	-1.70945e-10	-1.04123	1.54265e-05	-1.70945e-10	-1.09435
64266530	rs58439093	1.03076e-09	-1.81837	-1.19946	2.30245e-06	-1.78653	-1.20994
64267066	rs146131688	2.07734e-09	-1.19976	-1.11728	2.83785e-06	-1.68459	-1.10279
64267585	rs77188015	1.52374e-08	-1.70945e-10	-0.324379	3.49888e-05	-1.70945e-10	-0.275408
64267844	rs853268	1.20211e-09	-1.87005	-0.994008	4.26801e-06	-1.38552	-0.993766
64267889	rs853267	1.48061e-09	-1.84553	-0.810144	3.69903e-06	-1.70356	-0.818807
64268433	rs9841178	5.44609e-09	-1.34627	-0.00696756	1.39009e-05	-1.1947	-0.00378657
64268952	rs73128678	3.37506e-09	-1.83172	-2.42187e-10	7.45577e-06	-1.82145	-2.42187e-10
64269224	rs73128679	3.65547e-09	-1.75191	-2.42187e-10	8.11629e-06	-1.73656	-2.42187e-10
64270223	rs853266	2.66999e-08	-1.38028	1.61681	4.21711e-05	-1.65805	1.56935
64271007	rs9818406	1.06948e-08	-0.978422	0.300044	2.34679e-05	-0.999743	0.324942
64271269	rs189146949	6.33299e-09	-1.70945e-10	-1.20236	1.34123e-05	-1.70945e-10	-1.23426
64271564	rs144996772	7.28059e-09	-1.06292	-2.42187e-10	1.29434e-05	-1.26985	-2.42187e-10
64271835	rs17344849	3.76141e-09	-1.72334	-2.42187e-10	8.50893e-06	-1.68932	-2.42187e-10
64272219	rs853265	1.59535e-09	-1.85279	-0.728244	4.14852e-06	-1.66786	-0.739821
64272442	rs79819075	8.91546e-10	-1.843	-1.31993	1.91584e-06	-1.85812	-1.32216
64272548	rs862501	1.64236e-09	-1.85599	-0.696014	4.361e-06	-1.65033	-0.707407
64272649	rs862500	1.59114e-09	-1.83724	-0.746446	3.95917e-06	-1.69656	-0.757845
64272923	rs6803116	1.67732e-09	-1.2395	-1.29144	3.00847e-06	-1.44284	-1.28616
64273097	rs17404529	3.66327e-09	-1.74977	-2.42187e-10	8.26604e-06	-1.71828	-2.42187e-10
64273202	rs864087	1.3132e-09	-1.88906	-0.886605	4.7985e-06	-1.37119	-0.890947
64273209	rs2536601	1.575e-09	-1.85672	-0.737157	4.06015e-06	-1.68057	-0.748647
64273213	rs2615682	1.54141e-09	-1.86021	-0.755225	4.05185e-06	-1.66473	-0.766538
64273748	rs865486	1.36968e-09	-1.89505	-0.838506	4.88325e-06	-1.40383	-0.840793
64273899	rs864086	1.36084e-09	-1.8932	-0.846827	4.84106e-06	-1.40194	-0.851362
64274183	rs704423	1.51633e-09	-1.90058	-0.731263	4.98905e-06	-1.496	-0.727193
64274552	rs17404667	3.46088e-09	-1.80661	-2.42187e-10	7.65809e-06	-1.79467	-2.42187e-10
64274574	rs718222	1.01752e-09	-1.83763	-1.19313	4.85028e-06	-1.05314	-1.19826
64275912	rs17404744	3.49562e-09	-1.79662	-2.42187e-10	7.89937e-06	-1.76365	-2.42187e-10
64276154	rs9827600	7.06192e-09	-1.03682	-0.0565932	1.78761e-05	-0.894341	-0.0526315
64276166	rs862499	3.1168e-08	-1.27286	1.66412	4.84269e-05	-1.58312	1.63273
64276339	rs76606344	7.07198e-09	-1.02269	-0.0692964	1.79212e-05	-0.879098	-0.0653546
64276852	rs10490792	8.8139e-10	-1.88881	-1.28557	1.93954e-06	-1.87712	-1.29087
64277124	rs141103597	3.15272e-09	-1.89987	-2.42187e-10	6.90133e-06	-1.89872	-2.42187e-10
64277472	rs853249	2.10083e-09	-1.89722	-0.408579	7.08637e-06	-1.46424	-0.408024
64277577	rs853248	1.628e-09	-1.85283	-0.707955	6.3778e-06	-1.27089	-0.706723
64277600	rs853247	1.85078e-09	-1.90054	-0.531987	5.75532e-06	-1.54525	-0.53506
64278930	rs17070315	4.50264e-08	-1.25894	2.01806	5.59599e-05	-1.7673	1.9615
64279458	rs17404898	3.76441e-09	-1.72254	-2.42187e-10	7.89662e-06	-1.764	-2.42187e-10
64279483	rs77872565	2.20908e-08	-1.86622	1.91325	6.44263e-05	-1.6402	1.97528
64280151	rs76259333	1.14516e-09	-1.7366	-1.17599	2.54361e-06	-1.70221	-1.19465
64280355	rs114830993	6.14025e-09	-1.23327	-2.42187e-10	1.46997e-05	-1.14261	-2.42187e-10
64280568	rs71300708	4.98704e-09	-1.44129	-2.42187e-10	1.36442e-05	-1.21712	-2.42187e-10
64280879	rs11715237	1.14561e-09	-1.74118	-1.17102	2.52332e-06	-1.7164	-1.18846
64281137	rs866467	1.01528e-08	-1.849	1.11862	2.07871e-05	-1.8905	1.0944
64281152	rs2003321	1.43573e-09	-1.86205	-0.824407	4.52018e-06	-1.49084	-0.831045
64281153	rs2003320	1.44934e-09	-1.86483	-0.812199	4.53355e-06	-1.50001	-0.818918
64281217	rs11715348	3.15047e-09	-1.90058	-2.42187e-10	6.90978e-06	-1.8975	-2.42187e-10
64282673	rs73128685	4.25032e-09	-1.60114	-2.42187e-10	8.78822e-06	-1.65702	-2.42187e-10
64282912	rs2061676	1.58924e-09	-1.76045	-0.824427	4.9671e-06	-1.39313	-0.834465
64282922	rs146009671	3.42402e-09	-1.81732	-2.42187e-10	6.89453e-06	-1.89971	-2.42187e-10
64283278	rs3064736	1.04175e-09	-1.89975	-1.10748	2.22967e-06	-1.90006	-1.12852
64283328	rs78005098	5.83661e-09	-1.28398	-2.42187e-10	1.39253e-05	-1.19673	-2.42187e-10
64283477	rs1102918	9.25238e-10	-1.82272	-1.30311	4.39277e-06	-1.04023	-1.31025
64283499	rs2263039	1.36669e-09	-1.80841	-0.927325	4.74445e-06	-1.34022	-0.933244
64283930	rs1101398	1.42757e-09	-1.79011	-0.902048	5.08339e-06	-1.29631	-0.908151
64284014	rs1101397	1.38771e-09	-1.80399	-0.916482	4.84798e-06	-1.32939	-0.922481
64284208	rs1103894	7.92571e-09	-1.88853	0.910514	1.75338e-05	-1.85317	0.886862
64284311	rs116984289	1.59856e-08	-1.70945e-10	-0.276442	3.39644e-05	-1.70945e-10	-0.305123
64284323	rs2615687	1.37716e-09	-1.80399	-0.924119	4.81174e-06	-1.32939	-0.929986
64284425	rs1102917	8.99163e-09	-1.87391	1.02207	1.94907e-05	-1.86518	1.00468
64284579	rs1104146	1.38512e-09	-1.79522	-0.927119	4.82316e-06	-1.32102	-0.935987
64284969	rs115613377	3.15165e-09	-1.9002	-2.42187e-10	6.92403e-06	-1.89544	-2.42187e-10
64284987	rs7612303	3.66202e-09	-1.75012	-2.42187e-10	7.78754e-06	-1.77791	-2.42187e-10
64285015	rs4688441	7.99073e-09	-1.88076	0.910916	1.73809e-05	-1.86571	0.890649
64285358	rs76039237	9.17865e-09	-0.485006	-0.346245	2.02637e-05	-0.475887	-0.345718
64285424	rs75309519	3.15048e-09	-1.90058	-2.42187e-10	7.01032e-06	-1.88305	-2.42187e-10
64285469	rs1101400	6.48295e-09	-1.8634	0.68444	1.34685e-05	-1.88245	0.65236
64285502	rs853286	2.76088e-09	-1.71125	-0.321333	5.28023e-06	-1.85946	-0.307008
64285604	rs853285	8.08004e-09	-1.86243	0.903699	1.69017e-05	-1.88311	0.880083
64285699	rs1101399	8.06632e-09	-1.87284	0.912402	1.71929e-05	-1.87468	0.88874
64285962	rs7427428	3.81469e-09	-1.70927	-2.42187e-10	7.5697e-06	-1.80628	-2.42187e-10
64286030	rs62247415	2.52316e-08	0.179965	-2.42187e-10	0.000129133	1.03041	-2.42187e-10
64287024	rs116465161	9.07133e-09	-0.506107	-0.336905	2.00255e-05	-0.497056	-0.336376
64287248	rs731526	2.41056e-09	-1.81716	-0.351114	1.02459e-05	-1.18338	-0.320179
64287318	rs115135166	8.80865e-09	-0.51028	-0.362117	1.94452e-05	-0.501243	-0.361595
64287941	rs17070339	1.70204e-08	-1.79168	1.57796	4.67324e-05	-1.59068	1.60468
64288085	rs144590389	1.118e-08	-1.70945e-10	-0.634006	2.51507e-05	-1.70945e-10	-0.605551
64288112	rs718777	6.72803e-09	-1.87955	0.737697	1.43474e-05	-1.86729	0.700418
64288463	rs704424	1.47288e-09	-1.80147	-0.859437	5.0535e-06	-1.34133	-0.869028
64289354	rs17070340	7.9278e-09	-1.89275	0.914999	1.75685e-05	-1.84345	0.879115
64289589	rs17070342	1.86542e-08	-1.80879	1.68673	4.96611e-05	-1.63916	1.71394
64289889	rs17070352	7.1744e-09	-1.89275	0.815143	1.60066e-05	-1.84345	0.786011
64290001	rs146251672	6.12446e-09	-1.23584	-2.42187e-10	3.04081e-05	-0.415727	-2.42187e-10
64290039	rs6445394	2.55379e-09	-1.83593	-0.274622	1.0192e-05	-1.26872	-0.240121
64290587	rs853284	5.62849e-09	-1.90018	0.579893	1.32831e-05	-1.79075	0.546809
64290789	rs12639012	1.27901e-08	-1.70945e-10	-0.49946	2.72627e-05	-1.70945e-10	-0.524918
64290819	rs1381807	1.78351e-08	-1.72188	1.55492	5.37099e-05	-1.49595	1.64911
64291170	rs853283	7.71802e-09	-1.90058	0.896007	1.77769e-05	-1.79471	0.842168
64291372	rs853282	9.71029e-10	-1.81232	-1.26521	3.05965e-06	-1.45329	-1.25884
64291629	rs853281	1.95691e-09	-1.88062	-0.496145	4.17395e-06	-1.8949	-0.506674
64291916	rs853280	1.95245e-09	-1.88929	-0.489754	4.22797e-06	-1.88839	-0.500323
64292288	rs853278	1.95746e-09	-1.89314	-0.483339	4.27556e-06	-1.88357	-0.493948
64292447	rs704425	3.76254e-09	-1.72304	-2.42187e-10	1.29157e-05	-1.272	-2.42187e-10
64292545	rs741015	1.96442e-09	-1.88318	-0.489754	4.20684e-06	-1.8934	-0.500323
64292613	rs741014	2.18917e-09	-1.88318	-0.38143	4.68375e-06	-1.8934	-0.392936
64292637	rs741013	3.85943e-09	-1.69761	-2.42187e-10	7.87885e-06	-1.76626	-2.42187e-10
64293028	rs138516800	3.15738e-09	-1.89839	-2.42187e-10	7.21032e-06	-1.85492	-2.42187e-10
64293288	rs55634039	5.16024e-09	-1.40715	-2.42187e-10	1.22741e-05	-1.32295	-2.42187e-10
64293383	rs73128698	3.85201e-09	-1.69954	-2.42187e-10	7.92106e-06	-1.76091	-2.42187e-10
64293384	rs73128699	3.81281e-09	-1.70977	-2.42187e-10	7.85399e-06	-1.76942	-2.42187e-10
64293762	rs73128700	3.98164e-09	-1.66644	-2.42187e-10	8.14433e-06	-1.73311	-2.42187e-10
64293967	rs113257980	3.80724e-09	-1.71123	-2.42187e-10	7.84449e-06	-1.77063	-2.42187e-10
64293990	rs147465784	2.23241e-08	-1.7574	1.81493	6.61449e-05	-1.52986	1.89127
64294169	rs853277	9.43738e-09	-1.89739	1.09394	2.36987e-05	-1.75309	1.08807
64294359	rs853276	1.55972e-09	-1.81556	-0.788064	5.49372e-06	-1.337	-0.789827
64294425	rs117644923	5.94242e-09	-1.70945e-10	-1.26601	1.2912e-05	-1.70945e-10	-1.27228
64294523	rs853275	4.05222e-09	-1.85711	0.208247	8.62192e-06	-1.89834	0.222213
64294541	rs853274	4.76659e-09	-1.8371	0.3506	1.00446e-05	-1.89385	0.370452
64294923	rs6445395	2.47611e-09	-1.8721	-0.269341	5.28398e-06	-1.90058	-0.265177
64295901	rs6445396	1.49686e-09	-1.82094	-0.823823	5.22005e-06	-1.34121	-0.836718
64295907	rs6445397	1.21378e-09	-1.86977	-0.984625	3.87905e-06	-1.47959	-0.995253
64296467	rs73130606	7.93888e-09	-1.88832	0.911964	1.75076e-05	-1.83904	0.871238
64296515	rs72624891	2.71398e-09	-1.87696	-0.172752	9.73242e-06	-1.41849	-0.136482
64297623	rs1966404	1.21505e-08	-1.70945e-10	-0.550765	2.53655e-05	-1.70945e-10	-0.597045
64297627	rs17070376	2.56677e-09	-1.89282	-0.212662	8.56456e-06	-1.50526	-0.177543
64298093	rs853273	1.1144e-09	-1.7415	-1.19832	4.32712e-06	-1.16408	-1.20145
64298748	rs1381814	5.82955e-09	-1.89988	0.614687	1.35071e-05	-1.7902	0.562981
64298937	rs112242187	3.21966e-09	-1.87886	-2.42187e-10	8.24376e-06	-1.72098	-2.42187e-10
64299967	rs17346216	1.01138e-09	-1.75708	-1.27973	2.15585e-06	-1.77264	-1.28962
64300126	rs1158469	9.9288e-10	-1.7776	-1.27768	2.11846e-06	-1.79197	-1.28778
64300139	rs1158468	9.93572e-10	-1.7776	-1.27698	2.11978e-06	-1.79197	-1.28716
64300346	rs1158467	1.01475e-09	-1.76548	-1.26801	2.16147e-06	-1.78056	-1.27909
64300486	rs139713760	4.40067e-09	-1.56637	-2.42187e-10	8.76004e-06	-1.66024	-2.42187e-10
64302032	rs853242	9.75337e-10	-1.8496	-1.2235	3.47181e-06	-1.35636	-1.2294
64302042	rs73130610	1.10981e-09	-1.71295	-1.231	2.36121e-06	-1.72866	-1.2426
64302673	rs861201	1.02013e-09	-1.80138	-1.22682	3.92279e-06	-1.22936	-1.23428
64304198	rs7652561	1.74502e-09	-1.61651	-0.874849	1.262e-05	-0.386588	-0.908565
64304690	rs58042464	1.0611e-09	-1.75329	-1.23553	2.23968e-06	-1.77589	-1.24821
64304790	rs116840192	6.86404e-09	-1.12184	-2.42187e-10	2.56275e-05	-0.586771	-2.42187e-10
64305307	rs13325537	1.68462e-09	-1.64301	-0.883581	1.17619e-05	-0.448609	-0.916964
64305763	rs853241	1.34803e-09	-1.67744	-1.07205	6.05245e-06	-0.947741	-1.08223
64305891	rs4688442	3.48151e-09	-1.88709	0.0864266	7.82449e-06	-1.84171	0.0685272
64306563	rs9819478	1.06792e-09	-1.86423	-1.11819	3.77028e-06	-1.37589	-1.1274
64306687	rs1462736	1.04894e-09	-1.87978	-1.12058	3.5264e-06	-1.44042	-1.12974
64306836	rs73130616	9.58974e-10	-1.7989	-1.29112	2.137e-06	-1.77512	-1.29591
64306983	rs77141383	4.73062e-09	-1.49408	-2.42187e-10	1.05224e-05	-1.47693	-2.42187e-10
64306996	rs1462737	1.04075e-09	-1.86874	-1.13945	3.72687e-06	-1.36669	-1.14818
64307159	rs1462738	1.06033e-09	-1.86423	-1.12532	3.74407e-06	-1.37589	-1.13437
64307165	rs7627889	1.0157e-09	-1.86634	-1.16621	3.7613e-06	-1.33138	-1.17429
64307288	rs9882154	1.05313e-09	-1.85442	-1.14195	3.92618e-06	-1.31215	-1.15062
64307646	rs17412080	1.13869e-09	-1.65258	-1.26567	2.5528e-06	-1.61972	-1.27353
64307946	rs17346342	9.38687e-10	-1.90042	-1.21099	2.0515e-06	-1.89101	-1.22086
64308023	rs9876377	1.21712e-09	-1.84522	-1.00642	4.58675e-06	-1.29193	-1.01533
64308039	rs9838738	1.30763e-09	-1.78246	-0.997457	5.42734e-06	-1.1325	-1.00649
64308158	rs17070383	1.27752e-09	-1.8212	-0.982009	4.95674e-06	-1.25542	-0.97427
64308263	rs9839493	1.26537e-09	-1.89945	-0.913325	4.38205e-06	-1.419	-0.933916
64308621	rs1462739	1.25191e-09	-1.823	-1.00046	4.94504e-06	-1.2226	-1.00945
64308715	rs1462740	1.25867e-09	-1.82696	-0.99111	4.93225e-06	-1.23441	-1.00023
64308828	rs4389474	1.82739e-09	-1.65346	-0.791785	1.27348e-05	-0.47356	-0.812535
64309126	rs1462741	1.22451e-09	-1.89938	-0.946213	4.54459e-06	-1.35393	-0.962568
64309133	rs11921604	1.0951e-09	-1.68931	-1.26797	2.4273e-06	-1.67002	-1.27364
64309155	rs864085	1.16788e-09	-1.82937	-1.06357	4.6774e-06	-1.21605	-1.07164
64309216	rs78436598	8.09381e-09	-1.70945e-10	-0.957032	1.77351e-05	-1.70945e-10	-0.95489
64309219	rs1462742	1.28581e-09	-1.78736	-1.00938	5.2969e-06	-1.14506	-1.01825
64309254	rs1462743	1.34974e-09	-1.78246	-0.96576	5.59975e-06	-1.1325	-0.975217
64309551	rs1462744	1.34368e-09	-1.77746	-0.975259	5.64598e-06	-1.11983	-0.979663
64309829	rs1381808	1.21128e-09	-1.83862	-1.01783	4.78556e-06	-1.24288	-1.02196
64309830	rs1381809	9.09302e-10	-1.89087	-1.25234	2.54598e-06	-1.64579	-1.25013
64309948	rs1381810	1.311e-09	-1.83823	-0.939117	5.04028e-06	-1.26923	-0.943741
64310075	rs1381811	1.21902e-09	-1.83498	-1.0151	4.83276e-06	-1.23114	-1.02388
64310122	rs28651188	8.45836e-10	-1.89517	-1.32039	2.43694e-06	-1.61994	-1.31975
64310200	rs28876684	1.11967e-09	-1.84938	-1.08572	4.08069e-06	-1.34146	-1.08271
64310291	rs6768541	9.03875e-10	-1.8888	-1.2604	2.50014e-06	-1.65578	-1.25831
64310304	rs56072747	1.74995e-09	-1.69437	-0.794174	4.48778e-06	-1.53067	-0.79841
64310564	rs6768838	8.99267e-10	-1.89986	-1.25445	2.97577e-06	-1.48766	-1.25227
64310671	rs56224256	1.54912e-09	-1.82154	-0.788903	3.81351e-06	-1.69886	-0.793024
64310844	rs6768968	4.79116e-09	-1.79876	0.317397	1.29231e-05	-1.59855	0.327132
64310986	rs6769065	9.00947e-10	-1.9001	-1.25234	2.9633e-06	-1.494	-1.25013
64310997	rs6782018	1.45793e-09	-1.75394	-0.917178	2.88051e-06	-1.86194	-0.910532
64311245	rs9875070	9.81688e-10	-1.87071	-1.1959	2.52681e-06	-1.70847	-1.19501
64311394	rs7618727	9.93548e-10	-1.89104	-1.16356	2.88095e-06	-1.61202	-1.16029
64311502	rs78698264	3.86543e-09	-1.69606	-2.42187e-10	9.00395e-06	-1.63277	-2.42187e-10
64311868	rs2126548	1.01636e-09	-1.89121	-1.14069	3.35474e-06	-1.47421	-1.14585
64312450	rs9823056	2.04861e-09	-1.5539	-0.777072	1.5488e-05	-0.28663	-0.80374
64312591	rs2371200	9.46232e-10	-1.8993	-1.2041	3.23253e-06	-1.44825	-1.20892
64312595	rs853264	1.00575e-09	-1.89949	-1.14291	3.09821e-06	-1.54894	-1.15067
64312635	rs13323694	1.88615e-09	-1.5727	-0.840896	1.36091e-05	-0.360285	-0.85941
64313054	rs853263	1.31426e-09	-1.67851	-1.09635	2.57104e-06	-1.77581	-1.11032
64313613	rs17070411	1.21071e-09	-1.70526	-1.15167	4.90762e-06	-1.09479	-1.14486
64314552	rs853260	1.15083e-09	-1.80844	-1.09921	3.03887e-06	-1.63609	-1.08286
64314658	rs853259	4.92104e-09	-1.74243	0.287823	1.42295e-05	-1.4744	0.299281
64314726	rs853258	1.14789e-09	-1.80844	-1.10177	3.03082e-06	-1.63609	-1.08551
64315031	rs2887976	9.96707e-10	-1.73622	-1.31521	1.89761e-06	-1.87137	-1.31847
64315212	rs853257	1.24821e-09	-1.73665	-1.08977	3.48794e-06	-1.50803	-1.0731
64315311	rs1381815	9.8592e-10	-1.75179	-1.31052	1.90867e-06	-1.86937	-1.31466
64315464	rs853256	1.12263e-09	-1.8494	-1.08305	2.92764e-06	-1.68778	-1.06846
64315534	rs55729534	1.17748e-09	-1.78067	-1.10409	3.20002e-06	-1.57937	-1.08791
64316205	rs7617591	1.67328e-09	-1.79488	-0.738469	3.5077e-06	-1.84593	-0.729544
64316282	rs10490791	1.02771e-09	-1.69399	-1.32681	4.2274e-06	-1.06521	-1.32364
64316392	rs9826722	8.69401e-10	-1.87442	-1.31366	2.09788e-06	-1.77421	-1.3153
64316654	rs60781811	1.15309e-09	-1.83416	-1.07152	4.09125e-06	-1.35389	-1.0677
64316885	rs145063974	6.26698e-09	-1.70945e-10	-1.21284	1.38419e-05	-1.70945e-10	-1.20274
64317149	rs61469131	1.3022e-09	-1.75905	-1.02502	4.7909e-06	-1.23909	-1.02463
64317541	rs9812324	1.22825e-09	-1.81267	-1.02988	4.52082e-06	-1.29504	-1.02671
64317880	rs138351463	8.67687e-09	-1.70945e-10	-0.88747	1.90164e-05	-1.70945e-10	-0.885137
64318811	rs78119123	5.94314e-09	-1.79156	0.525667	1.55446e-05	-1.60461	0.517888
64318943	rs76621019	4.31054e-09	-1.80551	0.21844	1.13636e-05	-1.6279	0.227878
64319141	rs73130637	1.06187e-09	-1.66883	-1.31927	2.39709e-06	-1.6343	-1.32188
64319472	rs116875292	1.11376e-08	-1.70945e-10	-0.6378	2.35216e-05	-1.70945e-10	-0.672518
64319875	rs853255	7.50363e-09	-1.70945e-10	-1.03274	1.64381e-05	-1.70945e-10	-1.03083
64320441	rs57836338	1.47791e-09	-1.83086	-0.82664	3.62751e-06	-1.71548	-0.826412
64321102	rs853254	2.95523e-09	-1.44491	-0.519649	5.00358e-06	-1.70283	-0.517449
64322984	rs6798299	8.91558e-10	-1.83894	-1.32398	2.44949e-06	-1.60875	-1.32581
64323474	rs978488	9.36607e-10	-1.78925	-1.32437	2.64212e-06	-1.53279	-1.32606
64323506	rs978487	8.65655e-10	-1.86513	-1.32727	2.28633e-06	-1.67552	-1.32797
64323569	rs978486	8.65513e-10	-1.86513	-1.32743	2.28616e-06	-1.67552	-1.32804
64323645	rs1319319	8.73204e-10	-1.85644	-1.32728	2.36634e-06	-1.64112	-1.32797
64323801	rs978485	8.62094e-10	-1.86846	-1.32806	1.89618e-06	-1.86316	-1.32743
64324119	rs78784260	3.33289e-09	-1.85057	0.00627811	8.46798e-06	-1.70919	0.0150455
64324275	rs73130643	8.67509e-10	-1.89284	-1.29742	1.91648e-06	-1.8778	-1.30214
64325105	rs853252	4.01329e-09	-1.78573	0.127208	1.07608e-05	-1.59089	0.136363
64325339	rs853251	2.59165e-09	-1.48808	-0.607759	4.24435e-06	-1.78083	-0.604016
64326232	rs6762476	1.4129e-09	-1.82047	-0.882023	3.57985e-06	-1.6641	-0.89102
64326280	rs75026650	2.99669e-09	-1.83399	-0.11663	7.72347e-06	-1.6779	-0.108275
64326472	rs6787396	8.88147e-10	-1.8449	-1.32185	1.86692e-06	-1.88618	-1.31997
64326764	rs12493344	2.35217e-09	-1.84108	-0.351715	5.81727e-06	-1.71054	-0.359067
64326805	rs114354830	8.69251e-09	-1.70945e-10	-0.885669	1.90775e-05	-1.70945e-10	-0.881929
64327169	rs115464682	4.37337e-09	-1.5726	-2.42187e-10	1.34449e-05	-1.23184	-2.42187e-10
64327204	rs116045053	3.66109e-09	-1.75037	-2.42187e-10	8.37131e-06	-1.70563	-2.42187e-10
64327383	rs116735279	9.28521e-09	-1.70945e-10	-0.819709	2.03837e-05	-1.70945e-10	-0.8157
64328025	rs6791551	9.02672e-10	-1.89658	-1.25395	1.94424e-06	-1.90057	-1.265
64329079	rs34146618	2.42627e-09	-1.87043	-0.291343	6.0278e-06	-1.75044	-0.283613
64329365	rs9819523	9.85676e-09	-0.958	0.198025	1.85675e-05	-1.11399	0.204965
64329457	rs72624892	1.19776e-09	-1.61494	-1.25273	1.99286e-06	-1.89351	-1.24736
64329817	rs9843992	1.48258e-09	-1.35654	-1.29781	2.06311e-06	-1.81172	-1.29451
64329989	rs17070461	1.41011e-09	-1.69993	-1.00453	3.94173e-06	-1.46354	-0.995281
64330283	rs6800977	8.51616e-10	-1.89716	-1.31159	1.88059e-06	-1.88476	-1.31409
64330290	rs853250	3.15617e-09	-1.89877	-2.42187e-10	7.99725e-06	-1.75134	-2.42187e-10
64330628	rs114208550	1.20062e-08	-1.70945e-10	-0.562707	2.63811e-05	-1.70945e-10	-0.55779
64330878	rs1009452	8.68581e-10	-1.89071	-1.29832	1.87261e-06	-1.90058	-1.30252
64331904	rs2126549	1.99135e-09	-1.13214	-1.22718	2.33882e-06	-1.76057	-1.22021
64331985	rs78187651	6.10354e-09	-1.70945e-10	-1.23926	1.36074e-05	-1.70945e-10	-1.21982
64332101	rs7648640	1.31798e-09	-1.86508	-0.906952	4.52406e-06	-1.39649	-0.924539
64332322	rs7612380	1.58697e-09	-1.35436	-1.23195	2.1989e-06	-1.81722	-1.22526
64332853	rs61410694	1.31557e-09	-1.57114	-1.20272	2.11754e-06	-1.8853	-1.19488
64332873	rs6790191	8.83661e-10	-1.87257	-1.29924	2.15476e-06	-1.76837	-1.29439
64333013	rs74984841	1.12098e-08	-1.70945e-10	-0.631347	2.46255e-05	-1.70945e-10	-0.626655
64333035	rs55637020	1.47936e-09	-1.64392	-1.01259	3.6858e-06	-1.51195	-1.014
64333230	rs531109242	8.28814e-09	-1.70945e-10	-0.933306	1.81862e-05	-1.70945e-10	-0.929772
64333520	rs866466	8.56513e-10	-1.8858	-1.31721	2.1968e-06	-1.72736	-1.31607
64333671	rs75175915	6.10241e-09	-1.70945e-10	-1.23945	1.33654e-05	-1.70945e-10	-1.23777
64333836	rs35043293	6.02436e-09	-1.25232	-2.42187e-10	2.5287e-05	-0.600145	-2.42187e-10
64333892	rs12172969	8.58477e-10	-1.87998	-1.32075	1.939e-06	-1.84611	-1.32216
64334757	rs2159773	1.39675e-09	-1.63727	-1.07672	2.36898e-06	-1.89664	-1.07134
64334919	rs60618904	1.87861e-09	-1.90007	-0.517526	4.38997e-06	-1.84985	-0.50126
64334922	rs2109885	1.38799e-09	-1.65537	-1.06491	2.40075e-06	-1.89525	-1.0594
64335354	rs17070483	6.61521e-09	-1.70945e-10	-1.15876	1.45202e-05	-1.70945e-10	-1.15489
64335910	rs6445398	9.79986e-10	-1.76584	-1.30251	1.87121e-06	-1.89709	-1.30676
64335926	rs13322726	1.05306e-09	-1.66825	-1.32817	3.99807e-06	-1.11665	-1.32797
64335972	rs6445399	9.27607e-10	-1.88196	-1.24132	3.4609e-06	-1.32984	-1.25907
64336268	rs6778737	9.88136e-10	-1.90011	-1.15996	2.92148e-06	-1.57208	-1.18627
64336650	rs149227116	6.97463e-09	-1.70945e-10	-1.10585	1.52993e-05	-1.70945e-10	-1.10263
64336756	rs143914595	3.1636e-09	-1.89642	-2.42187e-10	7.37699e-06	-1.83207	-2.42187e-10
64337275	rs6782213	8.82224e-10	-1.88207	-1.29138	2.04726e-06	-1.81642	-1.29751
64337773	rs17413285	1.23086e-09	-1.89995	-0.940464	2.86712e-06	-1.85624	-0.920887
64337887	rs150357401	3.24782e-09	-1.87015	-2.42187e-10	6.94367e-06	-1.89261	-2.42187e-10
64338598	rs17070485	1.52092e-09	-1.51458	-1.11424	5.65681e-06	-0.965086	-1.13249
64338716	rs75633888	1.05374e-09	-1.90042	-1.09537	2.40975e-06	-1.87077	-1.08014
64339256	rs7623833	1.04327e-09	-1.81052	-1.19526	3.61407e-06	-1.33903	-1.20657
64339416	rs56077227	9.28747e-10	-1.87243	-1.24962	3.2465e-06	-1.38431	-1.26855
64339788	rs75870224	1.16515e-09	-1.90048	-0.994805	2.69538e-06	-1.86227	-0.976634
64340320	rs72624893	1.03025e-09	-1.71905	-1.29929	1.87077e-06	-1.89698	-1.3071
64340350	rs9849883	8.67591e-10	-1.88213	-1.30804	3.06207e-06	-1.40175	-1.30959
64340393	rs74762582	6.90985e-09	-1.70945e-10	-1.11518	1.51243e-05	-1.70945e-10	-1.11413
64340527	rs17070488	1.22441e-09	-1.5179	-1.32777	1.85152e-06	-1.88626	-1.32817
64340637	rs9812599	1.00583e-09	-1.7405	-1.30182	2.70101e-06	-1.52495	-1.31186
64340675	rs2191954	7.75975e-09	-1.70945e-10	-0.999181	1.70877e-05	-1.70945e-10	-0.992076
64340734	rs59461954	8.96158e-10	-1.84939	-1.30838	2.43113e-06	-1.62516	-1.31692
64340838	rs79658233	6.51394e-09	-1.70945e-10	-1.17419	1.43169e-05	-1.70945e-10	-1.169
64341061	rs9816861	9.97298e-10	-1.80835	-1.24248	3.80666e-06	-1.23571	-1.25797
64341070	rs9874741	8.70611e-10	-1.87584	-1.31085	2.40732e-06	-1.6332	-1.31872
64341187	rs17070490	1.03474e-09	-1.80395	-1.21003	3.27555e-06	-1.40372	-1.24023
64341472	rs17070493	9.56566e-10	-1.81148	-1.28106	1.93447e-06	-1.8883	-1.2823
64341793	rs67663762	9.45547e-10	-1.87379	-1.23034	2.05202e-06	-1.86763	-1.24399
64341819	rs17070497	9.26813e-10	-1.89407	-1.23007	2.13172e-06	-1.83062	-1.24289
64342229	rs9822541	8.56806e-10	-1.89998	-1.30269	2.04125e-06	-1.80997	-1.3069
64342536	rs7616866	1.01818e-09	-1.89902	-1.13109	2.3127e-06	-1.83462	-1.1574
64343268	rs57324932	9.1721e-10	-1.84957	-1.28499	2.58849e-06	-1.58785	-1.29152
64343466	rs12054316	5.75089e-09	-1.70945e-10	-1.29878	1.25166e-05	-1.70945e-10	-1.30338
64344544	rs733316	9.71106e-10	-1.88603	-1.19142	2.25307e-06	-1.7993	-1.21885
64345206	rs114973399	2.77728e-08	0.275924	-2.42187e-10	0.000138195	1.09823	-2.42187e-10
64345941	rs60600780	5.91903e-09	-1.70945e-10	-1.26996	1.2959e-05	-1.70945e-10	-1.26865
64345967	rs144490966	4.57533e-09	-1.52745	-2.42187e-10	8.74214e-06	-1.66228	-2.42187e-10
64346000	rs7615058	9.90196e-10	-1.8559	-1.20208	2.06811e-06	-1.88376	-1.22004
64346205	rs73130659	3.17584e-09	-1.89256	-2.42187e-10	6.90103e-06	-1.89877	-2.42187e-10
64346359	rs62247417	3.15359e-09	-1.89959	-2.42187e-10	7.24487e-06	-1.85014	-2.42187e-10
64346431	rs1013299	9.22072e-10	-1.88896	-1.2403	2.0752e-06	-1.84617	-1.25421
64346965	rs112970793	9.67654e-10	-1.79298	-1.28803	1.95021e-06	-1.87443	-1.28807
64347116	rs2109884	9.15213e-10	-1.83325	-1.30348	2.69667e-06	-1.5248	-1.31362
64347195	rs12634653	8.50905e-10	-1.8936	-1.31599	2.37808e-06	-1.6521	-1.31204
64347256	rs11710414	4.58002e-09	-1.52643	-2.42187e-10	1.14321e-05	-1.39401	-2.42187e-10
64347460	rs79851999	6.77171e-09	-1.70945e-10	-1.13538	1.42963e-05	-1.70945e-10	-1.17043
64347577	rs11710539	1.02013e-09	-1.88386	-1.14435	2.49057e-06	-1.74079	-1.17713
64348395	rs7635562	1.01757e-09	-1.89329	-1.13742	2.3185e-06	-1.83152	-1.158
64348954	rs1860819	8.35224e-10	-1.90048	-1.32771	2.0876e-06	-1.76625	-1.32817
64349888	rs11707781	7.25501e-09	-1.06644	-2.42187e-10	8.36662e-06	-1.70619	-2.42187e-10
64350032	rs2024271	1.03617e-09	-1.86549	-1.1471	2.16276e-06	-1.8834	-1.17566
64350204	rs2191953	8.92214e-10	-1.85187	-1.31031	2.12995e-06	-1.76926	-1.30508
64350260	rs2191952	9.27e-10	-1.8243	-1.29963	2.06107e-06	-1.80577	-1.30144
64350799	rs57565412	1.15727e-09	-1.58135	-1.32072	2.09378e-06	-1.77218	-1.31928
64350941	rs4688186	1.1339e-09	-1.68402	-1.23845	2.17754e-06	-1.79127	-1.26097
64351872	rs7645395	1.21004e-09	-1.5387	-1.31878	2.52501e-06	-1.58241	-1.32178
64351955	rs6788705	1.05325e-09	-1.72373	-1.27253	2.25064e-06	-1.75381	-1.26541
64352014	rs12631860	8.98129e-10	-1.87774	-1.27784	1.89813e-06	-1.89883	-1.29074
64352037	rs6788728	9.99834e-10	-1.73407	-1.31422	2.09527e-06	-1.77282	-1.31793
64352396	rs72888090	6.4241e-09	-0.836114	-0.35196	1.04824e-05	-1.10233	-0.378411
64352761	rs1015258	1.01128e-09	-1.73108	-1.30584	2.12924e-06	-1.76405	-1.31062
64352801	rs1015257	1.00078e-09	-1.73576	-1.31159	2.10963e-06	-1.76825	-1.31567
64352819	rs76085178	6.1815e-09	-1.70945e-10	-1.22657	1.37923e-05	-1.70945e-10	-1.20633
64353454	rs7634670	6.16682e-09	-1.70945e-10	-1.22895	1.37564e-05	-1.70945e-10	-1.20893
64353621	rs1029906	8.95002e-10	-1.84844	-1.31062	1.86135e-06	-1.89123	-1.3179
64354090	rs1860818	1.05275e-09	-1.72353	-1.2732	2.19623e-06	-1.76356	-1.28013
64354590	rs12630797	9.25968e-10	-1.84993	-1.27512	1.90857e-06	-1.89185	-1.29223
64354941	rs9311887	1.53442e-09	-1.72379	-0.896185	3.55965e-06	-1.63298	-0.927794
64354995	rs59144930	1.04092e-09	-1.78079	-1.22724	2.04523e-06	-1.87889	-1.23603
64355253	rs17070589	5.80112e-09	-1.70945e-10	-1.29008	1.29224e-05	-1.70945e-10	-1.27147
64355480	rs6796721	9.87576e-10	-1.84343	-1.2172	2.42417e-06	-1.7587	-1.18624
64355896	rs2052150	1.48269e-09	-1.76295	-0.891324	3.44312e-06	-1.67899	-0.915074
64356239	rs6762455	3.40049e-09	-1.82421	-2.42187e-10	8.1761e-06	-1.72922	-2.42187e-10
64356331	rs929555	1.40309e-09	-1.5589	-1.15056	2.78152e-06	-1.66206	-1.14538
64356703	rs9855870	1.64127e-09	-1.69775	-0.854912	3.78791e-06	-1.61863	-0.879997
64356855	rs2371201	1.04382e-09	-1.68718	-1.31806	2.11779e-06	-1.76065	-1.31941
64357460	rs115389156	3.25661e-09	-1.86745	-2.42187e-10	7.02419e-06	-1.88108	-2.42187e-10
64357638	rs11920248	1.46072e-09	-1.74748	-0.921721	3.44335e-06	-1.64316	-0.950835
64358226	rs115930956	3.37081e-09	-1.83298	-2.42187e-10	8.06836e-06	-1.74249	-2.42187e-10
64358273	rs146747563	5.94227e-09	-1.70945e-10	-1.26604	1.33123e-05	-1.70945e-10	-1.24175
64358748	rs71300709	3.90691e-09	-1.68538	-2.42187e-10	1.08594e-05	-1.44541	-2.42187e-10
64358791	rs73130682	1.08226e-09	-1.70842	-1.26066	2.05158e-06	-1.83106	-1.28077
64358887	rs984596	3.42357e-09	-1.81745	-2.42187e-10	7.04294e-06	-1.87841	-2.42187e-10
64359188	rs80209054	5.9964e-09	-1.70945e-10	-1.25697	1.34176e-05	-1.70945e-10	-1.23387
64359284	rs79788993	1.25456e-09	-1.681	-1.14034	2.86811e-06	-1.59894	-1.17785
64360313	rs80108139	5.71281e-09	-1.70945e-10	-1.30542	1.24988e-05	-1.70945e-10	-1.30481
64360553	rs74612030	1.17457e-09	-1.69563	-1.1916	2.69504e-06	-1.61612	-1.2229
64360582	rs61413894	3.95304e-09	-1.36376	-0.309882	7.02267e-06	-1.53949	-0.341809
64360699	rs76131762	5.96971e-09	-1.70945e-10	-1.26143	1.33458e-05	-1.70945e-10	-1.23923
64360706	rs73130685	1.14282e-09	-1.66508	-1.24956	2.12909e-06	-1.80411	-1.27063
64361316	rs77032189	1.15114e-09	-1.75103	-1.15635	2.6555e-06	-1.66393	-1.18988
64361581	rs74788534	5.86878e-09	-1.70945e-10	-1.27848	1.31078e-05	-1.70945e-10	-1.25723
64362437	rs75592521	1.4644e-09	-1.7643	-0.902388	3.38885e-06	-1.68069	-0.929251
64362534	rs73113905	9.44613e-10	-1.85283	-1.25228	2.03884e-06	-1.84565	-1.27241
64362602	rs181387110	4.58724e-09	-1.52485	-2.42187e-10	7.82981e-06	-1.7725	-2.42187e-10
64362838	rs12496981	3.25464e-09	-1.86805	-2.42187e-10	7.18913e-06	-1.85787	-2.42187e-10
64363106	rs66871045	1.04999e-09	-1.81598	-1.18337	2.10425e-06	-1.87114	-1.21534
64363107	rs76375421	6.47932e-09	-1.70945e-10	-1.17952	1.37639e-05	-1.70945e-10	-1.20839
64363277	rs141010549	6.48286e-09	-1.70945e-10	-1.17897	1.44866e-05	-1.70945e-10	-1.15721
64363324	rs145735488	6.40232e-09	-1.70945e-10	-1.19147	1.42938e-05	-1.70945e-10	-1.17061
64363360	rs2371202	1.02707e-09	-1.86637	-1.15505	2.26939e-06	-1.82681	-1.18412
64363463	rs115263674	3.19738e-09	-1.8858	-2.42187e-10	6.94619e-06	-1.89224	-2.42187e-10
64363479	rs146939921	6.45337e-09	-1.70945e-10	-1.18353	1.44127e-05	-1.70945e-10	-1.16232
64363564	rs57699685	1.37128e-09	-1.62344	-1.10895	2.61031e-06	-1.74272	-1.12825
64363589	rs77606889	6.61715e-09	-1.70945e-10	-1.15847	1.47918e-05	-1.70945e-10	-1.13636
64363688	rs116459427	1.07813e-08	-0.670319	-2.42187e-10	2.48181e-05	-0.618862	-2.42187e-10
64363842	rs74572786	3.22674e-09	-1.87666	-2.42187e-10	7.07303e-06	-1.87415	-2.42187e-10
64364736	rs117972913	5.88196e-09	-1.70945e-10	-1.27624	1.30551e-05	-1.70945e-10	-1.26126
64365522	rs77356992	5.69021e-09	-1.70945e-10	-1.30938	1.25761e-05	-1.70945e-10	-1.29864
64365533	rs116868394	7.02603e-09	-1.70945e-10	-1.09851	1.51835e-05	-1.70945e-10	-1.11023
64365757	rs11923953	3.94797e-09	-1.67493	-2.42187e-10	8.3143e-06	-1.71246	-2.42187e-10
64367070	rs17070641	6.47507e-09	-1.70945e-10	-1.18017	1.46081e-05	-1.70945e-10	-1.14886
64367883	rs115830870	3.56411e-09	-1.77722	-2.42187e-10	7.2271e-06	-1.8526	-2.42187e-10
64368154	rs73113912	4.67228e-09	-1.50648	-2.42187e-10	9.55927e-06	-1.57293	-2.42187e-10
64368286	rs17070644	6.18659e-09	-1.70945e-10	-1.22575	1.32466e-05	-1.70945e-10	-1.2467
64369380	rs9882035	1.52349e-09	-1.60718	-1.01995	2.92211e-06	-1.73445	-1.02368
64369834	rs7653176	1.49113e-09	-1.42287	-1.22572	3.34328e-06	-1.39706	-1.22642
64370063	rs7653442	1.4636e-09	-1.39832	-1.26891	3.39817e-06	-1.33775	-1.26944
64370225	rs13062075	4.09031e-09	-1.63951	-2.42187e-10	7.20023e-06	-1.85632	-2.42187e-10
64370843	rs79555882	6.63344e-09	-1.70945e-10	-1.15601	1.49149e-05	-1.70945e-10	-1.12808
64371952	rs138375780	8.9946e-09	-1.70945e-10	-0.851507	1.95899e-05	-1.70945e-10	-0.855421
64371966	rs4688446	5.72711e-09	-1.70945e-10	-1.30292	1.2407e-05	-1.70945e-10	-1.31218
64372044	rs13074090	3.17697e-09	-1.8922	-2.42187e-10	7.1349e-06	-1.86544	-2.42187e-10
64372233	rs17070648	1.5161e-09	-1.30399	-1.328	4.19141e-06	-1.06961	-1.32779
64372601	rs76373168	6.56891e-09	-1.16578	-2.42187e-10	2.15561e-05	-0.75978	-2.42187e-10
64372607	rs4688187	2.46739e-09	-1.41576	-0.729214	4.52803e-06	-1.58713	-0.733019
64372662	rs17070650	5.86389e-09	-1.70945e-10	-1.27932	1.26499e-05	-1.70945e-10	-1.29279
64373522	rs9810750	4.10865e-09	-1.63504	-2.42187e-10	1.14044e-05	-1.39644	-2.42187e-10
64373611	rs13060977	1.85747e-09	-1.23769	-1.19123	5.18659e-06	-0.985974	-1.19839
64373715	rs13065232	1.52201e-09	-1.30673	-1.32137	4.27217e-06	-1.05202	-1.3263
64375334	rs145810906	7.12684e-09	-1.08426	-2.42187e-10	1.23399e-05	-1.3176	-2.42187e-10
64375874	rs12497641	3.15194e-09	-1.90011	-2.42187e-10	6.93424e-06	-1.89397	-2.42187e-10
64376048	rs118155356	5.87774e-09	-1.70945e-10	-1.27696	1.29771e-05	-1.70945e-10	-1.26725
64376106	rs34720383	4.80075e-09	-1.47936	-2.42187e-10	1.46346e-05	-1.14705	-2.42187e-10
64376392	rs73113919	1.04261e-08	-0.703822	-2.42187e-10	2.72951e-05	-0.523731	-2.42187e-10
64377565	rs78227955	6.36448e-09	-1.1974	-2.42187e-10	1.06838e-05	-1.46171	-2.42187e-10
64377864	rs141462609	9.36204e-09	-1.70945e-10	-0.811468	1.93222e-05	-1.70945e-10	-0.869181
64377922	rs1373162	3.15868e-09	-1.89798	-2.42187e-10	6.92361e-06	-1.8955	-2.42187e-10
64378546	rs10490789	7.66752e-09	-1.70945e-10	-1.01114	1.7366e-05	-1.70945e-10	-0.975921
64378556	rs62247418	4.07099e-09	-1.64425	-2.42187e-10	1.52038e-05	-1.10889	-2.42187e-10
64378571	rs115469849	3.15549e-09	-1.89899	-2.42187e-10	6.8895e-06	-1.90044	-2.42187e-10
64378825	rs17349443	3.20105e-09	-1.88465	-2.42187e-10	6.88859e-06	-1.90057	-2.42187e-10
64378901	rs1443527	3.2045e-09	-1.88358	-2.42187e-10	6.88893e-06	-1.90052	-2.42187e-10
64378955	rs1443526	3.15165e-09	-1.90021	-2.42187e-10	7.02847e-06	-1.88047	-2.42187e-10
64379511	rs76513046	9.95054e-10	-1.72898	-1.32411	2.41079e-06	-1.62428	-1.32621
64379902	rs73113922	4.34775e-09	-1.57847	-2.42187e-10	8.95481e-06	-1.63825	-2.42187e-10
64380306	rs72889825	9.62664e-10	-1.78765	-1.29853	2.16915e-06	-1.74954	-1.30656
64381219	rs4688188	9.15807e-10	-1.83321	-1.30287	2.06902e-06	-1.79148	-1.31188
64381281	rs4688189	9.25346e-10	-1.80835	-1.31737	2.08512e-06	-1.77365	-1.32196
64381507	rs4234676	2.18007e-09	-1.25874	-1.01004	4.10838e-06	-1.4107	-1.0067
64381761	rs61163266	9.3192e-10	-1.80893	-1.30971	2.09353e-06	-1.77432	-1.31726
64381865	rs1860820	5.54296e-09	-0.126085	-1.20952	1.5132e-05	0.0938533	-1.20748
64382370	rs917769	1.25796e-09	-1.79771	-1.02093	2.84368e-06	-1.76852	-1.01682
64382418	rs4688190	1.24354e-09	-1.79771	-1.03245	2.81088e-06	-1.76852	-1.02842
64382526	rs1443522	3.20078e-09	-1.88474	-2.42187e-10	6.88857e-06	-1.90057	-2.42187e-10
64382790	rs72889833	9.17511e-10	-1.80615	-1.32807	2.04685e-06	-1.78723	-1.3269
64385124	rs114279274	3.21706e-09	-1.87966	-2.42187e-10	6.92646e-06	-1.89509	-2.42187e-10
64385269	rs17070681	5.75389e-09	-1.70945e-10	-1.29826	1.26098e-05	-1.70945e-10	-1.29596
64385407	rs1992565	3.94601e-09	-0.52722	-1.14821	1.50998e-05	0.0344047	-1.15016
64385573	rs79984578	3.17646e-09	-1.89236	-2.42187e-10	6.89542e-06	-1.89958	-2.42187e-10
64386766	rs73834417	9.51389e-10	-1.81457	-1.28339	2.01467e-06	-1.83696	-1.29302
64387089	rs114806272	9.43506e-09	-0.803698	-2.42187e-10	2.63629e-05	-0.558479	-2.42187e-10
64387481	rs35169512	1.18183e-09	-1.60626	-1.27481	3.50024e-06	-1.32146	-1.25615
64388049	rs59608865	5.58733e-09	-1.70945e-10	-1.32763	1.22585e-05	-1.70945e-10	-1.32422
64388111	rs6774193	3.48826e-09	-0.924434	-0.874295	7.69843e-06	-0.910771	-0.878649
64388228	rs6789610	2.54443e-09	-0.898199	-1.21603	7.7639e-06	-0.54589	-1.23506
64388428	rs6801095	1.23578e-08	-0.533842	-2.42187e-10	5.42998e-05	0.164084	-2.42187e-10
64388809	rs6777179	1.92087e-09	-1.57316	-0.822192	4.08029e-06	-1.60355	-0.820716
64388989	rs184101516	1.0956e-08	-0.654245	-2.42187e-10	3.72378e-05	-0.213112	-2.42187e-10
64389358	rs575677024	5.75858e-09	-1.70945e-10	-1.29744	1.26874e-05	-1.70945e-10	-1.28982
64389789	rs76757188	5.61569e-09	-1.70945e-10	-1.32257	1.23713e-05	-1.70945e-10	-1.31506
64390064	rs116468656	3.73351e-09	-1.73078	-2.42187e-10	8.43279e-06	-1.69831	-2.42187e-10
64390174	rs1443521	3.28645e-09	-0.670524	-1.1878	1.24104e-05	-0.098925	-1.21297
64390467	rs62247421	1.17282e-09	-1.73852	-1.1502	4.06028e-06	-1.28272	-1.14647
64390571	rs1443520	1.65139e-09	-1.45452	-1.092	3.39365e-06	-1.51402	-1.09451
64390793	rs13094790	9.49296e-10	-1.86665	-1.23351	2.38188e-06	-1.72232	-1.24022
64390860	rs1443519	1.49368e-08	-0.344303	-2.42187e-10	6.38478e-05	0.326065	-2.42187e-10
64391051	rs1867302	3.26028e-09	-0.670524	-1.19579	1.23308e-05	-0.098925	-1.21941
64391110	rs80308013	3.25066e-09	-1.86927	-2.42187e-10	6.96698e-06	-1.88925	-2.42187e-10
64391245	rs145066981	2.15725e-08	-1.70945e-10	0.0232901	4.46953e-05	-1.70945e-10	-0.0305689
64391453	rs719775	1.34512e-08	-0.449059	-2.42187e-10	4.76708e-05	0.0338816	-2.42187e-10
64391534	rs79950090	6.15916e-09	-1.70945e-10	-1.23019	1.34981e-05	-1.70945e-10	-1.22789
64391684	rs958595	5.73408e-09	-1.70945e-10	-1.3017	1.24085e-05	-1.70945e-10	-1.31206
64391749	rs181844393	7.6873e-09	-1.00856	-2.42187e-10	1.38854e-05	-1.1996	-2.42187e-10
64391924	rs10866069	1.00284e-09	-1.83374	-1.21155	2.17569e-06	-1.81668	-1.23641
64392015	rs138848492	2.86828e-08	-1.70945e-10	0.308167	5.91032e-05	-1.70945e-10	0.248848
64392448	rs60007558	5.60974e-09	-1.70945e-10	-1.32363	1.23584e-05	-1.70945e-10	-1.3161
64392891	rs77692631	1.03769e-09	-1.87426	-1.13688	2.40805e-06	-1.82084	-1.13078
64393048	rs1992564	3.54487e-09	-0.567206	-1.21542	1.17541e-05	-0.136126	-1.23011
64393476	rs1443518	1.10053e-08	-0.649753	-2.42187e-10	4.00211e-05	-0.141031	-2.42187e-10
64393794	rs9818646	1.02553e-09	-1.72393	-1.29899	2.98453e-06	-1.44665	-1.29035
64393802	rs77062838	5.59621e-09	-1.70945e-10	-1.32604	1.22112e-05	-1.70945e-10	-1.32809
64394241	rs4688448	1.08153e-09	-1.64161	-1.32815	3.86859e-06	-1.14938	-1.32817
64394359	rs4688449	9.49429e-09	-0.797441	-2.42187e-10	3.29065e-05	-0.336767	-2.42187e-10
64395184	rs11708974	1.95915e-09	-1.83255	-0.543068	4.23346e-06	-1.83039	-0.557031
64395233	rs9825007	2.09028e-09	-0.984017	-1.32682	9.08174e-06	-0.297928	-1.32624
64395808	rs6445400	3.66078e-09	-0.88282	-0.867637	1.09461e-05	-0.565593	-0.871863
64396082	rs58299394	3.47261e-09	-1.61841	-0.18481	8.8434e-06	-1.47519	-0.175579
64396264	rs9830368	1.40554e-09	-1.43971	-1.268	3.62721e-06	-1.27051	-1.27147
64396610	rs140608630	8.74893e-10	-1.85417	-1.32762	1.83837e-06	-1.89399	-1.32757
64396723	rs13087994	4.5296e-09	-1.84866	0.311166	9.91326e-06	-1.84531	0.308747
64396762	rs6445401	7.39211e-09	-0.0857103	-0.962007	3.66292e-05	0.73263	-0.962221
64397345	rs920780	1.3937e-08	-0.413581	-2.42187e-10	7.40497e-05	0.4743	-2.42187e-10
64397572	rs74795408	3.94134e-09	-1.59531	-0.0812962	1.00519e-05	-1.44693	-0.0757433
64397962	rs77828617	4.00142e-09	-1.60117	-0.0603079	1.01925e-05	-1.45408	-0.0547086
64398863	rs13068444	1.34219e-09	-1.77959	-0.974234	3.25479e-06	-1.67909	-0.971224
64398986	rs6793743	3.89544e-08	0.306265	0.307997	0.000187543	1.09132	0.312247
64399015	rs6793753	3.257e-08	0.354047	0.0812151	0.000172921	1.23002	0.0923768
64399338	rs62247424	6.22332e-09	-0.744163	-0.475665	1.96805e-05	-0.368734	-0.482076
64399519	rs1443529	1.37666e-09	-1.69532	-1.03315	3.32254e-06	-1.59882	-1.03088
64399577	rs1443528	1.32167e-08	-0.466651	-2.42187e-10	6.7191e-05	0.377102	-2.42187e-10
64399587	rs11707688	1.94553e-09	-1.23492	-1.14768	4.22501e-06	-1.22925	-1.16016
64399776	rs78710637	1.23498e-09	-1.65187	-1.1852	2.37813e-06	-1.77201	-1.19211
64399927	rs73113951	5.54415e-09	-1.33539	-2.42187e-10	1.09612e-05	-1.43607	-2.42187e-10
64399967	rs12631013	1.91638e-08	-1.70945e-10	-0.0951058	4.20456e-05	-1.70945e-10	-0.0916811
64400151	rs140466941	3.34292e-09	-1.84129	-2.42187e-10	8.23369e-06	-1.7222	-2.42187e-10
64400214	rs113239452	6.72956e-09	-1.14162	-2.42187e-10	1.17221e-05	-1.36896	-2.42187e-10
64400344	rs12715586	1.35881e-08	-0.438939	-2.42187e-10	6.95359e-05	0.411407	-2.42187e-10
64400396	rs62247425	1.70361e-09	-1.36682	-1.14856	4.73467e-06	-1.13093	-1.1446
64400698	rs9847593	1.0969e-08	-0.653061	-2.42187e-10	5.21449e-05	0.123589	-2.42187e-10
64401519	rs11709871	1.68535e-09	-1.43926	-1.0869	4.69079e-06	-1.20159	-1.08324
64401593	rs4688191	1.13336e-09	-1.75287	-1.17007	2.38322e-06	-1.79288	-1.1691
64401759	rs4688450	2.64237e-09	-1.68485	-0.391609	6.45164e-06	-1.58749	-0.378612
64401802	rs4688192	1.28305e-09	-1.72609	-1.0728	3.04107e-06	-1.64861	-1.06961
64401810	rs4688452	1.58475e-09	-1.43926	-1.14845	4.41084e-06	-1.20159	-1.14478
64401899	rs13086262	1.24246e-09	-1.76988	-1.06116	2.91732e-06	-1.70187	-1.0579
64401905	rs138665823	4.06734e-09	-1.64514	-2.42187e-10	6.9233e-06	-1.89554	-2.42187e-10
64402013	rs141136216	5.66501e-09	-1.70945e-10	-1.31382	1.23613e-05	-1.70945e-10	-1.31587
64402060	rs4688453	1.50418e-08	-0.337299	-2.42187e-10	7.5847e-05	0.498282	-2.42187e-10
64403059	rs1443516	1.51327e-09	-1.47908	-1.15478	4.1282e-06	-1.26142	-1.15117
64403072	rs1443517	1.50855e-09	-1.47908	-1.1579	4.11519e-06	-1.26142	-1.15433
64403495	rs6804863	1.27805e-08	-0.500211	-2.42187e-10	6.04433e-05	0.271269	-2.42187e-10
64403638	rs13073562	1.21504e-09	-1.792	-1.06135	2.83823e-06	-1.72938	-1.05787
64403709	rs13098030	1.1783e-09	-1.76806	-1.116	2.78305e-06	-1.69158	-1.11531
```
