## Supplementary material for "Characterization of shared and ancestry-specific signals driving complex traits using multi-ancestry fine-mapping": susiex_nc3.cs80.summary

```
# chr3:63403759-64403759
CS_ID	CS_LENGTH	CS_PURITY	MAX_PIP_SNP	BP	REF_ALLELE	ALT_ALLELE	REF_FRQ	BETA	SE	-LOG10P	MAX_PIP	POST-HOC_PROB_POP1	POST-HOC_PROB_POP2
1	11	0.897457	rs704367	63868777	C,C	A,A	0.32505,0.52381	-0.0279137,-0.00557189	0.00422113,0.00855906	10.4237,0.28815	0.143333	0.999971	0.240811
2	25	0.08949	rs56244367	64159033	A,NA	C,NA	0.769384,NA	0.0241324,NA	0.00469379,NA	6.56423,NA	0.135697	0.910966	0.377016
```
