## Supplementary material for "Characterization of shared and ancestry-specific signals driving complex traits using multi-ancestry fine-mapping": susiex_nc1.cs80.cs

```
CS_ID	SNP	BP	REF_ALLELE	ALT_ALLELE	REF_FRQ	BETA	SE	-LOG10P	CS_PIP	OVRL_PIP
1	chr3:72348128:A:G	72348128	G,G	A,A	1,1	-inf,-inf	inf,inf	7.31085,0.796485	0.487823	0.487823
1	chr3:72347090:C:T	72347090	T,T	C,C	1,1	-inf,-inf	inf,inf	6.18929,1.57618	0.169387	0.169387
1	chr3:72344831:C:G	72344831	G,G	C,C	1,1	-inf,-inf	inf,inf	6.17358,1.46093	0.132705	0.132705
1	chr3:72365648:C:G	72365648	G,G	C,C	1,1	inf,inf	inf,inf	6.1075,1.27834	0.0829621	0.0829621
```
