## Supplementary material for "Characterization of shared and ancestry-specific signals driving complex traits using multi-ancestry fine-mapping": susiex_nc1.cs80.snp

```
BP	SNP	PIP(CS1)	LogBF(CS1,Pop1)	LogBF(CS1,Pop2)
71848357	chr3:71848357:T:C	2.31169e-06	-1.5082e-10	0.0608039
71848422	chr3:71848422:C:T	1.7196e-06	-1.33046	1.09537
71848658	chr3:71848658:T:C	6.14406e-07	-1.5082e-10	-1.26427
71848840	chr3:71848840:T:G	6.06179e-07	-1.5082e-10	-1.27775
71849305	chr3:71849305:C:T	1.54818e-07	-1.7126	-0.930074
71849494	chr3:71849494:T:G	1.40757e-07	-1.55431	-1.18358
71850409	chr3:71850409:GTTC:G	1.09951e-07	-1.70791	-1.27699
71850443	chr3:71850443:T:C	3.22153e-07	-0.634006	-1.2759
71850543	chr3:71850543:C:T	6.62037e-07	-1.24254	0.05293
71850562	chr3:71850562:C:A	1.02808e-06	-1.5082e-10	-0.749479
71850822	chr3:71850822:T:C	1.77781e-06	-1.41474	1.21295
71851007	chr3:71851007:T:G	6.06037e-07	-1.5082e-10	-1.27799
71851406	chr3:71851406:C:T	4.72794e-07	-1.52627	-2.97869e-10
71851638	chr3:71851638:A:G	6.64399e-07	-1.5082e-10	-1.18605
71852194	chr3:71852194:CT:C	7.04774e-07	-1.5082e-10	-1.12705
71852532	chr3:71852532:T:C	1.18217e-06	-1.5082e-10	-0.609821
71852771	chr3:71852771:A:C	8.18037e-07	-1.5082e-10	-0.978022
71852844	chr3:71852844:A:AT	6.34564e-07	-1.5082e-10	-1.23199
71853059	chr3:71853059:A:C	7.3133e-07	-1.5082e-10	-1.09006
71853105	chr3:71853105:A:T	6.10335e-07	-1.5082e-10	-1.27092
71853311	chr3:71853311:A:T	6.06076e-07	-1.5082e-10	-1.27792
71853420	chr3:71853420:G:A	1.29306e-06	-1.5082e-10	-0.520161
71853618	chr3:71853618:A:G	6.08895e-07	-1.5082e-10	-1.27328
71854184	chr3:71854184:C:T	1.21092e-07	-1.61175	-1.27663
71854252	chr3:71854252:T:C	9.5882e-07	-1.61114	0.791918
71854645	chr3:71854645:A:G	2.472e-07	-1.28458	-0.890151
71854961	chr3:71854961:A:G	1.24431e-06	-1.5082e-10	-0.558591
71855362	chr3:71855362:C:A	2.17782e-07	-1.57925	-0.722186
71855664	chr3:71855664:A:C	1.19732e-06	-1.5082e-10	-0.597085
71855832	chr3:71855832:G:T	1.24118e-06	0.717163	-1.27828
71856033	chr3:71856033:T:C	9.31222e-07	-1.5082e-10	-0.848432
71856725	chr3:71856725:A:G	7.80801e-07	0.25366	-1.27827
71856763	chr3:71856763:A:G	6.72362e-07	-1.5082e-10	-1.17413
71857000	chr3:71857000:G:A	1.69923e-06	-1.46915	1.22215
71857033	chr3:71857033:G:A	6.21082e-07	-1.5082e-10	-1.25347
71857365	chr3:71857365:A:G	8.00604e-07	-1.5082e-10	-0.999563
71857499	chr3:71857499:G:A	1.08906e-06	-1.5082e-10	-0.691864
71857629	chr3:71857629:T:C	2.47541e-07	-1.61353	-0.559824
71857741	chr3:71857741:T:C	6.61845e-07	-1.5082e-10	-1.1899
71857748	chr3:71857748:G:A	6.31233e-07	-1.5082e-10	-1.23725
71858329	chr3:71858329:G:A	6.18189e-07	-1.5082e-10	-1.25814
71858737	chr3:71858737:G:C	6.57178e-07	-1.5082e-10	-1.19697
71859057	chr3:71859057:T:C	6.05896e-07	-1.5082e-10	-1.27822
71859279	chr3:71859279:C:G	4.28576e-07	-0.365443	-1.25902
71859436	chr3:71859436:TA:T	1.61548e-07	-1.38654	-1.21359
71859550	chr3:71859550:A:G	1.4539e-06	-1.5082e-10	-0.402927
71860151	chr3:71860151:C:G	5.63776e-07	-1.35027	-2.97869e-10
71860979	chr3:71860979:G:A	1.11776e-06	-1.5082e-10	-0.665849
71860994	chr3:71860994:G:T	6.89446e-07	-1.5082e-10	-1.14904
71861064	chr3:71861064:T:C	6.8028e-07	-1.5082e-10	-1.16243
71861119	chr3:71861119:G:A	1.28864e-06	-0.38512	-0.138467
71861302	chr3:71861302:A:G	2.49067e-07	-0.894051	-1.27316
71861347	chr3:71861347:G:A	4.34762e-07	-1.61013	-2.97869e-10
71861909	chr3:71861909:C:A	1.57958e-07	-1.39618	-1.22642
71861923	chr3:71861923:T:C	9.5564e-07	-1.5082e-10	-0.822549
71862026	chr3:71862026:G:C	7.15059e-07	-1.5082e-10	-1.11256
71862662	chr3:71862662:G:C	6.94289e-07	-1.5082e-10	-1.14204
71862830	chr3:71862830:A:T	1.03618e-06	-1.5082e-10	-0.741637
71863044	chr3:71863044:G:A	8.00943e-07	-1.5082e-10	-0.999141
71863249	chr3:71863249:G:C	2.11714e-07	-1.58373	-0.745964
71863437	chr3:71863437:C:A	7.12607e-07	-1.5082e-10	-1.116
71863920	chr3:71863920:A:C	2.76144e-07	-1.69992	-0.364087
71864314	chr3:71864314:G:A	1.0995e-06	-0.132952	-0.549366
71864468	chr3:71864468:A:G	6.3198e-07	-1.5082e-10	-1.23607
71864564	chr3:71864564:T:C	1.66711e-06	-1.5082e-10	-0.266085
71865040	chr3:71865040:A:G	9.76757e-07	-1.5082e-10	-0.800692
71865504	chr3:71865504:A:T	1.66103e-07	-1.32007	-1.25225
71865677	chr3:71865677:A:G	1.77818e-07	-1.24581	-1.25836
71865878	chr3:71865878:G:A	6.70161e-07	-1.5082e-10	-1.17741
71866239	chr3:71866239:A:G	4.41005e-07	-1.59587	-2.97869e-10
71866395	chr3:71866395:G:A	6.60273e-07	-1.5082e-10	-1.19228
71866641	chr3:71866641:C:T	1.27235e-06	-1.5082e-10	-0.536309
71867542	chr3:71867542:G:T	1.01704e-06	-1.5082e-10	-0.760277
71867827	chr3:71867827:G:GA	1.23459e-06	-1.5082e-10	-0.566434
71867828	chr3:71867828:T:C	1.2333e-06	-1.5082e-10	-0.567478
71867860	chr3:71867860:G:A	6.17863e-07	-1.5082e-10	-1.25866
71868376	chr3:71868376:G:A	1.09789e-06	-1.5082e-10	-0.683785
71868650	chr3:71868650:T:A	6.05906e-07	-1.5082e-10	-1.2782
71868700	chr3:71868700:C:T	1.47048e-06	0.74302	-1.13461
71868753	chr3:71868753:T:C	5.75309e-07	-1.18619	-0.143836
71868807	chr3:71868807:A:G	5.7099e-06	-1.5082e-10	0.965027
71869033	chr3:71869033:C:T	8.66079e-07	-1.5082e-10	-0.920954
71869305	chr3:71869305:T:A	3.04459e-06	-1.5082e-10	0.33619
71869995	chr3:71869995:A:G	1.0552e-06	-1.5082e-10	-0.723442
71870074	chr3:71870074:T:C	1.27254e-06	-1.5082e-10	-0.536157
71870266	chr3:71870266:T:G	6.07431e-07	-1.5082e-10	-1.27569
71870351	chr3:71870351:G:A	9.44575e-07	-1.5082e-10	-0.834195
71870660	chr3:71870660:C:A	5.70974e-07	-0.221924	-1.11566
71870822	chr3:71870822:G:A	9.14555e-07	-1.63087	0.764378
71871006	chr3:71871006:G:A	6.95995e-07	-1.5082e-10	-1.13959
71871284	chr3:71871284:G:A	7.58486e-07	-1.5082e-10	-1.05361
71871685	chr3:71871685:C:T	3.92343e-07	-1.71279	-2.97869e-10
71871940	chr3:71871940:C:T	2.82698e-06	-1.5082e-10	0.262033
71872352	chr3:71872352:G:A	6.72105e-07	-1.5082e-10	-1.17452
71872685	chr3:71872685:G:C	2.5041e-06	-1.5082e-10	0.140754
71872748	chr3:71872748:A:G	1.1815e-06	-1.5082e-10	-0.610392
71872955	chr3:71872955:C:T	5.2096e-07	-1.42926	-2.97869e-10
71873136	chr3:71873136:A:AC	6.63027e-07	-1.5082e-10	-1.18811
71873156	chr3:71873156:C:T	7.70779e-07	-1.67388	0.636355
71873346	chr3:71873346:G:T	1.41211e-06	-1.5082e-10	-0.43209
71873351	chr3:71873351:T:C	1.92572e-07	-1.15101	-1.27345
71873655	chr3:71873655:A:G	1.64465e-06	-1.5082e-10	-0.279649
71874118	chr3:71874118:G:A	6.91758e-07	-1.5082e-10	-1.14569
71874295	chr3:71874295:G:A	6.95241e-07	-1.5082e-10	-1.14067
71874304	chr3:71874304:G:A	6.48887e-07	-1.5082e-10	-1.20967
71874349	chr3:71874349:G:GC	1.55093e-06	-1.5082e-10	-0.338321
71874440	chr3:71874440:T:C	9.89809e-07	-1.5082e-10	-0.787417
71874565	chr3:71874565:G:A	6.48077e-07	-1.5082e-10	-1.21092
71874588	chr3:71874588:G:A	1.75011e-07	-1.24946	-1.27062
71874737	chr3:71874737:C:T	8.53785e-07	-1.5082e-10	-0.935251
71874759	chr3:71874759:A:G	6.32739e-07	-1.5082e-10	-1.23487
71874760	chr3:71874760:T:C	4.15571e-07	-1.65528	-2.97869e-10
71874810	chr3:71874810:G:T	1.1169e-06	-1.5082e-10	-0.666615
71875127	chr3:71875127:A:G	6.34846e-07	-1.5082e-10	-1.23155
71875532	chr3:71875532:A:C	1.66836e-07	-1.31147	-1.25645
71876189	chr3:71876189:G:C	2.35385e-07	-1.25756	-0.96615
71876200	chr3:71876200:T:C	6.12283e-07	-1.5082e-10	-1.26774
71876293	chr3:71876293:G:A	9.27757e-07	-1.64872	0.796559
71876717	chr3:71876717:A:G	6.24638e-07	-1.5082e-10	-1.24776
71876878	chr3:71876878:G:A	6.38439e-07	-1.5082e-10	-1.2259
71877417	chr3:71877417:T:A	1.84765e-07	-1.26623	-1.19961
71877676	chr3:71877676:A:G	1.75744e-07	-1.29727	-1.21864
71877985	chr3:71877985:A:T	1.50253e-06	-0.370026	-2.97869e-10
71878018	chr3:71878018:C:G	1.91646e-06	-1.5082e-10	-0.126697
71878168	chr3:71878168:G:A	6.36351e-07	-1.5082e-10	-1.22918
71878824	chr3:71878824:G:A	9.64092e-07	-1.5082e-10	-0.813743
71878845	chr3:71878845:A:T	9.86578e-07	-1.5082e-10	-0.790687
71878998	chr3:71878998:T:A	6.45297e-07	-1.5082e-10	-1.21522
71879084	chr3:71879084:T:A	2.41389e-05	0.155202	2.25145
71879165	chr3:71879165:C:T	6.21831e-07	-1.5082e-10	-1.25226
71879309	chr3:71879309:G:A	1.27747e-06	-1.5082e-10	-0.532297
71879559	chr3:71879559:G:C	9.5688e-07	-1.67695	0.855695
71879602	chr3:71879602:G:A	6.06712e-07	-1.5082e-10	-1.27688
71879836	chr3:71879836:T:C	1.33078e-06	-1.5082e-10	-0.491411
71880172	chr3:71880172:C:T	6.7012e-07	-1.5082e-10	-1.17747
71880280	chr3:71880280:A:G	6.21414e-07	-1.5082e-10	-1.25293
71880348	chr3:71880348:T:C	4.38294e-07	-1.60204	-2.97869e-10
71880370	chr3:71880370:C:T	2.24166e-07	-1.69696	-0.575587
71880371	chr3:71880371:G:A	9.21324e-07	0.411773	-1.27089
71880376	chr3:71880376:C:T	1.03919e-06	-1.5082e-10	-0.738736
71880446	chr3:71880446:A:G	6.12091e-07	-1.5082e-10	-1.26805
71880462	chr3:71880462:C:T	6.4491e-07	-1.5082e-10	-1.21582
71880524	chr3:71880524:A:G	1.49446e-07	-1.533	-1.145
71880891	chr3:71880891:C:G	6.07507e-07	-1.5082e-10	-1.27557
71881112	chr3:71881112:T:C	4.52449e-07	-1.17784	-0.392413
71881263	chr3:71881263:C:T	2.33117e-07	-1.55606	-0.677326
71881265	chr3:71881265:T:C	1.11097e-06	-1.68809	1.01615
71881267	chr3:71881267:C:T	8.62166e-07	-1.5082e-10	-0.925482
71881402	chr3:71881402:G:A	1.44634e-06	-1.5082e-10	-0.408142
71881522	chr3:71881522:G:A	7.13828e-07	-1.11429	-2.97869e-10
71881710	chr3:71881710:T:C	1.49157e-06	-1.5082e-10	-0.377343
71881785	chr3:71881785:G:A	2.34295e-07	-1.22787	-1.00048
71881829	chr3:71881829:T:C	1.84933e-06	-1.5082e-10	-0.16235
71881894	chr3:71881894:G:A	5.54779e-07	-1.57845	0.21209
71882658	chr3:71882658:C:T	1.37576e-06	-1.5082e-10	-0.458171
71882758	chr3:71882758:C:T	1.34426e-06	-1.5082e-10	-0.481333
71882763	chr3:71882763:G:A	6.8856e-07	-0.288612	-0.861715
71883670	chr3:71883670:C:G	2.12275e-06	-1.5082e-10	-0.0244631
71884125	chr3:71884125:T:C	6.19904e-07	-1.5082e-10	-1.25537
71884202	chr3:71884202:T:C	3.42063e-07	-0.922362	-0.927573
71884232	chr3:71884232:C:T	4.97478e-07	-0.248371	-1.22701
71884336	chr3:71884336:T:G	1.43661e-06	-1.5082e-10	-0.414889
71884391	chr3:71884391:G:T	1.22619e-06	-1.5082e-10	-0.573262
71884542	chr3:71884542:T:G	3.44135e-07	-0.920823	-0.923073
71884891	chr3:71884891:A:G	8.97226e-07	-1.53203	0.646404
71884901	chr3:71884901:G:A	1.15263e-06	-1.5082e-10	-0.635128
71884903	chr3:71884903:G:A	1.79798e-06	-1.5082e-10	-0.190513
71885493	chr3:71885493:C:T	2.1655e-06	-1.5082e-10	-0.00452107
71885680	chr3:71885680:G:A	2.27232e-07	-1.10775	-1.15121
71886330	chr3:71886330:G:A	2.19519e-07	-1.01533	-1.27816
71886521	chr3:71886521:A:T	6.79303e-07	-1.5082e-10	-1.16386
71886870	chr3:71886870:T:C	1.40041e-07	-1.47272	-1.27027
71887127	chr3:71887127:A:G	5.05017e-07	-1.43919	-0.0211492
71887441	chr3:71887441:C:T	5.45521e-07	-1.38319	-2.97869e-10
71887727	chr3:71887727:G:A	2.31002e-06	-1.5082e-10	0.0600804
71887728	chr3:71887728:G:A	9.69254e-07	0.060185	-0.868588
71887817	chr3:71887817:TC:T	1.12632e-06	-1.5082e-10	-0.65822
71887986	chr3:71887986:A:G	4.1917e-07	-1.6937	0.047046
71888012	chr3:71888012:G:A	4.56136e-07	-1.56214	-2.97869e-10
71888026	chr3:71888026:T:G	4.36089e-07	-1.70056	0.0934799
71888098	chr3:71888098:T:C	9.07603e-07	-1.5082e-10	-0.874123
71888562	chr3:71888562:C:G	9.73799e-07	-1.5082e-10	-0.803725
71888681	chr3:71888681:C:T	5.57515e-07	-1.36144	-2.97869e-10
71888702	chr3:71888702:C:T	1.13133e-07	-1.69927	-1.25709
71888800	chr3:71888800:C:T	8.08336e-07	-0.989952	-2.97869e-10
71888808	chr3:71888808:G:A	1.20859e-06	-1.5082e-10	-0.587724
71889032	chr3:71889032:G:C	6.16536e-07	-1.26081	-2.97869e-10
71889295	chr3:71889295:C:T	1.23332e-06	-1.5082e-10	-0.567466
71889537	chr3:71889537:G:A	1.84398e-06	-1.5082e-10	-0.16525
71889623	chr3:71889623:T:C	7.42609e-07	-1.5082e-10	-1.07476
71889666	chr3:71889666:T:C	1.65831e-07	-1.51526	-1.0587
71889964	chr3:71889964:G:A	1.53196e-06	-1.5082e-10	-0.350624
71890458	chr3:71890458:T:C	2.33175e-07	-1.14838	-1.08476
71890578	chr3:71890578:G:A	2.17713e-07	-1.71113	-0.59062
71890711	chr3:71890711:A:G	1.07758e-06	-1.5082e-10	-0.702453
71890734	chr3:71890734:G:A	2.53367e-07	-0.949809	-1.20028
71890810	chr3:71890810:T:C	1.6872e-06	-1.5082e-10	-0.254105
71891138	chr3:71891138:C:T	3.92589e-07	-1.71217	-2.97869e-10
71891224	chr3:71891224:A:G	4.12958e-07	-1.66158	-2.97869e-10
71892003	chr3:71892003:A:G	1.11626e-07	-1.70327	-1.2665
71892481	chr3:71892481:A:T	2.02266e-06	-1.5082e-10	-0.0727594
71892740	chr3:71892740:G:A	3.98555e-07	-0.456185	-1.2409
71892748	chr3:71892748:G:A	5.93373e-07	-1.29911	-2.97869e-10
71892759	chr3:71892759:G:A	1.1839e-06	-1.5082e-10	-0.608363
71892961	chr3:71892961:T:G	1.50861e-06	-1.5082e-10	-0.365987
71893026	chr3:71893026:A:G	1.4491e-06	-1.5082e-10	-0.406234
71893343	chr3:71893343:C:CA	1.78811e-07	-1.27231	-1.22629
71893605	chr3:71893605:A:G	1.67004e-07	-1.42625	-1.14066
71893701	chr3:71893701:C:T	1.19284e-06	-1.5082e-10	-0.600837
71894055	chr3:71894055:A:G	6.44808e-07	-0.847657	-0.36832
71894179	chr3:71894179:T:C	1.52178e-07	-1.44807	-1.21181
71894367	chr3:71894367:T:C	2.9055e-07	-1.13419	-0.878965
71895044	chr3:71895044:T:A	3.97864e-07	-0.963493	-0.735326
71895092	chr3:71895092:A:G	1.15008e-07	-1.66421	-1.27572
71895372	chr3:71895372:C:T	1.53395e-06	-1.5082e-10	-0.349331
71895419	chr3:71895419:G:C	2.21573e-06	-1.5082e-10	0.0184085
71896270	chr3:71896270:C:T	4.33859e-07	-0.909674	-0.702537
71896306	chr3:71896306:G:A	4.34407e-07	-0.822028	-0.788921
71896400	chr3:71896400:G:A	7.98531e-07	-1.00216	-2.97869e-10
71896655	chr3:71896655:G:A	2.20929e-06	-1.5082e-10	0.0154961
71897057	chr3:71897057:T:G	1.2084e-06	-1.5082e-10	-0.587875
71897180	chr3:71897180:C:T	1.85268e-07	-1.50019	-0.962941
71897546	chr3:71897546:T:C	1.40826e-06	-1.5082e-10	-0.434823
71897681	chr3:71897681:C:T	3.62179e-07	-1.15033	-0.642467
71897747	chr3:71897747:A:T	3.93122e-07	-1.08722	-0.62359
71897750	chr3:71897750:A:G	4.06622e-07	-1.09717	-0.579873
71897776	chr3:71897776:G:A	3.71749e-07	-1.12134	-0.645372
71897860	chr3:71897860:C:A	1.15628e-06	-1.5082e-10	-0.631965
71897956	chr3:71897956:T:A	7.25659e-07	-1.5082e-10	-1.09785
71898104	chr3:71898104:G:A	4.79941e-07	-1.51127	-2.97869e-10
71898318	chr3:71898318:T:G	1.71491e-07	-1.65213	-0.888273
71898449	chr3:71898449:A:C	1.12116e-07	-1.68723	-1.27816
71898455	chr3:71898455:A:G	4.06488e-07	-1.67737	-2.97869e-10
71898826	chr3:71898826:G:T	1.98847e-07	-1.38333	-1.00906
71898844	chr3:71898844:T:C	1.13509e-06	-1.5082e-10	-0.65046
71898892	chr3:71898892:C:T	1.56544e-07	-1.46069	-1.17091
71898998	chr3:71898998:A:G	1.9861e-07	-1.38539	-1.0082
71899199	chr3:71899199:T:C	1.21346e-06	-1.5082e-10	-0.583703
71899331	chr3:71899331:T:G	3.96125e-07	-1.7032	-2.97869e-10
71899521	chr3:71899521:A:C	1.83475e-06	-0.820902	0.650634
71899648	chr3:71899648:T:C	8.51381e-07	-1.69224	0.754165
71899815	chr3:71899815:T:C	2.60704e-07	-1.62154	-0.5
71900240	chr3:71900240:T:C	3.79471e-07	-1.09135	-0.654802
71900270	chr3:71900270:C:T	3.80558e-07	-1.13346	-0.60983
71900298	chr3:71900298:T:C	3.95354e-07	-1.07605	-0.629101
71900917	chr3:71900917:T:TAATCC	1.6727e-07	-1.50475	-1.06057
71901122	chr3:71901122:G:C	2.84622e-07	-0.755949	-1.27782
71901181	chr3:71901181:T:G	2.06322e-07	-1.1245	-1.23099
71901189	chr3:71901189:C:T	1.29453e-06	-1.5082e-10	-0.51903
71901687	chr3:71901687:C:T	1.58872e-06	0.453683	-0.767928
71902630	chr3:71902630:C:T	1.76277e-07	-1.23685	-1.27603
71902657	chr3:71902657:G:A	1.92716e-07	-1.22405	-1.19966
71902707	chr3:71902707:C:A	1.18698e-06	-1.5082e-10	-0.605762
71902841	chr3:71902841:C:T	1.24174e-06	-1.5082e-10	-0.560662
71902947	chr3:71902947:T:A	4.15243e-07	-1.65607	-2.97869e-10
71903161	chr3:71903161:G:A	6.55323e-07	-1.5082e-10	-1.1998
71903186	chr3:71903186:G:A	2.75933e-07	-1.15711	-0.907664
71903201	chr3:71903201:T:C	2.68464e-07	-1.17785	-0.914364
71903290	chr3:71903290:C:T	2.61785e-07	-1.23167	-0.885738
71903366	chr3:71903366:A:C	2.95504e-07	-1.14981	-0.846439
71903443	chr3:71903443:T:C	2.77949e-07	-1.09556	-0.961932
71903476	chr3:71903476:T:C	2.84597e-07	-1.06829	-0.965564
71903586	chr3:71903586:G:T	2.98249e-07	-1.06047	-0.926532
71903588	chr3:71903588:C:T	6.0589e-07	-1.5082e-10	-1.27823
71903937	chr3:71903937:G:T	1.13857e-07	-1.70836	-1.24163
71903995	chr3:71903995:A:G	7.31578e-07	-1.5082e-10	-1.08973
71904243	chr3:71904243:T:C	3.37889e-07	-1.22873	-0.633484
71904337	chr3:71904337:A:T	1.16451e-07	-1.71132	-1.21613
71904545	chr3:71904545:G:A	1.30106e-07	-1.71313	-1.10345
71904658	chr3:71904658:C:T	1.4437e-07	-1.71222	-1.00033
71904846	chr3:71904846:G:A	8.76204e-07	-1.5082e-10	-0.909331
71905134	chr3:71905134:C:T	6.65126e-07	-1.69142	0.506463
71905304	chr3:71905304:C:T	1.1515e-07	-1.7129	-1.2258
71905498	chr3:71905498:C:T	1.06898e-06	-1.5082e-10	-0.710465
71906261	chr3:71906261:T:C	6.81125e-07	-1.5082e-10	-1.16118
71906310	chr3:71906310:C:T	3.65114e-07	-0.737967	-1.04675
71906441	chr3:71906441:C:T	6.79044e-07	-1.5082e-10	-1.16424
71906466	chr3:71906466:G:A	1.73288e-06	-1.5082e-10	-0.227388
71906672	chr3:71906672:C:G	8.12487e-07	-1.5082e-10	-0.98483
71906779	chr3:71906779:C:T	6.27863e-07	-1.5082e-10	-1.24261
71907125	chr3:71907125:A:C	6.11567e-07	-1.5082e-10	-1.26891
71907291	chr3:71907291:C:T	1.75825e-07	-1.64352	-0.871925
71907384	chr3:71907384:C:T	6.21912e-07	-1.5082e-10	-1.25213
71907407	chr3:71907407:C:T	3.17044e-07	-0.65045	-1.27544
71907483	chr3:71907483:G:A	4.12648e-07	-1.66233	-2.97869e-10
71907657	chr3:71907657:T:A	1.99846e-07	-1.60368	-0.7837
71907836	chr3:71907836:G:A	1.21572e-07	-1.67374	-1.21068
71907878	chr3:71907878:C:T	6.80374e-07	-1.5082e-10	-1.16229
71907904	chr3:71907904:A:G	3.71138e-07	-0.857439	-0.910916
71908255	chr3:71908255:A:G	6.09009e-07	-1.5082e-10	-1.2731
71908609	chr3:71908609:C:T	6.32352e-07	-1.5082e-10	-1.23548
71908643	chr3:71908643:C:T	4.0692e-07	-1.67631	-2.97869e-10
71909743	chr3:71909743:C:T	1.62453e-07	-1.70816	-0.886386
71909744	chr3:71909744:G:A	1.46676e-07	-1.5055	-1.1912
71909856	chr3:71909856:A:G	1.21608e-06	-0.581545	-2.97869e-10
71910159	chr3:71910159:T:C	1.44059e-07	-1.70643	-1.00828
71911014	chr3:71911014:G:A	1.8936e-07	-1.21147	-1.22981
71911504	chr3:71911504:T:TGCC	1.39125e-07	-1.50649	-1.24307
71911506	chr3:71911506:AGATATAAC:A	1.39264e-07	-1.50461	-1.24394
71911765	chr3:71911765:C:T	9.78163e-07	-1.5082e-10	-0.799254
71911766	chr3:71911766:A:G	1.5258e-07	-1.64296	-1.01428
71911778	chr3:71911778:G:A	1.38562e-07	-1.53214	-1.22148
71912126	chr3:71912126:G:A	1.93036e-07	-1.30879	-1.11327
71912611	chr3:71912611:C:A	6.05881e-07	-1.5082e-10	-1.27825
71912959	chr3:71912959:A:G	7.71388e-07	-1.5082e-10	-1.03674
71913046	chr3:71913046:G:A	8.40689e-06	1.37484	-0.0229611
71913062	chr3:71913062:C:T	8.8989e-06	1.30299	0.105768
71913396	chr3:71913396:C:T	1.91264e-07	-1.16911	-1.26217
71913482	chr3:71913482:T:C	6.86556e-07	-1.5082e-10	-1.15324
71913591	chr3:71913591:C:T	1.3029e-06	-0.988678	0.476097
71913603	chr3:71913603:G:A	1.47957e-07	-1.46713	-1.22087
71913832	chr3:71913832:C:A	1.34461e-07	-1.66321	-1.12044
71914058	chr3:71914058:T:G	7.61844e-07	0.228605	-1.27779
71914228	chr3:71914228:C:T	8.37092e-07	-1.5082e-10	-0.954996
71914448	chr3:71914448:A:G	9.65585e-07	-0.812196	-2.97869e-10
71914453	chr3:71914453:G:A	3.08194e-07	-0.678992	-1.27521
71914599	chr3:71914599:C:T	1.43201e-07	-1.44278	-1.2779
71914619	chr3:71914619:C:G	6.22323e-07	-1.5082e-10	-1.25147
71914649	chr3:71914649:C:T	7.51537e-07	-1.5082e-10	-1.06281
71915032	chr3:71915032:C:G	1.65767e-07	-1.34899	-1.22536
71915120	chr3:71915120:T:C	4.076e-07	-1.67464	-2.97869e-10
71915155	chr3:71915155:G:A	9.44243e-07	-1.07021	0.23566
71915599	chr3:71915599:A:C	7.66226e-07	-1.5082e-10	-1.04345
71915628	chr3:71915628:G:C	4.97619e-06	0.803585	0.0239048
71915688	chr3:71915688:T:A	4.70113e-07	-0.851675	-0.680282
71915806	chr3:71915806:T:A	6.07831e-07	-1.5082e-10	-1.27503
71915962	chr3:71915962:A:G	6.53977e-07	-1.1217	-0.0801577
71916314	chr3:71916314:G:T	2.89493e-07	-0.928468	-1.08833
71916432	chr3:71916432:C:T	1.25979e-06	-1.5082e-10	-0.546231
71916573	chr3:71916573:C:T	6.77917e-07	-0.73501	-0.430894
71916607	chr3:71916607:G:A	6.21162e-07	-1.5082e-10	-1.25334
71916653	chr3:71916653:G:A	1.42395e-06	-1.5082e-10	-0.423743
71917250	chr3:71917250:A:T	2.07072e-07	-1.20186	-1.15
71917462	chr3:71917462:C:T	9.43075e-07	-0.835784	-2.97869e-10
71917597	chr3:71917597:C:T	4.1766e-07	-1.65026	-2.97869e-10
71918026	chr3:71918026:G:C	6.46035e-07	-1.5082e-10	-1.21408
71918439	chr3:71918439:A:C	4.04784e-07	-1.67174	-0.00983035
71918466	chr3:71918466:C:T	1.19167e-07	-1.70783	-1.19657
71918539	chr3:71918539:A:C	6.10442e-07	-1.5082e-10	-1.27075
71918602	chr3:71918602:C:T	1.20652e-07	-1.70971	-1.18231
71918768	chr3:71918768:G:A	2.72951e-07	-1.61823	-0.457411
71918905	chr3:71918905:T:C	1.46403e-07	-1.42036	-1.2782
71919139	chr3:71919139:T:C	6.27387e-07	-1.5082e-10	-1.24337
71919261	chr3:71919261:C:T	1.05429e-06	-1.5082e-10	-0.724308
71920201	chr3:71920201:T:A	1.57416e-07	-1.42514	-1.2009
71920381	chr3:71920381:A:C	1.15916e-06	-1.03821	0.408735
71920525	chr3:71920525:A:G	7.43156e-07	-1.5082e-10	-1.07402
71920738	chr3:71920738:T:G	7.85204e-07	-1.5082e-10	-1.01899
71921096	chr3:71921096:C:T	1.32146e-06	-1.5082e-10	-0.498441
71921097	chr3:71921097:A:G	1.11094e-06	-0.671969	-2.97869e-10
71921312	chr3:71921312:C:G	4.51717e-07	-1.11377	-0.458109
71921315	chr3:71921315:T:C	1.82231e-06	-0.17707	-2.97869e-10
71921453	chr3:71921453:A:C	1.26507e-06	-1.5082e-10	-0.54205
71921456	chr3:71921456:T:G	6.89192e-07	-0.48593	-0.66348
71921461	chr3:71921461:T:C	9.13549e-07	-1.5082e-10	-0.867593
71921613	chr3:71921613:C:T	1.29716e-07	-1.64896	-1.17062
71921754	chr3:71921754:C:T	1.43136e-07	-1.58916	-1.13197
71921920	chr3:71921920:C:A	6.50601e-07	-1.5082e-10	-1.20703
71921990	chr3:71921990:C:T	1.79638e-06	-1.5082e-10	-0.191401
71922492	chr3:71922492:A:G	4.20659e-07	-0.580812	-1.0623
71922641	chr3:71922641:C:A	6.53227e-07	-1.20301	-2.97869e-10
71923192	chr3:71923192:A:C	6.19186e-07	-1.5082e-10	-1.25652
71923454	chr3:71923454:T:G	2.58207e-07	-0.948644	-1.18252
71923661	chr3:71923661:C:T	1.12156e-06	-1.5082e-10	-0.662452
71924229	chr3:71924229:C:G	6.11855e-07	-1.5082e-10	-1.26843
71924685	chr3:71924685:G:A	6.63963e-07	-0.107673	-1.07903
71924818	chr3:71924818:C:T	7.26373e-07	-1.09687	-2.97869e-10
71924884	chr3:71924884:A:G	6.13313e-07	-1.5082e-10	-1.26605
71924906	chr3:71924906:G:A	3.18557e-06	1.40429	-1.02283
71925175	chr3:71925175:T:C	2.36098e-06	1.18342	-1.10151
71925761	chr3:71925761:G:A	1.15435e-07	-1.67723	-1.25899
71925829	chr3:71925829:C:T	2.49886e-07	-1.16428	-0.999646
71926043	chr3:71926043:A:G	6.12066e-07	-1.5082e-10	-1.26809
71926049	chr3:71926049:A:C	6.06841e-07	-1.5082e-10	-1.27666
71926929	chr3:71926929:A:G	1.75127e-06	0.794183	-1.01101
71927338	chr3:71927338:T:C	5.87092e-07	-0.418231	-0.891517
71927816	chr3:71927816:T:A	1.21739e-07	-1.65316	-1.22989
71928051	chr3:71928051:A:G	1.58589e-07	-1.45285	-1.16576
71928349	chr3:71928349:A:G	6.25662e-07	-1.5082e-10	-1.24612
71929246	chr3:71929246:C:T	4.24086e-07	-1.63499	-2.97869e-10
71929277	chr3:71929277:G:T	6.61614e-07	-0.0921839	-1.09806
71929655	chr3:71929655:T:C	6.55566e-07	-1.5082e-10	-1.19943
71929696	chr3:71929696:C:T	4.86086e-07	-0.410186	-1.08836
71929776	chr3:71929776:G:A	1.02724e-06	-1.5082e-10	-0.750297
71929975	chr3:71929975:C:T	1.49829e-07	-1.64612	-1.02931
71930154	chr3:71930154:G:A	6.23149e-07	-1.5082e-10	-1.25014
71930183	chr3:71930183:C:G	2.94054e-07	-1.67327	-0.327895
71930222	chr3:71930222:A:G	1.0031e-06	-0.107063	-0.667013
71930644	chr3:71930644:C:T	6.12676e-07	-0.218861	-1.04823
71930676	chr3:71930676:A:T	6.11103e-07	-1.5082e-10	-1.26966
71930794	chr3:71930794:G:T	6.35053e-07	-0.178884	-1.05234
71930957	chr3:71930957:C:T	2.08724e-07	-1.07279	-1.27112
71930958	chr3:71930958:A:G	6.06804e-07	-1.5082e-10	-1.27672
71931117	chr3:71931117:G:A	3.04e-06	1.0817	-0.747011
71931136	chr3:71931136:A:G	7.49052e-07	-1.5082e-10	-1.06612
71931246	chr3:71931246:T:C	6.14055e-07	-1.5082e-10	-1.26484
71931386	chr3:71931386:A:G	6.06875e-07	-1.5082e-10	-1.27661
71931492	chr3:71931492:G:A	4.55452e-07	-1.38755	-0.176088
71931624	chr3:71931624:C:T	1.14571e-06	-1.5082e-10	-0.641151
71931905	chr3:71931905:C:T	3.08664e-07	-0.740237	-1.21244
71931936	chr3:71931936:G:A	1.41964e-06	-1.5082e-10	-0.426771
71931938	chr3:71931938:C:T	1.18254e-07	-1.70294	-1.20915
71931998	chr3:71931998:A:C	6.16991e-07	-1.5082e-10	-1.26008
71932108	chr3:71932108:G:T	1.83615e-07	-1.41393	-1.05816
71932204	chr3:71932204:C:T	1.98771e-07	-1.28052	-1.11225
71932240	chr3:71932240:T:C	8.7282e-07	-1.5082e-10	-0.9132
71932429	chr3:71932429:A:T	1.38667e-07	-1.49679	-1.25606
71932593	chr3:71932593:G:A	6.06396e-07	-1.5082e-10	-1.2774
71932688	chr3:71932688:T:C	1.34042e-05	1.81839	-2.97869e-10
71932917	chr3:71932917:G:A	4.18333e-07	-0.370423	-1.27823
71932954	chr3:71932954:C:G	2.14145e-06	-1.5082e-10	-0.0156929
71933019	chr3:71933019:T:C	1.97587e-06	-1.5082e-10	-0.0961677
71933358	chr3:71933358:C:T	1.5749e-07	-1.71234	-0.913225
71933410	chr3:71933410:A:G	1.61191e-07	-1.71312	-0.889215
71933545	chr3:71933545:G:A	2.49682e-07	-1.20538	-0.959358
71933620	chr3:71933620:T:G	6.1269e-07	-1.5082e-10	-1.26707
71933657	chr3:71933657:C:T	6.29527e-07	-1.5082e-10	-1.23996
71933673	chr3:71933673:G:A	1.60976e-07	-1.71265	-0.891025
71933947	chr3:71933947:C:T	2.2891e-07	-1.42811	-0.82349
71933976	chr3:71933976:T:C	7.15082e-07	-1.11253	-2.97869e-10
71934041	chr3:71934041:C:T	2.85189e-06	-1.5082e-10	0.270808
71934086	chr3:71934086:G:C	1.47523e-07	-1.41282	-1.27813
71934183	chr3:71934183:C:T	1.56725e-07	-1.41822	-1.21222
71934209	chr3:71934209:A:G	1.27493e-07	-1.56476	-1.27211
71934311	chr3:71934311:A:T	1.39595e-07	-1.46884	-1.27734
71934591	chr3:71934591:C:T	6.20702e-07	-1.5082e-10	-1.25408
71934784	chr3:71934784:T:TA	1.61121e-07	-1.69459	-0.908186
71934912	chr3:71934912:G:C	1.10969e-06	-1.5082e-10	-0.67309
71935081	chr3:71935081:T:C	6.98803e-07	-1.5082e-10	-1.13556
71935650	chr3:71935650:CAT:C	9.73957e-07	-1.5082e-10	-0.803563
71935683	chr3:71935683:C:G	6.31414e-07	-1.5082e-10	-1.23697
71936020	chr3:71936020:A:G	6.07005e-07	-1.5082e-10	-1.27639
71936397	chr3:71936397:A:G	6.46017e-07	-1.5082e-10	-1.2141
71936437	chr3:71936437:T:C	1.31574e-07	-1.71319	-1.09217
71936485	chr3:71936485:C:T	4.26798e-07	-1.62862	-2.97869e-10
71936488	chr3:71936488:G:C	1.7364e-07	-1.39292	-1.13503
71936727	chr3:71936727:TA:T	2.79585e-07	-1.2385	-0.813128
71936881	chr3:71936881:T:G	1.32074e-07	-1.71264	-1.08893
71937002	chr3:71937002:G:A	9.07514e-07	-1.5082e-10	-0.874221
71937727	chr3:71937727:A:C	2.94891e-07	-0.919825	-1.0785
71937742	chr3:71937742:G:A	3.0647e-07	-1.50178	-0.458031
71937864	chr3:71937864:C:A	4.36395e-07	-1.70896	0.102576
71937867	chr3:71937867:G:A	2.72167e-06	-1.5082e-10	0.224072
71938717	chr3:71938717:C:A	6.09451e-07	-1.5082e-10	-1.27237
71938735	chr3:71938735:C:T	3.92599e-07	-1.71214	-2.97869e-10
71938749	chr3:71938749:A:G	2.89607e-07	-0.841963	-1.17444
71938810	chr3:71938810:C:T	2.38385e-07	-1.70618	-0.504864
71938838	chr3:71938838:A:C	6.50698e-07	-1.5082e-10	-1.20688
71938890	chr3:71938890:T:C	6.37809e-07	-1.5082e-10	-1.22689
71938951	chr3:71938951:G:A	7.04263e-07	-1.5082e-10	-1.12778
71939043	chr3:71939043:G:A	6.22183e-07	-1.70119	0.449496
71939112	chr3:71939112:C:T	5.05486e-07	-1.45941	-2.97869e-10
71939669	chr3:71939669:G:A	1.08046e-06	-1.5082e-10	-0.699785
71939782	chr3:71939782:T:A	3.57849e-07	-0.99727	-0.80755
71940050	chr3:71940050:A:C	6.28242e-07	-1.5082e-10	-1.242
71940286	chr3:71940286:G:A	5.57267e-07	-1.36189	-2.97869e-10
71940405	chr3:71940405:C:T	3.27095e-07	-1.66834	-0.226338
71940465	chr3:71940465:C:T	7.68653e-07	-1.04029	-2.97869e-10
71940811	chr3:71940811:T:C	3.03769e-07	-0.724285	-1.24438
71940935	chr3:71940935:C:T	5.37381e-07	-1.39822	-2.97869e-10
71940992	chr3:71940992:A:G	3.99365e-07	-1.69505	-2.97869e-10
71941537	chr3:71941537:T:C	9.26895e-07	-1.5082e-10	-0.853089
71941952	chr3:71941952:G:T	1.28786e-06	-1.5082e-10	-0.524193
71942001	chr3:71942001:C:A	6.8208e-07	-1.5082e-10	-1.15978
71942383	chr3:71942383:G:C	1.41756e-07	-1.71058	-1.02024
71943304	chr3:71943304:A:C	1.705e-07	-1.69304	-0.853158
71943316	chr3:71943316:T:C	4.67597e-07	-1.53732	-2.97869e-10
71943612	chr3:71943612:A:G	9.14111e-07	-0.597872	-0.269105
71943791	chr3:71943791:T:A	1.23759e-06	-1.5082e-10	-0.564006
71943849	chr3:71943849:G:A	3.00232e-07	-0.919477	-1.0609
71943930	chr3:71943930:G:A	6.12454e-07	-1.5082e-10	-1.26746
71944379	chr3:71944379:A:G	1.90519e-06	-1.18596	1.05337
71944651	chr3:71944651:T:TGTAC	6.25105e-07	-1.5082e-10	-1.24701
71944653	chr3:71944653:T:TGGGGGTACA	6.25143e-07	-1.5082e-10	-1.24695
71945542	chr3:71945542:G:C	6.92804e-07	-1.5082e-10	-1.14418
71946035	chr3:71946035:C:T	3.47287e-07	-0.810317	-1.02446
71946232	chr3:71946232:C:A	3.36914e-06	0.437483	-2.97869e-10
71946285	chr3:71946285:T:C	2.30055e-07	-1.63396	-0.612647
71946868	chr3:71946868:A:G	6.63218e-07	-1.5082e-10	-1.18783
71946870	chr3:71946870:A:T	2.93589e-06	-1.04572	1.34555
71947065	chr3:71947065:G:T	6.14681e-07	-1.5082e-10	-1.26383
71947254	chr3:71947254:G:A	1.32754e-06	-1.5082e-10	-0.493844
71947265	chr3:71947265:T:C	4.06396e-06	-1.5082e-10	0.624983
71947401	chr3:71947401:C:G	2.55218e-06	-1.17875	1.33852
71947567	chr3:71947567:A:G	6.69062e-07	-1.5082e-10	-1.17905
71947862	chr3:71947862:C:T	1.45374e-07	-1.58691	-1.11871
71948211	chr3:71948211:T:A	1.47657e-06	-1.5082e-10	-0.387451
71948332	chr3:71948332:C:T	1.75245e-07	-1.59804	-0.920712
71948382	chr3:71948382:T:A	1.16657e-07	-1.67668	-1.24902
71948590	chr3:71948590:G:A	6.33044e-07	-1.5082e-10	-1.23439
71948890	chr3:71948890:C:T	2.45958e-06	-1.5082e-10	0.122817
71949146	chr3:71949146:C:T	6.07586e-07	-1.5082e-10	-1.27544
71949454	chr3:71949454:A:T	8.08987e-07	-1.5082e-10	-0.989147
71949981	chr3:71949981:C:T	1.80401e-06	-1.5082e-10	-0.18716
71950100	chr3:71950100:C:T	3.93482e-07	-1.7099	-2.97869e-10
71950118	chr3:71950118:T:C	1.98237e-07	-1.66258	-0.732894
71950430	chr3:71950430:C:A	3.04111e-06	-1.5082e-10	0.335047
71950431	chr3:71950431:A:T	3.0503e-06	-1.5082e-10	0.338066
71950837	chr3:71950837:A:G	4.33736e-06	-1.09975	1.78985
71950953	chr3:71950953:C:T	1.2717e-07	-1.71212	-1.12728
71950995	chr3:71950995:G:C	1.26968e-07	-1.71044	-1.13055
71951007	chr3:71951007:G:A	6.44258e-07	-1.5082e-10	-1.21683
71951042	chr3:71951042:T:A	1.33506e-07	-1.7114	-1.07938
71951092	chr3:71951092:C:T	7.7748e-07	-1.5082e-10	-1.02887
71951299	chr3:71951299:A:C	1.47217e-06	-1.5082e-10	-0.390436
71951339	chr3:71951339:A:G	1.23206e-07	-1.71048	-1.16059
71951507	chr3:71951507:G:A	1.0639e-06	-1.5082e-10	-0.715232
71951563	chr3:71951563:C:T	1.28848e-07	-1.68694	-1.13936
71951775	chr3:71951775:C:A	9.64794e-07	-1.5082e-10	-0.813015
71951794	chr3:71951794:CA:C	6.06059e-07	-1.5082e-10	-1.27795
71951868	chr3:71951868:A:G	2.02359e-07	-1.70096	-0.673929
71952023	chr3:71952023:C:T	2.7703e-06	-1.5082e-10	0.241781
71952356	chr3:71952356:G:A	1.02829e-06	-1.15133	0.402051
71952372	chr3:71952372:G:A	8.01846e-07	-1.5082e-10	-0.998013
71952497	chr3:71952497:CT:C	2.10427e-07	-1.42779	-0.907999
71952513	chr3:71952513:A:C	5.42501e-07	-1.38874	-2.97869e-10
71952933	chr3:71952933:A:G	2.05487e-07	-1.0833	-1.27625
71953309	chr3:71953309:T:A	6.25101e-07	-1.5082e-10	-1.24702
71953405	chr3:71953405:T:C	6.40389e-07	-1.5082e-10	-1.22285
71953500	chr3:71953500:G:A	1.07417e-06	-1.01374	0.308113
71953656	chr3:71953656:G:C	4.13468e-07	-0.774018	-0.886332
71953662	chr3:71953662:A:T	7.38759e-07	-1.5082e-10	-1.07996
71953822	chr3:71953822:T:TG	1.44394e-06	-0.50924	0.0994397
71953823	chr3:71953823:T:G	2.62871e-07	-0.839979	-1.27329
71953888	chr3:71953888:A:G	8.5198e-07	-1.5082e-10	-0.937367
71953938	chr3:71953938:C:T	5.40872e-07	-0.114203	-1.27754
71954001	chr3:71954001:C:T	1.17417e-07	-1.64935	-1.26985
71954273	chr3:71954273:T:C	6.44529e-07	-1.5082e-10	-1.21641
71954314	chr3:71954314:A:G	1.50736e-06	-1.5082e-10	-0.366813
71954839	chr3:71954839:G:GC	7.58475e-07	-1.5082e-10	-1.05362
71955096	chr3:71955096:T:A	4.39458e-07	-1.03782	-0.561567
71955398	chr3:71955398:A:T	1.40441e-06	0.840699	-1.27826
71955483	chr3:71955483:G:A	4.20884e-07	-1.64257	-2.97869e-10
71956258	chr3:71956258:T:TC	4.23495e-07	-1.63639	-2.97869e-10
71956800	chr3:71956800:G:A	2.03535e-07	-1.11128	-1.25781
71957016	chr3:71957016:TG:T	4.26224e-07	-1.62996	-2.97869e-10
71957072	chr3:71957072:C:T	4.3358e-07	-1.61285	-2.97869e-10
71957136	chr3:71957136:A:G	4.27453e-07	-1.62709	-2.97869e-10
71957722	chr3:71957722:T:A	1.81006e-07	-1.28511	-1.20129
71957730	chr3:71957730:C:T	6.63915e-07	-1.5082e-10	-1.18678
71957871	chr3:71957871:T:C	6.38511e-07	-1.5082e-10	-1.22579
71958134	chr3:71958134:T:C	4.16476e-07	-1.6531	-2.97869e-10
71958174	chr3:71958174:C:T	1.06566e-06	-1.10273	0.38915
71958222	chr3:71958222:G:A	1.64718e-07	-1.47389	-1.1068
71958642	chr3:71958642:A:G	4.43955e-07	-1.6851	0.0958918
71959343	chr3:71959343:A:G	4.16584e-07	-1.65284	-2.97869e-10
71959766	chr3:71959766:A:G	6.67733e-06	-1.36098	2.48252
71959782	chr3:71959782:T:G	6.13445e-06	-1.33206	2.3688
71959929	chr3:71959929:A:T	3.45057e-07	-0.757529	-1.08369
71960095	chr3:71960095:G:A	1.93689e-06	-1.5082e-10	-0.116092
71960139	chr3:71960139:T:C	4.11283e-07	-0.997077	-0.668572
71960734	chr3:71960734:T:C	3.47214e-07	-1.18068	-0.654307
71960823	chr3:71960823:G:A	1.22154e-06	-1.5082e-10	-0.577063
71961078	chr3:71961078:T:C	2.64225e-06	-1.5082e-10	0.194456
71961134	chr3:71961134:C:T	4.25384e-07	-1.63194	-2.97869e-10
71961264	chr3:71961264:G:A	9.96192e-07	0.2211	-1.00209
71961662	chr3:71961662:G:A	1.54712e-06	-1.5082e-10	-0.34078
71961761	chr3:71961761:T:C	2.34757e-06	-1.37351	1.44972
71961869	chr3:71961869:G:A	3.9486e-07	-0.822336	-0.884063
71962006	chr3:71962006:A:C	5.69094e-07	-0.322094	-1.01879
71962008	chr3:71962008:C:T	3.92246e-07	-1.71304	-2.97869e-10
71962017	chr3:71962017:T:TAGG	1.29017e-06	-1.5082e-10	-0.522403
71962061	chr3:71962061:G:A	9.83874e-07	-1.5082e-10	-0.793432
71962382	chr3:71962382:A:G	7.46915e-07	-0.720246	-0.348733
71962512	chr3:71962512:T:G	3.27245e-06	-1.5082e-10	0.408366
71962575	chr3:71962575:C:T	4.1477e-07	-1.65721	-2.97869e-10
71962576	chr3:71962576:G:A	6.8578e-07	-1.5082e-10	-1.15437
71962775	chr3:71962775:T:C	1.71092e-07	-1.55365	-0.989078
71962957	chr3:71962957:A:G	3.72235e-06	-1.5082e-10	0.537181
71963217	chr3:71963217:G:A	4.11313e-07	-1.66558	-2.97869e-10
71963226	chr3:71963226:C:T	1.39284e-07	-1.64082	-1.10759
71963476	chr3:71963476:C:A	7.60563e-07	-1.5082e-10	-1.05087
71964240	chr3:71964240:G:T	6.26126e-07	-1.5082e-10	-1.24538
71964421	chr3:71964421:C:T	6.87196e-07	-1.5082e-10	-1.15231
71964569	chr3:71964569:T:G	1.27659e-07	-1.69024	-1.14532
71964942	chr3:71964942:CA:C	1.55191e-07	-1.38683	-1.25344
71965046	chr3:71965046:T:C	7.91235e-07	-1.5082e-10	-1.01133
71965086	chr3:71965086:T:A	3.74992e-07	-0.723378	-1.03465
71965190	chr3:71965190:G:C	1.13455e-07	-1.67683	-1.27669
71966025	chr3:71966025:C:A	6.58606e-07	-1.5082e-10	-1.1948
71966161	chr3:71966161:G:A	1.94528e-07	-1.14305	-1.2713
71966273	chr3:71966273:G:C	6.26385e-07	-1.5082e-10	-1.24496
71966376	chr3:71966376:C:T	2.51056e-06	-1.5082e-10	0.143332
71966639	chr3:71966639:C:T	1.21113e-07	-1.63135	-1.25686
71966771	chr3:71966771:T:C	2.29834e-07	-1.10578	-1.14179
71967149	chr3:71967149:C:T	9.75259e-07	-1.5082e-10	-0.802227
71967164	chr3:71967164:G:C	1.25328e-06	-1.5082e-10	-0.551409
71967341	chr3:71967341:AGGCTT:A	8.98874e-07	-1.5082e-10	-0.883787
71967473	chr3:71967473:C:G	1.74467e-07	-1.30147	-1.22172
71967778	chr3:71967778:T:A	6.59913e-07	-1.5082e-10	-1.19282
71967826	chr3:71967826:T:A	1.20099e-07	-1.69082	-1.20579
71968180	chr3:71968180:C:T	9.62867e-07	-1.5082e-10	-0.815015
71968195	chr3:71968195:G:A	1.12653e-06	-1.5082e-10	-0.658035
71968207	chr3:71968207:A:G	6.08344e-07	-1.5082e-10	-1.27419
71968278	chr3:71968278:C:T	6.05858e-07	-1.5082e-10	-1.27829
71968309	chr3:71968309:T:C	6.05874e-07	-1.5082e-10	-1.27826
71968443	chr3:71968443:T:C	1.03534e-06	-1.5082e-10	-0.742446
71968484	chr3:71968484:T:C	6.10505e-07	-1.5082e-10	-1.27064
71968596	chr3:71968596:C:T	1.24726e-07	-1.65713	-1.20168
71968926	chr3:71968926:CACACAA:C	9.2849e-07	-1.5082e-10	-0.851371
71968928	chr3:71968928:CACAA:C	1.31628e-07	-1.52674	-1.27821
71969178	chr3:71969178:A:T	1.9471e-07	-1.21771	-1.19571
71969545	chr3:71969545:A:G	1.22152e-06	-1.5082e-10	-0.577081
71969869	chr3:71969869:T:C	1.65514e-07	-1.7113	-0.864572
71970007	chr3:71970007:A:G	1.00814e-06	-1.5082e-10	-0.769071
71970363	chr3:71970363:C:T	1.89992e-07	-1.31717	-1.12077
71970406	chr3:71970406:G:A	7.1795e-07	-1.10853	-2.97869e-10
71970638	chr3:71970638:C:T	1.10924e-07	-1.69794	-1.27815
71970759	chr3:71970759:T:C	1.4033e-07	-1.69169	-1.04925
71970821	chr3:71970821:G:C	8.28694e-07	-1.5082e-10	-0.965079
71970924	chr3:71970924:C:T	9.37561e-07	-1.5082e-10	-0.841648
71971001	chr3:71971001:T:G	4.08667e-07	-1.67203	-2.97869e-10
71971359	chr3:71971359:T:A	1.93967e-07	-1.3356	-1.08165
71971454	chr3:71971454:A:C	2.5016e-07	-0.946247	-1.21658
71971473	chr3:71971473:G:A	1.3247e-07	-1.68422	-1.11436
71971580	chr3:71971580:C:A	7.88521e-07	-1.5082e-10	-1.01477
71971603	chr3:71971603:C:A	6.10639e-07	-1.5082e-10	-1.27042
71971800	chr3:71971800:A:G	6.40983e-07	-1.5082e-10	-1.22193
71971966	chr3:71971966:CTAAATAATATTCCATAGTATGTATATACCACA:C	7.90945e-07	-1.5082e-10	-1.0117
71972178	chr3:71972178:T:C	1.12808e-07	-1.68598	-1.27326
71972204	chr3:71972204:G:A	6.16656e-07	-1.26062	-2.97869e-10
71972390	chr3:71972390:C:A	9.855e-07	-1.5082e-10	-0.791781
71972624	chr3:71972624:T:C	1.39844e-07	-1.63448	-1.10993
71972973	chr3:71972973:C:T	1.75696e-07	-1.24926	-1.26691
71973098	chr3:71973098:G:T	1.46615e-07	-1.6563	-1.04081
71973484	chr3:71973484:G:A	1.89879e-06	-0.135957	-2.97869e-10
71973503	chr3:71973503:G:A	3.60265e-06	0.504496	-2.97869e-10
71973514	chr3:71973514:A:G	2.12581e-07	-1.12992	-1.19569
71973601	chr3:71973601:G:A	1.99256e-07	-1.1561	-1.23424
71973908	chr3:71973908:G:T	1.30723e-06	-1.5082e-10	-0.509263
71974133	chr3:71974133:C:T	1.30314e-07	-1.67868	-1.1363
71974248	chr3:71974248:C:T	1.9548e-07	-1.26636	-1.14311
71974271	chr3:71974271:A:G	1.85952e-06	-1.5082e-10	-0.156858
71974412	chr3:71974412:C:T	6.06034e-07	-1.5082e-10	-1.27799
71974523	chr3:71974523:G:A	1.35269e-07	-1.65454	-1.12313
71974549	chr3:71974549:G:A	1.30419e-07	-1.6495	-1.16467
71974774	chr3:71974774:A:G	1.15536e-07	-1.67082	-1.26453
71974793	chr3:71974793:C:T	9.07722e-07	-1.5082e-10	-0.873991
71974820	chr3:71974820:A:C	1.45197e-07	-1.63797	-1.06887
71975390	chr3:71975390:C:T	1.40107e-07	-1.65904	-1.08348
71975469	chr3:71975469:A:C	1.5889e-06	-1.5082e-10	-0.314135
71975497	chr3:71975497:T:C	5.75646e-07	-1.32944	-2.97869e-10
71975575	chr3:71975575:C:T	1.38123e-07	-1.66483	-1.09195
71976012	chr3:71976012:A:T	1.4115e-07	-1.65368	-1.08143
71976253	chr3:71976253:T:C	1.29091e-07	-1.59505	-1.22936
71976256	chr3:71976256:G:A	1.35993e-07	-1.66801	-1.10432
71976474	chr3:71976474:T:C	1.51996e-06	-1.5082e-10	-0.358494
71976595	chr3:71976595:G:A	3.52323e-07	-1.01716	-0.803223
71977109	chr3:71977109:T:TC	1.21068e-07	-1.69201	-1.19657
71977140	chr3:71977140:G:A	2.27067e-07	-1.15606	-1.10362
71977216	chr3:71977216:T:C	1.19953e-07	-1.69885	-1.19898
71977238	chr3:71977238:A:C	1.25214e-07	-1.68835	-1.16656
71977675	chr3:71977675:G:A	1.23333e-07	-1.69065	-1.17939
71977717	chr3:71977717:A:G	1.39722e-07	-1.66214	-1.08313
71977745	chr3:71977745:G:C	8.83695e-07	-1.5082e-10	-0.900818
71977894	chr3:71977894:T:C	1.21922e-07	-1.69004	-1.1915
71978025	chr3:71978025:A:AG	1.20219e-07	-1.68999	-1.20562
71978066	chr3:71978066:G:A	1.12534e-07	-1.69089	-1.27079
71978121	chr3:71978121:C:T	6.18779e-07	-1.5082e-10	-1.25718
71978157	chr3:71978157:C:T	2.10106e-07	-1.09713	-1.24019
71978331	chr3:71978331:T:C	1.42528e-07	-1.66402	-1.06137
71978813	chr3:71978813:A:G	1.11367e-07	-1.69414	-1.27795
71978872	chr3:71978872:A:G	1.20436e-07	-1.69024	-1.20357
71979123	chr3:71979123:T:C	1.09381e-07	-1.71193	-1.27816
71979156	chr3:71979156:C:T	1.09417e-07	-1.7121	-1.27767
71979206	chr3:71979206:AG:A	1.4154e-07	-1.65675	-1.0756
71979246	chr3:71979246:C:T	1.09315e-07	-1.71255	-1.27814
71979388	chr3:71979388:C:T	2.08162e-07	-1.32698	-1.01964
71979664	chr3:71979664:G:T	1.97477e-07	-1.15933	-1.23997
71979967	chr3:71979967:G:A	1.29526e-07	-1.68899	-1.13207
71980131	chr3:71980131:T:G	1.17426e-07	-1.67434	-1.24478
71980211	chr3:71980211:C:T	1.14028e-07	-1.67031	-1.27817
71980250	chr3:71980250:G:A	2.12744e-07	-1.07167	-1.25317
71980274	chr3:71980274:C:T	1.21125e-07	-1.67042	-1.21768
71980284	chr3:71980284:C:T	1.46244e-07	-1.65134	-1.04831
71980325	chr3:71980325:A:G	1.23648e-07	-1.6625	-1.205
71980394	chr3:71980394:C:T	1.21699e-07	-1.6711	-1.21228
71980418	chr3:71980418:T:G	1.10586e-07	-1.70087	-1.27827
71980771	chr3:71980771:T:C	6.24764e-07	-1.5082e-10	-1.24756
71980951	chr3:71980951:A:G	1.34094e-07	-1.68297	-1.10342
71980956	chr3:71980956:C:T	1.10466e-07	-1.70281	-1.27741
71981305	chr3:71981305:T:C	6.85728e-07	-1.5082e-10	-1.15445
71981408	chr3:71981408:T:G	1.42625e-07	-1.58727	-1.13745
71981433	chr3:71981433:T:C	1.13234e-07	-1.6841	-1.27137
71981462	chr3:71981462:T:C	1.13488e-07	-1.69555	-1.25768
71981511	chr3:71981511:T:C	1.21393e-07	-1.6793	-1.2066
71981517	chr3:71981517:G:A	1.10004e-07	-1.70657	-1.27785
71981837	chr3:71981837:T:A	1.17962e-07	-1.70204	-1.21253
71981875	chr3:71981875:T:A	1.25914e-07	-1.68958	-1.15975
71981885	chr3:71981885:G:A	1.21535e-07	-1.65565	-1.22908
71981913	chr3:71981913:T:C	1.20619e-07	-1.65708	-1.23522
71981976	chr3:71981976:G:T	1.52139e-06	-0.357548	-2.97869e-10
71982412	chr3:71982412:A:G	1.18774e-07	-1.68781	-1.2199
71982463	chr3:71982463:C:T	2.13947e-07	-1.06414	-1.25506
71982768	chr3:71982768:G:A	1.19569e-07	-1.65864	-1.2424
71982972	chr3:71982972:C:T	2.11908e-07	-1.19283	-1.13595
71983042	chr3:71983042:A:G	6.07053e-07	-1.5082e-10	-1.27631
71983175	chr3:71983175:G:A	2.13554e-07	-1.63291	-0.688129
71983196	chr3:71983196:C:T	1.99365e-07	-1.29091	-1.09889
71983248	chr3:71983248:C:T	1.83471e-07	-1.61664	-0.856235
71983291	chr3:71983291:T:G	1.25935e-07	-1.59637	-1.2528
71983830	chr3:71983830:A:C	8.59084e-07	-1.5082e-10	-0.929063
71983869	chr3:71983869:A:G	1.12011e-07	-1.69599	-1.27034
71983884	chr3:71983884:G:C	2.44666e-07	-1.16279	-1.02224
71984018	chr3:71984018:T:C	6.14869e-07	-1.4676	0.204077
71984353	chr3:71984353:C:T	6.33834e-07	-1.5082e-10	-1.23314
71984436	chr3:71984436:C:T	7.63463e-07	-1.5082e-10	-1.04707
71984445	chr3:71984445:G:A	1.73702e-07	-1.69932	-0.828271
71984451	chr3:71984451:TCTC:T	1.21123e-07	-1.64963	-1.23849
71984593	chr3:71984593:G:A	3.56715e-06	-1.5082e-10	0.494593
71984672	chr3:71984672:T:C	5.01514e-07	-1.4673	-2.97869e-10
71985084	chr3:71985084:T:C	2.60903e-07	-1.30217	-0.818613
71985278	chr3:71985278:T:C	1.21669e-07	-1.65234	-1.23129
71985318	chr3:71985318:G:A	1.24135e-07	-1.63501	-1.22855
71985383	chr3:71985383:G:C	1.23918e-07	-1.63632	-1.22899
71985544	chr3:71985544:T:C	1.57815e-07	-1.62219	-1.00131
71985593	chr3:71985593:C:T	1.74044e-07	-1.54647	-0.97915
71985597	chr3:71985597:C:G	1.77703e-07	-1.55342	-0.9514
71985936	chr3:71985936:A:C	1.91961e-07	-1.4451	-0.982535
71985964	chr3:71985964:G:A	1.45597e-07	-1.51671	-1.18737
71986343	chr3:71986343:G:A	1.90991e-07	-1.53734	-0.895369
71986632	chr3:71986632:A:G	1.14888e-07	-1.67891	-1.26207
71986684	chr3:71986684:G:A	6.32017e-07	-1.5082e-10	-1.23601
71986686	chr3:71986686:T:G	1.52703e-07	-1.42265	-1.23379
71986783	chr3:71986783:G:T	1.35953e-07	-1.6565	-1.11612
71986895	chr3:71986895:C:G	1.15773e-07	-1.68026	-1.25304
71986928	chr3:71986928:GAGCTGTGT:G	6.67731e-07	-1.5082e-10	-1.18105
71986973	chr3:71986973:C:G	1.16631e-07	-1.67759	-1.24833
71987031	chr3:71987031:C:T	1.17634e-07	-1.68152	-1.23583
71987195	chr3:71987195:C:G	1.29518e-07	-1.56872	-1.25239
71987318	chr3:71987318:G:C	6.16828e-07	-1.5082e-10	-1.26034
71987407	chr3:71987407:C:T	2.51471e-07	-1.20096	-0.956638
71987476	chr3:71987476:C:G	6.07586e-07	-1.5082e-10	-1.27544
71987765	chr3:71987765:C:A	1.46302e-07	-1.6512	-1.04806
71987784	chr3:71987784:A:G	6.62972e-07	-1.5082e-10	-1.1882
71987917	chr3:71987917:A:T	1.66681e-07	-1.70807	-0.860777
71988086	chr3:71988086:T:C	6.07223e-07	-1.5082e-10	-1.27603
71988173	chr3:71988173:C:T	1.99676e-07	-1.56367	-0.824562
71988487	chr3:71988487:T:C	2.74574e-07	-1.24896	-0.820747
71988572	chr3:71988572:C:T	2.64627e-07	-1.27119	-0.835417
71988807	chr3:71988807:A:T	6.50573e-07	-1.5082e-10	-1.20708
71988868	chr3:71988868:G:C	2.82097e-07	-1.24902	-0.793654
71988934	chr3:71988934:C:T	1.51596e-07	-1.5616	-1.10211
71989281	chr3:71989281:C:T	7.28932e-07	-1.5082e-10	-1.09335
71989314	chr3:71989314:G:A	1.99854e-07	-1.34485	-1.04249
71989380	chr3:71989380:C:A	7.75512e-07	-1.5082e-10	-1.03141
71989619	chr3:71989619:C:A	2.13255e-07	-1.29054	-1.0319
71989669	chr3:71989669:A:AC	6.24882e-07	-1.5082e-10	-1.24737
71989936	chr3:71989936:G:A	2.99081e-06	0.31837	-2.97869e-10
71990040	chr3:71990040:G:A	2.53821e-07	-0.991129	-1.15717
71990178	chr3:71990178:A:G	6.22746e-07	-1.5082e-10	-1.25079
71990505	chr3:71990505:GA:G	1.14778e-07	-1.71113	-1.2308
71990593	chr3:71990593:T:C	8.50949e-07	-1.5082e-10	-0.938577
71990635	chr3:71990635:G:A	6.89566e-07	-1.5082e-10	-1.14887
71990638	chr3:71990638:T:C	1.77196e-07	-1.36054	-1.14713
71990829	chr3:71990829:G:C	1.1457e-07	-1.70785	-1.23589
71991112	chr3:71991112:C:T	1.18148e-07	-1.63471	-1.27828
71991213	chr3:71991213:G:A	1.21413e-07	-1.60759	-1.27815
71991355	chr3:71991355:A:G	9.47113e-07	-1.5082e-10	-0.831511
71991386	chr3:71991386:A:C	5.94028e-07	-1.298	-2.97869e-10
71991582	chr3:71991582:G:C	2.03795e-07	-1.33924	-1.02857
71991846	chr3:71991846:G:A	2.40642e-07	-1.02025	-1.18136
71992084	chr3:71992084:G:A	1.09536e-07	-1.7129	-1.27578
71992318	chr3:71992318:C:T	2.32518e-07	-1.71211	-0.523854
71992430	chr3:71992430:A:G	1.09885e-07	-1.7087	-1.27679
71992434	chr3:71992434:T:C	9.04268e-07	-1.5082e-10	-0.877804
71992781	chr3:71992781:T:C	1.09615e-07	-1.70977	-1.27819
71992930	chr3:71992930:T:C	6.20692e-07	-1.5082e-10	-1.2541
71992969	chr3:71992969:C:T	1.10235e-07	-1.71155	-1.27077
71993285	chr3:71993285:C:T	6.34692e-07	-1.5082e-10	-1.23179
71993448	chr3:71993448:C:T	1.9756e-07	-1.28991	-1.10898
71993918	chr3:71993918:A:G	3.11201e-07	-0.666208	-1.27828
71994105	chr3:71994105:T:C	1.134e-07	-1.71285	-1.24117
71994117	chr3:71994117:A:G	7.81862e-07	-1.5082e-10	-1.02325
71994391	chr3:71994391:T:G	7.74543e-07	-1.5082e-10	-1.03266
71994480	chr3:71994480:G:A	7.7814e-07	-1.5082e-10	-1.02802
71994483	chr3:71994483:G:A	2.1232e-07	-1.53537	-0.791465
71994565	chr3:71994565:C:T	1.64585e-06	-1.5082e-10	-0.278919
71994741	chr3:71994741:G:A	1.84394e-07	-1.26911	-1.19874
71995049	chr3:71995049:C:CA	6.25474e-07	-1.5082e-10	-1.24642
71995217	chr3:71995217:T:A	2.47875e-07	-1.39217	-0.779831
71995298	chr3:71995298:G:T	6.41443e-07	-1.5082e-10	-1.22121
71995446	chr3:71995446:A:G	8.96447e-07	-1.5082e-10	-0.886491
71995758	chr3:71995758:T:C	1.2496e-07	-1.65085	-1.20608
71995792	chr3:71995792:G:C	2.08513e-06	-0.042342	-2.97869e-10
71995842	chr3:71995842:C:T	6.21604e-07	-1.5082e-10	-1.25263
71995895	chr3:71995895:G:A	6.41502e-07	-1.5082e-10	-1.22112
71995979	chr3:71995979:C:T	1.1146e-07	-1.71228	-1.25898
71996032	chr3:71996032:A:T	1.11629e-07	-1.71007	-1.25967
71996287	chr3:71996287:C:T	7.26215e-07	-1.5082e-10	-1.09708
71996828	chr3:71996828:C:T	1.26203e-07	-1.70742	-1.13962
71996858	chr3:71996858:C:A	7.83233e-07	-1.5082e-10	-1.0215
71996883	chr3:71996883:T:A	1.43044e-07	-1.53789	-1.18389
71996917	chr3:71996917:C:A	1.09828e-06	-1.5082e-10	-0.683427
71997069	chr3:71997069:T:G	1.53274e-07	-1.55182	-1.10088
71997331	chr3:71997331:A:G	1.54493e-07	-1.36977	-1.27501
71997469	chr3:71997469:GGAA:G	2.15673e-07	-1.08033	-1.23084
71997761	chr3:71997761:AC:A	1.81788e-06	-0.179506	-2.97869e-10
71997949	chr3:71997949:C:T	4.9265e-07	-1.48513	-2.97869e-10
71997972	chr3:71997972:T:G	1.65882e-06	-1.5082e-10	-0.271068
71998184	chr3:71998184:G:T	1.45901e-07	-1.60228	-1.09972
71998215	chr3:71998215:TGG:T	1.36567e-07	-1.49679	-1.27133
71998409	chr3:71998409:G:A	1.19868e-07	-1.628	-1.27054
71998583	chr3:71998583:T:C	8.41993e-07	-1.5082e-10	-0.949159
71998683	chr3:71998683:A:G	1.48442e-07	-1.46918	-1.21555
71998742	chr3:71998742:G:A	1.8777e-07	-1.39897	-1.05074
71999248	chr3:71999248:G:A	1.04613e-06	-1.5082e-10	-0.73208
71999527	chr3:71999527:G:GA	1.43356e-07	-1.61576	-1.10384
71999541	chr3:71999541:A:G	1.45085e-07	-1.62358	-1.08402
71999546	chr3:71999546:CT:C	6.09704e-07	-1.5082e-10	-1.27196
71999869	chr3:71999869:C:A	2.68852e-07	-1.13364	-0.957129
71999885	chr3:71999885:A:G	1.15825e-07	-1.70914	-1.2237
71999949	chr3:71999949:G:A	1.4981e-07	-1.58496	-1.0906
71999956	chr3:71999956:A:G	1.46023e-07	-1.61066	-1.09051
72000081	chr3:72000081:T:C	1.40872e-07	-1.65018	-1.0869
72000406	chr3:72000406:G:A	6.05943e-07	-1.5082e-10	-1.27814
72000417	chr3:72000417:A:G	4.15654e-07	-1.65508	-2.97869e-10
72000653	chr3:72000653:A:G	1.62225e-07	-1.51417	-1.08178
72000950	chr3:72000950:G:A	1.4534e-06	-1.5082e-10	-0.403266
72000973	chr3:72000973:A:C	3.01599e-07	-1.70864	-0.267192
72001216	chr3:72001216:G:A	1.44272e-07	-1.44577	-1.26745
72001414	chr3:72001414:G:A	6.64843e-07	-1.5082e-10	-1.18538
72001470	chr3:72001470:G:C	2.18375e-07	-1.71105	-0.587668
72001832	chr3:72001832:A:T	8.28757e-07	-1.5082e-10	-0.965003
72001953	chr3:72001953:T:C	6.43149e-07	-1.5082e-10	-1.21855
72001980	chr3:72001980:C:A	8.28248e-07	-1.5082e-10	-0.965617
72002050	chr3:72002050:G:A	1.61982e-07	-1.61875	-0.978689
72002145	chr3:72002145:T:C	1.69158e-07	-1.3166	-1.23749
72002808	chr3:72002808:G:C	6.17468e-07	-1.5082e-10	-1.2593
72003172	chr3:72003172:C:T	6.50175e-07	-1.5082e-10	-1.20769
72003687	chr3:72003687:C:G	7.34529e-07	-1.5082e-10	-1.0857
72003840	chr3:72003840:G:A	6.5562e-07	-1.5082e-10	-1.19935
72004306	chr3:72004306:C:G	1.23627e-06	-1.5082e-10	-0.565079
72004331	chr3:72004331:G:A	1.03189e-06	-1.5082e-10	-0.745783
72004344	chr3:72004344:T:C	8.51594e-07	-1.5082e-10	-0.93782
72004960	chr3:72004960:C:T	6.12028e-07	-1.5082e-10	-1.26815
72005174	chr3:72005174:A:G	9.69075e-07	-1.5082e-10	-0.808588
72005232	chr3:72005232:T:C	4.78615e-07	-1.51403	-2.97869e-10
72005329	chr3:72005329:G:A	9.017e-07	-1.5082e-10	-0.880648
72005663	chr3:72005663:A:G	4.05551e-07	-1.67968	-2.97869e-10
72005773	chr3:72005773:C:A	5.83477e-07	-0.123922	-1.192
72005863	chr3:72005863:C:G	1.45882e-06	-1.5082e-10	-0.399544
72005958	chr3:72005958:C:T	7.50521e-07	-1.06416	-2.97869e-10
72006018	chr3:72006018:T:G	9.60129e-07	-1.5082e-10	-0.817862
72006028	chr3:72006028:G:A	1.47473e-06	-1.5082e-10	-0.388697
72006075	chr3:72006075:T:C	3.36335e-07	-0.804128	-1.0627
72006140	chr3:72006140:G:A	7.89963e-07	-1.5082e-10	-1.01294
72006283	chr3:72006283:A:C	3.89355e-07	-0.481071	-1.23937
72006528	chr3:72006528:T:G	6.39832e-07	-1.5082e-10	-1.22372
72006596	chr3:72006596:T:G	9.38339e-07	-1.5082e-10	-0.840819
72006646	chr3:72006646:G:A	9.36666e-07	-1.5082e-10	-0.842603
72006993	chr3:72006993:G:A	8.2942e-07	-0.964203	-2.97869e-10
72007021	chr3:72007021:A:T	7.85131e-07	-1.5082e-10	-1.01908
72007540	chr3:72007540:G:A	1.67545e-07	-1.71155	-0.852134
72007587	chr3:72007587:G:C	6.06016e-07	-1.5082e-10	-1.27802
72007894	chr3:72007894:G:A	3.94396e-07	-1.37745	-0.330126
72007967	chr3:72007967:T:C	1.51104e-07	-1.4967	-1.17026
72008060	chr3:72008060:C:T	7.2992e-07	-1.09199	-2.97869e-10
72008287	chr3:72008287:G:A	6.47891e-07	-1.5082e-10	-1.21121
72008474	chr3:72008474:A:T	6.33115e-07	-1.5082e-10	-1.23428
72008749	chr3:72008749:T:C	1.0029e-06	-1.5082e-10	-0.774283
72009057	chr3:72009057:T:C	1.4059e-06	-1.5082e-10	-0.436498
72009264	chr3:72009264:C:T	8.25208e-07	-1.5082e-10	-0.969295
72009265	chr3:72009265:A:G	8.29135e-07	-1.5082e-10	-0.964547
72009369	chr3:72009369:G:A	8.63186e-07	-1.5082e-10	-0.9243
72010330	chr3:72010330:TG:T	6.44133e-07	-1.5082e-10	-1.21703
72010614	chr3:72010614:T:C	6.08721e-07	-1.5082e-10	-1.27357
72011751	chr3:72011751:T:C	6.18597e-07	-1.5082e-10	-1.25748
72012727	chr3:72012727:AAATTGG:A	4.20614e-07	-1.64321	-2.97869e-10
72012804	chr3:72012804:T:C	6.21619e-07	-1.5082e-10	-1.2526
72012813	chr3:72012813:C:T	3.91337e-06	-1.5082e-10	0.587225
72013077	chr3:72013077:C:T	5.90797e-07	-1.55067	0.247208
72013260	chr3:72013260:A:G	7.13574e-07	-1.5082e-10	-1.11464
72013316	chr3:72013316:A:G	4.1039e-06	-1.5082e-10	0.634764
72013390	chr3:72013390:G:A	7.08698e-07	-1.5082e-10	-1.1215
72013664	chr3:72013664:G:A	6.44003e-07	-1.5082e-10	-1.21723
72014711	chr3:72014711:C:A	5.36338e-07	-1.40017	-2.97869e-10
72014736	chr3:72014736:G:A	4.48804e-06	-1.5082e-10	0.724242
72014881	chr3:72014881:TG:T	4.06226e-06	-1.5082e-10	0.624565
72014911	chr3:72014911:GTTC:G	2.79653e-07	-1.29968	-0.751696
72014955	chr3:72014955:C:T	4.40492e-07	-1.59704	-2.97869e-10
72015039	chr3:72015039:G:A	1.81381e-07	-1.2766	-1.20774
72015172	chr3:72015172:A:G	9.31742e-07	-1.5082e-10	-0.847874
72016197	chr3:72016197:T:C	1.34412e-07	-1.58804	-1.19598
72016318	chr3:72016318:A:G	3.83702e-06	1.81214	-1.24462
72016346	chr3:72016346:C:T	7.03716e-07	-1.5082e-10	-1.12855
72016474	chr3:72016474:T:C	2.13725e-07	-1.14788	-1.17236
72016526	chr3:72016526:T:C	1.50829e-06	0.820632	-1.18683
72016952	chr3:72016952:C:T	7.98234e-07	-1.5082e-10	-1.00253
72017290	chr3:72017290:G:T	1.77699e-07	-1.44786	-1.05698
72017758	chr3:72017758:G:A	8.46273e-07	-1.5082e-10	-0.944088
72017881	chr3:72017881:C:T	2.22166e-07	-1.33507	-0.946436
72018104	chr3:72018104:C:T	5.194e-07	-1.43225	-2.97869e-10
72018544	chr3:72018544:T:C	4.30538e-07	-0.386736	-1.23316
72018655	chr3:72018655:C:T	6.20513e-07	-1.5082e-10	-1.25438
72018667	chr3:72018667:G:A	8.39472e-07	-1.5082e-10	-0.952156
72019312	chr3:72019312:T:C	1.10919e-06	-1.5082e-10	-0.673544
72019557	chr3:72019557:C:T	6.00797e-07	-0.0557058	-1.23097
72019558	chr3:72019558:G:A	2.7488e-07	-1.5253	-0.543295
72019638	chr3:72019638:A:G	3.67974e-06	-0.0116121	0.537278
72019889	chr3:72019889:TG:T	5.46534e-07	-0.146323	-1.23501
72019890	chr3:72019890:G:A	8.91893e-07	-1.5082e-10	-0.891584
72019932	chr3:72019932:T:A	2.26249e-06	-1.5082e-10	0.0392891
72020074	chr3:72020074:C:G	4.96351e-07	-0.213171	-1.26447
72020112	chr3:72020112:G:A	6.24387e-07	-1.5082e-10	-1.24816
72020125	chr3:72020125:C:T	1.99946e-07	-1.54423	-0.842649
72020277	chr3:72020277:T:A	4.8549e-07	-0.254361	-1.24541
72020333	chr3:72020333:A:G	1.16548e-07	-1.6497	-1.27693
72020896	chr3:72020896:C:T	4.22968e-07	-0.403944	-1.23369
72021011	chr3:72021011:C:T	1.89459e-07	-1.30677	-1.13399
72021644	chr3:72021644:A:T	3.46681e-07	-1.69267	-0.143858
72022109	chr3:72022109:G:A	4.89257e-07	-0.256281	-1.23576
72022149	chr3:72022149:G:A	5.64597e-07	-0.0944463	-1.25437
72022404	chr3:72022404:A:G	1.4436e-06	-1.5082e-10	-0.410038
72022653	chr3:72022653:G:A	7.11783e-07	-1.5082e-10	-1.11716
72022670	chr3:72022670:T:C	1.99206e-07	-1.40116	-0.98943
72023106	chr3:72023106:G:A	3.61643e-07	-1.67326	-0.121013
72023189	chr3:72023189:A:G	1.26588e-06	-1.5082e-10	-0.541405
72023251	chr3:72023251:C:G	7.38769e-07	-1.5082e-10	-1.07994
72023362	chr3:72023362:C:A	2.64933e-06	-1.5082e-10	0.197133
72023518	chr3:72023518:C:T	5.35277e-07	-0.162436	-1.23971
72023521	chr3:72023521:G:A	1.3635e-07	-1.57816	-1.19154
72023826	chr3:72023826:A:G	5.56141e-07	-0.113148	-1.25076
72024047	chr3:72024047:G:T	5.78968e-07	-0.0710107	-1.25267
72024127	chr3:72024127:T:C	5.03451e-07	-0.213129	-1.25031
72024165	chr3:72024165:G:A	2.42574e-07	-1.30441	-0.889209
72024644	chr3:72024644:C:G	9.28424e-07	-1.5082e-10	-0.851441
72024687	chr3:72024687:C:T	4.80438e-07	-0.247323	-1.26291
72024757	chr3:72024757:G:A	7.32865e-07	-1.5082e-10	-1.08797
72025004	chr3:72025004:A:G	7.45605e-07	-1.5082e-10	-1.07073
72025009	chr3:72025009:CT:C	9.74395e-07	-0.803113	-2.97869e-10
72025082	chr3:72025082:G:A	2.33486e-07	-1.60485	-0.62696
72025742	chr3:72025742:T:C	6.3803e-07	-1.5082e-10	-1.22654
72025756	chr3:72025756:C:T	6.35151e-07	-1.5082e-10	-1.23107
72025823	chr3:72025823:C:T	6.26874e-07	-1.5082e-10	-1.24418
72026435	chr3:72026435:T:C	9.48181e-07	-1.5082e-10	-0.830385
72026861	chr3:72026861:C:T	7.31135e-07	-1.5082e-10	-1.09033
72026892	chr3:72026892:T:A	1.49482e-07	-1.50922	-1.16853
72026983	chr3:72026983:G:A	7.17478e-07	-1.5082e-10	-1.10919
72027197	chr3:72027197:T:C	3.65552e-07	-0.505436	-1.27809
72027241	chr3:72027241:G:C	4.91387e-07	-1.4877	-2.97869e-10
72027247	chr3:72027247:G:A	9.96726e-07	-0.780454	-2.97869e-10
72027462	chr3:72027462:T:C	7.14892e-07	-1.5082e-10	-1.1128
72027772	chr3:72027772:A:G	1.34814e-07	-1.60607	-1.17497
72028037	chr3:72028037:C:T	1.66252e-07	-1.47517	-1.09625
72028080	chr3:72028080:T:C	6.9818e-07	-1.5082e-10	-1.13645
72028717	chr3:72028717:T:C	6.06262e-07	-1.5082e-10	-1.27762
72028770	chr3:72028770:C:T	1.41726e-07	-1.66348	-1.06755
72028829	chr3:72028829:C:T	5.67495e-07	-0.0894741	-1.25422
72028850	chr3:72028850:C:T	6.06064e-07	-1.5082e-10	-1.27794
72029263	chr3:72029263:C:G	7.07502e-07	-1.5082e-10	-1.12319
72029533	chr3:72029533:C:T	1.10519e-05	-1.5082e-10	1.62543
72029912	chr3:72029912:A:G	8.97861e-07	-1.5082e-10	-0.884915
72029948	chr3:72029948:G:A	3.15498e-07	-0.66994	-1.26084
72030144	chr3:72030144:G:C	6.96854e-07	-1.5082e-10	-1.13835
72030185	chr3:72030185:G:A	8.75191e-07	-1.5082e-10	-0.910488
72030269	chr3:72030269:G:A	6.06426e-07	-1.5082e-10	-1.27735
72030679	chr3:72030679:G:A	6.68753e-07	-1.5082e-10	-1.17952
72030680	chr3:72030680:C:A	6.67079e-07	-1.5082e-10	-1.18202
72031059	chr3:72031059:A:C	2.72651e-07	-0.826689	-1.25005
72031085	chr3:72031085:G:A	1.83475e-07	-1.24767	-1.22519
72031485	chr3:72031485:C:T	6.06474e-07	-1.5082e-10	-1.27727
72031655	chr3:72031655:TCTACAGA:T	4.67379e-07	-0.270202	-1.26759
72031761	chr3:72031761:A:G	6.57873e-07	-1.5082e-10	-1.19592
72032763	chr3:72032763:G:A	1.17333e-07	-1.69049	-1.22942
72032780	chr3:72032780:A:C	1.21092e-07	-1.70864	-1.17974
72032860	chr3:72032860:G:A	1.02512e-06	-1.5082e-10	-0.752362
72032962	chr3:72032962:C:T	1.22966e-07	-1.69386	-1.17917
72033034	chr3:72033034:C:T	1.23296e-07	-1.71201	-1.15833
72033272	chr3:72033272:T:C	8.24979e-07	-0.969572	-2.97869e-10
72033369	chr3:72033369:C:T	7.12529e-07	-1.5082e-10	-1.11611
72033532	chr3:72033532:GTTTT:G	8.11952e-07	0.137531	-1.12302
72033604	chr3:72033604:C:T	1.29234e-06	-1.5082e-10	-0.520719
72033786	chr3:72033786:T:C	1.02008e-06	0.518559	-1.27585
72033804	chr3:72033804:T:C	3.95513e-07	-1.70475	-2.97869e-10
72034300	chr3:72034300:G:A	7.32324e-07	-1.5082e-10	-1.08871
72034574	chr3:72034574:G:A	5.32853e-07	-0.175267	-1.23142
72034778	chr3:72034778:G:A	1.1551e-07	-1.68142	-1.25416
72034944	chr3:72034944:G:A	7.31813e-07	-1.5082e-10	-1.0894
72035127	chr3:72035127:G:T	6.24294e-07	-1.5082e-10	-1.24831
72035277	chr3:72035277:A:G	2.94355e-06	-1.5082e-10	0.302441
72035477	chr3:72035477:C:T	7.50483e-07	-1.5082e-10	-1.06421
72035500	chr3:72035500:T:C	3.18685e-07	-0.654902	-1.26582
72035859	chr3:72035859:T:C	7.37473e-07	0.195516	-1.27722
72036039	chr3:72036039:G:A	7.33023e-07	-1.5082e-10	-1.08775
72036300	chr3:72036300:C:G	6.08554e-07	-1.5082e-10	-1.27384
72036361	chr3:72036361:A:G	8.30877e-07	0.281976	-1.24442
72036750	chr3:72036750:G:T	5.14381e-07	-1.49816	0.0561965
72037001	chr3:72037001:G:T	2.1439e-07	-1.48154	-0.835599
72037248	chr3:72037248:CT:C	7.20558e-07	-1.5082e-10	-1.1049
72038244	chr3:72038244:T:C	1.68193e-07	-1.69096	-0.868856
72038362	chr3:72038362:T:C	2.91647e-07	-1.17727	-0.832117
72038512	chr3:72038512:G:C	6.83739e-07	0.119654	-1.27701
72038539	chr3:72038539:G:A	4.16634e-07	-1.65272	-2.97869e-10
72038863	chr3:72038863:A:G	7.0894e-07	-1.5082e-10	-1.12116
72038908	chr3:72038908:A:G	7.19312e-07	-1.5082e-10	-1.10663
72039109	chr3:72039109:T:C	5.20535e-07	-1.52047	0.0903967
72039183	chr3:72039183:G:A	8.23585e-07	-1.5082e-10	-0.971263
72039254	chr3:72039254:G:A	4.39369e-07	-1.59959	-2.97869e-10
72039525	chr3:72039525:G:A	3.92509e-07	-1.71237	-2.97869e-10
72039563	chr3:72039563:C:T	1.01978e-06	-1.5082e-10	-0.757592
72040030	chr3:72040030:G:A	7.18043e-07	-1.5082e-10	-1.1084
72040131	chr3:72040131:T:C	7.18623e-07	-1.5082e-10	-1.10759
72040233	chr3:72040233:T:A	1.33971e-07	-1.52746	-1.25985
72040609	chr3:72040609:A:G	1.14683e-06	-1.5082e-10	-0.640174
72040791	chr3:72040791:C:A	1.70422e-06	-1.5082e-10	-0.24407
72040796	chr3:72040796:T:C	7.19325e-07	-1.5082e-10	-1.10662
72040994	chr3:72040994:T:C	1.01407e-06	0.51461	-1.27782
72041414	chr3:72041414:G:A	7.14864e-07	-1.5082e-10	-1.11284
72041807	chr3:72041807:A:C	3.11616e-07	-1.68526	-0.257895
72042111	chr3:72042111:A:G	6.72621e-07	-1.5082e-10	-1.17375
72042189	chr3:72042189:G:C	1.66359e-06	-1.5082e-10	-0.268197
72042904	chr3:72042904:C:T	6.40333e-07	-1.5082e-10	-1.22294
72044117	chr3:72044117:C:T	1.60864e-07	-1.50157	-1.1028
72044311	chr3:72044311:T:C	1.54896e-07	-1.48393	-1.15824
72044346	chr3:72044346:C:G	2.48879e-06	0.73194	-0.597318
72045907	chr3:72045907:C:T	2.43773e-07	-1.02466	-1.16403
72046024	chr3:72046024:G:C	1.56876e-07	-1.49931	-1.13016
72046325	chr3:72046325:C:T	6.06057e-07	-1.5082e-10	-1.27796
72046330	chr3:72046330:C:T	1.56109e-07	-1.48885	-1.14552
72046406	chr3:72046406:G:T	2.00128e-07	-1.12105	-1.26492
72046470	chr3:72046470:C:T	6.72374e-07	-1.5082e-10	-1.17412
72046496	chr3:72046496:C:T	9.8021e-07	0.47407	-1.27123
72046720	chr3:72046720:G:A	2.0086e-07	-1.11156	-1.27076
72047189	chr3:72047189:C:T	4.09953e-07	-1.66889	-2.97869e-10
72047273	chr3:72047273:T:G	1.16609e-06	0.232662	-0.856177
72047664	chr3:72047664:G:A	1.6576e-07	-1.46907	-1.10532
72047805	chr3:72047805:G:A	6.4468e-07	-1.5082e-10	-1.21618
72047946	chr3:72047946:G:A	4.12211e-07	-1.66339	-2.97869e-10
72047961	chr3:72047961:G:C	6.93474e-07	-1.5082e-10	-1.14322
72048044	chr3:72048044:T:C	1.30851e-06	0.760419	-1.2687
72048376	chr3:72048376:A:G	2.32819e-07	-0.961653	-1.27302
72048456	chr3:72048456:T:C	1.53782e-07	-1.49174	-1.15765
72048758	chr3:72048758:G:A	1.38091e-06	-1.5082e-10	-0.45443
72048779	chr3:72048779:C:T	1.11046e-06	0.597249	-1.26965
72048933	chr3:72048933:C:T	2.58668e-07	-0.878728	-1.25066
72049114	chr3:72049114:G:A	6.46688e-07	-1.5082e-10	-1.21307
72049270	chr3:72049270:C:T	1.50334e-07	-1.49781	-1.17427
72049811	chr3:72049811:G:A	1.30509e-06	0.754314	-1.26521
72050070	chr3:72050070:G:A	1.56977e-07	-1.48748	-1.14135
72050178	chr3:72050178:G:T	1.66703e-07	-1.44836	-1.12036
72050211	chr3:72050211:C:T	1.35195e-06	0.79434	-1.26997
72050231	chr3:72050231:C:G	2.90057e-07	-0.842003	-1.17285
72050480	chr3:72050480:T:C	1.52046e-06	-1.5082e-10	-0.35816
72050532	chr3:72050532:T:C	4.7038e-07	-1.53139	-2.97869e-10
72050571	chr3:72050571:C:A	1.66377e-07	-1.44422	-1.12645
72050797	chr3:72050797:G:A	1.36847e-07	-1.53835	-1.22771
72050884	chr3:72050884:A:T	1.13647e-07	-1.67623	-1.2756
72051182	chr3:72051182:A:C	1.71547e-07	-1.37752	-1.16255
72051429	chr3:72051429:A:AT	8.06779e-07	-1.5082e-10	-0.99188
72051527	chr3:72051527:G:T	1.09348e-06	0.568176	-1.25599
72051554	chr3:72051554:C:T	6.85897e-07	-1.5082e-10	-1.1542
72051791	chr3:72051791:G:A	1.66485e-07	-1.46795	-1.10208
72051912	chr3:72051912:T:C	1.07442e-06	-0.705393	-2.97869e-10
72051976	chr3:72051976:A:G	2.80273e-07	-0.893108	-1.15606
72052565	chr3:72052565:G:T	8.41663e-06	-1.5082e-10	1.35303
72052583	chr3:72052583:C:G	7.20762e-07	-1.5082e-10	-1.10462
72052686	chr3:72052686:G:A	8.42463e-06	-1.5082e-10	1.35399
72052785	chr3:72052785:ACAAAAAAAAC:A	8.18278e-06	-1.5082e-10	1.32486
72052977	chr3:72052977:A:T	6.06062e-07	-1.5082e-10	-1.27795
72053119	chr3:72053119:C:T	8.42463e-06	-1.5082e-10	1.35399
72053160	chr3:72053160:G:A	5.78448e-07	-1.47767	0.153088
72053304	chr3:72053304:A:G	6.95188e-07	-0.262869	-0.877878
72053729	chr3:72053729:G:A	1.25766e-06	-0.33097	-0.216952
72053882	chr3:72053882:C:T	1.2761e-07	-1.64833	-1.18761
72053976	chr3:72053976:A:G	4.2169e-07	-1.64066	-2.97869e-10
72054162	chr3:72054162:G:A	8.14491e-06	-1.5082e-10	1.32022
72054338	chr3:72054338:A:G	6.16689e-07	-0.250283	-1.01028
72054341	chr3:72054341:G:A	6.29308e-07	-1.5082e-10	-1.24031
72054390	chr3:72054390:C:G	6.06057e-07	-1.5082e-10	-1.27796
72054461	chr3:72054461:A:G	6.0755e-07	-1.5082e-10	-1.2755
72054689	chr3:72054689:T:C	4.54872e-07	-1.56491	-2.97869e-10
72054855	chr3:72054855:C:T	4.39709e-07	-0.331339	-1.26748
72055411	chr3:72055411:G:A	8.3645e-07	-0.455454	-0.500309
72055788	chr3:72055788:G:C	7.97165e-07	-1.5082e-10	-1.00387
72056109	chr3:72056109:C:G	8.40573e-06	-1.5082e-10	1.35174
72056169	chr3:72056169:C:A	1.43001e-07	-1.71036	-1.01172
72056636	chr3:72056636:G:A	6.39209e-07	-1.5082e-10	-1.2247
72056863	chr3:72056863:G:A	1.17983e-06	-0.409889	-0.201912
72057125	chr3:72057125:A:G	4.29326e-07	-0.51285	-1.10986
72057276	chr3:72057276:G:A	1.04372e-06	-0.420478	-0.313904
72057385	chr3:72057385:A:G	4.56813e-07	-0.483052	-1.0776
72057715	chr3:72057715:C:G	9.22447e-07	-0.371753	-0.486147
72058302	chr3:72058302:TG:T	4.1308e-07	-1.66129	-2.97869e-10
72058378	chr3:72058378:G:T	4.72698e-07	-1.52647	-2.97869e-10
72058539	chr3:72058539:T:C	5.51018e-07	-1.37316	-2.97869e-10
72058645	chr3:72058645:G:A	6.06137e-07	-1.5082e-10	-1.27782
72058804	chr3:72058804:C:T	1.02986e-06	-1.5082e-10	-0.747756
72058836	chr3:72058836:G:A	1.14678e-07	-1.66493	-1.27787
72058993	chr3:72058993:G:A	1.26419e-07	-1.57733	-1.26799
72059050	chr3:72059050:T:C	6.06068e-07	-1.5082e-10	-1.27794
72059093	chr3:72059093:G:T	1.14946e-07	-1.66224	-1.27822
72059339	chr3:72059339:C:T	3.94442e-07	-1.70746	-2.97869e-10
72059374	chr3:72059374:C:T	4.48353e-07	-1.57935	-2.97869e-10
72059427	chr3:72059427:G:A	1.43338e-07	-1.47152	-1.24821
72059461	chr3:72059461:A:G	6.06032e-07	-1.5082e-10	-1.278
72059571	chr3:72059571:T:C	8.75259e-07	-1.5082e-10	-0.91041
72060061	chr3:72060061:C:G	1.15433e-07	-1.69907	-1.23717
72060451	chr3:72060451:G:A	6.06728e-07	-1.5082e-10	-1.27685
72060771	chr3:72060771:T:C	1.80323e-07	-1.21505	-1.27513
72061128	chr3:72061128:T:A	4.31544e-07	-0.407224	-1.21034
72061177	chr3:72061177:A:G	1.66461e-07	-1.29196	-1.27821
72061301	chr3:72061301:G:A	1.48511e-07	-1.49351	-1.19076
72061427	chr3:72061427:C:T	2.50326e-07	-1.13742	-1.02475
72061573	chr3:72061573:A:G	6.12471e-07	-1.5082e-10	-1.26743
72061608	chr3:72061608:G:C	1.98423e-07	-1.24632	-1.14821
72061838	chr3:72061838:T:C	9.22708e-07	-1.5082e-10	-0.857617
72061973	chr3:72061973:T:A	8.92393e-07	-1.5082e-10	-0.891023
72062018	chr3:72062018:G:A	2.85221e-07	-0.818909	-1.21276
72062133	chr3:72062133:A:G	1.16344e-07	-1.70516	-1.22322
72062200	chr3:72062200:A:G	6.72137e-07	-1.5082e-10	-1.17447
72062212	chr3:72062212:A:G	1.18235e-06	-1.5082e-10	-0.609668
72062446	chr3:72062446:T:G	1.85004e-07	-1.25929	-1.20526
72062532	chr3:72062532:T:C	8.15384e-07	-1.5082e-10	-0.981271
72062779	chr3:72062779:TG:T	9.94398e-07	-1.5082e-10	-0.782792
72063589	chr3:72063589:C:T	1.09603e-07	-1.71265	-1.27542
72063701	chr3:72063701:C:T	6.07201e-07	-1.5082e-10	-1.27607
72063842	chr3:72063842:C:G	6.12014e-07	-1.5082e-10	-1.26818
72064344	chr3:72064344:G:A	3.94036e-07	-0.490297	-1.21819
72064787	chr3:72064787:C:T	1.92283e-07	-1.19724	-1.22872
72065125	chr3:72065125:G:A	3.76915e-07	-0.509652	-1.24326
72065211	chr3:72065211:A:G	1.92293e-07	-1.1521	-1.27381
72065327	chr3:72065327:T:A	4.09013e-07	-0.398082	-1.2731
72065800	chr3:72065800:A:G	2.61788e-07	-1.26164	-0.855756
72065861	chr3:72065861:T:C	4.5863e-07	-1.55669	-2.97869e-10
72066712	chr3:72066712:C:A	8.67452e-07	-1.5082e-10	-0.919369
72066781	chr3:72066781:C:T	7.87601e-07	-1.5082e-10	-1.01594
72066912	chr3:72066912:C:T	7.12477e-07	-1.5082e-10	-1.11618
72067130	chr3:72067130:G:A	1.06266e-06	-1.5082e-10	-0.716397
72067449	chr3:72067449:C:T	1.81697e-06	-1.5082e-10	-0.180003
72067698	chr3:72067698:G:A	5.32075e-07	-1.40815	-2.97869e-10
72068088	chr3:72068088:G:C	6.14361e-07	-1.5082e-10	-1.26435
72068179	chr3:72068179:G:A	1.39134e-07	-1.59877	-1.15072
72068627	chr3:72068627:C:T	2.60445e-07	-1.36314	-0.759398
72069069	chr3:72069069:A:G	7.75803e-07	-1.5082e-10	-1.03103
72069278	chr3:72069278:A:G	1.39427e-07	-1.54397	-1.20342
72069324	chr3:72069324:C:A	1.41917e-07	-1.52627	-1.20341
72069619	chr3:72069619:C:T	1.45552e-07	-1.50548	-1.19891
72069633	chr3:72069633:G:T	6.13932e-07	-1.5082e-10	-1.26505
72069830	chr3:72069830:C:T	1.34693e-07	-1.61295	-1.16898
72070102	chr3:72070102:C:T	1.43543e-07	-1.50469	-1.2136
72070104	chr3:72070104:G:T	1.43724e-07	-1.50654	-1.2105
72070237	chr3:72070237:G:A	6.95891e-07	-1.5082e-10	-1.13974
72070256	chr3:72070256:C:G	1.50279e-07	-1.44366	-1.22878
72070617	chr3:72070617:G:T	6.21823e-07	-1.5082e-10	-1.25228
72070876	chr3:72070876:A:T	1.41803e-07	-1.53072	-1.19977
72071171	chr3:72071171:G:A	1.41286e-07	-1.54129	-1.19286
72071205	chr3:72071205:T:G	1.96357e-07	-1.62253	-0.782468
72071695	chr3:72071695:G:T	5.20633e-07	-1.42988	-2.97869e-10
72071718	chr3:72071718:T:C	5.20474e-07	-1.43019	-2.97869e-10
72071850	chr3:72071850:G:C	6.6129e-07	-1.5082e-10	-1.19074
72071887	chr3:72071887:A:G	1.44039e-07	-1.5357	-1.17915
72072063	chr3:72072063:T:C	4.93666e-07	-1.48307	-2.97869e-10
72072086	chr3:72072086:C:T	1.47793e-07	-1.44393	-1.24519
72072733	chr3:72072733:G:A	1.3798e-07	-1.52134	-1.23648
72073436	chr3:72073436:A:G	6.77585e-07	-1.5082e-10	-1.16639
72073441	chr3:72073441:G:C	6.37445e-07	-1.5082e-10	-1.22746
72073575	chr3:72073575:G:A	1.67034e-07	-1.34866	-1.21807
72073874	chr3:72073874:T:G	1.13744e-06	0.148078	-0.796474
72073972	chr3:72073972:G:A	4.12173e-07	-1.66349	-2.97869e-10
72075716	chr3:72075716:A:G	1.47375e-07	-1.49873	-1.19322
72075899	chr3:72075899:T:C	1.72754e-07	-1.49546	-1.0376
72076113	chr3:72076113:A:T	6.21448e-07	-1.25288	-2.97869e-10
72076159	chr3:72076159:G:A	1.28239e-06	-1.5082e-10	-0.528448
72076198	chr3:72076198:A:G	9.4513e-06	-1.67825	3.14723
72076250	chr3:72076250:C:T	1.70565e-07	-1.26905	-1.27676
72076420	chr3:72076420:G:A	6.11417e-07	-1.5082e-10	-1.26915
72076509	chr3:72076509:A:G	1.71534e-07	-1.36888	-1.17127
72076518	chr3:72076518:C:T	1.95315e-07	-1.3979	-1.01241
72076538	chr3:72076538:C:T	4.73335e-07	-1.52513	-2.97869e-10
72076614	chr3:72076614:A:C	1.27292e-05	-1.69516	3.46189
72076896	chr3:72076896:C:T	1.6903e-07	-1.27862	-1.27624
72077474	chr3:72077474:G:A	3.01522e-07	-0.710301	-1.26579
72077573	chr3:72077573:A:T	1.70867e-07	-1.70325	-0.840789
72077680	chr3:72077680:T:G	1.70447e-07	-1.34598	-1.20053
72078206	chr3:72078206:A:T	1.56916e-07	-1.43386	-1.19536
72078598	chr3:72078598:G:A	1.11785e-06	-1.5082e-10	-0.665769
72078873	chr3:72078873:G:A	1.76817e-07	-1.61838	-0.891431
72078886	chr3:72078886:A:G	6.27352e-07	-1.5082e-10	-1.24342
72078941	chr3:72078941:T:A	2.7437e-07	-0.792275	-1.27818
72079437	chr3:72079437:TTC:T	1.35142e-07	-1.52747	-1.25114
72079899	chr3:72079899:C:T	4.16911e-07	-1.5633	-0.0887538
72079913	chr3:72079913:G:A	2.14456e-07	-1.47834	-0.83848
72079948	chr3:72079948:C:G	1.6235e-07	-1.34645	-1.24872
72080458	chr3:72080458:C:T	7.20464e-07	-1.5082e-10	-1.10503
72080708	chr3:72080708:A:T	2.57639e-07	-1.4461	-0.687269
72081037	chr3:72081037:T:C	1.71952e-06	-1.5082e-10	-0.235128
72081051	chr3:72081051:C:T	2.76663e-07	-1.43541	-0.626723
72081114	chr3:72081114:G:A	2.74859e-07	-1.44239	-0.626278
72081273	chr3:72081273:T:C	1.85243e-07	-1.51679	-0.946472
72081288	chr3:72081288:G:C	1.85987e-07	-1.51247	-0.946782
72081615	chr3:72081615:T:C	6.77332e-07	-1.5082e-10	-1.16677
72082691	chr3:72082691:T:A	6.5374e-07	-1.5082e-10	-1.20222
72082714	chr3:72082714:T:C	6.3848e-07	-1.5082e-10	-1.22584
72082743	chr3:72082743:A:T	1.85585e-07	-1.51755	-0.943871
72082750	chr3:72082750:A:G	2.37852e-07	-1.51815	-0.695136
72082775	chr3:72082775:A:G	2.39559e-07	-1.51603	-0.690097
72082811	chr3:72082811:A:G	7.74449e-07	-1.5082e-10	-1.03278
72082823	chr3:72082823:A:G	2.4553e-07	-1.53576	-0.645753
72082844	chr3:72082844:C:T	2.51404e-07	-1.17162	-0.986253
72082886	chr3:72082886:C:T	8.18084e-07	-1.5082e-10	-0.977964
72082959	chr3:72082959:G:A	2.21618e-07	-1.55385	-0.730122
72082993	chr3:72082993:C:T	1.63965e-07	-1.60325	-0.982033
72083124	chr3:72083124:C:T	1.88065e-07	-1.48825	-0.959891
72083305	chr3:72083305:GC:G	6.44442e-07	-1.5082e-10	-1.21655
72083761	chr3:72083761:C:T	8.54046e-07	-1.5082e-10	-0.934945
72084223	chr3:72084223:G:T	6.07873e-07	-1.5082e-10	-1.27496
72084608	chr3:72084608:G:C	1.02858e-06	-0.748999	-2.97869e-10
72084643	chr3:72084643:C:T	1.77367e-07	-1.5537	-0.953006
72084823	chr3:72084823:C:T	6.29472e-07	-1.5082e-10	-1.24005
72084834	chr3:72084834:G:A	1.41223e-07	-1.46249	-1.2721
72084908	chr3:72084908:A:G	1.74732e-07	-1.56517	-0.956507
72085048	chr3:72085048:T:C	6.92227e-07	-1.5082e-10	-1.14502
72085189	chr3:72085189:T:C	1.14778e-07	-1.71123	-1.2307
72085294	chr3:72085294:G:C	8.89921e-07	-1.5082e-10	-0.893797
72085452	chr3:72085452:G:A	7.70443e-07	-1.5082e-10	-1.03796
72085990	chr3:72085990:C:T	7.69103e-07	-1.5082e-10	-1.03971
72086099	chr3:72086099:A:G	2.6267e-07	-1.48766	-0.626374
72086313	chr3:72086313:G:A	2.06713e-07	-1.26967	-1.08392
72086321	chr3:72086321:C:T	8.12654e-07	-1.5082e-10	-0.984624
72086931	chr3:72086931:G:A	6.38796e-07	-1.5082e-10	-1.22534
72086934	chr3:72086934:G:A	7.50405e-07	-1.5082e-10	-1.06432
72087084	chr3:72087084:A:G	1.35163e-07	-1.57088	-1.20757
72087126	chr3:72087126:C:T	3.19946e-07	-1.40707	-0.509709
72087154	chr3:72087154:G:A	1.65424e-07	-1.32747	-1.24895
72087209	chr3:72087209:G:A	8.49875e-07	-1.5082e-10	-0.939841
72087224	chr3:72087224:A:G	7.15596e-07	-1.5082e-10	-1.11181
72087260	chr3:72087260:T:TA	7.13199e-07	-1.5082e-10	-1.11517
72087413	chr3:72087413:T:C	2.08376e-07	-1.63135	-0.714236
72088067	chr3:72088067:A:G	1.58597e-07	-1.34159	-1.27697
72088311	chr3:72088311:C:A	6.30439e-07	-1.5082e-10	-1.23851
72088557	chr3:72088557:G:A	8.38173e-07	-1.5082e-10	-0.953705
72088757	chr3:72088757:A:G	8.42898e-07	-1.5082e-10	-0.948084
72088830	chr3:72088830:C:T	6.23058e-07	-1.5082e-10	-1.25029
72088876	chr3:72088876:A:G	6.86113e-07	-1.5082e-10	-1.15389
72089441	chr3:72089441:C:A	1.3488e-07	-1.50441	-1.27613
72089699	chr3:72089699:T:C	6.80227e-07	-1.5082e-10	-1.1625
72089803	chr3:72089803:G:A	3.63551e-07	-0.56819	-1.22082
72090138	chr3:72090138:G:A	1.26342e-07	-1.57084	-1.2751
72090144	chr3:72090144:A:G	1.25408e-07	-1.57888	-1.27448
72090515	chr3:72090515:C:G	6.05888e-07	-1.5082e-10	-1.27823
72091115	chr3:72091115:G:C	6.36022e-07	-1.5082e-10	-1.2297
72091205	chr3:72091205:C:T	6.05862e-07	-1.5082e-10	-1.27828
72091239	chr3:72091239:T:C	8.38993e-07	-1.5082e-10	-0.952727
72091381	chr3:72091381:G:A	1.90083e-07	-1.166	-1.27148
72091558	chr3:72091558:C:T	1.25468e-07	-1.58264	-1.27024
72091777	chr3:72091777:C:T	6.05806e-06	-1.5082e-10	1.02421
72091960	chr3:72091960:A:G	6.22111e-07	-1.5082e-10	-1.25181
72092154	chr3:72092154:T:C	9.24513e-07	-1.5082e-10	-0.855662
72092572	chr3:72092572:G:A	1.30705e-07	-1.57464	-1.23735
72093604	chr3:72093604:A:G	2.67406e-06	-1.5082e-10	0.206424
72093819	chr3:72093819:G:C	3.68313e-07	-1.12073	-0.655262
72093939	chr3:72093939:G:A	4.82272e-05	3.09875	-2.97869e-10
72094806	chr3:72094806:G:A	6.08644e-07	-1.5082e-10	-1.2737
72094893	chr3:72094893:C:T	3.62858e-07	-0.54096	-1.24996
72094898	chr3:72094898:G:A	3.53068e-07	-0.563042	-1.25523
72096151	chr3:72096151:T:C	4.51558e-07	-0.883709	-0.688517
72096430	chr3:72096430:G:A	4.25058e-07	-0.371618	-1.26109
72097169	chr3:72097169:T:A	1.62743e-07	-1.41911	-1.17365
72097306	chr3:72097306:T:C	1.91842e-07	-1.15086	-1.2774
72097369	chr3:72097369:G:A	1.63697e-07	-1.46128	-1.12563
72097412	chr3:72097412:C:T	1.65028e-07	-1.66591	-0.91291
72097950	chr3:72097950:C:T	6.30307e-07	-1.5082e-10	-1.23872
72098083	chr3:72098083:G:A	3.41894e-07	-1.36435	-0.48608
72098399	chr3:72098399:C:T	4.46087e-07	-1.58442	-2.97869e-10
72098746	chr3:72098746:G:T	4.98956e-07	-0.216145	-1.25627
72099059	chr3:72099059:C:T	2.49349e-07	-0.901875	-1.2642
72099065	chr3:72099065:G:A	2.08796e-07	-1.44826	-0.89531
72099240	chr3:72099240:G:A	4.64155e-07	-1.54471	-2.97869e-10
72099389	chr3:72099389:C:T	1.77188e-07	-1.51977	-0.987949
72099400	chr3:72099400:T:C	4.17914e-07	-1.64966	-2.97869e-10
72099404	chr3:72099404:G:A	6.08204e-07	-1.5082e-10	-1.27442
72099539	chr3:72099539:C:T	5.34863e-07	-1.40292	-2.97869e-10
72099753	chr3:72099753:C:T	5.71555e-06	0.966017	-2.97869e-10
72099968	chr3:72099968:A:G	1.6215e-07	-1.70798	-0.888426
72099993	chr3:72099993:A:G	1.57554e-07	-1.7096	-0.915562
72100066	chr3:72100066:T:A	1.20396e-07	-1.61676	-1.27738
72100326	chr3:72100326:G:A	4.52844e-07	-1.56938	-2.97869e-10
72100501	chr3:72100501:T:TA	1.6525e-07	-1.71057	-0.866897
72100605	chr3:72100605:C:A	1.58729e-07	-1.70625	-0.91148
72101257	chr3:72101257:G:T	1.90161e-07	-1.26843	-1.16862
72101525	chr3:72101525:C:T	2.10231e-07	-1.51732	-0.8194
72101592	chr3:72101592:C:T	1.28918e-06	-1.5082e-10	-0.523168
72102075	chr3:72102075:TTCACA:T	2.39651e-07	-1.70529	-0.500457
72102129	chr3:72102129:A:G	1.98299e-07	-1.49732	-0.897838
72102303	chr3:72102303:C:T	6.20955e-07	-1.5082e-10	-1.25367
72102396	chr3:72102396:C:T	2.14311e-07	-1.70512	-0.612384
72102581	chr3:72102581:T:G	2.12376e-07	-1.69789	-0.628685
72102726	chr3:72102726:ATTCC:A	2.06694e-07	-1.36689	-0.986806
72103382	chr3:72103382:G:A	2.02823e-07	-1.1206	-1.25199
72103512	chr3:72103512:A:G	1.76932e-07	-1.27489	-1.23428
72103594	chr3:72103594:ACAATCTCC:A	9.1716e-07	-1.5082e-10	-0.863648
72103813	chr3:72103813:G:A	8.38457e-07	-1.5082e-10	-0.953366
72104997	chr3:72104997:G:A	8.8298e-07	-1.5082e-10	-0.901627
72105175	chr3:72105175:T:C	3.28424e-07	-0.769269	-1.12136
72105243	chr3:72105243:G:A	1.21732e-07	-1.65364	-1.22947
72105654	chr3:72105654:C:G	4.25078e-07	-0.814662	-0.817996
72105684	chr3:72105684:T:A	1.53383e-07	-1.39799	-1.254
72105835	chr3:72105835:A:G	2.05162e-07	-1.23092	-1.13021
72106153	chr3:72106153:C:T	1.92618e-07	-1.17909	-1.24513
72106235	chr3:72106235:T:C	2.69183e-07	-1.19447	-0.895067
72106534	chr3:72106534:A:G	6.24838e-07	-1.5082e-10	-1.24744
72106587	chr3:72106587:A:G	7.15691e-07	-1.5082e-10	-1.11168
72106590	chr3:72106590:G:A	1.17558e-07	-1.65272	-1.26528
72107044	chr3:72107044:G:C	9.36611e-07	-1.5082e-10	-0.842662
72107208	chr3:72107208:A:G	1.18663e-07	-1.63054	-1.2781
72107434	chr3:72107434:A:G	2.03089e-07	-1.12172	-1.24956
72107453	chr3:72107453:C:T	1.11444e-07	-1.69395	-1.27746
72107464	chr3:72107464:C:T	2.08365e-07	-1.09493	-1.25071
72107744	chr3:72107744:C:G	6.18427e-07	-1.5082e-10	-1.25775
72108052	chr3:72108052:G:A	1.53214e-07	-1.44013	-1.21296
72108085	chr3:72108085:G:A	1.44024e-07	-1.64206	-1.07288
72108381	chr3:72108381:G:A	2.26756e-07	-1.1248	-1.13625
72108794	chr3:72108794:T:G	6.48963e-07	-1.5082e-10	-1.20955
72108796	chr3:72108796:G:T	6.49154e-07	-1.5082e-10	-1.20926
72108817	chr3:72108817:C:G	1.23149e-07	-1.59448	-1.27706
72109283	chr3:72109283:G:T	3.99991e-07	-1.69349	-2.97869e-10
72109292	chr3:72109292:A:G	1.57227e-07	-1.64357	-0.983666
72109597	chr3:72109597:A:T	1.29062e-07	-1.68862	-1.13602
72109759	chr3:72109759:A:G	1.1194e-07	-1.71324	-1.25372
72109884	chr3:72109884:T:G	1.10467e-07	-1.70296	-1.27725
72110128	chr3:72110128:A:G	8.74036e-07	-1.5082e-10	-0.911809
72110266	chr3:72110266:T:C	7.77712e-07	-1.5082e-10	-1.02857
72110424	chr3:72110424:T:G	7.48582e-07	-1.5082e-10	-1.06675
72110542	chr3:72110542:T:C	7.69513e-07	-1.5082e-10	-1.03917
72110545	chr3:72110545:T:C	1.42559e-07	-1.5322	-1.19297
72110610	chr3:72110610:G:A	8.36082e-07	-1.5082e-10	-0.956203
72110625	chr3:72110625:G:A	3.74105e-07	-0.723975	-1.03642
72110685	chr3:72110685:G:T	6.68604e-07	-1.5082e-10	-1.17974
72111069	chr3:72111069:T:C	1.16828e-07	-1.67914	-1.24509
72111091	chr3:72111091:A:G	2.43515e-07	-1.29077	-0.898979
72111095	chr3:72111095:G:A	7.80278e-07	-1.5082e-10	-1.02528
72111281	chr3:72111281:C:A	9.40805e-07	-1.5082e-10	-0.838194
72111425	chr3:72111425:G:T	3.54344e-07	-0.715714	-1.09895
72111451	chr3:72111451:C:A	3.60341e-07	-0.707632	-1.09025
72112082	chr3:72112082:T:A	1.12664e-07	-1.70848	-1.25204
72112108	chr3:72112108:T:C	1.12477e-07	-1.70911	-1.25308
72112298	chr3:72112298:T:A	6.27353e-07	-1.5082e-10	-1.24342
72112399	chr3:72112399:C:T	1.15886e-07	-1.65449	-1.27783
72112472	chr3:72112472:T:G	1.12819e-07	-1.71245	-1.24669
72112483	chr3:72112483:G:A	2.27499e-07	-1.65437	-0.603412
72112571	chr3:72112571:G:C	1.17653e-07	-1.70178	-1.2154
72112623	chr3:72112623:T:C	6.28415e-07	-1.5082e-10	-1.24173
72113655	chr3:72113655:A:G	7.66554e-07	-1.5082e-10	-1.04302
72113976	chr3:72113976:A:C	1.12934e-07	-1.6954	-1.26273
72114010	chr3:72114010:A:G	1.13778e-07	-1.67427	-1.27641
72114163	chr3:72114163:C:T	1.09337e-06	-1.5082e-10	-0.687907
72114797	chr3:72114797:A:G	1.48078e-07	-1.61687	-1.07032
72114966	chr3:72114966:G:T	3.81448e-07	-0.771114	-0.96984
72115469	chr3:72115469:A:G	1.14984e-07	-1.68867	-1.25147
72115633	chr3:72115633:C:T	2.16312e-07	-1.3687	-0.939509
72115825	chr3:72115825:G:A	6.1383e-07	-1.5082e-10	-1.26521
72115891	chr3:72115891:G:C	1.12519e-07	-1.69218	-1.26963
72116313	chr3:72116313:C:T	5.2874e-07	-1.41443	-2.97869e-10
72116509	chr3:72116509:T:C	1.25223e-07	-1.70875	-1.14608
72116600	chr3:72116600:C:G	3.98477e-07	-1.69728	-2.97869e-10
72116687	chr3:72116687:G:A	1.1294e-07	-1.71324	-1.24483
72116795	chr3:72116795:C:G	2.60573e-07	-1.27256	-0.849485
72116796	chr3:72116796:T:G	6.23049e-07	-1.5082e-10	-1.2503
72117021	chr3:72117021:G:A	1.67395e-07	-1.37243	-1.19214
72117466	chr3:72117466:C:T	3.65784e-07	-0.724813	-1.05807
72117622	chr3:72117622:C:T	1.32456e-07	-1.6219	-1.17678
72118344	chr3:72118344:A:G	6.88203e-07	-1.5082e-10	-1.15085
72118931	chr3:72118931:C:T	1.15535e-07	-1.71084	-1.22452
72119101	chr3:72119101:C:G	7.50429e-07	-1.5082e-10	-1.06429
72119377	chr3:72119377:C:T	7.09671e-07	-1.5082e-10	-1.12013
72119501	chr3:72119501:G:A	7.45854e-07	-1.5082e-10	-1.0704
72119709	chr3:72119709:A:G	1.11066e-07	-1.69679	-1.27801
72119865	chr3:72119865:C:A	8.28241e-06	1.33696	-2.97869e-10
72120349	chr3:72120349:G:A	6.28027e-07	-1.5082e-10	-1.24235
72120565	chr3:72120565:A:G	3.92228e-06	0.589497	-2.97869e-10
72120704	chr3:72120704:T:C	2.39051e-07	-1.12723	-1.08102
72120705	chr3:72120705:G:A	1.25214e-06	-1.5082e-10	-0.552319
72121582	chr3:72121582:C:T	6.51568e-07	-1.5082e-10	-1.20555
72121736	chr3:72121736:T:C	2.27998e-07	-1.16381	-1.09178
72122319	chr3:72122319:T:C	1.12697e-07	-1.68659	-1.27364
72122837	chr3:72122837:C:A	2.96475e-07	-1.56524	-0.427731
72122865	chr3:72122865:G:A	6.1804e-07	-1.5082e-10	-1.25838
72123030	chr3:72123030:C:T	2.79727e-07	-1.44884	-0.602279
72124591	chr3:72124591:A:T	3.65055e-07	-1.14685	-0.638028
72124625	chr3:72124625:C:T	2.72787e-07	-0.881288	-1.19495
72124740	chr3:72124740:AT:A	2.26875e-07	-1.54517	-0.715355
72124890	chr3:72124890:G:T	3.92511e-07	-1.71237	-2.97869e-10
72126009	chr3:72126009:C:T	3.94484e-07	-1.70735	-2.97869e-10
72126318	chr3:72126318:T:A	2.21863e-06	-1.5082e-10	0.0197145
72127374	chr3:72127374:T:A	2.94937e-07	-0.757666	-1.2405
72127464	chr3:72127464:C:T	1.15213e-07	-1.69144	-1.24671
72128254	chr3:72128254:T:C	6.05856e-07	-1.5082e-10	-1.27829
72128500	chr3:72128500:A:T	1.16298e-07	-1.71219	-1.21658
72128555	chr3:72128555:C:A	4.92068e-07	-1.48631	-2.97869e-10
72128603	chr3:72128603:C:T	3.61754e-07	-0.755297	-1.03867
72128605	chr3:72128605:A:G	2.61876e-07	-1.16974	-0.947318
72128972	chr3:72128972:A:G	1.18611e-07	-1.68391	-1.22517
72129049	chr3:72129049:G:A	6.13544e-07	-1.5082e-10	-1.26568
72129269	chr3:72129269:A:G	1.37497e-07	-1.53881	-1.22252
72129933	chr3:72129933:C:G	6.12956e-07	-1.5082e-10	-1.26664
72130229	chr3:72130229:G:A	1.27334e-07	-1.55984	-1.27828
72130287	chr3:72130287:A:G	2.49415e-06	0.136773	-2.97869e-10
72130622	chr3:72130622:G:C	6.45993e-07	-1.5082e-10	-1.21414
72131052	chr3:72131052:T:C	1.68459e-07	-1.38872	-1.16952
72131697	chr3:72131697:T:G	3.90651e-07	-1.44677	-0.270347
72131769	chr3:72131769:C:T	6.70149e-07	-1.5082e-10	-1.17743
72131815	chr3:72131815:T:C	2.63589e-07	-0.838056	-1.27248
72131932	chr3:72131932:A:G	6.62732e-07	-1.5082e-10	-1.18856
72132311	chr3:72132311:A:G	5.02529e-07	-1.46528	-2.97869e-10
72132602	chr3:72132602:G:A	4.92946e-07	-1.48453	-2.97869e-10
72132609	chr3:72132609:G:A	4.22603e-07	-1.6385	-2.97869e-10
72132699	chr3:72132699:A:G	6.42333e-07	-1.5082e-10	-1.21982
72132734	chr3:72132734:G:A	1.59971e-06	-1.5082e-10	-0.307351
72132773	chr3:72132773:C:T	1.95189e-07	-1.57516	-0.835804
72132805	chr3:72132805:T:C	2.52107e-07	-1.62967	-0.525408
72133104	chr3:72133104:A:T	4.08554e-07	-0.794371	-0.877935
72133304	chr3:72133304:G:C	1.5525e-06	-1.14535	0.808041
72133376	chr3:72133376:A:C	6.14459e-07	-1.5082e-10	-1.26419
72133711	chr3:72133711:G:A	6.15267e-07	-1.5082e-10	-1.26287
72134191	chr3:72134191:G:A	7.6844e-07	-1.5082e-10	-1.04057
72134259	chr3:72134259:C:T	1.33025e-06	-1.5082e-10	-0.49181
72134416	chr3:72134416:G:A	8.40143e-07	-1.5082e-10	-0.951358
72134513	chr3:72134513:G:A	1.03556e-06	-1.5082e-10	-0.742236
72134641	chr3:72134641:T:G	6.16819e-07	-1.5082e-10	-1.26035
72134795	chr3:72134795:A:G	7.18659e-07	-1.5082e-10	-1.10754
72134932	chr3:72134932:C:T	3.94922e-07	-1.70624	-2.97869e-10
72134979	chr3:72134979:T:C	3.84813e-07	-1.66734	-0.0648323
72135126	chr3:72135126:C:CA	1.3681e-07	-1.54888	-1.21745
72135188	chr3:72135188:G:A	1.43525e-06	-1.5082e-10	-0.415836
72135189	chr3:72135189:A:C	3.98558e-07	-1.69708	-2.97869e-10
72135336	chr3:72135336:CAG:C	4.45455e-07	-1.58583	-2.97869e-10
72135355	chr3:72135355:T:G	3.93267e-07	-1.71044	-2.97869e-10
72135367	chr3:72135367:C:A	2.54222e-07	-1.08258	-1.06415
72135623	chr3:72135623:C:G	7.37366e-07	-1.5082e-10	-1.08185
72135677	chr3:72135677:A:G	6.64579e-07	-1.17908	-0.0066942
72135805	chr3:72135805:C:T	4.01054e-07	-1.69083	-2.97869e-10
72136088	chr3:72136088:C:T	2.4856e-07	-1.09587	-1.07337
72136112	chr3:72136112:G:T	6.70046e-07	-1.5082e-10	-1.17758
72136370	chr3:72136370:A:C	6.33335e-07	-1.56703	0.333103
72136912	chr3:72136912:A:G	1.85352e-07	-1.20955	-1.25312
72136952	chr3:72136952:G:A	7.32901e-07	-1.5082e-10	-1.08792
72137054	chr3:72137054:C:T	1.15938e-07	-1.71318	-1.21869
72137250	chr3:72137250:G:A	6.60556e-07	-1.5082e-10	-1.19185
72137275	chr3:72137275:C:G	6.19746e-07	-1.5082e-10	-1.25562
72137547	chr3:72137547:A:G	3.96623e-07	-1.70194	-2.97869e-10
72137633	chr3:72137633:C:T	3.14487e-07	-0.824147	-1.10984
72137752	chr3:72137752:G:A	4.21276e-07	-1.64164	-2.97869e-10
72137754	chr3:72137754:G:T	1.35284e-07	-1.6047	-1.17285
72138118	chr3:72138118:T:C	4.41623e-07	-1.36473	-0.229745
72138159	chr3:72138159:T:C	2.53296e-07	-0.938781	-1.21159
72138558	chr3:72138558:G:A	3.93005e-07	-1.71111	-2.97869e-10
72138766	chr3:72138766:C:T	1.98798e-07	-1.12445	-1.26819
72138983	chr3:72138983:C:T	6.2776e-07	-1.5082e-10	-1.24277
72139008	chr3:72139008:G:T	7.80118e-07	-1.5082e-10	-1.02548
72139815	chr3:72139815:AAG:A	1.64933e-07	-1.62263	-0.956762
72139844	chr3:72139844:C:G	6.12968e-07	-1.5082e-10	-1.26662
72140090	chr3:72140090:G:C	7.00404e-07	-1.5082e-10	-1.13327
72140858	chr3:72140858:CA:C	6.13526e-07	-1.5082e-10	-1.26571
72140940	chr3:72140940:G:A	7.08909e-07	-1.5082e-10	-1.1212
72141362	chr3:72141362:GAA:G	6.12813e-07	-1.5082e-10	-1.26687
72141387	chr3:72141387:T:A	3.39744e-07	-1.1119	-0.744837
72141832	chr3:72141832:T:C	7.28157e-07	-1.5082e-10	-1.09441
72141866	chr3:72141866:T:G	1.13037e-05	-1.5082e-10	1.64795
72142320	chr3:72142320:T:C	3.93196e-07	-1.71062	-2.97869e-10
72142353	chr3:72142353:T:C	2.75625e-07	-1.1544	-0.911489
72142379	chr3:72142379:A:G	3.93297e-07	-1.71037	-2.97869e-10
72142642	chr3:72142642:T:C	1.26772e-07	-1.6368	-1.20574
72143122	chr3:72143122:T:C	1.2908e-07	-1.65117	-1.17332
72143272	chr3:72143272:T:G	4.68829e-07	-0.990959	-0.543732
72143274	chr3:72143274:C:T	7.03211e-07	-1.5082e-10	-1.12927
72143420	chr3:72143420:C:T	8.56635e-07	-1.5082e-10	-0.931918
72143896	chr3:72143896:TC:T	3.97001e-07	-1.39375	-0.307239
72144352	chr3:72144352:AT:A	1.21817e-07	-1.69915	-1.18326
72144645	chr3:72144645:C:T	6.61367e-07	-1.5082e-10	-1.19062
72144840	chr3:72144840:C:T	9.65744e-07	-0.637927	-0.174105
72144945	chr3:72144945:G:A	3.92183e-07	-1.7132	-2.97869e-10
72145311	chr3:72145311:C:A	7.32578e-07	-1.08836	-2.97869e-10
72145357	chr3:72145357:G:A	2.12455e-07	-1.16188	-1.16432
72145380	chr3:72145380:T:A	9.06439e-07	-1.5082e-10	-0.875406
72145493	chr3:72145493:A:G	2.1533e-07	-1.14089	-1.17186
72145537	chr3:72145537:A:T	6.08067e-07	-1.5082e-10	-1.27464
72145683	chr3:72145683:A:G	2.36544e-06	-1.5082e-10	0.0837887
72146089	chr3:72146089:A:G	1.99845e-07	-1.48237	-0.905015
72146471	chr3:72146471:A:G	7.50578e-07	-1.5082e-10	-1.06409
72146533	chr3:72146533:G:A	1.47396e-06	-1.5082e-10	-0.389223
72146539	chr3:72146539:G:A	2.13242e-07	-1.08403	-1.23847
72146601	chr3:72146601:T:C	6.06406e-07	-1.5082e-10	-1.27738
72146679	chr3:72146679:G:A	2.16054e-07	-1.24123	-1.06818
72147079	chr3:72147079:G:A	5.57034e-07	-1.3623	-2.97869e-10
72147111	chr3:72147111:T:C	4.24357e-07	-1.56039	-0.0739683
72147142	chr3:72147142:T:C	1.16896e-07	-1.68071	-1.24293
72147268	chr3:72147268:T:G	6.80595e-07	-1.5082e-10	-1.16196
72147306	chr3:72147306:A:G	1.58211e-06	-1.5082e-10	-0.318414
72147317	chr3:72147317:G:A	7.66381e-07	-1.5082e-10	-1.04325
72147599	chr3:72147599:T:C	3.9261e-07	-1.71211	-2.97869e-10
72147649	chr3:72147649:T:C	1.16707e-05	-1.5082e-10	1.67991
72147817	chr3:72147817:T:A	6.48877e-07	-1.5082e-10	-1.20969
72148021	chr3:72148021:T:C	3.12313e-06	0.361661	-2.97869e-10
72148269	chr3:72148269:A:G	4.9228e-07	-1.24264	-0.243244
72148383	chr3:72148383:C:T	6.11662e-07	-1.5082e-10	-1.26875
72148615	chr3:72148615:C:T	3.98187e-07	-1.69801	-2.97869e-10
72148941	chr3:72148941:C:T	6.42505e-07	-1.5082e-10	-1.21956
72148961	chr3:72148961:T:A	2.77844e-06	-1.5082e-10	0.244714
72149185	chr3:72149185:C:T	2.49641e-06	-1.5082e-10	0.13768
72149242	chr3:72149242:C:T	1.33221e-06	-1.5082e-10	-0.490334
72149431	chr3:72149431:T:C	2.47674e-06	-1.5082e-10	0.129767
72149471	chr3:72149471:T:C	4.42615e-07	-1.59223	-2.97869e-10
72149772	chr3:72149772:C:G	2.14972e-06	-1.5082e-10	-0.0118374
72149922	chr3:72149922:C:T	6.59867e-07	-1.5082e-10	-1.19289
72149943	chr3:72149943:C:T	2.02263e-06	-1.5082e-10	-0.0727773
72150220	chr3:72150220:C:T	1.68759e-06	-1.5082e-10	-0.253876
72150224	chr3:72150224:TTCC:T	2.1845e-06	-1.5082e-10	0.00421142
72150239	chr3:72150239:A:G	3.54974e-07	-0.932212	-0.880675
72150583	chr3:72150583:C:A	7.88891e-07	-1.5082e-10	-1.0143
72150636	chr3:72150636:C:T	3.94545e-07	-1.7072	-2.97869e-10
72150755	chr3:72150755:A:C	3.72848e-07	-0.936323	-0.827437
72150828	chr3:72150828:T:C	6.77408e-06	-1.5082e-10	1.13593
72150830	chr3:72150830:G:A	7.47715e-07	-1.5082e-10	-1.06791
72151098	chr3:72151098:G:A	4.41154e-07	-1.59554	-2.97869e-10
72151370	chr3:72151370:C:T	7.03993e-06	-1.5082e-10	1.17442
72151389	chr3:72151389:G:T	3.96751e-07	-0.434922	-1.2667
72151403	chr3:72151403:T:G	6.16233e-07	-1.5082e-10	-1.26131
72151483	chr3:72151483:T:C	3.20253e-06	-1.5082e-10	0.386768
72151543	chr3:72151543:C:T	4.07208e-06	-1.5082e-10	0.626979
72151699	chr3:72151699:T:C	7.04826e-07	-1.5082e-10	-1.12698
72152027	chr3:72152027:C:T	6.59168e-06	-1.5082e-10	1.10863
72152106	chr3:72152106:G:A	6.25454e-06	-1.5082e-10	1.05613
72152160	chr3:72152160:C:T	6.19605e-06	-1.5082e-10	1.04674
72152321	chr3:72152321:G:A	1.51337e-06	-1.5082e-10	-0.362839
72152345	chr3:72152345:T:C	6.24933e-06	-1.5082e-10	1.0553
72152347	chr3:72152347:G:T	1.1049e-06	-1.5082e-10	-0.677416
72152365	chr3:72152365:T:C	6.39512e-07	-1.5082e-10	-1.22422
72152481	chr3:72152481:A:C	4.09136e-07	-1.3219	-0.34898
72152591	chr3:72152591:C:T	7.91789e-06	-1.5082e-10	1.29195
72152858	chr3:72152858:T:C	6.33325e-06	-1.5082e-10	1.06864
72152867	chr3:72152867:C:G	6.47384e-06	-1.5082e-10	1.09059
72152935	chr3:72152935:C:T	7.48262e-06	-1.5082e-10	1.23541
72153360	chr3:72153360:T:A	6.62173e-07	-1.5082e-10	-1.1894
72153430	chr3:72153430:A:C	6.85737e-07	-1.5082e-10	-1.15444
72153665	chr3:72153665:C:T	8.85622e-07	-1.5082e-10	-0.898639
72153737	chr3:72153737:C:T	3.82066e-06	-1.5082e-10	0.563248
72153864	chr3:72153864:A:G	4.00621e-06	-1.5082e-10	0.610672
72153964	chr3:72153964:T:C	1.08267e-06	-1.5082e-10	-0.697741
72154348	chr3:72154348:T:G	1.50297e-06	-1.5082e-10	-0.369734
72154527	chr3:72154527:C:T	2.0923e-07	-1.06395	-1.27755
72154828	chr3:72154828:C:A	6.12442e-06	-1.5082e-10	1.03511
72154908	chr3:72154908:G:A	6.70527e-07	-1.5082e-10	-1.17687
72155309	chr3:72155309:C:T	5.63731e-07	-1.35035	-2.97869e-10
72155722	chr3:72155722:A:G	4.78496e-07	-1.51428	-2.97869e-10
72156039	chr3:72156039:G:A	6.92883e-07	-1.5082e-10	-1.14407
72156295	chr3:72156295:A:G	5.1603e-06	-1.5082e-10	0.86382
72156392	chr3:72156392:CA:C	4.07851e-07	-0.6922	-0.981827
72156722	chr3:72156722:G:A	9.72213e-07	-1.5082e-10	-0.805355
72157128	chr3:72157128:T:C	2.54429e-07	-0.908567	-1.23734
72157146	chr3:72157146:G:A	3.04939e-07	-0.686839	-1.27798
72157230	chr3:72157230:G:A	6.49451e-07	-1.5082e-10	-1.2088
72157388	chr3:72157388:C:T	2.84145e-07	-0.763767	-1.27168
72157717	chr3:72157717:A:G	4.37656e-07	-0.688799	-0.914699
72157894	chr3:72157894:T:G	2.55572e-07	-0.954139	-1.18729
72157984	chr3:72157984:T:C	7.71595e-07	-1.5082e-10	-1.03647
72158023	chr3:72158023:A:T	5.69905e-07	-0.41142	-0.92804
72158087	chr3:72158087:C:T	1.10266e-07	-1.70878	-1.27326
72158123	chr3:72158123:G:A	3.92246e-07	-1.71304	-2.97869e-10
72158167	chr3:72158167:G:A	1.10573e-07	-1.70663	-1.27262
72158168	chr3:72158168:C:T	1.10581e-07	-1.70656	-1.27262
72158275	chr3:72158275:A:C	1.54965e-06	-0.0306673	-0.308477
72159116	chr3:72159116:G:A	1.38922e-07	-1.50914	-1.24187
72159210	chr3:72159210:G:A	6.45151e-07	-1.5082e-10	-1.21544
72159375	chr3:72159375:C:T	1.63373e-06	-1.5082e-10	-0.286307
72159489	chr3:72159489:G:A	3.95775e-07	-1.70408	-2.97869e-10
72159735	chr3:72159735:G:A	7.1295e-07	-1.5082e-10	-1.11552
72160190	chr3:72160190:A:T	1.29703e-06	-1.26958	0.752484
72160232	chr3:72160232:G:A	2.03943e-07	-1.16685	-1.20024
72160387	chr3:72160387:T:C	1.15142e-07	-1.69538	-1.24339
72160446	chr3:72160446:C:A	1.89455e-07	-1.70921	-0.73157
72160547	chr3:72160547:T:C	1.8276e-06	-1.5082e-10	-0.174172
72160606	chr3:72160606:T:C	2.51802e-07	-1.15346	-1.00283
72160894	chr3:72160894:G:T	6.07423e-07	-1.5082e-10	-1.2757
72161011	chr3:72161011:C:T	6.39949e-07	-1.5082e-10	-1.22354
72161020	chr3:72161020:G:A	7.65983e-07	-1.5082e-10	-1.04377
72161278	chr3:72161278:C:T	1.31108e-06	-1.536	1.02967
72161289	chr3:72161289:C:T	1.58926e-06	-1.5082e-10	-0.313908
72161331	chr3:72161331:CT:C	3.37156e-07	-0.739765	-1.12462
72161341	chr3:72161341:T:C	7.03301e-07	-1.5082e-10	-1.12914
72161637	chr3:72161637:G:C	2.74905e-06	-1.5082e-10	0.234081
72161769	chr3:72161769:C:T	1.39843e-07	-1.65107	-1.09334
72161965	chr3:72161965:G:T	1.16994e-07	-1.70275	-1.22005
72162108	chr3:72162108:C:T	2.82898e-07	-0.980401	-1.05944
72162527	chr3:72162527:A:C	2.20754e-07	-1.69294	-0.594939
72162736	chr3:72162736:T:C	2.21043e-07	-1.5025	-0.784072
72163211	chr3:72163211:C:T	1.16556e-07	-1.69464	-1.23192
72163693	chr3:72163693:A:C	2.28716e-06	-1.5082e-10	0.0501359
72163853	chr3:72163853:G:T	2.29417e-06	-1.5082e-10	0.0531963
72163874	chr3:72163874:G:A	2.51019e-07	-1.55371	-0.605691
72163991	chr3:72163991:C:T	7.57772e-07	-1.05455	-2.97869e-10
72164050	chr3:72164050:C:T	7.36435e-07	-1.5082e-10	-1.08311
72164057	chr3:72164057:C:T	8.86125e-07	-1.5082e-10	-0.898072
72164162	chr3:72164162:G:A	7.41669e-07	-1.5082e-10	-1.07603
72164770	chr3:72164770:C:T	1.57573e-07	-1.70495	-0.920087
72164936	chr3:72164936:C:G	2.27486e-07	-1.60931	-0.648531
72165068	chr3:72165068:G:A	8.4486e-07	-1.5082e-10	-0.945759
72165407	chr3:72165407:G:A	1.44463e-07	-1.43787	-1.27403
72165661	chr3:72165661:A:T	2.64469e-07	-1.53847	-0.568738
72165692	chr3:72165692:C:T	1.40005e-07	-1.65662	-1.08663
72165723	chr3:72165723:A:G	7.31178e-07	-1.5082e-10	-1.09027
72165949	chr3:72165949:A:G	7.3757e-07	-1.5082e-10	-1.08157
72166146	chr3:72166146:AAC:A	8.32082e-07	-1.5082e-10	-0.960999
72166445	chr3:72166445:G:A	1.52834e-07	-1.62969	-1.02588
72166964	chr3:72166964:A:G	1.41476e-07	-1.4616	-1.2712
72166967	chr3:72166967:G:T	2.29005e-07	-1.71301	-0.538174
72167024	chr3:72167024:G:A	2.18058e-07	-1.14328	-1.15688
72167677	chr3:72167677:T:C	1.40066e-07	-1.48965	-1.25316
72167740	chr3:72167740:T:C	5.35249e-07	-1.4022	-2.97869e-10
72167976	chr3:72167976:T:TG	1.13105e-07	-1.71294	-1.24367
72168208	chr3:72168208:C:A	1.248e-07	-1.69329	-1.16493
72168283	chr3:72168283:G:A	1.73366e-07	-1.59143	-0.9381
72168406	chr3:72168406:G:A	1.16507e-07	-1.66222	-1.26476
72168489	chr3:72168489:A:G	2.49024e-07	-1.71245	-0.454928
72168547	chr3:72168547:C:T	6.56734e-07	-1.5082e-10	-1.19765
72168548	chr3:72168548:G:A	7.34711e-07	-1.5082e-10	-1.08545
72168664	chr3:72168664:C:T	6.87329e-07	-1.5082e-10	-1.15212
72168845	chr3:72168845:C:T	1.72938e-07	-1.71088	-0.821118
72170089	chr3:72170089:A:G	1.50453e-07	-1.39724	-1.27404
72170522	chr3:72170522:A:G	5.8147e-07	-1.31937	-2.97869e-10
72170524	chr3:72170524:C:T	1.48221e-07	-1.55374	-1.13249
72170620	chr3:72170620:A:G	5.70293e-07	-1.33878	-2.97869e-10
72170844	chr3:72170844:T:G	1.03776e-06	-1.5082e-10	-0.740107
72170867	chr3:72170867:C:G	1.03144e-06	-1.5082e-10	-0.74622
72171324	chr3:72171324:C:T	7.92843e-07	-1.5082e-10	-1.00931
72172071	chr3:72172071:C:T	1.46076e-07	-1.65261	-1.04819
72172278	chr3:72172278:G:C	2.18134e-07	-1.71264	-0.587182
72172931	chr3:72172931:T:C	1.25684e-07	-1.58604	-1.26512
72173152	chr3:72173152:G:T	3.84234e-06	-1.5082e-10	0.568908
72173283	chr3:72173283:G:C	2.74242e-07	-1.52754	-0.54338
72173499	chr3:72173499:G:A	2.01257e-07	-1.45125	-0.929096
72173538	chr3:72173538:C:T	2.34901e-07	-1.66748	-0.558285
72173950	chr3:72173950:G:C	1.08436e-06	-1.5082e-10	-0.696181
72174022	chr3:72174022:TG:T	1.50799e-07	-1.56378	-1.1052
72174219	chr3:72174219:C:T	1.77986e-07	-1.69814	-0.80508
72174307	chr3:72174307:G:A	1.17827e-07	-1.70834	-1.20737
72174911	chr3:72174911:C:T	3.5723e-07	-1.26592	-0.540629
72175034	chr3:72175034:C:G	2.98326e-06	-1.5082e-10	0.315844
72175045	chr3:72175045:C:T	1.55417e-07	-1.65991	-0.97891
72175121	chr3:72175121:T:C	1.01715e-06	-1.5082e-10	-0.76017
72175161	chr3:72175161:T:C	1.64922e-07	-1.54787	-1.03159
72175321	chr3:72175321:T:A	1.94645e-07	-1.25365	-1.16011
72175413	chr3:72175413:G:T	3.14797e-07	-1.67513	-0.257872
72175484	chr3:72175484:T:G	9.64021e-07	-1.5082e-10	-0.813817
72175863	chr3:72175863:C:T	6.06709e-07	-1.5082e-10	-1.27688
72176078	chr3:72176078:G:T	1.19745e-07	-1.65596	-1.2436
72176481	chr3:72176481:C:T	8.51331e-07	-1.5082e-10	-0.938129
72176587	chr3:72176587:A:G	4.73636e-07	-1.25269	-0.271796
72176601	chr3:72176601:G:A	3.01046e-06	-1.5082e-10	0.32492
72176622	chr3:72176622:A:G	1.95566e-07	-1.1906	-1.21843
72176765	chr3:72176765:A:C	1.70876e-07	-1.65633	-0.88766
72176808	chr3:72176808:G:A	1.43021e-07	-1.52971	-1.19223
72177635	chr3:72177635:T:C	2.09077e-06	-1.5082e-10	-0.039642
72177780	chr3:72177780:A:G	6.44635e-07	-1.5082e-10	-1.21624
72178246	chr3:72178246:A:G	2.57968e-06	-1.5082e-10	0.170489
72178278	chr3:72178278:C:A	1.23663e-06	-1.5082e-10	-0.564783
72178414	chr3:72178414:C:T	1.0723e-06	-1.5082e-10	-0.707367
72178423	chr3:72178423:G:A	1.1853e-07	-1.70564	-1.20412
72178436	chr3:72178436:T:C	1.58151e-07	-1.51381	-1.10757
72178836	chr3:72178836:T:C	1.20376e-07	-1.61872	-1.27559
72179120	chr3:72179120:A:G	4.01326e-07	-1.69015	-2.97869e-10
72179134	chr3:72179134:C:T	1.22437e-07	-1.71279	-1.16455
72179344	chr3:72179344:C:T	1.65357e-07	-1.70933	-0.867491
72179383	chr3:72179383:G:A	1.18376e-07	-1.70065	-1.21041
72179565	chr3:72179565:T:C	1.38369e-07	-1.65271	-1.1023
72179570	chr3:72179570:T:C	1.95065e-06	-1.5082e-10	-0.109011
72179576	chr3:72179576:G:A	1.17732e-07	-1.70471	-1.21181
72179783	chr3:72179783:C:A	2.31932e-06	-1.5082e-10	0.0640979
72179969	chr3:72179969:T:C	5.87036e-07	-1.7023	0.392457
72180045	chr3:72180045:A:C	1.17914e-07	-1.70474	-1.21023
72180109	chr3:72180109:C:T	1.2889e-06	-1.5082e-10	-0.523384
72180216	chr3:72180216:G:A	1.18782e-07	-1.7024	-1.20524
72180494	chr3:72180494:TA:T	1.17301e-07	-1.71287	-1.20732
72180496	chr3:72180496:A:C	1.17373e-07	-1.71225	-1.20732
72180569	chr3:72180569:C:T	3.42181e-07	-1.69956	-0.150036
72180835	chr3:72180835:A:G	1.12868e-07	-1.68081	-1.2779
72181128	chr3:72181128:A:G	1.94602e-06	-1.5082e-10	-0.111388
72181339	chr3:72181339:G:T	6.44099e-07	-1.5082e-10	-1.21708
72181435	chr3:72181435:C:T	1.14662e-07	-1.71242	-1.23052
72181558	chr3:72181558:G:A	6.37282e-07	-1.5082e-10	-1.22772
72181640	chr3:72181640:C:T	3.25349e-07	-1.71209	-0.187944
72181765	chr3:72181765:TTGAG:T	1.33283e-07	-1.65262	-1.13984
72181820	chr3:72181820:G:A	2.24565e-07	-1.48894	-0.781821
72181996	chr3:72181996:A:G	1.84085e-06	-1.5082e-10	-0.166945
72182051	chr3:72182051:A:G	1.26959e-07	-1.67187	-1.16919
72182368	chr3:72182368:C:G	1.31757e-06	-1.5082e-10	-0.501384
72182521	chr3:72182521:T:C	3.45478e-07	-1.70571	-0.13429
72182554	chr3:72182554:G:A	1.22095e-07	-1.70799	-1.17214
72182861	chr3:72182861:G:A	6.51872e-06	-1.5082e-10	1.0975
72183068	chr3:72183068:G:A	8.19225e-07	-1.5082e-10	-0.976571
72183277	chr3:72183277:A:T	1.18891e-07	-1.70616	-1.20057
72183369	chr3:72183369:G:A	1.19352e-07	-1.70619	-1.19666
72183503	chr3:72183503:C:T	1.54228e-06	0.551438	-0.895353
72183597	chr3:72183597:C:T	1.18435e-07	-1.71041	-1.20015
72183867	chr3:72183867:A:G	1.25161e-07	-1.68347	-1.17185
72183976	chr3:72183976:C:T	1.28605e-07	-1.66721	-1.16098
72184406	chr3:72184406:C:T	6.5401e-07	-1.5082e-10	-1.20181
72184612	chr3:72184612:A:G	2.18008e-07	-1.63817	-0.66223
72184709	chr3:72184709:G:A	1.33533e-06	-1.5082e-10	-0.487996
72184718	chr3:72184718:A:C	6.31074e-07	-1.5082e-10	-1.23751
72185125	chr3:72185125:T:G	6.46067e-07	-1.5082e-10	-1.21403
72185534	chr3:72185534:T:C	2.54529e-07	-1.70996	-0.435552
72185738	chr3:72185738:G:C	4.14808e-07	-1.65711	-2.97869e-10
72185949	chr3:72185949:A:T	6.39137e-07	-1.5082e-10	-1.22481
72186239	chr3:72186239:G:A	4.19685e-07	-1.64542	-2.97869e-10
72186295	chr3:72186295:T:C	2.57222e-07	-1.28673	-0.848262
72186392	chr3:72186392:C:T	3.8689e-07	-1.67691	-0.0498749
72186407	chr3:72186407:A:C	1.42618e-06	-1.5082e-10	-0.422173
72187016	chr3:72187016:T:C	6.40673e-07	-1.22241	-2.97869e-10
72187283	chr3:72187283:T:C	5.45433e-07	-1.65445	0.271096
72187531	chr3:72187531:G:A	8.15903e-06	-1.5082e-10	1.32195
72187565	chr3:72187565:G:A	7.35804e-06	-1.5082e-10	1.21862
72187619	chr3:72187619:A:G	1.80418e-06	-1.5082e-10	-0.187067
72187680	chr3:72187680:T:C	1.43728e-06	-1.5082e-10	-0.414425
72187767	chr3:72187767:T:C	7.30905e-06	-1.5082e-10	1.21194
72187805	chr3:72187805:TCTGGATAGACTTGAGCAGAGTTG:T	2.88118e-07	-1.70503	-0.316526
72188215	chr3:72188215:C:T	5.39992e-07	-1.39338	-2.97869e-10
72188461	chr3:72188461:T:C	0.000289221	4.89002	-2.97869e-10
72188600	chr3:72188600:G:A	1.51463e-07	-1.51159	-1.153
72188653	chr3:72188653:G:A	1.26355e-06	-1.5082e-10	-0.543252
72188655	chr3:72188655:C:CTA	1.26374e-06	-1.5082e-10	-0.543096
72188673	chr3:72188673:C:G	3.92817e-07	-1.71159	-2.97869e-10
72189021	chr3:72189021:G:A	2.03913e-07	-1.66999	-0.697243
72189084	chr3:72189084:C:G	2.70395e-07	-1.65243	-0.432622
72189948	chr3:72189948:G:A	1.05802e-06	-1.6092	0.888424
72190081	chr3:72190081:G:A	7.42716e-07	-1.5082e-10	-1.07462
72190131	chr3:72190131:G:A	2.19895e-07	-1.6298	-0.661979
72190133	chr3:72190133:G:A	1.1926e-06	-1.5082e-10	-0.601038
72190341	chr3:72190341:TCTC:T	4.15265e-07	-1.65601	-2.97869e-10
72190750	chr3:72190750:G:A	3.06655e-07	-1.66604	-0.293162
72191260	chr3:72191260:T:C	6.2152e-07	-1.5082e-10	-1.25276
72191493	chr3:72191493:T:C	6.095e-07	-1.5082e-10	-1.27229
72193334	chr3:72193334:G:C	1.19945e-06	-1.5082e-10	-0.59531
72193417	chr3:72193417:T:A	1.48409e-07	-1.71284	-0.972121
72194371	chr3:72194371:T:C	1.43355e-06	-1.5082e-10	-0.417022
72194451	chr3:72194451:G:A	6.0335e-05	3.32274	-2.97869e-10
72194466	chr3:72194466:G:A	1.20056e-06	-1.5082e-10	-0.594388
72194610	chr3:72194610:T:C	7.97541e-06	-1.5082e-10	1.29919
72194844	chr3:72194844:G:A	6.23421e-07	-1.5082e-10	-1.24971
72194936	chr3:72194936:C:T	1.4093e-07	-1.48006	-1.2566
72195102	chr3:72195102:G:A	6.96601e-07	-1.5082e-10	-1.13872
72196559	chr3:72196559:C:T	7.29933e-07	-1.5082e-10	-1.09198
72197459	chr3:72197459:A:G	1.94958e-07	-1.68346	-0.728679
72197876	chr3:72197876:C:T	2.01775e-06	-1.5082e-10	-0.0751913
72198093	chr3:72198093:A:G	4.33095e-07	-1.61397	-2.97869e-10
72198435	chr3:72198435:C:T	6.92783e-07	-1.5082e-10	-1.14421
72198760	chr3:72198760:T:A	3.13644e-07	-1.58099	-0.355679
72199416	chr3:72199416:C:T	6.68163e-07	-1.5082e-10	-1.1804
72199449	chr3:72199449:A:G	1.12457e-07	-1.68412	-1.27825
72199555	chr3:72199555:G:A	1.81638e-07	-1.25324	-1.22967
72199802	chr3:72199802:G:A	1.60732e-06	-1.5082e-10	-0.302608
72200103	chr3:72200103:C:T	1.35379e-07	-1.6169	-1.15995
72200603	chr3:72200603:G:A	1.31905e-06	-1.5082e-10	-0.500265
72200612	chr3:72200612:T:C	6.49629e-07	-1.5082e-10	-1.20853
72201100	chr3:72201100:T:A	1.88268e-06	-1.5082e-10	-0.144477
72201243	chr3:72201243:AC:A	1.60635e-06	0.549123	-0.852335
72201244	chr3:72201244:C:T	1.21305e-07	-1.61003	-1.27659
72201547	chr3:72201547:C:T	1.27399e-06	-1.5082e-10	-0.53502
72201570	chr3:72201570:T:C	5.62888e-06	-1.5082e-10	0.950735
72201672	chr3:72201672:T:C	1.31912e-07	-1.71091	-1.09189
72202261	chr3:72202261:G:A	8.95672e-07	-1.5082e-10	-0.887355
72202462	chr3:72202462:AT:A	4.90549e-07	-1.48941	-2.97869e-10
72202611	chr3:72202611:A:C	1.33439e-07	-1.58696	-1.20432
72202871	chr3:72202871:T:C	3.27985e-07	-1.71305	-0.178916
72203127	chr3:72203127:C:A	7.95434e-07	-1.5082e-10	-1.00604
72203163	chr3:72203163:A:G	1.27015e-07	-1.69774	-1.14289
72203443	chr3:72203443:G:A	7.89494e-07	-1.5082e-10	-1.01354
72203509	chr3:72203509:G:A	3.09686e-06	-1.5082e-10	0.353213
72203605	chr3:72203605:T:C	2.13411e-07	-1.67911	-0.642602
72203838	chr3:72203838:A:G	1.43344e-06	0.477139	-0.89424
72204130	chr3:72204130:G:A	1.57126e-07	-1.34981	-1.27807
72204177	chr3:72204177:C:T	6.33573e-07	-1.5082e-10	-1.23356
72204277	chr3:72204277:T:C	8.09791e-07	-1.5082e-10	-0.988154
72204437	chr3:72204437:A:G	1.51483e-06	-1.5082e-10	-0.36187
72204523	chr3:72204523:C:T	1.59937e-06	-1.5082e-10	-0.307564
72204908	chr3:72204908:A:G	1.6557e-05	2.02963	-2.97869e-10
72205153	chr3:72205153:T:C	7.401e-07	-1.07814	-2.97869e-10
72205212	chr3:72205212:A:G	1.59045e-07	-1.43423	-1.18151
72205446	chr3:72205446:G:A	1.15889e-06	-1.5082e-10	-0.629708
72205600	chr3:72205600:A:G	1.65579e-07	-1.70917	-0.866309
72205676	chr3:72205676:G:A	1.75944e-06	-1.5082e-10	-0.212176
72205739	chr3:72205739:G:A	4.58481e-07	-1.16939	-0.387621
72206404	chr3:72206404:G:A	2.0642e-07	-1.55171	-0.803309
72206693	chr3:72206693:A:G	1.26054e-07	-1.68095	-1.16727
72206938	chr3:72206938:T:C	1.64068e-06	-1.5082e-10	-0.282062
72206941	chr3:72206941:C:A	6.80959e-07	-1.5082e-10	-1.16143
72207099	chr3:72207099:T:A	6.09155e-07	-1.5082e-10	-1.27286
72207638	chr3:72207638:T:G	1.74867e-07	-1.68618	-0.834722
72207680	chr3:72207680:T:C	2.2163e-06	-1.5082e-10	0.0186652
72208194	chr3:72208194:A:G	1.20401e-07	-1.62424	-1.26986
72208364	chr3:72208364:G:A	3.6683e-07	-0.561976	-1.21805
72208776	chr3:72208776:G:A	2.98246e-06	-1.5082e-10	0.315573
72209183	chr3:72209183:A:T	1.43644e-06	-0.415004	-2.97869e-10
72209291	chr3:72209291:C:T	4.68814e-07	-1.17475	-0.35997
72209583	chr3:72209583:T:C	1.13353e-07	-1.68435	-1.27007
72209681	chr3:72209681:A:G	2.32645e-06	-1.5082e-10	0.0671677
72209854	chr3:72209854:G:C	3.19869e-06	-1.5082e-10	0.385566
72209879	chr3:72209879:T:TG	1.13135e-07	-1.67806	-1.27829
72210082	chr3:72210082:G:A	6.47089e-07	-1.5082e-10	-1.21245
72210306	chr3:72210306:C:T	1.06819e-06	-1.5082e-10	-0.711206
72210335	chr3:72210335:T:C	3.44562e-07	-0.72535	-1.11731
72211787	chr3:72211787:C:T	1.58684e-07	-1.34595	-1.27206
72211840	chr3:72211840:T:C	6.94351e-07	-1.5082e-10	-1.14195
72211851	chr3:72211851:C:T	4.17336e-07	-1.27356	-0.377475
72211929	chr3:72211929:A:G	1.00228e-06	-1.5082e-10	-0.774898
72211970	chr3:72211970:A:G	7.52576e-07	-1.5082e-10	-1.06143
72212059	chr3:72212059:C:T	1.44043e-07	-1.71324	-1.00158
72212130	chr3:72212130:C:T	4.55162e-07	-1.56428	-2.97869e-10
72212153	chr3:72212153:G:A	6.15139e-07	-1.5082e-10	-1.26308
72213282	chr3:72213282:G:A	1.788e-07	-1.69105	-0.807609
72213315	chr3:72213315:A:G	6.32453e-07	-1.23532	-2.97869e-10
72213527	chr3:72213527:T:C	7.24298e-07	-1.09973	-2.97869e-10
72213603	chr3:72213603:T:C	7.38354e-07	-1.08051	-2.97869e-10
72213654	chr3:72213654:C:T	4.43796e-07	-1.58956	-2.97869e-10
72214368	chr3:72214368:C:T	9.07549e-07	-1.5082e-10	-0.874183
72214431	chr3:72214431:T:C	1.67764e-07	-1.68012	-0.882258
72214701	chr3:72214701:C:T	7.22326e-07	-1.10245	-2.97869e-10
72215074	chr3:72215074:T:A	7.16425e-07	-1.5082e-10	-1.11066
72215323	chr3:72215323:G:A	4.12771e-07	-1.66204	-2.97869e-10
72215333	chr3:72215333:C:A	1.64061e-07	-1.48764	-1.09705
72215476	chr3:72215476:T:C	1.06268e-06	0.529453	-1.24583
72215563	chr3:72215563:C:T	8.10938e-07	-1.5082e-10	-0.986739
72215629	chr3:72215629:C:T	1.66846e-07	-1.3249	-1.24296
72216229	chr3:72216229:C:G	7.26768e-07	-1.5082e-10	-1.09632
72216795	chr3:72216795:G:T	6.80437e-07	-1.5082e-10	-1.16219
72217121	chr3:72217121:G:A	1.56354e-07	-1.37765	-1.25516
72217160	chr3:72217160:C:T	1.30626e-07	-1.58269	-1.2299
72217183	chr3:72217183:T:G	2.15809e-07	-1.07479	-1.23574
72217229	chr3:72217229:G:T	6.80749e-07	-1.5082e-10	-1.16174
72217349	chr3:72217349:T:G	6.07975e-07	-1.5082e-10	-1.2748
72217365	chr3:72217365:G:C	2.29232e-07	-1.0271	-1.22309
72217372	chr3:72217372:G:A	6.83444e-07	-1.5082e-10	-1.15779
72217486	chr3:72217486:C:A	9.63671e-07	-1.5082e-10	-0.81418
72217624	chr3:72217624:A:C	2.26613e-07	-1.02474	-1.23695
72217840	chr3:72217840:G:A	2.55179e-07	-0.962813	-1.18015
72218514	chr3:72218514:G:A	6.08499e-07	-1.5082e-10	-1.27394
72218603	chr3:72218603:G:C	9.82715e-07	-1.5082e-10	-0.794611
72218755	chr3:72218755:G:A	2.11429e-07	-1.3622	-0.968841
72218858	chr3:72218858:A:ATATT	6.32358e-07	-1.5082e-10	-1.23547
72219171	chr3:72219171:T:C	9.776e-07	-1.5082e-10	-0.79983
72219381	chr3:72219381:T:C	6.31472e-07	-1.5082e-10	-1.23688
72219432	chr3:72219432:G:A	2.93821e-07	-0.761918	-1.24004
72219574	chr3:72219574:T:C	1.21545e-06	-1.21305	0.630996
72219584	chr3:72219584:A:G	8.00078e-07	-1.5082e-10	-1.00022
72219707	chr3:72219707:A:C	4.04202e-07	-1.43374	-0.249271
72219892	chr3:72219892:A:G	6.3102e-07	-1.5082e-10	-1.23759
72220001	chr3:72220001:A:G	8.12733e-07	-1.5082e-10	-0.984528
72220046	chr3:72220046:C:T	1.33407e-07	-1.51378	-1.27774
72220402	chr3:72220402:A:G	7.33332e-07	-1.5082e-10	-1.08733
72220679	chr3:72220679:C:T	6.26378e-07	-1.5082e-10	-1.24498
72220707	chr3:72220707:G:A	9.98942e-07	-1.5082e-10	-0.778233
72220978	chr3:72220978:A:G	6.49828e-07	-1.5082e-10	-1.20822
72221814	chr3:72221814:A:G	7.38649e-07	-1.5082e-10	-1.08011
72222693	chr3:72222693:T:G	3.62576e-07	-1.47054	-0.32116
72223308	chr3:72223308:G:A	7.81676e-07	-1.5082e-10	-1.02349
72223350	chr3:72223350:G:T	6.63245e-07	-1.5082e-10	-1.18778
72223391	chr3:72223391:A:G	3.69003e-07	-1.45553	-0.318597
72223885	chr3:72223885:A:G	8.19215e-07	-1.5082e-10	-0.976583
72223901	chr3:72223901:T:G	2.97419e-07	-1.47086	-0.518924
72223977	chr3:72223977:A:G	3.95618e-07	-1.3437	-0.360782
72224180	chr3:72224180:G:A	2.29801e-07	-1.01906	-1.22866
72224263	chr3:72224263:G:A	1.35239e-06	-0.475301	-2.97869e-10
72224327	chr3:72224327:T:G	3.18555e-07	-1.44211	-0.479023
72225234	chr3:72225234:G:A	1.56307e-06	-1.5082e-10	-0.33052
72225298	chr3:72225298:G:A	3.39747e-07	-1.46605	-0.390683
72225511	chr3:72225511:T:C	3.29464e-07	-1.46362	-0.423844
72225547	chr3:72225547:T:C	6.99904e-07	-1.5082e-10	-1.13399
72225796	chr3:72225796:A:C	6.0834e-07	-1.5082e-10	-1.2742
72225979	chr3:72225979:T:C	1.58036e-06	-1.5082e-10	-0.319521
72225993	chr3:72225993:C:T	6.67142e-07	-1.5082e-10	-1.18193
72226019	chr3:72226019:A:G	1.43164e-06	-1.5082e-10	-0.418352
72226064	chr3:72226064:G:T	2.42766e-07	-1.50178	-0.691046
72226264	chr3:72226264:G:A	2.79603e-07	-1.46625	-0.585312
72226828	chr3:72226828:G:T	2.42553e-07	-1.50789	-0.685822
72227055	chr3:72227055:A:G	2.43275e-07	-1.49126	-0.699477
72227353	chr3:72227353:A:G	1.43925e-06	-1.5082e-10	-0.413055
72227413	chr3:72227413:T:C	1.4515e-06	-1.5082e-10	-0.404574
72227421	chr3:72227421:T:C	4.11965e-07	-1.01754	-0.646447
72227464	chr3:72227464:A:G	2.40282e-07	-1.48022	-0.722898
72227644	chr3:72227644:CAG:C	1.11824e-06	-1.5082e-10	-0.665422
72227645	chr3:72227645:A:G	3.04949e-07	-1.3639	-0.600881
72227873	chr3:72227873:C:A	3.40081e-07	-1.25677	-0.598972
72228030	chr3:72228030:C:T	2.30572e-07	-1.48997	-0.754399
72228277	chr3:72228277:A:G	1.25814e-06	-1.5082e-10	-0.547543
72228363	chr3:72228363:G:A	2.60044e-07	-1.37246	-0.751615
72228626	chr3:72228626:A:G	1.31141e-06	-1.5082e-10	-0.506071
72228646	chr3:72228646:G:A	1.64697e-06	-1.5082e-10	-0.278237
72228683	chr3:72228683:T:C	6.60766e-07	-1.19153	-2.97869e-10
72228760	chr3:72228760:G:A	2.3456e-07	-1.47107	-0.756154
72228770	chr3:72228770:T:C	2.39657e-07	-1.45758	-0.748147
72228779	chr3:72228779:C:T	2.41813e-07	-1.43804	-0.758723
72228794	chr3:72228794:T:A	6.39192e-07	-1.5082e-10	-1.22473
72228817	chr3:72228817:T:C	9.55457e-07	-1.5082e-10	-0.822741
72228859	chr3:72228859:G:T	6.79412e-07	-1.5082e-10	-1.1637
72228904	chr3:72228904:T:C	8.52123e-07	-1.5082e-10	-0.937199
72229306	chr3:72229306:C:T	2.32017e-07	-1.47942	-0.758696
72229440	chr3:72229440:G:A	1.33667e-06	-1.5082e-10	-0.486995
72229584	chr3:72229584:G:A	3.41043e-07	-1.06505	-0.787876
72229585	chr3:72229585:A:G	8.82254e-07	-1.5082e-10	-0.90245
72229658	chr3:72229658:A:C	2.88679e-07	-1.13633	-0.883291
72229749	chr3:72229749:G:A	2.25709e-07	-1.49315	-0.772533
72229994	chr3:72229994:A:G	8.11807e-07	-1.5082e-10	-0.985668
72230420	chr3:72230420:A:G	2.93371e-07	-1.0146	-0.988894
72230555	chr3:72230555:T:C	2.37682e-07	-1.48194	-0.732054
72231409	chr3:72231409:G:A	3.46411e-07	-1.34123	-0.496074
72232143	chr3:72232143:C:T	2.39945e-07	-1.39322	-0.811297
72232183	chr3:72232183:A:G	4.30037e-07	-0.368317	-1.25274
72232333	chr3:72232333:G:A	9.58503e-07	-1.5082e-10	-0.819558
72232388	chr3:72232388:T:C	1.34457e-07	-1.50893	-1.27475
72232514	chr3:72232514:T:C	3.95689e-07	-1.29623	-0.408075
72232529	chr3:72232529:C:T	1.77255e-07	-1.48291	-1.02443
72232533	chr3:72232533:T:C	3.95375e-07	-1.29231	-0.412787
72232672	chr3:72232672:G:A	3.52759e-07	-0.847607	-0.971537
72232762	chr3:72232762:C:G	3.93238e-07	-0.438241	-1.27227
72232815	chr3:72232815:C:T	1.56302e-07	-1.64863	-0.984511
72232842	chr3:72232842:T:C	4.20764e-07	-0.364576	-1.27828
72233061	chr3:72233061:C:T	3.03665e-07	-0.935701	-1.0333
72233088	chr3:72233088:T:C	7.60515e-07	-0.18183	-0.869103
72233303	chr3:72233303:T:G	4.64907e-07	-0.265009	-1.27808
72233355	chr3:72233355:T:C	5.00116e-07	-0.216822	-1.25327
72233400	chr3:72233400:T:C	4.96465e-07	-0.199881	-1.27754
72233414	chr3:72233414:G:A	4.34693e-07	-0.334928	-1.27536
72233545	chr3:72233545:C:A	4.77983e-07	-0.237431	-1.27792
72233588	chr3:72233588:T:G	4.90491e-07	-0.211651	-1.27787
72233742	chr3:72233742:G:T	9.33322e-07	-1.5082e-10	-0.84618
72233781	chr3:72233781:G:A	4.69939e-07	-0.254307	-1.27802
72233901	chr3:72233901:A:G	1.21859e-07	-1.60826	-1.2738
72234550	chr3:72234550:G:A	6.54947e-07	-1.5082e-10	-1.20038
72234689	chr3:72234689:G:C	6.72479e-07	-1.5082e-10	-1.17396
72234970	chr3:72234970:G:A	1.37476e-06	-1.5082e-10	-0.458897
72235050	chr3:72235050:C:T	1.17476e-07	-1.6428	-1.2759
72235125	chr3:72235125:A:G	6.90012e-07	-0.765528	-0.382692
72235230	chr3:72235230:G:A	1.1845e-06	-1.5082e-10	-0.607855
72235602	chr3:72235602:T:G	6.2818e-07	-1.5082e-10	-1.2421
72235653	chr3:72235653:A:G	6.43384e-07	-1.5082e-10	-1.21819
72235813	chr3:72235813:G:A	6.13672e-07	-1.5082e-10	-1.26547
72235924	chr3:72235924:C:T	8.60331e-07	-1.5082e-10	-0.927613
72235939	chr3:72235939:A:G	5.08716e-07	-1.34277	-0.110273
72236001	chr3:72236001:G:A	4.90621e-07	-1.48926	-2.97869e-10
72236145	chr3:72236145:G:T	9.01063e-07	-1.5082e-10	-0.881355
72236182	chr3:72236182:C:T	7.09528e-07	-1.5082e-10	-1.12033
72236461	chr3:72236461:C:T	2.35239e-07	-1.63924	-0.585085
72236508	chr3:72236508:G:C	1.99127e-06	-1.5082e-10	-0.0883997
72236544	chr3:72236544:G:A	5.87137e-07	-1.57054	0.260872
72236938	chr3:72236938:T:C	2.97529e-07	-1.43986	-0.549555
72237100	chr3:72237100:G:A	4.93151e-07	-0.259159	-1.22496
72237162	chr3:72237162:G:A	3.8603e-06	-1.5082e-10	0.57357
72237675	chr3:72237675:A:G	6.06141e-07	-1.5082e-10	-1.27782
72238016	chr3:72238016:T:C	1.21891e-07	-1.71314	-1.16866
72238119	chr3:72238119:ATC:A	3.62665e-06	-1.70389	2.21502
72238244	chr3:72238244:T:C	9.01396e-07	-1.5082e-10	-0.880985
72238322	chr3:72238322:C:T	2.60818e-06	-1.5082e-10	0.181477
72238678	chr3:72238678:G:C	8.81669e-07	-0.903114	-2.97869e-10
72238867	chr3:72238867:G:A	1.57859e-06	-0.320645	-2.97869e-10
72238977	chr3:72238977:C:G	7.95941e-07	-1.0054	-2.97869e-10
72239594	chr3:72239594:A:G	1.80748e-06	-1.71288	1.52764
72240019	chr3:72240019:T:C	4.69478e-06	-1.71324	2.48251
72240274	chr3:72240274:A:G	1.17678e-07	-1.64813	-1.26885
72240357	chr3:72240357:A:C	9.27372e-07	-1.5082e-10	-0.852575
72240506	chr3:72240506:C:T	2.34179e-07	-0.951946	-1.2769
72240805	chr3:72240805:C:T	8.167e-07	-0.979658	-2.97869e-10
72240902	chr3:72240902:G:A	3.03387e-06	-1.40615	1.73882
72240974	chr3:72240974:A:T	2.06578e-06	-1.71104	1.65937
72241503	chr3:72241503:C:T	8.1944e-07	-0.976309	-2.97869e-10
72241939	chr3:72241939:T:C	1.17876e-07	-1.71302	-1.20228
72242073	chr3:72242073:C:T	4.21371e-06	-1.70967	2.37084
72242337	chr3:72242337:C:G	6.65191e-07	-1.5082e-10	-1.18486
72242383	chr3:72242383:C:T	5.97366e-07	-1.2924	-2.97869e-10
72242487	chr3:72242487:A:G	1.617e-07	-1.70628	-0.892914
72242807	chr3:72242807:A:G	4.63126e-06	-1.71137	2.46703
72243302	chr3:72243302:C:T	5.32213e-07	-1.40789	-2.97869e-10
72243626	chr3:72243626:A:C	7.34969e-06	-1.5082e-10	1.21748
72243817	chr3:72243817:A:G	6.21089e-07	-1.38529	0.131835
72243905	chr3:72243905:G:A	6.2294e-07	-1.5082e-10	-1.25048
72244894	chr3:72244894:T:C	4.06981e-07	-1.67616	-2.97869e-10
72244985	chr3:72244985:A:G	5.41159e-07	-1.39122	-2.97869e-10
72245314	chr3:72245314:T:A	8.16019e-07	-1.5082e-10	-0.980492
72245592	chr3:72245592:C:T	1.38259e-07	-1.54373	-1.21207
72245645	chr3:72245645:G:A	1.6585e-06	-0.900904	0.629641
72245705	chr3:72245705:T:C	2.42393e-07	-1.08897	-1.1054
72245783	chr3:72245783:C:G	1.55508e-06	-0.907287	0.571637
72246205	chr3:72246205:A:G	1.5575e-07	-1.60565	-1.03103
72246305	chr3:72246305:G:A	1.51766e-07	-1.41485	-1.24774
72246651	chr3:72246651:A:G	1.71892e-07	-1.35509	-1.18297
72246790	chr3:72246790:C:G	1.24196e-07	-1.58494	-1.27813
72247037	chr3:72247037:G:A	6.06e-07	-1.5082e-10	-1.27805
72247190	chr3:72247190:A:G	3.71186e-06	-1.5082e-10	0.534359
72247257	chr3:72247257:C:T	1.80827e-07	-1.39128	-1.09611
72247439	chr3:72247439:A:G	1.10217e-06	-1.5082e-10	-0.679893
72247474	chr3:72247474:G:A	6.10176e-07	-1.5082e-10	-1.27118
72247601	chr3:72247601:T:C	4.23768e-07	-1.63574	-2.97869e-10
72247811	chr3:72247811:G:T	3.96606e-07	-0.520654	-1.18133
72248068	chr3:72248068:T:G	4.03411e-07	-0.433098	-1.25188
72248696	chr3:72248696:C:T	4.0743e-07	-1.67506	-2.97869e-10
72249190	chr3:72249190:C:T	8.67868e-07	-1.5082e-10	-0.91889
72249459	chr3:72249459:T:C	1.43009e-06	-1.5082e-10	-0.419435
72249506	chr3:72249506:A:G	1.89092e-06	-1.4701	1.32999
72249797	chr3:72249797:T:TA	1.12457e-07	-1.68837	-1.27399
72250323	chr3:72250323:C:G	2.86693e-07	-0.848054	-1.17846
72250381	chr3:72250381:G:A	1.87935e-07	-1.20132	-1.24751
72250976	chr3:72250976:T:G	1.29837e-07	-1.67531	-1.14335
72251388	chr3:72251388:C:G	5.56355e-07	-1.28262	-0.0809016
72251410	chr3:72251410:T:C	5.35877e-07	-1.29042	-0.110607
72251461	chr3:72251461:T:C	5.6272e-07	-1.27542	-0.0767328
72251630	chr3:72251630:G:T	7.16377e-07	-1.5082e-10	-1.11072
72252413	chr3:72252413:C:T	2.875e-05	-1.5082e-10	2.58146
72252849	chr3:72252849:T:C	5.4714e-07	-1.29536	-0.0848687
72252942	chr3:72252942:C:T	4.75291e-07	-1.32789	-0.193116
72253000	chr3:72253000:G:A	1.28699e-06	-1.50415	0.97928
72253127	chr3:72253127:A:G	1.23582e-07	-1.61403	-1.25399
72253766	chr3:72253766:A:G	1.08411e-06	-1.27411	0.577693
72254418	chr3:72254418:G:T	1.49778e-07	-1.69262	-0.983155
72254556	chr3:72254556:G:C	4.43333e-06	-1.5082e-10	0.711977
72254802	chr3:72254802:T:C	6.10366e-07	-1.5082e-10	-1.27087
72254916	chr3:72254916:C:T	6.66629e-06	-1.57071	2.6906
72255363	chr3:72255363:G:A	1.47375e-05	-0.894951	2.80817
72255472	chr3:72255472:G:A	1.86827e-06	1.0804	-1.23256
72255907	chr3:72255907:G:C	1.05396e-06	-1.5082e-10	-0.724624
72256395	chr3:72256395:T:C	4.4872e-07	-0.44848	-1.13005
72256494	chr3:72256494:G:C	1.13378e-07	-1.67703	-1.27717
72256677	chr3:72256677:G:A	2.05988e-06	-1.5082e-10	-0.0545278
72256797	chr3:72256797:G:T	9.74013e-07	-1.5082e-10	-0.803505
72257363	chr3:72257363:T:A	4.17783e-06	-1.5082e-10	0.652618
72257434	chr3:72257434:A:T	2.05349e-07	-1.16525	-1.19497
72257891	chr3:72257891:C:T	4.9643e-07	-0.708516	-0.768972
72257971	chr3:72257971:T:C	1.09594e-06	-0.179408	-0.506155
72258220	chr3:72258220:A:C	6.21111e-07	-0.909018	-0.344403
72258423	chr3:72258423:C:T	2.18335e-07	-1.07124	-1.22766
72258536	chr3:72258536:T:A	6.9068e-07	-1.5082e-10	-1.14725
72258916	chr3:72258916:G:A	2.08873e-07	-1.08407	-1.25913
72258938	chr3:72258938:C:A	7.0723e-07	-1.5082e-10	-1.12357
72259015	chr3:72259015:T:G	1.92154e-07	-1.57946	-0.847171
72259375	chr3:72259375:C:T	3.10457e-06	-0.689006	1.04471
72259463	chr3:72259463:C:T	8.05009e-06	2.30446	-0.995953
72259565	chr3:72259565:C:T	7.29102e-06	2.21229	-1.00282
72259688	chr3:72259688:G:A	1.54028e-07	-1.37965	-1.26814
72260137	chr3:72260137:A:G	1.38341e-06	-1.5082e-10	-0.452624
72260159	chr3:72260159:T:C	2.03573e-07	-1.0941	-1.2748
72260261	chr3:72260261:G:C	6.11007e-07	-1.5082e-10	-1.26982
72260936	chr3:72260936:C:T	1.33914e-07	-1.53055	-1.25718
72261018	chr3:72261018:C:T	1.34805e-06	-1.5082e-10	-0.478519
72261324	chr3:72261324:T:C	7.10249e-07	-1.11931	-2.97869e-10
72261458	chr3:72261458:G:C	1.15408e-06	-1.5082e-10	-0.633872
72261590	chr3:72261590:C:T	4.67755e-07	-1.53698	-2.97869e-10
72262076	chr3:72262076:G:A	1.55737e-07	-1.53559	-1.10117
72262484	chr3:72262484:G:T	7.07105e-07	-1.5082e-10	-1.12375
72262956	chr3:72262956:A:C	2.15628e-07	-1.30128	-1.0101
72263319	chr3:72263319:C:T	2.18877e-07	-1.0188	-1.27762
72263454	chr3:72263454:A:C	9.14123e-07	-1.5082e-10	-0.866964
72263626	chr3:72263626:G:A	6.70798e-07	-1.5082e-10	-1.17646
72263941	chr3:72263941:T:A	1.6613e-06	-1.5082e-10	-0.269574
72264290	chr3:72264290:G:C	1.97455e-06	-1.5082e-10	-0.0968341
72264455	chr3:72264455:C:T	3.2727e-07	-0.777266	-1.11688
72264562	chr3:72264562:A:G	1.12261e-06	-1.5082e-10	-0.661522
72264564	chr3:72264564:G:A	3.0364e-07	-0.698807	-1.27028
72264752	chr3:72264752:G:C	2.01488e-06	-1.5082e-10	-0.0766132
72264767	chr3:72264767:G:A	3.95942e-07	-1.70366	-2.97869e-10
72265118	chr3:72265118:T:C	3.28315e-06	-1.5082e-10	0.41163
72265389	chr3:72265389:G:T	1.60487e-07	-1.51577	-1.09095
72265606	chr3:72265606:A:G	4.5935e-07	-1.55512	-2.97869e-10
72265928	chr3:72265928:G:A	1.30238e-07	-1.69001	-1.12555
72266068	chr3:72266068:T:C	2.04156e-06	-1.5082e-10	-0.0634586
72266093	chr3:72266093:T:C	2.26299e-06	-1.5082e-10	0.0395127
72266218	chr3:72266218:G:A	1.30926e-07	-1.69692	-1.11337
72266225	chr3:72266225:G:A	2.35764e-07	-1.15648	-1.06562
72266417	chr3:72266417:C:T	2.62085e-06	-1.5082e-10	0.186325
72266644	chr3:72266644:G:A	2.60275e-06	-1.5082e-10	0.179393
72266805	chr3:72266805:T:C	2.91419e-07	-1.19268	-0.817488
72266984	chr3:72266984:C:T	4.25907e-06	-1.5082e-10	0.671877
72267211	chr3:72267211:A:T	1.13757e-07	-1.7131	-1.23776
72267408	chr3:72267408:A:G	1.91404e-07	-1.26067	-1.16988
72267581	chr3:72267581:C:T	6.8875e-07	-1.5082e-10	-1.15005
72267625	chr3:72267625:C:T	1.91591e-07	-1.25196	-1.17761
72267694	chr3:72267694:C:T	2.65034e-07	-1.03017	-1.07491
72267803	chr3:72267803:A:G	1.51732e-07	-1.68909	-0.973726
72267922	chr3:72267922:C:A	7.06707e-07	-1.5082e-10	-1.12431
72267949	chr3:72267949:C:T	2.37426e-07	-1.14885	-1.06622
72267997	chr3:72267997:T:C	1.45527e-07	-1.71324	-0.991324
72268319	chr3:72268319:C:T	1.17941e-07	-1.68352	-1.23122
72268388	chr3:72268388:T:C	1.14642e-07	-1.70305	-1.24007
72269549	chr3:72269549:A:T	1.31995e-07	-1.58059	-1.22157
72269559	chr3:72269559:A:C	6.78055e-07	-1.5082e-10	-1.1657
72270375	chr3:72270375:T:C	4.9563e-06	-1.5082e-10	0.823485
72270562	chr3:72270562:G:A	1.87426e-07	-1.65019	-0.801358
72270729	chr3:72270729:C:T	1.13597e-07	-1.71317	-1.2391
72270814	chr3:72270814:T:A	1.20042e-07	-1.62174	-1.27535
72271291	chr3:72271291:C:G	1.37349e-07	-1.50784	-1.25457
72271297	chr3:72271297:G:A	4.25519e-07	-1.63162	-2.97869e-10
72271582	chr3:72271582:T:A	4.43886e-07	-1.58936	-2.97869e-10
72271639	chr3:72271639:G:A	1.12369e-07	-1.69084	-1.2723
72271730	chr3:72271730:A:G	6.99907e-07	-1.5082e-10	-1.13398
72271957	chr3:72271957:A:G	1.87193e-07	-1.63002	-0.82277
72272146	chr3:72272146:T:A	7.25554e-07	-1.5082e-10	-1.09799
72272210	chr3:72272210:A:G	6.1065e-07	-1.5082e-10	-1.27041
72272498	chr3:72272498:C:T	2.20562e-06	-1.5082e-10	0.0138335
72272764	chr3:72272764:G:A	2.11506e-07	-1.07347	-1.25721
72272850	chr3:72272850:C:G	4.49041e-07	-1.57782	-2.97869e-10
72273072	chr3:72273072:T:C	1.53385e-06	-1.5082e-10	-0.349391
72273114	chr3:72273114:T:C	1.22077e-07	-1.62364	-1.25664
72273306	chr3:72273306:G:C	1.36093e-07	-1.58765	-1.18395
72273559	chr3:72273559:G:A	1.11476e-07	-1.71322	-1.2579
72273746	chr3:72273746:C:T	4.30768e-07	-0.458591	-1.16077
72274020	chr3:72274020:C:T	1.36923e-07	-1.56497	-1.20055
72274136	chr3:72274136:A:G	1.17236e-07	-1.67742	-1.24332
72275154	chr3:72275154:G:C	6.53984e-07	-1.5082e-10	-1.20185
72275286	chr3:72275286:A:C	6.15377e-07	-1.5082e-10	-1.26269
72275550	chr3:72275550:C:T	8.36436e-07	-0.95578	-2.97869e-10
72276215	chr3:72276215:G:A	7.34536e-07	-1.08569	-2.97869e-10
72276350	chr3:72276350:T:C	6.30789e-07	-1.5082e-10	-1.23796
72276956	chr3:72276956:T:C	6.2713e-07	-1.5082e-10	-1.24378
72277398	chr3:72277398:A:G	1.19721e-06	-1.5082e-10	-0.597183
72277540	chr3:72277540:T:C	2.02353e-07	-1.2217	-1.15321
72277573	chr3:72277573:G:A	6.68636e-07	-1.5082e-10	-1.17969
72277649	chr3:72277649:A:T	1.79497e-07	-1.70621	-0.788556
72277916	chr3:72277916:TCC:T	1.40755e-07	-1.6171	-1.12081
72278032	chr3:72278032:A:G	6.07506e-07	-1.5082e-10	-1.27557
72278381	chr3:72278381:T:C	3.94652e-07	-1.70693	-2.97869e-10
72278388	chr3:72278388:CA:C	8.20989e-07	-1.5082e-10	-0.97442
72278579	chr3:72278579:T:C	8.77034e-07	-0.375735	-0.532649
72278582	chr3:72278582:C:A	6.17312e-07	-1.5082e-10	-1.25956
72278628	chr3:72278628:C:T	7.25788e-07	-1.5082e-10	-1.09767
72278762	chr3:72278762:G:A	5.14067e-07	-0.914851	-0.527726
72278800	chr3:72278800:C:T	8.14158e-07	-0.222999	-0.759777
72278976	chr3:72278976:T:A	8.26332e-07	-1.5082e-10	-0.967933
72279065	chr3:72279065:A:G	2.20264e-07	-1.39641	-0.893695
72279470	chr3:72279470:C:T	4.35594e-07	-1.60822	-2.97869e-10
72280186	chr3:72280186:C:T	5.69e-07	-1.66419	0.323137
72280196	chr3:72280196:G:A	6.89408e-07	-1.5082e-10	-1.1491
72280264	chr3:72280264:C:T	1.46775e-06	-1.5082e-10	-0.393441
72280517	chr3:72280517:T:C	2.6771e-07	-1.23612	-0.85891
72280568	chr3:72280568:A:G	6.10251e-07	-1.5082e-10	-1.27106
72280719	chr3:72280719:A:T	2.70915e-07	-1.19759	-0.885531
72281186	chr3:72281186:T:C	6.24997e-07	-1.5082e-10	-1.24718
72281854	chr3:72281854:T:A	9.9868e-07	-1.5082e-10	-0.778495
72282093	chr3:72282093:G:A	8.164e-07	-1.57644	0.596417
72282283	chr3:72282283:T:C	6.08764e-07	-1.5082e-10	-1.2735
72282462	chr3:72282462:C:T	6.16254e-07	-1.5082e-10	-1.26127
72282585	chr3:72282585:A:G	6.05881e-07	-1.5082e-10	-1.27825
72282602	chr3:72282602:A:G	1.18941e-07	-1.63928	-1.26702
72282627	chr3:72282627:C:T	3.86619e-07	-1.30293	-0.424562
72282654	chr3:72282654:G:A	9.71266e-07	-1.5082e-10	-0.806329
72282742	chr3:72282742:C:T	1.18401e-07	-1.67589	-1.23497
72282788	chr3:72282788:C:G	2.00704e-06	-1.5082e-10	-0.0805122
72283156	chr3:72283156:C:T	1.51802e-06	-1.5082e-10	-0.359769
72283182	chr3:72283182:T:C	2.08498e-06	0.610875	-0.653293
72283309	chr3:72283309:G:C	1.67133e-06	0.504373	-0.767926
72283579	chr3:72283579:C:T	1.74639e-07	-1.49142	-1.03079
72284124	chr3:72284124:C:T	3.25109e-07	-1.32763	-0.573145
72284310	chr3:72284310:C:T	2.64555e-07	-1.33187	-0.775007
72284741	chr3:72284741:C:T	8.01065e-07	-1.5082e-10	-0.998988
72284765	chr3:72284765:A:G	7.57944e-07	-1.5082e-10	-1.05432
72285053	chr3:72285053:CCTCCCAA:C	2.74523e-07	-1.54091	-0.528985
72285549	chr3:72285549:G:A	1.78455e-07	-1.62218	-0.878414
72285559	chr3:72285559:T:C	2.30373e-07	-1.58027	-0.664956
72285560	chr3:72285560:T:G	5.14022e-07	-1.44266	-2.97869e-10
72285621	chr3:72285621:A:G	1.85882e-07	-1.57275	-0.887072
72285708	chr3:72285708:T:C	1.76901e-07	-1.23314	-1.2762
72285771	chr3:72285771:T:A	7.57553e-07	-0.56614	-0.488696
72285926	chr3:72285926:T:C	9.20879e-07	-1.5082e-10	-0.859601
72285997	chr3:72285997:G:T	4.45389e-06	-1.5082e-10	0.716604
72285998	chr3:72285998:C:T	6.31637e-07	-1.5082e-10	-1.23662
72286017	chr3:72286017:C:A	4.66622e-07	-1.53941	-2.97869e-10
72286292	chr3:72286292:G:A	6.32444e-07	-1.5082e-10	-1.23534
72286340	chr3:72286340:A:G	7.69435e-07	-0.857107	-0.182166
72286456	chr3:72286456:C:T	1.4516e-06	-1.5082e-10	-0.404505
72286472	chr3:72286472:C:T	6.07667e-07	-1.5082e-10	-1.2753
72286597	chr3:72286597:G:A	4.95834e-07	-0.941842	-0.536847
72286678	chr3:72286678:C:T	9.66575e-07	-1.5082e-10	-0.811171
72286746	chr3:72286746:C:T	1.03522e-06	-0.835922	0.0933615
72286944	chr3:72286944:C:T	2.18074e-07	-1.14272	-1.15738
72287013	chr3:72287013:C:A	6.073e-07	-1.5082e-10	-1.27591
72287319	chr3:72287319:CT:C	4.39219e-07	-1.15605	-0.443885
72287345	chr3:72287345:G:T	7.51227e-07	-1.5082e-10	-1.06322
72287372	chr3:72287372:G:C	9.15749e-07	-1.5082e-10	-0.865188
72287406	chr3:72287406:G:A	8.82048e-07	-1.5082e-10	-0.902683
72287624	chr3:72287624:G:A	6.13805e-07	-1.5082e-10	-1.26525
72288130	chr3:72288130:G:A	3.78485e-06	-1.69462	2.24845
72288304	chr3:72288304:A:G	1.43223e-07	-1.70426	-1.01626
72288428	chr3:72288428:ACAGC:A	7.01269e-07	-1.5082e-10	-1.13204
72288481	chr3:72288481:G:A	7.50582e-07	-1.5082e-10	-1.06408
72288710	chr3:72288710:C:T	6.09346e-07	-1.5082e-10	-1.27254
72288871	chr3:72288871:T:A	3.06883e-07	-0.857553	-1.10091
72288891	chr3:72288891:C:T	9.72645e-07	-0.804911	-2.97869e-10
72288897	chr3:72288897:G:A	7.63289e-06	-1.5082e-10	1.25529
72288995	chr3:72288995:C:T	2.1601e-07	-1.68331	-0.626294
72289814	chr3:72289814:G:A	6.46754e-07	-1.5082e-10	-1.21296
72290399	chr3:72290399:C:T	3.96717e-06	-1.5082e-10	0.600879
72290656	chr3:72290656:A:G	6.28846e-07	-1.5082e-10	-1.24104
72290677	chr3:72290677:A:T	1.73898e-06	0.593077	-0.816951
72291212	chr3:72291212:C:T	7.25133e-07	-1.5082e-10	-1.09857
72291530	chr3:72291530:G:A	1.70277e-06	-1.5082e-10	-0.244919
72291702	chr3:72291702:G:A	1.58129e-07	-1.60779	-1.01373
72291861	chr3:72291861:G:A	4.35748e-06	-1.5082e-10	0.694718
72291877	chr3:72291877:T:G	6.71649e-07	-1.5082e-10	-1.17519
72292027	chr3:72292027:G:A	6.76786e-07	-1.5082e-10	-1.16757
72292051	chr3:72292051:C:T	1.43315e-07	-1.52284	-1.19705
72292146	chr3:72292146:G:T	6.65369e-07	-1.18459	-2.97869e-10
72292305	chr3:72292305:C:T	4.22709e-06	-1.5082e-10	0.66434
72292586	chr3:72292586:T:C	1.27626e-07	-1.59848	-1.23734
72292623	chr3:72292623:TA:T	2.37866e-07	-1.6172	-0.596018
72292655	chr3:72292655:C:T	4.09824e-07	-1.6692	-2.97869e-10
72292825	chr3:72292825:G:C	6.62243e-07	-1.5082e-10	-1.1893
72293096	chr3:72293096:C:T	2.65251e-06	-1.5082e-10	0.198331
72293130	chr3:72293130:A:G	1.21863e-06	-1.5082e-10	-0.579447
72293312	chr3:72293312:A:T	3.40878e-07	-1.34213	-0.511277
72293503	chr3:72293503:C:A	1.7766e-07	-1.70449	-0.800563
72293752	chr3:72293752:T:C	6.17066e-07	-1.5082e-10	-1.25995
72293778	chr3:72293778:T:C	1.2341e-07	-1.59257	-1.27685
72293861	chr3:72293861:G:A	6.82536e-07	-1.5082e-10	-1.15911
72294489	chr3:72294489:T:G	6.2062e-07	-1.5082e-10	-1.25421
72294563	chr3:72294563:G:A	5.08733e-07	-1.45301	-2.97869e-10
72294786	chr3:72294786:G:A	7.63763e-07	-1.5082e-10	-1.04667
72295191	chr3:72295191:A:G	2.52327e-06	-1.5082e-10	0.14838
72295450	chr3:72295450:C:T	3.8996e-07	-0.499682	-1.2192
72295760	chr3:72295760:A:C	8.83846e-07	-1.5082e-10	-0.900647
72295820	chr3:72295820:A:G	4.1939e-07	-1.57316	-0.0729672
72296060	chr3:72296060:A:G	2.59449e-06	-1.5082e-10	0.176217
72296402	chr3:72296402:A:G	4.92346e-07	-1.59517	0.109426
72296408	chr3:72296408:G:A	1.23557e-06	-1.23818	0.672537
72296453	chr3:72296453:G:A	4.5638e-07	-0.872143	-0.689461
72296736	chr3:72296736:A:C	5.19706e-06	-1.5082e-10	0.870919
72296748	chr3:72296748:G:A	1.08374e-06	-1.5082e-10	-0.696753
72296775	chr3:72296775:G:C	1.63902e-06	-0.283079	-2.97869e-10
72296959	chr3:72296959:C:T	5.14462e-06	-1.5082e-10	0.860778
72297009	chr3:72297009:C:T	2.34632e-07	-1.31734	-0.90957
72297346	chr3:72297346:C:A	5.1606e-06	-1.5082e-10	0.863877
72297408	chr3:72297408:G:A	4.00929e-07	-1.69115	-2.97869e-10
72297507	chr3:72297507:C:A	1.22716e-06	-1.5082e-10	-0.572469
72297509	chr3:72297509:C:T	1.80186e-06	-1.5082e-10	-0.188354
72297668	chr3:72297668:TAAC:T	4.59274e-07	-0.960325	-0.594957
72297804	chr3:72297804:T:C	1.35827e-06	-1.5082e-10	-0.470966
72297871	chr3:72297871:A:G	5.94879e-07	-1.29657	-2.97869e-10
72297872	chr3:72297872:G:C	5.95156e-07	-1.29611	-2.97869e-10
72298273	chr3:72298273:G:C	6.54325e-07	-1.5082e-10	-1.20133
72298294	chr3:72298294:G:C	7.45832e-07	-1.5082e-10	-1.07043
72298328	chr3:72298328:A:G	1.99521e-07	-1.25694	-1.13207
72299080	chr3:72299080:G:C	1.85108e-07	-1.33808	-1.12592
72299263	chr3:72299263:C:T	6.3491e-07	-1.5082e-10	-1.23145
72300134	chr3:72300134:T:C	8.02804e-07	-1.5082e-10	-0.99682
72300154	chr3:72300154:T:C	8.63472e-06	-1.5082e-10	1.37862
72300425	chr3:72300425:G:A	2.93549e-07	-1.09615	-0.906738
72300712	chr3:72300712:C:T	3.67761e-07	-0.513723	-1.26377
72301080	chr3:72301080:C:T	5.3975e-07	-0.990469	-0.403355
72301272	chr3:72301272:C:T	5.40737e-07	-0.922381	-0.469615
72301389	chr3:72301389:G:GA	1.80445e-06	-1.5082e-10	-0.18692
72301428	chr3:72301428:G:A	5.40419e-07	-0.121751	-1.27083
72301538	chr3:72301538:A:G	1.2004e-06	-1.5082e-10	-0.594522
72301665	chr3:72301665:A:G	9.10545e-07	0.293626	-1.16451
72301729	chr3:72301729:C:A	1.30011e-07	-1.55976	-1.25755
72301813	chr3:72301813:A:G	3.06593e-07	-1.37573	-0.583673
72301865	chr3:72301865:G:A	3.71225e-06	-1.5082e-10	0.534465
72301997	chr3:72301997:G:A	1.52782e-06	-0.353335	-2.97869e-10
72302014	chr3:72302014:G:A	5.64271e-07	-0.792359	-0.557037
72302073	chr3:72302073:A:G	6.7419e-07	-0.285116	-0.886302
72302197	chr3:72302197:A:G	4.74706e-06	-1.5082e-10	0.780351
72302206	chr3:72302206:G:A	3.73672e-07	-1.33176	-0.429794
72302216	chr3:72302216:C:T	6.59012e-07	-1.5082e-10	-1.19419
72302487	chr3:72302487:T:C	2.05127e-06	-1.5082e-10	-0.0587155
72302529	chr3:72302529:A:C	9.00588e-07	0.396067	-1.27795
72303297	chr3:72303297:C:T	4.17517e-07	-1.66427	0.0136618
72303669	chr3:72303669:C:T	7.32531e-07	-1.5082e-10	-1.08842
72303833	chr3:72303833:T:C	1.84525e-07	-1.44524	-1.0219
72303845	chr3:72303845:C:T	5.10476e-07	-0.907243	-0.542343
72304172	chr3:72304172:C:G	3.13591e-07	-1.70182	-0.235025
72304264	chr3:72304264:C:T	1.94293e-07	-1.40182	-1.01374
72304743	chr3:72304743:G:A	1.19191e-07	-1.69686	-1.20734
72304781	chr3:72304781:G:A	3.80074e-07	-0.468426	-1.27614
72305012	chr3:72305012:A:C	3.3006e-06	-1.3162	1.73313
72305030	chr3:72305030:G:T	2.41973e-07	-1.17042	-1.02568
72305307	chr3:72305307:T:G	7.21997e-07	-0.474536	-0.628374
72305360	chr3:72305360:C:T	1.95018e-07	-1.20873	-1.20311
72305373	chr3:72305373:T:C	8.72133e-07	-1.5082e-10	-0.913987
72305415	chr3:72305415:C:A	1.26798e-07	-1.56693	-1.27541
72305993	chr3:72305993:C:T	2.3852e-07	-1.0682	-1.14228
72306092	chr3:72306092:T:C	2.55373e-07	-1.02687	-1.11533
72306116	chr3:72306116:T:A	1.55436e-06	-0.336109	-2.97869e-10
72306182	chr3:72306182:G:A	1.59796e-06	-1.5082e-10	-0.308445
72306228	chr3:72306228:A:G	1.7141e-07	-1.5346	-1.00627
72306338	chr3:72306338:A:G	2.04329e-07	-1.4346	-0.930596
72306426	chr3:72306426:C:T	5.64038e-06	-1.5082e-10	0.952777
72307141	chr3:72307141:C:T	8.46249e-07	0.31131	-1.25543
72307789	chr3:72307789:A:G	1.35587e-06	-0.472731	-2.97869e-10
72307855	chr3:72307855:T:C	2.5607e-07	-1.02377	-1.11571
72307867	chr3:72307867:C:T	4.82125e-07	-0.990942	-0.515784
72307938	chr3:72307938:T:G	1.25344e-06	-1.5082e-10	-0.551285
72308012	chr3:72308012:G:A	6.92254e-07	0.0930495	-1.23803
72308706	chr3:72308706:G:A	1.7349e-07	-1.69306	-0.835745
72309650	chr3:72309650:G:A	3.07284e-07	-1.20042	-0.756736
72309661	chr3:72309661:T:C	1.25303e-06	-1.5082e-10	-0.551607
72309772	chr3:72309772:T:C	2.63372e-07	-1.00778	-1.10358
72309777	chr3:72309777:A:T	2.58151e-07	-1.03013	-1.10126
72310340	chr3:72310340:A:G	2.75183e-07	-1.46013	-0.607366
72310376	chr3:72310376:G:A	1.58949e-06	0.963963	-1.27773
72310395	chr3:72310395:A:G	6.59291e-07	-1.5082e-10	-1.19377
72310525	chr3:72310525:G:A	1.89724e-07	-1.38508	-1.05428
72310593	chr3:72310593:T:C	1.25539e-06	-1.5082e-10	-0.549725
72310712	chr3:72310712:T:C	6.79599e-07	-1.5082e-10	-1.16343
72311199	chr3:72311199:C:A	2.48335e-07	-1.69079	-0.479367
72311222	chr3:72311222:G:A	6.07036e-07	-1.5082e-10	-1.27634
72311230	chr3:72311230:C:T	6.23958e-07	-1.5082e-10	-1.24885
72311306	chr3:72311306:G:C	1.17473e-07	-1.6994	-1.21932
72311313	chr3:72311313:T:G	1.53315e-07	-1.65472	-0.997714
72311461	chr3:72311461:C:T	2.41604e-06	-1.40071	1.50567
72311817	chr3:72311817:C:T	6.56456e-07	-1.5082e-10	-1.19807
72311903	chr3:72311903:A:C	8.67036e-07	-1.666	0.746146
72311962	chr3:72311962:A:T	4.7653e-07	-1.5184	-2.97869e-10
72312006	chr3:72312006:A:G	3.71686e-07	-1.57967	-0.187207
72312068	chr3:72312068:G:T	6.89488e-07	-1.5082e-10	-1.14898
72312315	chr3:72312315:G:A	4.9826e-07	-1.24328	-0.230533
72312531	chr3:72312531:C:T	1.3114e-06	-1.5082e-10	-0.506081
72312853	chr3:72312853:G:A	6.69333e-07	-1.5082e-10	-1.17865
72312877	chr3:72312877:A:T	5.79034e-07	-1.1123	-0.211269
72312882	chr3:72312882:T:G	1.89786e-06	-0.136447	-2.97869e-10
72312892	chr3:72312892:C:T	4.17547e-07	-1.1697	-0.480836
72312927	chr3:72312927:T:TTTA	2.50157e-06	0.139745	-2.97869e-10
72313056	chr3:72313056:A:T	6.27861e-07	-1.5082e-10	-1.24261
72313158	chr3:72313158:C:T	1.32414e-07	-1.71275	-1.08624
72313320	chr3:72313320:T:C	1.25914e-06	-1.5082e-10	-0.546744
72313341	chr3:72313341:T:C	1.14879e-06	-1.5082e-10	-0.638465
72313390	chr3:72313390:A:C	3.79568e-06	-1.5082e-10	0.556689
72313439	chr3:72313439:A:T	2.70925e-07	-1.6976	-0.385484
72313624	chr3:72313624:A:C	1.57193e-06	-0.98091	0.656036
72313810	chr3:72313810:G:A	4.71886e-07	-1.5206	-0.00759642
72313930	chr3:72313930:G:A	1.61757e-06	-0.16424	-0.132008
72314523	chr3:72314523:T:C	3.94227e-06	0.935663	-0.34108
72314799	chr3:72314799:T:G	6.09892e-07	-1.5082e-10	-1.27165
72315187	chr3:72315187:A:G	3.36341e-07	-0.692758	-1.17405
72315322	chr3:72315322:C:T	2.27474e-06	-1.5082e-10	0.0446923
72315405	chr3:72315405:C:G	4.80366e-07	-1.51038	-2.97869e-10
72315422	chr3:72315422:G:C	4.16623e-07	-1.20213	-0.450621
72315455	chr3:72315455:A:G	7.13414e-07	-0.0246105	-1.09026
72315890	chr3:72315890:G:A	1.70923e-06	-0.241133	-2.97869e-10
72316226	chr3:72316226:G:T	7.44103e-07	-1.5082e-10	-1.07275
72316247	chr3:72316247:C:T	2.35852e-07	-1.40136	-0.820369
72316907	chr3:72316907:AGAG:A	1.0042e-06	-1.5082e-10	-0.772986
72317089	chr3:72317089:C:T	9.1326e-07	-1.5082e-10	-0.867909
72317606	chr3:72317606:G:A	9.49572e-07	-0.0545876	-0.774331
72317639	chr3:72317639:G:C	2.22529e-06	1.02446	-1.00175
72317708	chr3:72317708:A:G	4.94065e-07	-1.48226	-2.97869e-10
72318146	chr3:72318146:G:A	2.90166e-07	-0.914824	-1.09965
72318755	chr3:72318755:A:G	1.41353e-07	-1.69721	-1.03646
72319016	chr3:72319016:T:C	1.04123e-06	-0.364925	-0.371844
72319573	chr3:72319573:G:A	6.18321e-07	-1.5082e-10	-1.25792
72320721	chr3:72320721:A:C	7.49591e-07	-0.908384	-0.157018
72320871	chr3:72320871:C:T	6.21738e-07	-1.5082e-10	-1.25241
72321261	chr3:72321261:G:A	8.03333e-07	-1.5082e-10	-0.99616
72321704	chr3:72321704:C:G	8.99047e-07	-1.5082e-10	-0.883595
72321758	chr3:72321758:C:T	6.71413e-07	-1.5082e-10	-1.17555
72322374	chr3:72322374:C:T	1.42249e-07	-1.71115	-1.0162
72322412	chr3:72322412:C:A	7.50672e-07	-1.02326	-0.0406987
72322440	chr3:72322440:G:T	2.1443e-06	-1.5082e-10	-0.0143608
72322571	chr3:72322571:G:A	2.06667e-07	-1.13893	-1.2149
72322624	chr3:72322624:G:C	9.18169e-07	0.411787	-1.27434
72322780	chr3:72322780:G:A	8.34529e-07	-1.5082e-10	-0.958062
72322860	chr3:72322860:G:A	6.22188e-07	-1.5082e-10	-1.25169
72323244	chr3:72323244:T:C	9.97973e-07	0.255749	-1.03495
72323329	chr3:72323329:G:A	1.41001e-07	-1.69947	-1.0367
72323407	chr3:72323407:A:C	1.61086e-06	0.468033	-0.768436
72323439	chr3:72323439:G:A	1.15111e-06	-1.5082e-10	-0.636445
72323543	chr3:72323543:G:A	8.84459e-07	-1.5082e-10	-0.899954
72323643	chr3:72323643:C:T	6.98662e-07	-1.13576	-2.97869e-10
72323694	chr3:72323694:T:C	1.01544e-06	-1.5082e-10	-0.761857
72323873	chr3:72323873:C:G	4.22987e-07	-0.470086	-1.1675
72324876	chr3:72324876:G:C	3.98972e-07	-1.69604	-2.97869e-10
72324982	chr3:72324982:C:A	3.43991e-07	-0.591883	-1.25243
72325515	chr3:72325515:C:T	1.15957e-07	-1.70435	-1.22736
72325533	chr3:72325533:T:C	3.05145e-06	0.814373	-0.475932
72325848	chr3:72325848:G:T	4.08303e-07	-1.67292	-2.97869e-10
72325849	chr3:72325849:A:G	6.47052e-07	-1.5082e-10	-1.2125
72326452	chr3:72326452:G:A	6.34267e-07	-1.5082e-10	-1.23246
72326461	chr3:72326461:C:A	1.54208e-07	-1.42569	-1.22094
72326632	chr3:72326632:T:C	1.52495e-07	-1.38341	-1.27439
72326788	chr3:72326788:A:T	3.51824e-06	-0.304026	0.784813
72326827	chr3:72326827:T:C	1.04449e-06	-1.5082e-10	-0.733649
72326832	chr3:72326832:C:G	4.85521e-07	-0.688666	-0.811042
72327214	chr3:72327214:A:C	4.82349e-07	-1.50626	-2.97869e-10
72327458	chr3:72327458:A:AT	5.04123e-06	-0.107442	0.947918
72327518	chr3:72327518:G:A	4.05646e-07	-0.670825	-1.00862
72327629	chr3:72327629:T:C	4.59543e-07	-1.5547	-2.97869e-10
72327637	chr3:72327637:C:G	4.05251e-07	-0.489155	-1.19127
72327657	chr3:72327657:C:T	2.35648e-07	-1.47665	-0.745938
72327834	chr3:72327834:T:C	1.28159e-07	-1.69765	-1.13401
72327932	chr3:72327932:A:C	7.01494e-07	-1.5082e-10	-1.13172
72328039	chr3:72328039:C:T	3.28581e-06	-0.358931	0.771369
72328151	chr3:72328151:C:T	6.14008e-07	-1.5082e-10	-1.26492
72328389	chr3:72328389:G:T	1.18113e-06	0.633777	-1.24448
72328557	chr3:72328557:A:G	6.41037e-07	-1.5082e-10	-1.22184
72328665	chr3:72328665:CAAAGCAAAG:C	6.72773e-07	-0.0469563	-1.12657
72329253	chr3:72329253:C:T	6.15129e-07	-1.5082e-10	-1.2631
72329582	chr3:72329582:C:T	1.51497e-07	-1.5414	-1.12296
72329799	chr3:72329799:A:G	7.41737e-06	2.49091	-1.26427
72330140	chr3:72330140:A:G	8.23328e-07	-0.971575	-2.97869e-10
72330144	chr3:72330144:G:A	8.89522e-07	-1.5082e-10	-0.894245
72330991	chr3:72330991:G:A	1.39282e-07	-1.71095	-1.03748
72331114	chr3:72331114:G:C	4.67365e-06	1.7201	-0.955339
72331278	chr3:72331278:C:G	8.80216e-07	-1.5082e-10	-0.904763
72331710	chr3:72331710:A:G	2.97088e-05	3.87814	-1.26388
72331779	chr3:72331779:T:C	3.00828e-07	-0.856088	-1.1223
72331794	chr3:72331794:G:A	5.01067e-06	-1.5082e-10	0.834395
72332146	chr3:72332146:C:T	9.06401e-07	-0.875448	-2.97869e-10
72332195	chr3:72332195:C:G	8.76684e-07	-0.908783	-2.97869e-10
72332455	chr3:72332455:C:T	9.47269e-07	-0.831347	-2.97869e-10
72332505	chr3:72332505:G:A	9.14344e-07	-1.5082e-10	-0.866723
72332942	chr3:72332942:G:T	6.86359e-07	-1.5082e-10	-1.15353
72333093	chr3:72333093:A:T	6.88031e-07	-1.5082e-10	-1.1511
72333807	chr3:72333807:A:T	2.19659e-07	-1.62411	-0.668741
72334231	chr3:72334231:G:A	1.52045e-06	-1.5082e-10	-0.358166
72334262	chr3:72334262:C:T	4.91613e-07	-0.20906	-1.27818
72334344	chr3:72334344:G:A	1.9896e-07	-1.23781	-1.15402
72334885	chr3:72334885:A:G	6.05923e-07	-1.5082e-10	-1.27818
72334962	chr3:72334962:C:CTAAA	1.09581e-07	-1.71118	-1.27708
72335067	chr3:72335067:G:A	4.24339e-07	-1.6344	-2.97869e-10
72336370	chr3:72336370:T:C	8.92524e-07	0.370534	-1.26141
72336567	chr3:72336567:C:G	6.38986e-07	-1.5082e-10	-1.22505
72336733	chr3:72336733:C:T	0.00399811	8.27593	-0.759523
72336992	chr3:72336992:G:A	6.91548e-07	-1.5082e-10	-1.146
72337109	chr3:72337109:C:T	4.72054e-07	-1.52784	-2.97869e-10
72337115	chr3:72337115:C:T	1.92051e-06	1.14705	-1.27163
72338238	chr3:72338238:A:G	3.15055e-07	-0.74273	-1.18945
72338239	chr3:72338239:A:G	3.92188e-07	-1.71319	-2.97869e-10
72338287	chr3:72338287:C:T	6.06877e-07	-1.5082e-10	-1.2766
72338820	chr3:72338820:A:T	6.20537e-06	2.31479	-1.26655
72339582	chr3:72339582:C:T	6.42278e-07	-1.5082e-10	-1.21991
72339836	chr3:72339836:A:G	1.1297e-06	-1.5082e-10	-0.655226
72339934	chr3:72339934:T:G	6.62603e-07	-1.5082e-10	-1.18875
72340236	chr3:72340236:A:G	0.000745055	7.10686	-1.27058
72340359	chr3:72340359:G:C	1.39262e-06	0.797001	-1.24299
72340455	chr3:72340455:G:A	6.09049e-07	-1.5082e-10	-1.27303
72340648	chr3:72340648:A:G	1.13398e-06	-1.5082e-10	-0.651441
72340673	chr3:72340673:G:A	3.93721e-06	1.78833	-1.19504
72341661	chr3:72341661:A:G	6.4902e-07	-1.5082e-10	-1.20947
72341664	chr3:72341664:T:A	6.06039e-07	-1.5082e-10	-1.27799
72341922	chr3:72341922:G:C	6.50293e-07	0.068495	-1.276
72342548	chr3:72342548:G:A	7.56124e-07	-1.5082e-10	-1.05672
72342658	chr3:72342658:CT:C	6.76503e-07	-1.5082e-10	-1.16799
72342686	chr3:72342686:G:A	6.51454e-07	-1.5082e-10	-1.20572
72342828	chr3:72342828:G:A	8.90436e-07	-1.5082e-10	-0.893219
72343159	chr3:72343159:C:T	0.00198005	7.96464	-1.15093
72343336	chr3:72343336:C:T	1.05456e-06	0.438434	-1.16248
72343477	chr3:72343477:T:C	1.09593e-06	-1.5082e-10	-0.685569
72344147	chr3:72344147:TTGAGAAAAACTGAAC:T	6.70535e-07	-1.5082e-10	-1.17685
72344161	chr3:72344161:A:C	0.00752188	8.85573	-0.707335
72344224	chr3:72344224:C:T	6.40864e-07	-1.5082e-10	-1.22211
72344611	chr3:72344611:G:C	4.74201e-07	-0.503867	-1.01943
72344797	chr3:72344797:C:T	1.0304e-06	-1.5082e-10	-0.747229
72344831	chr3:72344831:C:G	0.132705	10.2375	0.781183
72344876	chr3:72344876:G:A	0.080408	9.42575	1.09194
72344917	chr3:72344917:T:C	6.07764e-07	-1.5082e-10	-1.27514
72344979	chr3:72344979:A:G	2.01331e-06	-1.5082e-10	-0.0773967
72345008	chr3:72345008:C:T	6.93099e-07	0.129775	-1.27353
72345135	chr3:72345135:C:T	6.5825e-07	-1.25271	0.0573706
72345292	chr3:72345292:C:T	7.03318e-07	-1.5082e-10	-1.12912
72345593	chr3:72345593:A:C	7.86735e-07	-1.5082e-10	-1.01704
72345701	chr3:72345701:T:C	7.19672e-07	-0.395452	-0.710682
72345922	chr3:72345922:C:G	4.95178e-07	-1.48001	-2.97869e-10
72346177	chr3:72346177:T:C	2.12691e-06	-0.0225052	-2.97869e-10
72346241	chr3:72346241:A:T	6.60062e-07	-1.5082e-10	-1.1926
72346266	chr3:72346266:A:G	6.16164e-07	-1.5082e-10	-1.26142
72346419	chr3:72346419:T:C	0.000133538	5.32723	-1.21002
72346602	chr3:72346602:C:T	7.84676e-07	-1.5082e-10	-1.01966
72346654	chr3:72346654:C:T	6.23061e-07	-1.5082e-10	-1.25028
72347025	chr3:72347025:C:T	8.28218e-07	-1.5082e-10	-0.965653
72347090	chr3:72347090:C:T	0.169387	10.2713	0.991513
72347178	chr3:72347178:G:A	0.000138401	5.26686	-1.11388
72347743	chr3:72347743:A:AC	9.154e-07	-1.5082e-10	-0.865569
72347751	chr3:72347751:G:T	0.0238602	10.4022	-1.09941
72347782	chr3:72347782:G:A	6.69398e-07	-1.5082e-10	-1.17855
72348074	chr3:72348074:G:A	6.07041e-07	-1.5082e-10	-1.27633
72348120	chr3:72348120:C:A	1.10261e-06	-1.5082e-10	-0.679492
72348128	chr3:72348128:A:G	0.487823	12.6872	-0.366674
72348133	chr3:72348133:C:A	0.000122275	5.07587	-1.04677
72348282	chr3:72348282:T:C	6.2033e-07	-1.5082e-10	-1.25468
72349303	chr3:72349303:A:G	1.05831e-06	-1.5082e-10	-0.720505
72349453	chr3:72349453:C:T	0.000107014	5.16996	-1.27417
72349467	chr3:72349467:G:A	6.35141e-07	-1.5082e-10	-1.23108
72349942	chr3:72349942:G:A	0.000177196	5.60526	-1.20518
72350147	chr3:72350147:A:G	6.15334e-07	-1.5082e-10	-1.26276
72350419	chr3:72350419:C:G	9.04708e-05	5.00099	-1.27314
72350735	chr3:72350735:C:T	1.25335e-06	-1.5082e-10	-0.551352
72350918	chr3:72350918:G:A	9.10423e-07	-1.68076	0.809738
72350922	chr3:72350922:G:T	1.03907e-05	2.79294	-1.2292
72350930	chr3:72350930:A:G	1.80242e-06	1.08559	-1.27363
72351230	chr3:72351230:G:A	0.000245005	5.97223	-1.24813
72351398	chr3:72351398:G:A	6.18105e-07	-1.5082e-10	-1.25827
72351485	chr3:72351485:G:C	4.16228e-07	-1.6537	-2.97869e-10
72351524	chr3:72351524:A:G	4.02003e-07	-1.68847	-2.97869e-10
72351871	chr3:72351871:C:T	1.84526e-07	-1.44551	-1.02163
72352444	chr3:72352444:T:TGATAAGTTA	6.78077e-07	-1.5082e-10	-1.16567
72352628	chr3:72352628:T:C	4.54699e-05	3.9695	-0.929619
72353026	chr3:72353026:T:A	8.29633e-06	2.10035	-0.761713
72353181	chr3:72353181:A:G	1.55541e-07	-1.7132	-0.924814
72353185	chr3:72353185:G:A	6.39951e-07	-1.5082e-10	-1.22354
72353233	chr3:72353233:A:G	1.15417e-07	-1.66278	-1.2736
72353563	chr3:72353563:C:T	6.37609e-07	-1.5082e-10	-1.2272
72353587	chr3:72353587:T:C	7.13356e-05	4.22033	-0.730112
72353626	chr3:72353626:C:A	1.71854e-07	-1.6412	-0.897088
72353740	chr3:72353740:G:A	1.08563e-06	-0.695018	-2.97869e-10
72354067	chr3:72354067:G:T	6.26882e-07	-1.5082e-10	-1.24417
72354099	chr3:72354099:A:G	8.44748e-07	-1.5082e-10	-0.945891
72354118	chr3:72354118:G:A	2.22466e-07	-1.61897	-0.661187
72354316	chr3:72354316:A:G	9.96994e-05	4.53832	-0.713334
72354583	chr3:72354583:A:G	9.26751e-05	4.47555	-0.723628
72355032	chr3:72355032:T:G	1.45022e-07	-1.66195	-1.0461
72355081	chr3:72355081:A:C	5.47951e-05	4.19566	-0.969238
72355097	chr3:72355097:CCTT:C	6.25555e-07	-1.5082e-10	-1.24629
72355163	chr3:72355163:C:A	6.14242e-07	-1.5082e-10	-1.26454
72355391	chr3:72355391:C:A	1.37637e-05	1.84486	-2.97869e-10
72355519	chr3:72355519:C:A	6.61674e-07	-1.5082e-10	-1.19016
72355599	chr3:72355599:T:C	2.19276e-06	-1.5082e-10	0.00798748
72355759	chr3:72355759:C:T	6.20974e-07	-1.5082e-10	-1.25364
72356113	chr3:72356113:G:A	6.52594e-07	-1.5082e-10	-1.20397
72356287	chr3:72356287:G:A	3.07767e-07	-1.59912	-0.35647
72356583	chr3:72356583:G:A	0.000210049	5.84844	-1.27827
72356761	chr3:72356761:G:C	8.70778e-06	2.66448	-1.27744
72356801	chr3:72356801:T:A	0.000134003	5.39699	-1.27631
72356927	chr3:72356927:A:G	1.40933e-07	-1.53663	-1.20001
72357083	chr3:72357083:T:C	2.13753e-06	-1.5082e-10	-0.0175244
72357153	chr3:72357153:A:T	1.06201e-06	0.0561521	-0.773163
72357217	chr3:72357217:C:T	6.64479e-07	-1.5082e-10	-1.18593
72357315	chr3:72357315:G:A	1.4346e-07	-1.52826	-1.19062
72358065	chr3:72358065:C:G	1.89663e-07	-1.65642	-0.783256
72358134	chr3:72358134:A:T	1.38081e-06	-1.5082e-10	-0.454505
72358516	chr3:72358516:T:C	1.36409e-06	-1.5082e-10	-0.466685
72358829	chr3:72358829:A:G	7.32556e-07	-1.5082e-10	-1.08839
72359307	chr3:72359307:A:G	6.34667e-07	-1.5082e-10	-1.23183
72359473	chr3:72359473:C:G	1.36625e-07	-1.5407	-1.22699
72359560	chr3:72359560:C:A	2.29935e-07	-1.48541	-0.761724
72359719	chr3:72359719:TTTG:T	1.34267e-06	-1.5082e-10	-0.482516
72359770	chr3:72359770:T:G	2.21288e-07	-1.57349	-0.71197
72359853	chr3:72359853:T:C	1.38886e-06	-1.5082e-10	-0.448691
72360162	chr3:72360162:G:A	6.62123e-07	-1.5082e-10	-1.18948
72360332	chr3:72360332:C:T	5.34015e-05	2.79585	0.404816
72360388	chr3:72360388:C:A	1.21843e-06	-1.5082e-10	-0.579608
72360632	chr3:72360632:A:G	1.17544e-06	-1.5082e-10	-0.615529
72360705	chr3:72360705:A:G	0.000248839	4.8307	-0.0910702
72360708	chr3:72360708:G:A	1.76078e-07	-1.61594	-0.898061
72360874	chr3:72360874:T:C	9.76198e-07	-0.801264	-2.97869e-10
72361035	chr3:72361035:C:G	1.40133e-06	-1.5082e-10	-0.43975
72361270	chr3:72361270:G:A	6.59638e-07	-1.5082e-10	-1.19324
72361323	chr3:72361323:G:A	1.74535e-06	-1.5082e-10	-0.220218
72361906	chr3:72361906:A:T	2.56261e-07	-1.45065	-0.688082
72362033	chr3:72362033:T:C	1.35583e-06	-1.5082e-10	-0.47276
72362149	chr3:72362149:G:A	1.29594e-06	-1.5082e-10	-0.517939
72362406	chr3:72362406:G:A	6.20009e-07	-1.5082e-10	-1.2552
72362600	chr3:72362600:T:A	2.3278e-07	-1.4331	-0.801738
72362660	chr3:72362660:C:T	1.36998e-06	-1.5082e-10	-0.462378
72363115	chr3:72363115:T:C	1.9754e-07	-1.5544	-0.844585
72363136	chr3:72363136:C:T	1.76462e-07	-1.64919	-0.862631
72363378	chr3:72363378:G:A	2.49931e-06	-1.5082e-10	0.138839
72363417	chr3:72363417:T:C	6.14502e-07	-1.5082e-10	-1.26412
72363568	chr3:72363568:G:C	3.00879e-06	-1.5082e-10	0.324363
72363792	chr3:72363792:A:G	1.77782e-05	2.43253	-0.331734
72363963	chr3:72363963:T:C	2.27981e-07	-1.13832	-1.11735
72364179	chr3:72364179:T:C	6.20739e-07	-1.5082e-10	-1.25402
72364536	chr3:72364536:T:C	7.83984e-07	-1.57394	0.553398
72365198	chr3:72365198:C:T	7.2552e-07	-1.5082e-10	-1.09804
72365506	chr3:72365506:G:A	1.28327e-06	-1.5082e-10	-0.527767
72365648	chr3:72365648:C:G	0.0829621	10.0957	0.453306
72365664	chr3:72365664:T:C	5.98816e-05	4.24916	-0.93397
72365875	chr3:72365875:C:T	5.34402e-05	1.97127	1.23012
72365986	chr3:72365986:TC:T	1.31643e-05	2.17458	-0.374245
72366147	chr3:72366147:C:G	5.23898e-06	2.13051	-1.25156
72366175	chr3:72366175:A:G	2.40893e-07	-1.312	-0.888584
72366180	chr3:72366180:A:G	1.05992e-06	-1.5082e-10	-0.718977
72366516	chr3:72366516:G:T	1.60173e-06	-1.5082e-10	-0.306091
72366916	chr3:72366916:C:T	6.39063e-07	-1.5082e-10	-1.22493
72367011	chr3:72367011:C:T	5.51426e-07	-0.102404	-1.27002
72367508	chr3:72367508:G:A	1.48737e-06	-1.5082e-10	-0.380167
72368221	chr3:72368221:C:T	4.09354e-05	4.21149	-1.27667
72368593	chr3:72368593:A:G	8.18697e-06	-1.5082e-10	1.32537
72368706	chr3:72368706:A:T	1.72811e-06	-0.244174	0.0140298
72368762	chr3:72368762:C:T	8.26964e-07	-1.5082e-10	-0.967169
72369074	chr3:72369074:G:A	1.43017e-06	-1.5082e-10	-0.419383
72369154	chr3:72369154:A:G	6.19776e-07	-1.5082e-10	-1.25557
72369481	chr3:72369481:C:A	6.21353e-07	-1.5082e-10	-1.25303
72369504	chr3:72369504:G:T	2.54272e-07	-1.67429	-0.472236
72369561	chr3:72369561:A:G	9.57743e-07	-1.5082e-10	-0.82035
72369751	chr3:72369751:T:C	6.50944e-07	-1.5082e-10	-1.20651
72369774	chr3:72369774:G:T	3.41759e-07	-1.64623	-0.204589
72370075	chr3:72370075:C:T	2.0348e-06	0.939607	-1.00638
72370872	chr3:72370872:A:C	1.30413e-07	-1.622	-1.19223
72371163	chr3:72371163:C:T	1.85529e-05	2.84483	-0.701383
72371232	chr3:72371232:A:T	7.74342e-07	-1.5082e-10	-1.03292
72371536	chr3:72371536:T:C	1.26263e-07	-1.58924	-1.25732
72371579	chr3:72371579:T:C	1.76551e-06	-1.5082e-10	-0.208733
72371807	chr3:72371807:A:G	5.05419e-07	-1.45954	-2.97869e-10
72372502	chr3:72372502:G:A	6.26499e-07	-1.5082e-10	-1.24478
72375320	chr3:72375320:A:G	2.13827e-07	-1.29871	-1.02105
72375778	chr3:72375778:A:G	5.49306e-07	-1.37627	-2.97869e-10
72376097	chr3:72376097:T:A	6.07941e-07	-1.5082e-10	-1.27485
72376650	chr3:72376650:T:C	2.56815e-06	-1.5082e-10	0.166012
72376812	chr3:72376812:A:T	1.12085e-06	-0.66309	-2.97869e-10
72376919	chr3:72376919:T:A	1.62201e-07	-1.34304	-1.25306
72376925	chr3:72376925:T:A	6.08873e-07	-1.5082e-10	-1.27332
72376928	chr3:72376928:T:A	6.09002e-07	-1.5082e-10	-1.27311
72379592	chr3:72379592:A:G	7.12299e-07	-1.5082e-10	-1.11643
72379811	chr3:72379811:T:C	7.28554e-07	-1.5082e-10	-1.09387
72380339	chr3:72380339:T:C	6.57487e-07	-1.5082e-10	-1.1965
72380344	chr3:72380344:C:T	6.26958e-07	-1.5082e-10	-1.24405
72380468	chr3:72380468:C:T	1.75034e-07	-1.7012	-0.818747
72380760	chr3:72380760:TGG:T	6.27747e-07	-1.5082e-10	-1.24279
72380850	chr3:72380850:T:C	1.30776e-06	-1.5082e-10	-0.508856
72382515	chr3:72382515:A:C	6.12723e-07	-1.5082e-10	-1.26702
72383589	chr3:72383589:C:T	6.0696e-07	-1.5082e-10	-1.27647
72383660	chr3:72383660:A:G	7.25774e-07	-1.5082e-10	-1.09769
72383737	chr3:72383737:G:A	2.26679e-07	-1.0192	-1.2422
72384563	chr3:72384563:T:G	6.51141e-07	-1.5082e-10	-1.2062
72384773	chr3:72384773:A:C	6.07954e-07	-1.5082e-10	-1.27483
72385514	chr3:72385514:G:T	2.50726e-07	-1.60936	-0.551207
72386167	chr3:72386167:T:C	6.48613e-07	-1.5082e-10	-1.21009
72386327	chr3:72386327:T:C	6.08708e-07	-1.5082e-10	-1.27359
72386913	chr3:72386913:G:A	1.61557e-06	-1.5082e-10	-0.297488
72387159	chr3:72387159:G:T	1.26701e-06	0.73437	-1.27488
72387987	chr3:72387987:A:G	1.03058e-06	-0.747049	-2.97869e-10
72387997	chr3:72387997:T:C	2.05846e-07	-1.34835	-1.00945
72388262	chr3:72388262:C:T	2.56695e-07	-1.3139	-0.823141
72388337	chr3:72388337:C:T	6.79868e-07	-1.5082e-10	-1.16303
72388350	chr3:72388350:C:T	7.1402e-07	-1.5082e-10	-1.11402
72388530	chr3:72388530:G:A	2.14111e-07	-1.23394	-1.08449
72388534	chr3:72388534:C:T	6.81587e-07	-1.5082e-10	-1.16051
72388580	chr3:72388580:A:G	1.73308e-05	-1.09653	3.17184
72388689	chr3:72388689:G:T	6.94314e-07	-1.5082e-10	-1.14201
72389001	chr3:72389001:T:C	2.02206e-06	-1.5082e-10	-0.0730554
72389800	chr3:72389800:A:G	7.27886e-07	-1.5082e-10	-1.09479
72389924	chr3:72389924:C:T	2.61676e-07	-1.63398	-0.483843
72390217	chr3:72390217:C:T	2.41303e-07	-1.61235	-0.586525
72390241	chr3:72390241:A:G	1.31884e-06	-1.5082e-10	-0.500425
72390661	chr3:72390661:C:T	1.40746e-06	-1.5082e-10	-0.435386
72390762	chr3:72390762:A:G	3.39642e-06	-1.5082e-10	0.445548
72390998	chr3:72390998:C:T	6.10445e-07	-1.5082e-10	-1.27074
72391260	chr3:72391260:T:C	4.86725e-06	-1.5082e-10	0.805355
72391924	chr3:72391924:A:C	6.84714e-07	-1.5082e-10	-1.15593
72392415	chr3:72392415:A:C	6.12667e-07	-1.5082e-10	-1.26711
72392872	chr3:72392872:A:G	1.29005e-06	-1.5082e-10	-0.522495
72393914	chr3:72393914:T:C	1.06259e-06	-1.5082e-10	-0.716466
72394154	chr3:72394154:A:C	6.97653e-07	-1.5082e-10	-1.13721
72394176	chr3:72394176:G:C	6.9565e-07	-1.5082e-10	-1.14008
72394432	chr3:72394432:C:T	9.06839e-07	-1.5082e-10	-0.874965
72395307	chr3:72395307:A:C	6.81391e-07	-1.5082e-10	-1.16079
72395401	chr3:72395401:T:C	2.19845e-06	0.0105777	-2.97869e-10
72395649	chr3:72395649:G:A	5.00548e-07	-1.46923	-2.97869e-10
72396282	chr3:72396282:A:C	7.16573e-07	-1.5082e-10	-1.11045
72397613	chr3:72397613:AT:A	6.57253e-07	-1.5082e-10	-1.19686
72397836	chr3:72397836:C:T	2.34335e-07	-0.996172	-1.23201
72397923	chr3:72397923:G:A	2.33586e-07	-1.27416	-0.957221
72398739	chr3:72398739:C:G	1.57592e-06	0.950955	-1.27329
72399079	chr3:72399079:C:A	7.18564e-07	-1.5082e-10	-1.10768
72399122	chr3:72399122:T:A	1.14787e-06	-1.5082e-10	-0.639268
72399349	chr3:72399349:T:C	7.72109e-07	-1.5082e-10	-1.0358
72399489	chr3:72399489:C:CTAA	3.37525e-06	-1.5082e-10	0.439294
72399678	chr3:72399678:T:G	1.0546e-06	-0.724011	-2.97869e-10
72399766	chr3:72399766:G:A	6.24172e-07	-1.5082e-10	-1.2485
72399849	chr3:72399849:G:A	4.95458e-07	-1.47945	-2.97869e-10
72399850	chr3:72399850:T:C	4.82833e-07	-1.50526	-2.97869e-10
72400487	chr3:72400487:T:C	7.01012e-07	-1.5082e-10	-1.13241
72400681	chr3:72400681:A:G	6.9733e-07	-1.5082e-10	-1.13767
72402305	chr3:72402305:A:G	6.12627e-07	-1.5082e-10	-1.26717
72402521	chr3:72402521:G:A	1.48841e-06	-0.379468	-2.97869e-10
72402614	chr3:72402614:T:C	1.78855e-07	-1.69383	-0.804525
72403392	chr3:72403392:G:T	6.07033e-07	-1.5082e-10	-1.27635
72403544	chr3:72403544:A:G	1.06382e-06	-1.5082e-10	-0.715312
72403601	chr3:72403601:A:G	6.06526e-07	-1.5082e-10	-1.27718
72404257	chr3:72404257:A:G	4.92948e-07	-1.48453	-2.97869e-10
72404298	chr3:72404298:TG:T	7.39243e-07	-1.5082e-10	-1.0793
72404457	chr3:72404457:AC:A	2.20088e-06	0.79931	-0.787629
72404497	chr3:72404497:T:C	6.06392e-07	-1.5082e-10	-1.2774
72405005	chr3:72405005:A:T	2.22623e-07	-1.64392	-0.635528
72405009	chr3:72405009:A:G	7.03856e-07	-1.5082e-10	-1.12836
72405156	chr3:72405156:T:C	7.504e-06	-1.5082e-10	1.23826
72405221	chr3:72405221:C:T	9.83948e-07	-1.5082e-10	-0.793356
72405246	chr3:72405246:C:T	6.06176e-07	-1.5082e-10	-1.27776
72405904	chr3:72405904:G:T	6.08084e-07	-1.5082e-10	-1.27462
72405968	chr3:72405968:C:G	7.99016e-07	-1.5082e-10	-1.00155
72406122	chr3:72406122:A:C	1.98201e-07	-1.2758	-1.11985
72406214	chr3:72406214:A:G	1.67166e-07	-1.36977	-1.19617
72406220	chr3:72406220:T:C	1.27642e-06	-1.5082e-10	-0.533113
72406296	chr3:72406296:G:A	1.56267e-07	-1.36045	-1.27291
72406646	chr3:72406646:A:C	2.35694e-07	-1.21022	-1.01217
72406840	chr3:72406840:C:T	7.04601e-07	-1.5082e-10	-1.1273
72406998	chr3:72406998:A:G	6.08989e-07	-1.5082e-10	-1.27313
72407269	chr3:72407269:G:A	1.68144e-06	-1.5082e-10	-0.257524
72408070	chr3:72408070:A:G	2.09357e-07	-1.1349	-1.20599
72408295	chr3:72408295:C:T	1.58994e-06	-1.5082e-10	-0.31348
72408687	chr3:72408687:C:T	1.60829e-06	-1.5082e-10	-0.302002
72409376	chr3:72409376:G:A	1.89629e-06	-1.5082e-10	-0.137275
72409628	chr3:72409628:T:TGC	2.15748e-07	-1.66799	-0.642832
72409663	chr3:72409663:T:C	6.11289e-07	-1.5082e-10	-1.26936
72410136	chr3:72410136:T:C	2.68432e-06	0.210254	-2.97869e-10
72410275	chr3:72410275:A:T	6.1584e-07	-1.5082e-10	-1.26194
72410662	chr3:72410662:T:C	1.65152e-06	-1.5082e-10	-0.275476
72410794	chr3:72410794:A:G	1.63519e-06	-1.5082e-10	-0.285415
72410803	chr3:72410803:T:G	8.3116e-07	-1.5082e-10	-0.962108
72410911	chr3:72410911:C:T	7.57875e-07	-1.5082e-10	-1.05441
72411152	chr3:72411152:T:C	2.27898e-07	-1.64143	-0.614602
72411436	chr3:72411436:T:C	4.56887e-07	-1.56049	-2.97869e-10
72412125	chr3:72412125:T:C	7.74319e-07	-1.5082e-10	-1.03295
72412246	chr3:72412246:T:C	3.35327e-06	-1.5082e-10	0.43276
72412750	chr3:72412750:T:C	6.51386e-07	-1.5082e-10	-1.20583
72412877	chr3:72412877:G:A	7.16968e-07	-1.5082e-10	-1.1099
72413272	chr3:72413272:C:T	1.60534e-06	-0.303838	-2.97869e-10
72413427	chr3:72413427:T:C	1.80343e-07	-1.39027	-1.0998
72414333	chr3:72414333:T:C	1.37335e-06	-1.5082e-10	-0.459924
72414654	chr3:72414654:TA:T	1.84494e-06	-1.5082e-10	-0.164728
72414702	chr3:72414702:C:T	6.07501e-07	-1.5082e-10	-1.27558
72414703	chr3:72414703:T:C	6.07422e-07	-1.5082e-10	-1.27571
72415373	chr3:72415373:A:C	6.68246e-07	-1.5082e-10	-1.18027
72415424	chr3:72415424:G:A	6.24045e-07	-1.5082e-10	-1.24871
72415700	chr3:72415700:T:C	1.62312e-06	-1.5082e-10	-0.292824
72415899	chr3:72415899:C:T	7.21302e-07	-1.5082e-10	-1.10387
72416026	chr3:72416026:G:A	6.48026e-07	-1.5082e-10	-1.211
72416124	chr3:72416124:C:T	1.60105e-06	-1.5082e-10	-0.306518
72416609	chr3:72416609:G:T	6.62742e-07	-1.5082e-10	-1.18854
72417630	chr3:72417630:T:A	1.42172e-06	-1.5082e-10	-0.425306
72417683	chr3:72417683:T:G	1.45967e-07	-1.70517	-0.996376
72418186	chr3:72418186:T:C	6.66925e-07	-1.5082e-10	-1.18225
72418622	chr3:72418622:G:A	3.70152e-06	0.531568	-2.97869e-10
72418921	chr3:72418921:T:C	1.06259e-06	-1.5082e-10	-0.716466
72420022	chr3:72420022:C:T	7.63324e-07	-1.5082e-10	-1.04725
72420027	chr3:72420027:C:T	4.10768e-07	-1.6669	-2.97869e-10
72420404	chr3:72420404:C:T	6.06839e-07	-1.5082e-10	-1.27667
72420500	chr3:72420500:T:C	2.39689e-06	1.37408	-1.27709
72420700	chr3:72420700:A:G	1.7185e-06	-1.5082e-10	-0.235722
72420703	chr3:72420703:C:T	2.47745e-06	-1.5082e-10	0.130056
72421146	chr3:72421146:A:C	1.68843e-06	-1.5082e-10	-0.253375
72421434	chr3:72421434:C:A	8.20748e-07	-1.5082e-10	-0.974714
72421835	chr3:72421835:T:A	6.22265e-07	-1.5082e-10	-1.25156
72422250	chr3:72422250:G:A	3.46992e-06	-1.5082e-10	0.466958
72422971	chr3:72422971:G:A	4.73701e-07	-0.530559	-0.993793
72423234	chr3:72423234:G:A	8.74312e-07	-1.5082e-10	-0.911492
72423236	chr3:72423236:A:G	9.67071e-07	-1.5082e-10	-0.810658
72423353	chr3:72423353:A:G	1.09401e-06	-1.5082e-10	-0.687326
72424044	chr3:72424044:T:C	6.15038e-07	0.0145664	-1.27781
72424391	chr3:72424391:T:A	9.17801e-07	-1.5082e-10	-0.862949
72424597	chr3:72424597:T:C	3.15692e-06	-1.5082e-10	0.372421
72424611	chr3:72424611:A:C	2.01639e-06	-1.5082e-10	-0.0758647
72424696	chr3:72424696:C:T	9.379e-07	-1.5082e-10	-0.841287
72424920	chr3:72424920:T:C	7.32196e-07	-1.5082e-10	-1.08888
72426086	chr3:72426086:T:C	9.797e-07	-0.797684	-2.97869e-10
72426090	chr3:72426090:C:T	6.32577e-07	-1.5082e-10	-1.23513
72426780	chr3:72426780:G:C	1.98703e-07	-1.12308	-1.27004
72427445	chr3:72427445:A:C	5.06481e-06	-1.5082e-10	0.845141
72427499	chr3:72427499:G:A	3.93612e-07	-1.70956	-2.97869e-10
72427683	chr3:72427683:A:T	9.14839e-07	-1.5082e-10	-0.866182
72428668	chr3:72428668:A:C	0.000548216	4.73307	0.796421
72428972	chr3:72428972:G:A	6.06855e-07	-1.5082e-10	-1.27664
72429185	chr3:72429185:G:A	6.28023e-07	-1.5082e-10	-1.24235
72429839	chr3:72429839:C:A	6.05855e-07	-1.5082e-10	-1.27829
72430512	chr3:72430512:G:A	6.06263e-07	-1.5082e-10	-1.27762
72430527	chr3:72430527:G:A	9.10932e-07	-1.5082e-10	-0.870462
72430967	chr3:72430967:C:T	6.06875e-07	-1.5082e-10	-1.27661
72431548	chr3:72431548:A:G	3.92744e-06	-1.5082e-10	0.590814
72431692	chr3:72431692:A:C	7.60446e-07	-1.5082e-10	-1.05103
72431832	chr3:72431832:C:A	8.40434e-07	-1.5082e-10	-0.951011
72432310	chr3:72432310:A:C	1.80892e-07	-1.48899	-0.998042
72433725	chr3:72433725:A:G	5.4828e-06	-1.5082e-10	0.924442
72433728	chr3:72433728:A:G	8.62628e-07	-0.924946	-2.97869e-10
72433817	chr3:72433817:A:G	7.92113e-07	-1.5082e-10	-1.01023
72434801	chr3:72434801:A:G	1.68313e-06	-1.5082e-10	-0.256518
72434890	chr3:72434890:G:C	8.67755e-07	-1.5082e-10	-0.919021
72435216	chr3:72435216:G:A	3.1273e-06	0.362996	-2.97869e-10
72435353	chr3:72435353:T:A	6.05858e-07	-1.5082e-10	-1.27828
72435385	chr3:72435385:G:A	3.00803e-06	-1.5082e-10	0.324111
72435538	chr3:72435538:G:A	1.03581e-06	-1.5082e-10	-0.741995
72435814	chr3:72435814:T:A	6.06381e-07	-1.5082e-10	-1.27742
72435987	chr3:72435987:G:C	6.06801e-07	-1.5082e-10	-1.27673
72436064	chr3:72436064:G:A	6.91326e-07	-1.14632	-2.97869e-10
72436083	chr3:72436083:C:A	2.56179e-07	-1.65058	-0.488471
72436101	chr3:72436101:C:T	1.00082e-06	-1.5082e-10	-0.776351
72436105	chr3:72436105:T:C	1.40532e-06	-1.5082e-10	-0.43691
72436756	chr3:72436756:T:G	7.88458e-07	-1.5082e-10	-1.01485
72436878	chr3:72436878:C:T	1.07369e-06	-1.5082e-10	-0.706077
72438093	chr3:72438093:A:T	7.08504e-07	-1.5082e-10	-1.12177
72438515	chr3:72438515:C:T	6.22773e-07	-1.5082e-10	-1.25075
72438598	chr3:72438598:A:T	1.18944e-06	-1.5082e-10	-0.603696
72438935	chr3:72438935:G:A	1.18752e-06	-1.5082e-10	-0.60531
72438994	chr3:72438994:C:A	2.33546e-06	-1.5082e-10	0.0710341
72439389	chr3:72439389:G:C	0.000105653	3.04321	0.839773
72439607	chr3:72439607:C:T	2.91658e-06	-1.5082e-10	0.293237
72439831	chr3:72439831:G:A	6.42519e-07	-1.5082e-10	-1.21953
72440075	chr3:72440075:G:A	8.54876e-07	-1.5082e-10	-0.933974
72441400	chr3:72441400:T:TTA	5.53922e-06	-1.5082e-10	0.93468
72441504	chr3:72441504:A:G	7.23755e-07	-1.5082e-10	-1.10048
72441601	chr3:72441601:G:T	1.03298e-06	0.294196	-1.03893
72442341	chr3:72442341:C:A	4.83729e-07	-1.50341	-2.97869e-10
72443106	chr3:72443106:T:A	4.18958e-07	-1.64716	-2.97869e-10
72443345	chr3:72443345:G:T	9.27903e-07	-1.5082e-10	-0.852002
72443427	chr3:72443427:C:T	7.53194e-07	-1.5082e-10	-1.06061
72443790	chr3:72443790:C:A	8.012e-07	-1.5082e-10	-0.998819
72443915	chr3:72443915:A:T	5.99508e-07	-0.942763	-0.346057
72444094	chr3:72444094:T:G	1.56376e-06	-0.330085	-2.97869e-10
72444355	chr3:72444355:G:A	6.48947e-07	-1.5082e-10	-1.20958
72444670	chr3:72444670:T:G	9.35988e-07	-1.5082e-10	-0.843327
72444771	chr3:72444771:A:G	2.37398e-07	-1.5984	-0.616794
72444898	chr3:72444898:T:C	5.20545e-07	-1.43005	-2.97869e-10
72444929	chr3:72444929:A:G	1.34113e-06	-1.5082e-10	-0.483666
72444934	chr3:72444934:G:A	2.1527e-07	-1.43768	-0.875357
72445067	chr3:72445067:G:A	4.00497e-07	-1.69222	-2.97869e-10
72445648	chr3:72445648:C:G	1.72073e-06	-1.5082e-10	-0.234427
72445909	chr3:72445909:TCCC:T	6.43874e-07	-1.5082e-10	-1.21743
72446626	chr3:72446626:C:G	6.24107e-07	-1.5082e-10	-1.24861
72448203	chr3:72448203:AAGACAC:A	1.09813e-06	-0.718626	0.0350597
72448330	chr3:72448330:G:A	6.1903e-07	-1.5082e-10	-1.25678
72448499	chr3:72448499:T:C	8.76276e-07	-0.909249	-2.97869e-10
72449285	chr3:72449285:T:C	1.50897e-07	-1.62256	-1.04577
72449395	chr3:72449395:G:A	6.86722e-07	-1.5082e-10	-1.153
72449875	chr3:72449875:A:G	6.70807e-07	-1.5082e-10	-1.17645
72450096	chr3:72450096:C:A	4.19553e-07	-1.64574	-2.97869e-10
72450373	chr3:72450373:T:C	6.75682e-07	-1.5082e-10	-1.16921
72450645	chr3:72450645:G:A	6.49083e-07	-1.5082e-10	-1.20937
72450804	chr3:72450804:C:G	1.49434e-07	-1.62737	-1.05071
72451245	chr3:72451245:A:G	6.27964e-07	-1.5082e-10	-1.24245
72451872	chr3:72451872:A:G	6.13271e-07	-1.5082e-10	-1.26612
72452144	chr3:72452144:G:A	3.63246e-06	-1.5082e-10	0.512736
72452339	chr3:72452339:T:C	5.10425e-07	-0.97251	-0.477177
72452596	chr3:72452596:G:A	4.79451e-07	-1.51229	-2.97869e-10
72452843	chr3:72452843:C:T	1.44281e-07	-1.56941	-1.14376
72453202	chr3:72453202:C:T	1.43277e-07	-1.57488	-1.14527
72453464	chr3:72453464:A:G	1.07937e-06	-1.5082e-10	-0.700801
72454002	chr3:72454002:A:G	2.41135e-06	-1.5082e-10	0.103013
72455031	chr3:72455031:T:C	1.29954e-06	-1.5082e-10	-0.515166
72455271	chr3:72455271:G:A	3.89563e-07	-0.926761	-0.793144
72455503	chr3:72455503:A:G	5.40344e-07	-1.00916	-0.383561
72455754	chr3:72455754:C:T	1.86309e-06	1.00869	-1.16363
72455818	chr3:72455818:C:T	1.53088e-07	-1.53906	-1.11486
72456165	chr3:72456165:A:G	4.97917e-07	-0.81553	-0.658966
72456378	chr3:72456378:C:T	6.24779e-07	-1.24753	-2.97869e-10
72456494	chr3:72456494:C:T	1.41598e-07	-1.59373	-1.13821
72456527	chr3:72456527:T:C	1.15248e-06	-1.5082e-10	-0.635255
72456748	chr3:72456748:G:A	6.37921e-07	-1.5082e-10	-1.22672
72457301	chr3:72457301:A:G	7.53701e-07	-0.83552	-0.224414
72457752	chr3:72457752:A:G	6.44612e-07	-1.5082e-10	-1.21628
72457762	chr3:72457762:C:T	6.36959e-07	-1.5082e-10	-1.22822
72457814	chr3:72457814:A:G	1.28678e-06	-0.991325	0.466292
72457831	chr3:72457831:A:T	6.36334e-07	-1.5082e-10	-1.22921
72458044	chr3:72458044:T:C	7.9879e-07	-1.5082e-10	-1.00183
72458114	chr3:72458114:G:A	6.92145e-07	-1.5082e-10	-1.14513
72458139	chr3:72458139:C:T	6.36954e-07	-1.5082e-10	-1.22823
72458368	chr3:72458368:A:G	6.48986e-07	-1.03044	-0.179077
72458535	chr3:72458535:T:C	7.45448e-07	-1.5082e-10	-1.07095
72458828	chr3:72458828:C:T	9.01882e-07	-1.5082e-10	-0.880447
72458925	chr3:72458925:C:G	7.45344e-07	-1.5082e-10	-1.07108
72458973	chr3:72458973:C:G	1.78327e-06	0.306498	-0.505222
72459262	chr3:72459262:A:C	4.37909e-07	-1.60292	-2.97869e-10
72459361	chr3:72459361:T:C	5.38517e-07	-0.852436	-0.543675
72459745	chr3:72459745:T:A	7.15179e-07	-0.749314	-0.363084
72459841	chr3:72459841:T:C	3.97511e-07	-1.69971	-2.97869e-10
72460031	chr3:72460031:A:G	7.63857e-07	-1.5082e-10	-1.04655
72460120	chr3:72460120:T:C	2.05148e-07	-1.46808	-0.893122
72460169	chr3:72460169:T:A	1.77435e-07	-1.25394	-1.25238
72460273	chr3:72460273:G:A	1.4212e-06	-1.5082e-10	-0.425671
72460486	chr3:72460486:T:C	1.14345e-06	0.0228358	-0.665957
72460682	chr3:72460682:A:G	6.31643e-07	-1.5082e-10	-1.23661
72461313	chr3:72461313:A:T	1.72737e-07	-1.27829	-1.25487
72461439	chr3:72461439:T:C	1.87378e-07	-1.20625	-1.24556
72461459	chr3:72461459:G:T	6.50819e-07	-1.2067	-2.97869e-10
72461541	chr3:72461541:C:T	1.97811e-06	-0.0950352	-2.97869e-10
72462140	chr3:72462140:C:G	6.80481e-07	-1.5082e-10	-1.16213
72462208	chr3:72462208:G:A	5.05882e-07	-0.609427	-0.8492
72462390	chr3:72462390:C:G	2.2057e-06	-1.5082e-10	0.0138716
72462959	chr3:72462959:G:T	1.76589e-06	-1.5082e-10	-0.208517
72463093	chr3:72463093:G:A	1.37068e-07	-1.50118	-1.26327
72463229	chr3:72463229:C:T	1.54768e-07	-1.6618	-0.981199
72463666	chr3:72463666:G:A	8.88421e-07	-1.5082e-10	-0.895484
72463755	chr3:72463755:G:A	1.69375e-06	-1.5082e-10	-0.250228
72464028	chr3:72464028:G:A	1.47638e-06	-1.5082e-10	-0.387581
72464441	chr3:72464441:A:G	1.15352e-07	-1.66809	-1.26885
72464619	chr3:72464619:G:A	1.05904e-06	-1.5082e-10	-0.71981
72464791	chr3:72464791:C:T	4.02755e-07	-1.6866	-2.97869e-10
72464858	chr3:72464858:C:G	1.49165e-07	-1.43418	-1.2457
72465071	chr3:72465071:T:C	6.72244e-07	-0.935064	-0.239244
72465179	chr3:72465179:TG:T	4.42091e-07	-0.72283	-0.870583
72465525	chr3:72465525:T:C	1.21613e-07	-1.64967	-1.23442
72465705	chr3:72465705:T:C	6.63625e-07	-1.5082e-10	-1.18721
72466264	chr3:72466264:G:A	1.20683e-07	-1.64044	-1.25131
72466396	chr3:72466396:A:G	6.68656e-07	-0.490915	-0.688744
72466690	chr3:72466690:A:G	1.59705e-07	-1.33343	-1.27818
72466776	chr3:72466776:G:A	1.16601e-07	-1.64932	-1.27686
72466905	chr3:72466905:T:G	3.36397e-07	-1.46477	-0.40187
72467055	chr3:72467055:C:T	1.2916e-07	-1.71321	-1.11067
72467214	chr3:72467214:G:A	1.31047e-07	-1.69886	-1.11051
72467661	chr3:72467661:G:C	6.06551e-07	-1.5082e-10	-1.27714
72467708	chr3:72467708:A:G	3.38687e-07	-1.54636	-0.313492
72467728	chr3:72467728:G:C	3.45309e-07	-1.57631	-0.264181
72468028	chr3:72468028:A:G	6.48393e-07	-1.5082e-10	-1.21043
72468246	chr3:72468246:GC:G	1.44921e-06	-1.5082e-10	-0.406159
72468275	chr3:72468275:G:A	7.01525e-07	-1.13167	-2.97869e-10
72468305	chr3:72468305:C:CA	1.57771e-07	-1.68218	-0.941607
72468374	chr3:72468374:T:G	1.72571e-06	-1.5082e-10	-0.231538
72468889	chr3:72468889:A:G	2.03461e-07	-1.11724	-1.25222
72469525	chr3:72469525:T:A	6.10948e-07	-1.5082e-10	-1.26992
72469623	chr3:72469623:G:A	1.57857e-06	-1.5082e-10	-0.320658
72469761	chr3:72469761:T:C	1.1053e-06	-1.5082e-10	-0.677057
72469981	chr3:72469981:T:C	7.57889e-07	-1.5082e-10	-1.05439
72470102	chr3:72470102:G:C	1.98892e-07	-1.16405	-1.22812
72470185	chr3:72470185:C:T	1.47281e-06	-1.5082e-10	-0.390001
72470369	chr3:72470369:T:C	1.07556e-06	-1.5082e-10	-0.704336
72470682	chr3:72470682:A:G	5.95015e-07	-1.29634	-2.97869e-10
72471092	chr3:72471092:T:C	9.12038e-07	-0.07023	-0.799018
72471490	chr3:72471490:A:G	1.96118e-07	-1.32722	-1.079
72472061	chr3:72472061:C:CA	2.90835e-07	-1.16146	-0.850712
72472242	chr3:72472242:T:C	1.47553e-07	-1.43111	-1.25963
72472365	chr3:72472365:G:A	1.89154e-06	-1.5082e-10	-0.139783
72472367	chr3:72472367:G:T	1.87725e-07	-1.37759	-1.07237
72472405	chr3:72472405:A:T	5.01941e-07	-1.46645	-2.97869e-10
72472549	chr3:72472549:T:C	4.9343e-07	-1.48355	-2.97869e-10
72472675	chr3:72472675:T:C	1.95447e-07	-1.32298	-1.08666
72472978	chr3:72472978:G:A	2.53772e-07	-1.1383	-1.01019
72473165	chr3:72473165:C:T	1.83336e-07	-1.31942	-1.15419
72473253	chr3:72473253:T:C	2.02351e-07	-1.55015	-0.824779
72473765	chr3:72473765:G:A	3.82807e-07	-0.804439	-0.93296
72473903	chr3:72473903:A:G	1.59059e-06	-1.5082e-10	-0.31307
72474234	chr3:72474234:C:T	1.83192e-07	-1.49081	-0.983578
72474481	chr3:72474481:T:C	9.42393e-07	-1.5082e-10	-0.836507
72475050	chr3:72475050:C:T	7.67437e-07	-1.5082e-10	-1.04187
72475104	chr3:72475104:C:T	1.85337e-06	-1.5082e-10	-0.160171
72475325	chr3:72475325:G:A	1.65224e-07	-1.39458	-1.18304
72475989	chr3:72475989:G:T	4.25099e-07	-1.63261	-2.97869e-10
72476168	chr3:72476168:G:A	7.77338e-07	-1.5082e-10	-1.02905
72476478	chr3:72476478:G:A	4.00411e-07	-1.69244	-2.97869e-10
72476777	chr3:72476777:G:A	6.09207e-07	-1.5082e-10	-1.27277
72476927	chr3:72476927:A:C	1.97211e-07	-1.26779	-1.13286
72476930	chr3:72476930:A:G	2.12464e-06	-1.5082e-10	-0.0235734
72477375	chr3:72477375:G:A	2.76532e-06	-1.5082e-10	0.239981
72477826	chr3:72477826:G:A	7.90616e-07	-1.5082e-10	-1.01212
72478176	chr3:72478176:G:T	1.99545e-07	-1.22707	-1.16182
72478218	chr3:72478218:T:C	1.95386e-07	-1.33529	-1.07467
72478240	chr3:72478240:T:A	2.75091e-07	-1.54673	-0.521094
72478306	chr3:72478306:G:A	1.92427e-07	-1.36272	-1.06249
72478395	chr3:72478395:A:G	1.08886e-06	-1.5082e-10	-0.692046
72478470	chr3:72478470:G:GC	1.93815e-07	-1.34847	-1.06955
72478569	chr3:72478569:T:C	1.87702e-07	-1.37286	-1.07721
72478603	chr3:72478603:C:T	6.3404e-07	-1.5082e-10	-1.23282
72478605	chr3:72478605:G:A	6.03853e-07	-1.2816	-2.97869e-10
72479085	chr3:72479085:A:C	1.94253e-07	-1.41791	-0.997856
72479187	chr3:72479187:C:T	7.57097e-07	-1.5082e-10	-1.05544
72479430	chr3:72479430:A:G	4.80037e-07	-1.51107	-2.97869e-10
72479579	chr3:72479579:C:A	6.59185e-07	-1.5082e-10	-1.19393
72479822	chr3:72479822:A:G	9.39356e-07	-1.5082e-10	-0.839736
72480213	chr3:72480213:C:T	2.81205e-06	-1.5082e-10	0.256739
72480370	chr3:72480370:C:A	1.16765e-05	-1.5082e-10	1.6804
72480409	chr3:72480409:C:T	6.28508e-07	-1.5082e-10	-1.24158
72480655	chr3:72480655:C:T	7.15697e-07	-1.5082e-10	-1.11167
72481009	chr3:72481009:C:T	4.45334e-07	-1.5861	-2.97869e-10
72481200	chr3:72481200:T:C	3.57064e-07	-1.31552	-0.491491
72481426	chr3:72481426:C:G	6.91384e-07	-1.5082e-10	-1.14624
72481621	chr3:72481621:A:G	2.67187e-07	-1.65966	-0.437325
72481647	chr3:72481647:C:T	9.25424e-07	-0.854678	-2.97869e-10
72482342	chr3:72482342:A:G	9.49559e-07	-1.35006	0.521125
72482434	chr3:72482434:G:A	5.50988e-07	-1.37322	-2.97869e-10
72482440	chr3:72482440:TG:T	1.39376e-07	-1.64718	-1.10057
72482472	chr3:72482472:C:T	7.53751e-07	-1.5082e-10	-1.05987
72482511	chr3:72482511:T:C	2.02098e-07	-1.18401	-1.19217
72483040	chr3:72483040:C:T	7.7139e-07	-1.5082e-10	-1.03674
72483335	chr3:72483335:G:A	4.7768e-07	-0.253742	-1.26225
72483433	chr3:72483433:A:T	1.26539e-07	-1.59636	-1.24802
72483615	chr3:72483615:C:T	1.1648e-07	-1.68131	-1.24591
72483753	chr3:72483753:A:G	4.3001e-07	-0.695879	-0.925243
72483937	chr3:72483937:T:C	2.93703e-07	-0.749481	-1.25288
72484075	chr3:72484075:T:C	8.81776e-07	-0.902991	-2.97869e-10
72484093	chr3:72484093:T:C	1.19489e-07	-1.70285	-1.19885
72484263	chr3:72484263:A:G	3.94218e-06	-1.5082e-10	0.59456
72484617	chr3:72484617:A:G	2.19573e-07	-1.38546	-0.907781
72484933	chr3:72484933:T:C	6.39615e-07	-1.5082e-10	-1.22406
72485202	chr3:72485202:T:C	1.75258e-06	-0.732877	0.516793
72485582	chr3:72485582:C:T	1.54849e-06	-0.802081	0.462189
72485886	chr3:72485886:T:C	5.59522e-07	-0.240947	-1.1169
72485951	chr3:72485951:A:G	3.72539e-07	-0.995582	-0.769005
72486376	chr3:72486376:T:C	7.32176e-07	-0.667727	-0.421182
72486640	chr3:72486640:C:T	3.30175e-07	-0.607712	-1.27759
72486661	chr3:72486661:G:C	8.74075e-07	-1.5082e-10	-0.911764
72486778	chr3:72486778:G:A	9.85758e-07	-0.791519	-2.97869e-10
72486842	chr3:72486842:T:C	1.50751e-06	-1.5082e-10	-0.366717
72487349	chr3:72487349:G:C	6.94295e-07	-1.14203	-2.97869e-10
72487379	chr3:72487379:C:T	6.45629e-07	-1.5082e-10	-1.2147
72487440	chr3:72487440:T:C	2.30878e-06	-1.5082e-10	0.059546
72487553	chr3:72487553:G:A	2.11808e-07	-1.05894	-1.27031
72487775	chr3:72487775:C:T	1.19147e-07	-1.63214	-1.27243
72487814	chr3:72487814:G:C	1.41969e-06	-1.5082e-10	-0.426735
72488007	chr3:72488007:G:C	1.84015e-07	-1.61034	-0.859574
72488022	chr3:72488022:A:G	3.05557e-06	0.339792	-2.97869e-10
72488042	chr3:72488042:T:C	6.05915e-07	-1.5082e-10	-1.27819
72488280	chr3:72488280:A:G	1.42557e-05	-1.5082e-10	1.87998
72488916	chr3:72488916:G:A	1.20155e-07	-1.63562	-1.26053
72488923	chr3:72488923:C:T	7.76572e-07	-1.03004	-2.97869e-10
72488969	chr3:72488969:A:G	9.68981e-07	-1.5082e-10	-0.808685
72489013	chr3:72489013:C:T	4.74746e-07	-0.523456	-0.998694
72489189	chr3:72489189:A:G	1.32563e-06	-0.495284	-2.97869e-10
72489219	chr3:72489219:C:G	2.06632e-07	-1.17443	-1.17956
72489582	chr3:72489582:C:T	1.2573e-05	-0.810288	2.56467
72489659	chr3:72489659:C:T	1.21205e-07	-1.68788	-1.19956
72489911	chr3:72489911:T:C	6.70026e-07	-1.5082e-10	-1.17761
72490114	chr3:72490114:G:A	6.84779e-07	-1.5082e-10	-1.15583
72490263	chr3:72490263:G:GA	6.55565e-07	-1.5082e-10	-1.19943
72490317	chr3:72490317:T:C	1.29522e-06	-1.5082e-10	-0.518492
72490483	chr3:72490483:C:T	1.01098e-06	-1.5082e-10	-0.766252
72490762	chr3:72490762:A:G	6.64525e-07	-1.5082e-10	-1.18586
72490864	chr3:72490864:T:C	6.64574e-07	-1.18578	-2.97869e-10
72491048	chr3:72491048:T:C	1.3612e-06	-1.5082e-10	-0.468807
72491450	chr3:72491450:A:G	1.15171e-07	-1.70042	-1.23809
72491523	chr3:72491523:C:T	6.07139e-07	-1.5082e-10	-1.27617
72492104	chr3:72492104:T:C	9.49034e-06	-1.5082e-10	1.4731
72492140	chr3:72492140:C:T	1.33294e-07	-1.66758	-1.12479
72492144	chr3:72492144:G:T	6.61412e-07	-1.5082e-10	-1.19055
72492167	chr3:72492167:G:A	6.12309e-07	-1.5082e-10	-1.26769
72492215	chr3:72492215:T:C	8.18445e-07	-0.977524	-2.97869e-10
72492554	chr3:72492554:T:C	1.50409e-07	-1.50486	-1.16672
72492990	chr3:72492990:T:C	1.35833e-07	-1.51146	-1.26204
72493157	chr3:72493157:C:T	1.23784e-07	-1.66372	-1.20268
72493297	chr3:72493297:C:T	1.33851e-07	-1.7065	-1.0817
72493656	chr3:72493656:AC:A	9.14251e-07	-1.5082e-10	-0.866825
72493858	chr3:72493858:T:C	8.35421e-07	-0.956994	-2.97869e-10
72494115	chr3:72494115:T:C	1.00975e-06	-1.5082e-10	-0.767472
72494116	chr3:72494116:A:G	5.55689e-07	-1.36472	-2.97869e-10
72494406	chr3:72494406:A:G	7.69305e-06	-1.5082e-10	1.26314
72494658	chr3:72494658:A:G	3.32482e-05	-1.5082e-10	2.72683
72494887	chr3:72494887:T:C	6.24741e-07	-1.5082e-10	-1.24759
72494945	chr3:72494945:A:G	5.58861e-06	-1.22149	2.16505
72495045	chr3:72495045:C:T	1.09235e-07	-1.71314	-1.27829
72495084	chr3:72495084:G:A	8.18894e-07	-0.976976	-2.97869e-10
72495706	chr3:72495706:C:G	1.39117e-07	-1.67088	-1.07873
72495799	chr3:72495799:A:G	6.43367e-07	-1.21821	-2.97869e-10
72496447	chr3:72496447:G:T	2.1433e-06	-1.5082e-10	-0.0148285
72496522	chr3:72496522:C:A	3.19163e-05	-1.5082e-10	2.68594
72497114	chr3:72497114:C:T	3.37653e-07	-0.879973	-0.982939
72497449	chr3:72497449:A:T	2.34805e-06	-1.5082e-10	0.0764115
72498218	chr3:72498218:C:T	3.11377e-07	-0.799803	-1.14412
72498234	chr3:72498234:T:C	1.30109e-07	-1.60779	-1.20876
72498471	chr3:72498471:A:C	7.53883e-06	-1.5082e-10	1.24289
72498542	chr3:72498542:TAGAG:T	7.44657e-06	-1.5082e-10	1.23058
72498701	chr3:72498701:C:T	6.0893e-07	-1.5082e-10	-1.27323
72498911	chr3:72498911:A:G	3.93935e-06	-0.583332	1.17717
72499200	chr3:72499200:A:G	3.09538e-06	-0.590027	0.942762
72499249	chr3:72499249:G:A	7.22508e-07	-1.5082e-10	-1.1022
72499328	chr3:72499328:G:A	1.19223e-05	-1.5082e-10	1.70123
72499401	chr3:72499401:A:G	2.21161e-06	-1.5082e-10	0.0165455
72500006	chr3:72500006:C:A	6.143e-07	-1.5082e-10	-1.26445
72500242	chr3:72500242:C:T	1.80914e-05	-1.5082e-10	2.11826
72500252	chr3:72500252:T:C	1.69778e-05	-1.5082e-10	2.05473
72500364	chr3:72500364:T:C	4.75596e-06	-0.573767	1.35599
72501079	chr3:72501079:CT:C	4.09275e-07	-1.67054	-2.97869e-10
72501080	chr3:72501080:T:C	2.51307e-05	-1.5082e-10	2.44691
72501220	chr3:72501220:G:T	2.04041e-05	-1.5082e-10	2.23856
72501276	chr3:72501276:A:G	2.55156e-05	-1.5082e-10	2.46212
72501277	chr3:72501277:T:C	2.56584e-05	-1.5082e-10	2.4677
72501318	chr3:72501318:T:C	1.79382e-05	-1.5082e-10	2.10976
72501729	chr3:72501729:T:C	3.60537e-07	-0.739712	-1.05762
72501783	chr3:72501783:A:G	1.48852e-07	-1.57058	-1.11139
72501790	chr3:72501790:TG:T	1.14348e-06	-1.5082e-10	-0.643096
72502003	chr3:72502003:C:T	1.89955e-05	-1.5082e-10	2.16703
72502200	chr3:72502200:C:T	1.01659e-06	-1.5082e-10	-0.760721
72502447	chr3:72502447:T:C	1.15049e-07	-1.66299	-1.27658
72502997	chr3:72502997:T:C	1.40172e-07	-1.47059	-1.27147
72503227	chr3:72503227:C:A	1.10175e-06	-0.680275	-2.97869e-10
72503811	chr3:72503811:C:T	3.37646e-05	-1.5082e-10	2.74224
72503872	chr3:72503872:C:T	6.07336e-07	-1.27585	-2.97869e-10
72504280	chr3:72504280:G:A	1.94858e-05	-1.5082e-10	2.19251
72504310	chr3:72504310:A:G	1.71576e-07	-1.32396	-1.21595
72504361	chr3:72504361:G:A	4.37082e-07	-0.350466	-1.25434
72504397	chr3:72504397:G:T	8.20138e-07	-1.5082e-10	-0.975457
72504907	chr3:72504907:A:G	2.63574e-06	-1.5082e-10	0.191989
72504929	chr3:72504929:C:T	5.00631e-07	-1.46906	-2.97869e-10
72505040	chr3:72505040:C:T	1.02441e-06	-0.75306	-2.97869e-10
72505377	chr3:72505377:C:T	1.98075e-07	-1.24955	-1.14674
72506157	chr3:72506157:C:A	6.8474e-07	-1.5082e-10	-1.15589
72506689	chr3:72506689:A:G	5.56422e-07	-0.545093	-0.81831
72506794	chr3:72506794:T:C	1.21726e-07	-1.60555	-1.27761
72507012	chr3:72507012:A:G	2.24285e-07	-1.69675	-0.575264
72507129	chr3:72507129:C:T	6.69347e-07	-1.5082e-10	-1.17863
72507133	chr3:72507133:T:A	6.79762e-07	-1.5082e-10	-1.16319
72507184	chr3:72507184:G:A	1.27173e-07	-1.56717	-1.27221
72507233	chr3:72507233:G:A	6.54009e-07	-1.5082e-10	-1.20181
72507364	chr3:72507364:C:T	1.1559e-07	-1.66095	-1.27394
72507831	chr3:72507831:T:C	3.46363e-07	-1.68374	-0.153704
72507892	chr3:72507892:C:T	7.47533e-07	-1.5082e-10	-1.06815
72507965	chr3:72507965:G:A	5.69588e-07	-1.34002	-2.97869e-10
72508313	chr3:72508313:T:C	1.9878e-07	-1.13203	-1.2607
72508357	chr3:72508357:A:G	4.22568e-07	-1.69537	0.0567869
72508471	chr3:72508471:G:A	1.89353e-06	-1.5082e-10	-0.138733
72509466	chr3:72509466:C:T	3.88323e-06	0.579494	-2.97869e-10
72509848	chr3:72509848:T:C	4.76799e-07	-0.647867	-0.869969
72509862	chr3:72509862:C:T	9.9586e-07	-1.5082e-10	-0.781323
72510023	chr3:72510023:G:T	7.17257e-07	-1.5082e-10	-1.1095
72510611	chr3:72510611:G:A	2.00527e-07	-1.65782	-0.72616
72510628	chr3:72510628:C:T	7.35649e-07	-1.5082e-10	-1.08418
72510711	chr3:72510711:C:T	5.82799e-07	-1.31709	-2.97869e-10
72510903	chr3:72510903:T:C	3.61792e-07	-0.821742	-0.97212
72510951	chr3:72510951:T:C	4.02408e-07	-0.706775	-0.980689
72511111	chr3:72511111:A:C	6.7806e-07	-1.5082e-10	-1.16569
72511302	chr3:72511302:C:T	8.66964e-07	-0.919933	-2.97869e-10
72511740	chr3:72511740:T:C	1.29203e-05	-1.5082e-10	1.78163
72511776	chr3:72511776:G:C	5.07125e-07	-1.6479	0.191725
72511838	chr3:72511838:C:CT	1.27819e-07	-1.56678	-1.26753
72512117	chr3:72512117:G:A	1.45218e-07	-1.63557	-1.07112
72512241	chr3:72512241:G:A	1.00272e-06	-0.774455	-2.97869e-10
72512246	chr3:72512246:C:A	1.39906e-07	-1.57046	-1.1735
72512647	chr3:72512647:T:G	1.14793e-06	-0.639214	-2.97869e-10
72512946	chr3:72512946:C:T	1.15341e-06	-1.5082e-10	-0.634455
72512950	chr3:72512950:T:C	2.02962e-07	-1.22416	-1.14775
72513130	chr3:72513130:A:G	4.51468e-06	-1.5082e-10	0.73016
72513258	chr3:72513258:T:C	1.28906e-06	-1.5082e-10	-0.523263
72513267	chr3:72513267:A:G	4.43046e-07	-1.59126	-2.97869e-10
72513495	chr3:72513495:C:T	6.79929e-07	-1.5082e-10	-1.16294
72513753	chr3:72513753:C:A	6.28568e-07	-1.5082e-10	-1.24149
72514718	chr3:72514718:G:A	8.19129e-07	-1.5082e-10	-0.976689
72514866	chr3:72514866:T:C	9.04402e-07	-1.5082e-10	-0.877656
72514964	chr3:72514964:G:A	2.23145e-06	-1.5082e-10	0.025475
72515004	chr3:72515004:G:T	9.28107e-07	-1.5082e-10	-0.851783
72515147	chr3:72515147:A:G	7.92592e-07	-1.00962	-2.97869e-10
72515372	chr3:72515372:A:G	3.29809e-07	-0.609066	-1.27735
72515416	chr3:72515416:T:A	6.06699e-07	-1.5082e-10	-1.2769
72515426	chr3:72515426:C:T	6.93714e-07	-1.5082e-10	-1.14287
72515542	chr3:72515542:G:A	2.30842e-06	0.0593906	-2.97869e-10
72515738	chr3:72515738:G:A	2.11151e-07	-1.06589	-1.26646
72515948	chr3:72515948:G:C	3.02405e-06	-1.5082e-10	0.329423
72516005	chr3:72516005:T:C	6.87493e-07	-1.15188	-2.97869e-10
72516631	chr3:72516631:G:A	6.08598e-07	-1.5082e-10	-1.27377
72516888	chr3:72516888:G:A	3.78074e-07	-0.604994	-1.14485
72517653	chr3:72517653:C:T	1.2716e-06	-0.536901	-2.97869e-10
72517704	chr3:72517704:G:A	3.97847e-07	-1.69886	-2.97869e-10
72518078	chr3:72518078:T:A	1.25426e-06	-0.550629	-2.97869e-10
72518182	chr3:72518182:G:C	6.29237e-07	-1.5082e-10	-1.24042
72518728	chr3:72518728:T:C	7.80389e-07	-1.5082e-10	-1.02514
72518830	chr3:72518830:A:G	2.5427e-07	-1.10689	-1.03965
72518887	chr3:72518887:T:C	1.96853e-07	-1.14013	-1.26234
72519218	chr3:72519218:A:C	8.23555e-07	0.0772925	-1.04859
72519224	chr3:72519224:T:C	7.78351e-07	-1.5082e-10	-1.02775
72519624	chr3:72519624:C:T	3.99402e-07	-1.69496	-2.97869e-10
72519644	chr3:72519644:CACACAT:C	6.35009e-07	-1.5082e-10	-1.23129
72519908	chr3:72519908:C:T	1.11199e-07	-1.70159	-1.27202
72520467	chr3:72520467:G:C	8.35395e-07	-1.5082e-10	-0.957025
72520670	chr3:72520670:T:A	1.46862e-07	-1.44078	-1.25466
72520691	chr3:72520691:G:A	1.4444e-07	-1.45454	-1.25753
72520720	chr3:72520720:A:G	2.80002e-06	-1.5082e-10	0.252451
72521108	chr3:72521108:A:G	1.14897e-06	-1.5082e-10	-0.638312
72521351	chr3:72521351:G:A	3.92541e-07	-0.62107	-1.09122
72521403	chr3:72521403:GACA:G	1.81556e-06	-1.5082e-10	-0.18078
72521705	chr3:72521705:G:A	1.72424e-06	-1.5082e-10	-0.232389
72521835	chr3:72521835:T:C	1.25244e-07	-1.65337	-1.20129
72521854	chr3:72521854:C:G	4.94763e-06	0.821733	-2.97869e-10
72522025	chr3:72522025:C:T	8.24646e-07	-0.969976	-2.97869e-10
72522164	chr3:72522164:T:G	9.90682e-07	-1.5082e-10	-0.786536
72522327	chr3:72522327:A:T	3.95052e-07	-1.70591	-2.97869e-10
72522398	chr3:72522398:G:A	1.80915e-06	-1.5082e-10	-0.184319
72522436	chr3:72522436:G:A	8.11773e-07	-1.4629	0.477191
72522525	chr3:72522525:A:G	6.13991e-07	-1.5082e-10	-1.26495
72522581	chr3:72522581:A:G	1.58132e-07	-1.55997	-1.06153
72523065	chr3:72523065:T:A	2.43547e-07	-1.65522	-0.534402
72523506	chr3:72523506:C:A	3.98004e-07	-1.69847	-2.97869e-10
72523756	chr3:72523756:C:T	6.59743e-07	-1.5082e-10	-1.19308
72523882	chr3:72523882:A:G	4.60332e-07	-1.68592	0.132936
72523979	chr3:72523979:G:C	6.17269e-07	-1.5082e-10	-1.25962
72524213	chr3:72524213:T:C	6.08654e-07	-1.67877	0.405093
72524237	chr3:72524237:AACCTCT:A	6.29023e-07	-1.5082e-10	-1.24076
72524412	chr3:72524412:G:A	6.37066e-07	-1.5082e-10	-1.22806
72524603	chr3:72524603:C:T	4.49286e-07	-1.02025	-0.557021
72524702	chr3:72524702:G:A	7.36366e-07	-1.5082e-10	-1.0832
72524737	chr3:72524737:T:C	4.16035e-07	-1.65416	-2.97869e-10
72525209	chr3:72525209:G:A	1.30648e-07	-1.6676	-1.14483
72525369	chr3:72525369:G:A	7.79945e-07	-1.5082e-10	-1.02571
72525641	chr3:72525641:C:T	1.89495e-07	-1.71309	-0.727478
72525642	chr3:72525642:A:G	5.37741e-07	-1.67511	0.277555
72525715	chr3:72525715:T:C	1.25091e-07	-1.69017	-1.16572
72525998	chr3:72525998:G:A	2.92223e-06	-1.5082e-10	0.295171
72526019	chr3:72526019:C:T	1.35875e-07	-1.6953	-1.0779
72526038	chr3:72526038:G:A	7.64314e-07	-1.5082e-10	-1.04595
72526103	chr3:72526103:C:T	8.32652e-06	-1.5082e-10	1.34227
72526466	chr3:72526466:ATGG:A	1.02997e-06	-1.5082e-10	-0.747646
72527334	chr3:72527334:C:T	8.19917e-07	-1.5082e-10	-0.975727
72527409	chr3:72527409:A:C	6.24452e-07	-1.5082e-10	-1.24806
72527416	chr3:72527416:A:G	1.4255e-06	-1.5082e-10	-0.422652
72527442	chr3:72527442:C:T	1.48973e-07	-1.40913	-1.27204
72527737	chr3:72527737:A:G	1.77536e-07	-1.23365	-1.2721
72528053	chr3:72528053:C:T	4.6995e-07	-1.5323	-2.97869e-10
72528128	chr3:72528128:A:T	8.04958e-07	-1.5082e-10	-0.994139
72528244	chr3:72528244:T:C	3.63523e-07	-0.870301	-0.918785
72528505	chr3:72528505:C:T	7.82649e-07	-1.5082e-10	-1.02225
72528519	chr3:72528519:A:AT	2.01773e-07	-1.12568	-1.25211
72528866	chr3:72528866:G:A	1.69826e-07	-1.35367	-1.19649
72528961	chr3:72528961:G:A	6.10544e-07	-1.5082e-10	-1.27058
72529161	chr3:72529161:C:A	4.91089e-07	-1.23067	-0.257634
72529279	chr3:72529279:C:G	1.25881e-06	-0.547006	-2.97869e-10
72529604	chr3:72529604:C:T	6.23923e-07	-1.5082e-10	-1.2489
72529682	chr3:72529682:C:T	1.27508e-07	-1.60787	-1.22888
72529811	chr3:72529811:T:C	1.25182e-07	-1.65456	-1.2006
72529951	chr3:72529951:T:C	2.01706e-07	-1.31807	-1.06004
72530195	chr3:72530195:GTCTCCATAGCCACATGTAGCTAGTGGTGGCCACGTTGGAAAGCTCAGATACGGGACATGTCCATCATTGCAAAAAGTTCTATTGGACAATACTAT:G	6.32576e-07	-1.5082e-10	-1.23513
72530379	chr3:72530379:A:C	1.33568e-07	-1.59405	-1.19627
72530604	chr3:72530604:G:T	6.65104e-07	-1.5082e-10	-1.18499
72530683	chr3:72530683:A:G	3.06693e-07	-1.62935	-0.329732
72530692	chr3:72530692:T:C	8.14756e-07	-1.5082e-10	-0.982041
72530812	chr3:72530812:G:T	1.38819e-07	-1.55938	-1.19238
72531503	chr3:72531503:C:G	5.40968e-07	-1.39157	-2.97869e-10
72531693	chr3:72531693:C:T	1.94432e-07	-1.32973	-1.08511
72531925	chr3:72531925:T:G	1.11195e-07	-1.6956	-1.27804
72532252	chr3:72532252:A:AC	7.26194e-07	-1.45	0.352889
72532405	chr3:72532405:A:G	2.45152e-07	-1.69378	-0.489269
72532426	chr3:72532426:G:A	7.45571e-07	-1.5082e-10	-1.07078
72532782	chr3:72532782:AATGGG:A	4.03152e-07	-1.561	-0.124611
72532848	chr3:72532848:T:A	7.43e-07	-1.5082e-10	-1.07423
72532894	chr3:72532894:A:G	1.24733e-07	-1.58058	-1.27817
72532960	chr3:72532960:G:A	8.3228e-07	-1.5082e-10	-0.960761
72533200	chr3:72533200:T:C	7.94583e-07	-1.47169	0.464573
72533307	chr3:72533307:C:T	2.28646e-06	-1.5082e-10	0.0498314
72533448	chr3:72533448:T:C	7.3036e-07	-1.5082e-10	-1.09139
72533531	chr3:72533531:G:A	8.50611e-07	-1.5082e-10	-0.938975
72533597	chr3:72533597:A:G	6.30574e-07	-1.5082e-10	-1.2383
72533738	chr3:72533738:T:C	1.55618e-07	-1.7079	-0.92963
72533960	chr3:72533960:C:G	6.1124e-07	-1.5082e-10	-1.26944
72534342	chr3:72534342:GTGTGGTTGTGTGTGGT:G	2.53875e-07	-1.57193	-0.576164
72534698	chr3:72534698:C:T	3.11391e-07	-1.58792	-0.355958
72534842	chr3:72534842:G:A	3.76442e-06	-1.5082e-10	0.54842
72534861	chr3:72534861:T:A	2.37264e-06	-1.5082e-10	0.0868296
72534902	chr3:72534902:G:T	6.5103e-07	-1.5082e-10	-1.20637
72534936	chr3:72534936:TG:T	4.07111e-07	-1.67584	-2.97869e-10
72534990	chr3:72534990:A:C	6.53057e-07	-1.5082e-10	-1.20327
72535131	chr3:72535131:A:G	6.44242e-07	-1.5082e-10	-1.21686
72535167	chr3:72535167:G:A	6.59576e-07	-1.19333	-2.97869e-10
72535182	chr3:72535182:T:C	2.06236e-07	-1.28168	-1.07422
72535351	chr3:72535351:G:A	1.34105e-06	-1.71164	1.22792
72535384	chr3:72535384:A:T	1.89178e-07	-1.32523	-1.11701
72535909	chr3:72535909:G:T	6.94849e-07	-1.14124	-2.97869e-10
72535953	chr3:72535953:A:G	2.9044e-06	-1.27611	1.56516
72536034	chr3:72536034:T:G	3.72933e-06	-1.5082e-10	0.539055
72536264	chr3:72536264:T:C	6.44242e-07	-1.5082e-10	-1.21686
72536347	chr3:72536347:C:T	9.96007e-07	-1.58823	0.807059
72536718	chr3:72536718:A:G	1.13196e-06	-1.59404	0.940816
72536989	chr3:72536989:A:C	1.42223e-07	-1.52185	-1.20568
72537010	chr3:72537010:G:T	6.44964e-07	-1.5082e-10	-1.21574
72537183	chr3:72537183:G:A	6.11272e-07	-1.5082e-10	-1.26939
72537488	chr3:72537488:T:C	2.07068e-07	-1.63321	-0.718671
72538198	chr3:72538198:T:G	1.38663e-07	-1.61337	-1.13951
72538234	chr3:72538234:A:T	4.10501e-07	-1.66755	-2.97869e-10
72538338	chr3:72538338:C:T	4.03824e-07	-1.68395	-2.97869e-10
72538502	chr3:72538502:A:G	1.91621e-06	-1.5082e-10	-0.126823
72538671	chr3:72538671:G:A	3.94834e-07	-1.70646	-2.97869e-10
72538859	chr3:72538859:G:A	4.13692e-07	-1.65981	-2.97869e-10
72538995	chr3:72538995:C:T	1.66806e-07	-1.29271	-1.27539
72539735	chr3:72539735:C:T	1.32241e-07	-1.70924	-1.09106
72539884	chr3:72539884:C:G	2.15993e-06	-1.61286	1.60576
72539980	chr3:72539980:C:T	1.34402e-07	-1.63278	-1.15132
72540044	chr3:72540044:G:A	1.50539e-06	-1.49156	1.12343
72540360	chr3:72540360:G:A	6.79723e-07	-0.955509	-0.207735
72540459	chr3:72540459:C:T	1.35605e-06	-1.5082e-10	-0.472599
72540862	chr3:72540862:G:A	8.42136e-07	-1.67878	0.729788
72541194	chr3:72541194:C:G	1.14977e-07	-1.71323	-1.22696
72541278	chr3:72541278:G:A	7.40406e-07	-0.974268	-0.103463
72541353	chr3:72541353:C:T	1.56714e-06	-1.5082e-10	-0.327925
72541626	chr3:72541626:T:C	1.1731e-05	0.0858193	1.59924
72541749	chr3:72541749:C:T	3.92471e-07	-1.30945	-0.403016
72541807	chr3:72541807:A:C	1.97041e-07	-1.66314	-0.738383
72541814	chr3:72541814:C:T	6.39296e-07	-1.5082e-10	-1.22456
72541835	chr3:72541835:C:T	8.22968e-07	-1.03809	0.0660821
72542155	chr3:72542155:G:C	5.37686e-07	-1.15277	-0.244885
72542237	chr3:72542237:C:T	8.29834e-07	-1.5082e-10	-0.963705
72542601	chr3:72542601:A:G	2.16869e-07	-1.03428	-1.27136
72542622	chr3:72542622:G:T	6.19279e-07	-1.5082e-10	-1.25637
72542957	chr3:72542957:G:C	6.24152e-07	-1.5082e-10	-1.24854
72543272	chr3:72543272:T:C	1.0886e-06	-1.5082e-10	-0.69228
72543374	chr3:72543374:G:A	7.69218e-07	-1.5082e-10	-1.03955
72543572	chr3:72543572:A:G	6.22993e-07	-1.5082e-10	-1.25039
72543916	chr3:72543916:T:A	1.82995e-07	-1.61547	-0.859998
72543965	chr3:72543965:A:G	1.5675e-06	-1.5082e-10	-0.32769
72544007	chr3:72544007:C:T	5.78791e-07	-0.0561213	-1.26787
72544159	chr3:72544159:A:T	8.71191e-07	-0.915069	-2.97869e-10
72544283	chr3:72544283:G:A	7.45227e-07	-1.5082e-10	-1.07124
72544332	chr3:72544332:A:G	9.64699e-07	-0.813114	-2.97869e-10
72544705	chr3:72544705:G:A	3.3751e-07	-0.585936	-1.2774
72544801	chr3:72544801:G:A	3.56988e-06	-1.5082e-10	0.495358
72546249	chr3:72546249:A:G	3.80034e-07	-1.07001	-0.67466
72546284	chr3:72546284:A:C	1.20761e-07	-1.61283	-1.27829
72546294	chr3:72546294:C:A	1.17986e-06	-1.5082e-10	-0.611783
72546449	chr3:72546449:A:G	1.70516e-06	-1.64363	1.40011
72546642	chr3:72546642:C:T	1.16093e-06	-1.5082e-10	-0.627957
72547006	chr3:72547006:G:T	1.00947e-06	-1.5082e-10	-0.767751
72547447	chr3:72547447:T:C	1.18833e-07	-1.63182	-1.27539
72547554	chr3:72547554:G:A	3.41819e-07	-1.67284	-0.177811
72548206	chr3:72548206:A:G	4.10768e-07	-1.6669	-2.97869e-10
72548776	chr3:72548776:G:A	6.27925e-06	-0.22964	1.28972
72548909	chr3:72548909:G:A	6.20994e-07	-1.5082e-10	-1.25361
72549011	chr3:72549011:A:C	2.09393e-07	-1.30677	-1.03395
72549131	chr3:72549131:C:T	8.98504e-06	-1.5082e-10	1.41839
72549258	chr3:72549258:C:A	6.08343e-07	-1.5082e-10	-1.27419
72549430	chr3:72549430:C:T	7.80519e-07	-1.5082e-10	-1.02497
72549647	chr3:72549647:G:T	2.0659e-06	-1.5082e-10	-0.0516064
72550052	chr3:72550052:G:A	1.25668e-06	-1.69309	1.14439
72550361	chr3:72550361:A:G	1.19411e-07	-1.62724	-1.27512
72550653	chr3:72550653:T:C	1.85684e-06	-1.5082e-10	-0.158297
72550870	chr3:72550870:CCTCT:C	1.98051e-06	-1.5082e-10	-0.0938205
72551129	chr3:72551129:T:C	1.48965e-06	-1.5082e-10	-0.378634
72551351	chr3:72551351:T:C	1.17119e-06	-1.5082e-10	-0.61915
72551405	chr3:72551405:G:A	6.47056e-07	-1.5082e-10	-1.2125
72551439	chr3:72551439:G:A	6.08362e-07	-1.5082e-10	-1.27416
72551886	chr3:72551886:T:C	4.36038e-07	-1.6072	-2.97869e-10
72551896	chr3:72551896:T:C	4.99997e-07	-1.47033	-2.97869e-10
72552465	chr3:72552465:T:C	1.38339e-06	-1.5082e-10	-0.452641
72552804	chr3:72552804:A:G	3.70947e-07	-1.13172	-0.637147
72553106	chr3:72553106:G:A	1.0711e-06	-1.5082e-10	-0.708487
72553634	chr3:72553634:C:T	3.39693e-07	-1.4655	-0.391384
72554209	chr3:72554209:A:G	1.16842e-06	-1.5082e-10	-0.621518
72554260	chr3:72554260:A:C	6.06379e-07	-1.5082e-10	-1.27743
72554681	chr3:72554681:C:T	6.20517e-07	-1.5082e-10	-1.25438
72556253	chr3:72556253:G:T	6.23668e-07	-0.0848648	-1.16445
72556518	chr3:72556518:A:G	6.32439e-07	-1.5082e-10	-1.23535
72556622	chr3:72556622:T:G	2.06528e-06	-1.57892	1.52701
72556623	chr3:72556623:G:T	6.2583e-07	-1.5082e-10	-1.24585
72556701	chr3:72556701:C:T	1.39353e-06	-1.5082e-10	-0.445333
72556888	chr3:72556888:G:A	6.36487e-07	-1.22897	-2.97869e-10
72557013	chr3:72557013:G:T	4.10012e-07	-1.69333	0.0245892
72557488	chr3:72557488:A:G	6.24132e-07	-1.5082e-10	-1.24857
72557619	chr3:72557619:T:C	9.40665e-07	-1.5082e-10	-0.838342
72557631	chr3:72557631:G:A	2.70115e-06	-1.5082e-10	0.216501
72557911	chr3:72557911:T:C	2.28793e-06	-1.5082e-10	0.0504747
72558136	chr3:72558136:T:C	6.12357e-07	-1.5082e-10	-1.26761
72558372	chr3:72558372:CT:C	6.09799e-06	-1.5082e-10	1.03078
72558896	chr3:72558896:T:C	2.85631e-06	-1.5082e-10	0.272355
72559155	chr3:72559155:G:A	6.13951e-07	-1.5082e-10	-1.26501
72559573	chr3:72559573:A:G	6.17987e-07	-1.5082e-10	-1.25846
72559711	chr3:72559711:A:G	4.02108e-07	-1.68821	-2.97869e-10
72559801	chr3:72559801:T:C	3.09595e-06	-1.5082e-10	0.35292
72559859	chr3:72559859:G:A	6.60256e-07	-1.5082e-10	-1.1923
72560102	chr3:72560102:G:A	1.21802e-05	1.72264	-2.97869e-10
72560486	chr3:72560486:C:T	1.56445e-07	-1.60838	-1.02385
72561242	chr3:72561242:C:T	3.94754e-07	-1.70667	-2.97869e-10
72561388	chr3:72561388:C:T	1.87532e-07	-1.28802	-1.16296
72563038	chr3:72563038:T:A	6.96255e-06	-1.5082e-10	1.16337
72563148	chr3:72563148:G:A	1.13895e-06	-1.5082e-10	-0.647064
72563187	chr3:72563187:C:T	6.32365e-07	-1.5082e-10	-1.23546
72563305	chr3:72563305:C:T	5.37955e-07	-1.39716	-2.97869e-10
72563343	chr3:72563343:G:A	6.18235e-07	-1.5082e-10	-1.25806
72563516	chr3:72563516:T:C	2.32151e-07	-1.40874	-0.828804
72563570	chr3:72563570:G:A	7.69865e-07	-1.5082e-10	-1.03871
72563958	chr3:72563958:A:G	6.2552e-07	-1.5082e-10	-1.24635
72564485	chr3:72564485:C:T	6.15157e-07	-1.5082e-10	-1.26305
72564711	chr3:72564711:C:T	1.00574e-06	-1.5082e-10	-0.771448
72564957	chr3:72564957:C:T	6.38653e-07	-1.5082e-10	-1.22557
72565434	chr3:72565434:C:T	6.00179e-06	1.01488	-2.97869e-10
72565879	chr3:72565879:G:A	6.06752e-07	-1.5082e-10	-1.27681
72566136	chr3:72566136:T:C	1.13924e-06	-1.5082e-10	-0.646812
72566430	chr3:72566430:T:C	6.10155e-07	-1.5082e-10	-1.27122
72566486	chr3:72566486:T:G	8.59115e-07	-1.5082e-10	-0.929027
72566757	chr3:72566757:G:A	2.76398e-07	-1.22447	-0.838622
72567753	chr3:72567753:T:C	2.2105e-06	-1.5082e-10	0.0160429
72567770	chr3:72567770:G:A	1.77636e-07	-1.23917	-1.26602
72568139	chr3:72568139:A:G	1.48141e-06	-1.56913	1.18495
72568247	chr3:72568247:C:G	2.76312e-06	-1.5082e-10	0.239186
72568260	chr3:72568260:A:G	3.95536e-07	-1.70469	-2.97869e-10
72568646	chr3:72568646:G:A	7.33778e-07	-1.5082e-10	-1.08672
72568921	chr3:72568921:G:A	7.29929e-06	-1.62761	2.83821
72569458	chr3:72569458:C:CAT	1.001e-06	-1.5082e-10	-0.776175
72569715	chr3:72569715:A:G	6.83095e-07	-1.1583	-2.97869e-10
72569929	chr3:72569929:A:G	4.35649e-07	-1.60809	-2.97869e-10
72570087	chr3:72570087:G:A	6.25592e-07	-1.5082e-10	-1.24623
72570114	chr3:72570114:G:A	4.00818e-07	-1.69142	-2.97869e-10
72570184	chr3:72570184:C:T	7.4591e-07	-1.5082e-10	-1.07032
72570335	chr3:72570335:C:T	6.26849e-07	-1.5082e-10	-1.24422
72570547	chr3:72570547:G:A	6.49201e-07	-1.5082e-10	-1.20919
72570640	chr3:72570640:G:A	1.03682e-06	-1.5082e-10	-0.741014
72571156	chr3:72571156:C:T	6.39654e-07	-1.5082e-10	-1.224
72571374	chr3:72571374:A:G	6.18433e-07	-1.5082e-10	-1.25774
72571444	chr3:72571444:G:A	2.48502e-06	0.418939	-0.285832
72571456	chr3:72571456:A:G	2.25855e-05	0.767114	1.57302
72571466	chr3:72571466:A:G	7.07216e-07	-1.5082e-10	-1.12359
72571560	chr3:72571560:T:C	2.96122e-06	-1.5082e-10	0.308426
72571626	chr3:72571626:C:G	6.26087e-07	-1.5082e-10	-1.24544
72572851	chr3:72572851:A:AG	8.71161e-07	-0.915103	-2.97869e-10
72572889	chr3:72572889:C:T	1.45068e-07	-1.43082	-1.2769
72573027	chr3:72573027:C:T	3.48422e-06	-1.5082e-10	0.47107
72573134	chr3:72573134:G:A	7.45388e-07	-1.5082e-10	-1.07103
72573313	chr3:72573313:G:A	4.2958e-07	-1.62212	-2.97869e-10
72573381	chr3:72573381:A:G	3.34676e-06	-1.32176	1.75258
72573996	chr3:72573996:G:A	6.90382e-05	2.2199	1.23759
72574979	chr3:72574979:A:C	3.18405e-06	-1.5082e-10	0.380978
72575316	chr3:72575316:A:C	9.75004e-06	-1.5082e-10	1.5001
72575432	chr3:72575432:A:G	2.83619e-06	-1.5082e-10	0.265288
72575486	chr3:72575486:T:C	0.000172893	0.502629	3.87287
72575526	chr3:72575526:G:C	6.19521e-07	-1.25598	-2.97869e-10
72575754	chr3:72575754:A:G	1.02818e-05	-1.5082e-10	1.5532
72575768	chr3:72575768:G:A	5.12093e-07	-1.44642	-2.97869e-10
72575887	chr3:72575887:T:G	2.82751e-06	-1.5082e-10	0.262221
72576242	chr3:72576242:TCATCTAAAATTAGAGA:T	2.92084e-06	-1.5082e-10	0.294696
72576248	chr3:72576248:A:G	2.47143e-06	-1.5082e-10	0.127622
72576265	chr3:72576265:C:T	8.53797e-07	-1.5082e-10	-0.935237
72576310	chr3:72576310:A:G	2.8254e-06	-1.5082e-10	0.261476
72576911	chr3:72576911:AC:A	8.50501e-07	-1.5082e-10	-0.939105
72577097	chr3:72577097:A:G	1.6518e-06	-1.5082e-10	-0.27531
72577180	chr3:72577180:T:C	3.99334e-07	-1.69513	-2.97869e-10
72577909	chr3:72577909:A:G	5.07592e-06	-1.5082e-10	0.847334
72578137	chr3:72578137:G:A	3.32461e-06	-1.5082e-10	0.424177
72578304	chr3:72578304:T:C	1.21704e-06	-0.58075	-2.97869e-10
72578483	chr3:72578483:G:A	8.49316e-07	-1.5082e-10	-0.940498
72578688	chr3:72578688:C:T	6.4701e-07	-1.5082e-10	-1.21257
72578849	chr3:72578849:A:C	6.72733e-07	-1.5082e-10	-1.17358
72578986	chr3:72578986:T:C	1.8152e-06	-1.5082e-10	-0.180979
72579056	chr3:72579056:C:T	3.55712e-07	-0.87453	-0.936277
72579173	chr3:72579173:G:A	1.80405e-06	-1.5082e-10	-0.187143
72579435	chr3:72579435:G:A	7.8998e-07	-1.5082e-10	-1.01292
72579590	chr3:72579590:T:G	8.66678e-07	-1.5082e-10	-0.920263
72579606	chr3:72579606:T:C	1.97899e-06	-1.5082e-10	-0.0945889
72579910	chr3:72579910:C:T	3.96047e-07	-1.7034	-2.97869e-10
72580225	chr3:72580225:A:G	7.28309e-06	-1.5082e-10	1.20838
72580541	chr3:72580541:A:T	1.36934e-06	-1.5082e-10	-0.462847
72580645	chr3:72580645:G:A	9.80354e-07	0.474761	-1.27178
72580990	chr3:72580990:G:A	1.8804e-07	-1.1985	-1.24977
72581146	chr3:72581146:A:ATATTTTCAGGATGTGTGCAAAAAATTT	2.12878e-06	-1.5082e-10	-0.0216233
72581255	chr3:72581255:A:G	2.18059e-06	-1.5082e-10	0.00242048
72581619	chr3:72581619:AT:A	1.6095e-06	-1.5082e-10	-0.301251
72581766	chr3:72581766:G:T	1.64606e-06	-1.5082e-10	-0.27879
72581821	chr3:72581821:C:T	7.74898e-07	-1.5082e-10	-1.0322
72581889	chr3:72581889:T:A	7.59398e-06	-1.5082e-10	1.25018
72582009	chr3:72582009:C:T	1.48841e-06	-1.5082e-10	-0.379469
72582095	chr3:72582095:C:T	4.158e-06	0.647861	-2.97869e-10
72582540	chr3:72582540:C:T	6.4838e-07	-1.5082e-10	-1.21045
72582701	chr3:72582701:A:G	6.41661e-07	-1.5082e-10	-1.22087
72582769	chr3:72582769:G:C	1.56556e-07	-1.35479	-1.27672
72582793	chr3:72582793:C:T	1.32283e-07	-1.69729	-1.1027
72582822	chr3:72582822:G:C	2.64231e-06	-1.31166	1.50614
72583016	chr3:72583016:A:G	6.28242e-07	-1.5082e-10	-1.242
72583063	chr3:72583063:T:C	8.04261e-07	-1.68532	0.690318
72583328	chr3:72583328:CT:C	9.70703e-07	0.287264	-1.09417
72583391	chr3:72583391:T:C	6.02382e-05	1.09076	2.23037
72583695	chr3:72583695:T:A	6.53083e-07	-1.5082e-10	-1.20323
72584152	chr3:72584152:T:C	3.10724e-07	-0.963899	-0.982126
72584365	chr3:72584365:T:C	6.73051e-07	-1.5082e-10	-1.17311
72584518	chr3:72584518:T:A	7.7033e-07	-1.5082e-10	-1.03811
72584559	chr3:72584559:A:G	4.09052e-06	-1.5082e-10	0.631497
72584807	chr3:72584807:CTCATG:C	6.96977e-07	-1.5082e-10	-1.13818
72584912	chr3:72584912:T:A	6.08303e-07	-1.5082e-10	-1.27426
72584999	chr3:72584999:T:C	3.92476e-07	-1.71245	-2.97869e-10
72585076	chr3:72585076:T:C	2.88416e-06	-1.5082e-10	0.282058
72585245	chr3:72585245:T:C	6.28468e-07	-1.5082e-10	-1.24164
72585417	chr3:72585417:T:C	1.62477e-07	-1.31869	-1.2757
72585543	chr3:72585543:A:G	4.41331e-06	1.1089	-0.401446
72585547	chr3:72585547:T:C	1.29761e-05	-1.5082e-10	1.78593
72585581	chr3:72585581:G:A	6.11273e-07	-1.5082e-10	-1.26939
72585616	chr3:72585616:A:G	5.69528e-07	-1.30138	-0.0387394
72585946	chr3:72585946:G:A	7.68248e-07	-1.5082e-10	-1.04082
72585953	chr3:72585953:T:C	2.39466e-07	-1.01611	-1.19041
72586286	chr3:72586286:G:A	1.52274e-06	0.434234	-0.790894
72586679	chr3:72586679:A:T	6.68866e-07	-1.5082e-10	-1.17935
72587077	chr3:72587077:A:G	9.90971e-07	-1.5082e-10	-0.786244
72587090	chr3:72587090:T:C	2.68141e-06	-1.5082e-10	0.209169
72587429	chr3:72587429:C:T	1.31294e-06	-0.504903	-2.97869e-10
72587850	chr3:72587850:G:A	4.90603e-06	-1.5082e-10	0.813291
72587904	chr3:72587904:G:A	2.54717e-06	-1.5082e-10	0.15781
72588381	chr3:72588381:T:C	6.81216e-07	-1.5082e-10	-1.16105
72588440	chr3:72588440:C:G	2.40428e-06	-1.5082e-10	0.100076
72588466	chr3:72588466:T:C	6.14787e-07	-1.5082e-10	-1.26365
72588623	chr3:72588623:C:T	7.8936e-07	-1.5082e-10	-1.01371
72589082	chr3:72589082:T:C	3.92195e-07	-1.71317	-2.97869e-10
72589171	chr3:72589171:T:C	4.68721e-07	-0.473511	-1.06141
72589282	chr3:72589282:C:T	6.54004e-07	-1.5082e-10	-1.20182
72589418	chr3:72589418:T:C	1.22662e-06	-1.5082e-10	-0.57291
72589863	chr3:72589863:A:T	1.39847e-06	-1.5082e-10	-0.441799
72589915	chr3:72589915:G:A	8.4229e-07	-1.5082e-10	-0.948805
72590078	chr3:72590078:C:T	3.88154e-07	-0.445586	-1.27794
72590181	chr3:72590181:A:G	1.26254e-06	-1.5082e-10	-0.544053
72590417	chr3:72590417:C:T	6.39578e-07	-1.5082e-10	-1.22412
72590553	chr3:72590553:C:T	6.0721e-07	-1.5082e-10	-1.27606
72590563	chr3:72590563:G:A	1.11359e-06	-0.669586	-2.97869e-10
72590618	chr3:72590618:T:C	1.62678e-07	-1.61005	-0.98311
72590643	chr3:72590643:G:A	1.34999e-07	-1.50241	-1.27725
72591032	chr3:72591032:C:T	2.19992e-06	-1.56979	1.58104
72591230	chr3:72591230:A:G	6.98323e-07	-1.5082e-10	-1.13625
72591415	chr3:72591415:A:T	2.03946e-07	-1.42205	-0.94502
72591434	chr3:72591434:G:A	5.08609e-07	-1.52619	0.0729355
72591607	chr3:72591607:C:T	7.13353e-07	-1.5082e-10	-1.11495
72591793	chr3:72591793:CTACT:C	7.47275e-06	-1.5082e-10	1.23409
72591859	chr3:72591859:A:G	1.24653e-07	-1.66217	-1.19723
72592149	chr3:72592149:T:C	8.59768e-07	-1.5082e-10	-0.928267
72592393	chr3:72592393:G:A	1.22703e-07	-1.66162	-1.21355
72592491	chr3:72592491:G:A	2.59523e-07	-1.08916	-1.03692
72592685	chr3:72592685:A:T	6.09432e-07	-1.5082e-10	-1.2724
72592733	chr3:72592733:G:A	7.75107e-06	1.27066	-2.97869e-10
72592959	chr3:72592959:G:C	1.15795e-06	0.183438	-0.81396
72592966	chr3:72592966:C:T	1.73571e-07	-1.6968	-0.831542
72593179	chr3:72593179:A:C	9.9246e-07	-1.5082e-10	-0.784743
72593253	chr3:72593253:G:A	1.63149e-07	-1.69182	-0.898443
72593606	chr3:72593606:G:T	6.84961e-07	-1.5082e-10	-1.15557
72593897	chr3:72593897:A:G	7.85348e-07	-1.0188	-2.97869e-10
72594105	chr3:72594105:G:T	7.22793e-07	-1.5082e-10	-1.10181
72594124	chr3:72594124:G:C	7.40019e-07	-0.99716	-0.0810938
72594247	chr3:72594247:A:G	1.04587e-06	-1.5082e-10	-0.732326
72594751	chr3:72594751:A:T	1.75806e-06	-1.5082e-10	-0.212965
72595777	chr3:72595777:G:A	4.55748e-07	-1.56299	-2.97869e-10
72596351	chr3:72596351:A:G	1.52561e-07	-1.42784	-1.22953
72596438	chr3:72596438:G:A	1.63183e-07	-1.4456	-1.14446
72596711	chr3:72596711:C:T	1.5887e-06	-1.5082e-10	-0.314256
72598282	chr3:72598282:G:A	1.23962e-07	-1.70261	-1.16234
72598871	chr3:72598871:G:A	2.77455e-07	-1.03987	-1.0194
72598994	chr3:72598994:A:G	8.30228e-07	0.203557	-1.16679
72599291	chr3:72599291:C:A	7.6906e-07	-1.5082e-10	-1.03976
72599329	chr3:72599329:G:A	6.06986e-07	-1.5082e-10	-1.27642
72599409	chr3:72599409:C:T	9.74518e-07	-1.5082e-10	-0.802987
72599501	chr3:72599501:C:G	1.1986e-06	-1.5082e-10	-0.596018
72599708	chr3:72599708:G:T	1.74115e-07	-1.49608	-1.02914
72599775	chr3:72599775:CT:C	1.09486e-06	-1.5082e-10	-0.686548
72599829	chr3:72599829:A:G	9.22834e-07	0.416937	-1.27442
72599838	chr3:72599838:A:G	2.10687e-06	-1.5082e-10	-0.0319712
72600216	chr3:72600216:A:C	1.51569e-07	-1.54536	-1.11852
72600238	chr3:72600238:G:A	6.06109e-07	-1.5082e-10	-1.27787
72600312	chr3:72600312:C:T	1.85541e-07	-1.44106	-1.0206
72600450	chr3:72600450:C:T	6.50069e-07	-1.5082e-10	-1.20785
72600465	chr3:72600465:C:A	6.45055e-07	-1.5082e-10	-1.21559
72600467	chr3:72600467:ACACC:A	6.6649e-07	-1.5082e-10	-1.1829
72600473	chr3:72600473:C:A	6.66402e-07	-1.5082e-10	-1.18304
72600722	chr3:72600722:A:G	1.14472e-06	-1.5082e-10	-0.642014
72601121	chr3:72601121:C:T	6.73341e-07	-1.5082e-10	-1.17268
72601259	chr3:72601259:T:C	6.28687e-07	-1.5082e-10	-1.2413
72601650	chr3:72601650:A:G	1.53213e-07	-1.66572	-0.987382
72601735	chr3:72601735:C:T	1.60706e-07	-1.33908	-1.26627
72602619	chr3:72602619:G:A	7.13861e-07	-1.5082e-10	-1.11424
72602751	chr3:72602751:C:T	1.72535e-07	-1.26528	-1.26905
72603141	chr3:72603141:G:C	1.02211e-06	-1.5082e-10	-0.755305
72603172	chr3:72603172:A:C	1.54136e-06	0.865907	-1.21042
72603339	chr3:72603339:C:T	1.1438e-06	-1.5082e-10	-0.64282
72603359	chr3:72603359:C:A	6.06276e-07	-1.5082e-10	-1.27759
72603463	chr3:72603463:C:T	6.39409e-07	-1.5082e-10	-1.22439
72603614	chr3:72603614:A:G	6.94607e-07	-1.5082e-10	-1.14158
72603918	chr3:72603918:T:C	1.48914e-07	-1.43058	-1.25098
72604263	chr3:72604263:A:G	1.13478e-07	-1.6952	-1.25811
72604536	chr3:72604536:T:C	5.16371e-06	2.08071	-1.21623
72604756	chr3:72604756:C:T	6.36641e-07	-1.5082e-10	-1.22872
72605102	chr3:72605102:C:T	8.63318e-06	1.15497	0.223467
72605394	chr3:72605394:G:A	8.03161e-07	-1.5082e-10	-0.996375
72605449	chr3:72605449:GAC:G	6.1351e-07	-1.5082e-10	-1.26573
72606053	chr3:72606053:G:A	8.87999e-07	-1.5082e-10	-0.895959
72606209	chr3:72606209:C:T	7.79468e-07	-1.5082e-10	-1.02632
72606628	chr3:72606628:G:A	6.26959e-07	-1.5082e-10	-1.24405
72606753	chr3:72606753:C:G	7.60825e-07	-1.5082e-10	-1.05053
72606811	chr3:72606811:AAATT:A	9.40959e-07	-1.5082e-10	-0.83803
72607295	chr3:72607295:G:C	2.19328e-07	-1.62947	-0.66489
72607962	chr3:72607962:A:C	1.58483e-07	-1.64979	-0.969487
72608027	chr3:72608027:T:C	9.49805e-07	-0.828673	-2.97869e-10
72608032	chr3:72608032:T:A	1.60998e-07	-1.64783	-0.955702
72608160	chr3:72608160:T:C	1.99553e-07	-1.58729	-0.801564
72608416	chr3:72608416:T:C	8.96716e-07	-1.5082e-10	-0.88619
72608497	chr3:72608497:A:G	2.21424e-06	-1.5082e-10	0.0177332
72608900	chr3:72608900:T:C	2.51705e-06	0.145911	-2.97869e-10
72609194	chr3:72609194:T:C	1.70404e-07	-1.63306	-0.913702
72609356	chr3:72609356:T:C	7.38698e-07	-1.5082e-10	-1.08004
72609707	chr3:72609707:A:T	4.50418e-07	-1.57475	-2.97869e-10
72609852	chr3:72609852:A:C	1.44145e-06	-1.5082e-10	-0.411522
72610212	chr3:72610212:A:G	1.38417e-06	-1.5082e-10	-0.452072
72610251	chr3:72610251:C:G	2.05805e-07	-1.56591	-0.792089
72610417	chr3:72610417:T:C	1.35541e-06	-1.5082e-10	-0.473069
72610594	chr3:72610594:A:G	6.06474e-07	-1.5082e-10	-1.27727
72610662	chr3:72610662:A:G	6.05878e-07	-1.5082e-10	-1.27825
72610785	chr3:72610785:C:A	6.9269e-07	-1.5082e-10	-1.14435
72610950	chr3:72610950:A:C	8.04307e-07	-1.5082e-10	-0.994949
72611063	chr3:72611063:A:G	1.3122e-06	-1.5082e-10	-0.50547
72611160	chr3:72611160:G:T	1.24831e-05	2.53489	-0.787693
72611363	chr3:72611363:C:T	1.42186e-06	-1.5082e-10	-0.425212
72611618	chr3:72611618:T:C	6.06305e-07	-1.5082e-10	-1.27755
72611629	chr3:72611629:G:C	2.40833e-06	-1.5082e-10	0.10176
72611960	chr3:72611960:A:G	4.65597e-06	1.70147	-0.940494
72612216	chr3:72612216:A:G	4.92042e-07	-0.213807	-1.27256
72612263	chr3:72612263:A:G	2.16905e-07	-1.04875	-1.25672
72612486	chr3:72612486:G:A	5.66859e-06	0.957766	-2.97869e-10
72612540	chr3:72612540:C:T	8.23028e-07	-1.5082e-10	-0.97194
72612694	chr3:72612694:T:C	3.76467e-07	-0.532887	-1.22121
72612811	chr3:72612811:T:C	6.50336e-06	2.22082	-1.12567
72612977	chr3:72612977:T:C	1.31741e-06	-1.5082e-10	-0.501507
72613022	chr3:72613022:A:T	4.69963e-07	-1.53228	-2.97869e-10
72613383	chr3:72613383:A:G	4.66931e-07	-0.291864	-1.24688
72613413	chr3:72613413:T:C	4.09072e-07	-1.67104	-2.97869e-10
72613715	chr3:72613715:T:A	8.22566e-07	-1.5082e-10	-0.972501
72613894	chr3:72613894:A:G	1.46683e-05	2.39219	-0.483675
72614268	chr3:72614268:T:C	6.55707e-06	1.68449	-0.581118
72614341	chr3:72614341:G:A	1.22586e-07	-1.60202	-1.27409
72614486	chr3:72614486:T:A	1.76573e-07	-1.44221	-1.06899
72614524	chr3:72614524:C:G	4.25676e-06	1.78952	-1.11819
72614532	chr3:72614532:G:A	6.08062e-07	-1.5082e-10	-1.27465
72614764	chr3:72614764:C:T	7.47986e-07	-1.5082e-10	-1.06755
72615218	chr3:72615218:A:G	3.04842e-06	-1.5082e-10	0.337449
72615575	chr3:72615575:A:G	5.46076e-06	-1.5082e-10	0.920413
72615848	chr3:72615848:C:T	7.25e-07	-1.5082e-10	-1.09876
72616028	chr3:72616028:G:A	1.14631e-06	-1.5082e-10	-0.640628
72616138	chr3:72616138:A:T	4.60003e-07	-0.476005	-1.07769
72616157	chr3:72616157:C:T	2.1905e-07	-1.07836	-1.21727
72616177	chr3:72616177:A:G	9.23495e-07	-1.5082e-10	-0.856764
72616209	chr3:72616209:T:G	2.62001e-06	-1.5082e-10	0.186004
72616293	chr3:72616293:T:A	1.93131e-07	-1.15033	-1.27123
72616672	chr3:72616672:A:G	1.13901e-07	-1.67139	-1.27821
72617030	chr3:72617030:G:A	2.6035e-07	-0.849519	-1.27339
72617067	chr3:72617067:G:A	3.93175e-07	-1.71068	-2.97869e-10
72617247	chr3:72617247:C:T	1.04674e-06	-1.5082e-10	-0.731492
72617369	chr3:72617369:A:G	1.18329e-06	-0.608878	-2.97869e-10
72617624	chr3:72617624:G:A	7.6754e-07	-1.5082e-10	-1.04174
72617782	chr3:72617782:G:T	2.35773e-06	-1.5082e-10	0.0805258
72617815	chr3:72617815:T:C	4.18647e-07	-0.431101	-1.2168
72618233	chr3:72618233:G:A	1.80414e-06	-1.5082e-10	-0.187089
72618460	chr3:72618460:G:A	1.63935e-07	-1.33385	-1.25161
72618464	chr3:72618464:T:C	9.88059e-07	-1.5082e-10	-0.789187
72618621	chr3:72618621:A:G	2.02974e-07	-1.09813	-1.27372
72618623	chr3:72618623:A:C	2.02128e-07	-1.1024	-1.27363
72618683	chr3:72618683:G:A	1.90872e-07	-1.15946	-1.27386
72618821	chr3:72618821:C:T	8.70927e-07	-0.915371	-2.97869e-10
72618923	chr3:72618923:G:A	6.07228e-07	-1.5082e-10	-1.27602
72619023	chr3:72619023:G:A	1.17462e-07	-1.70139	-1.21742
72619051	chr3:72619051:G:A	9.86143e-07	-1.5082e-10	-0.791129
72619103	chr3:72619103:T:C	2.66776e-07	-1.05641	-1.04211
72619599	chr3:72619599:T:C	6.35902e-07	-0.345654	-0.884232
72619809	chr3:72619809:A:G	8.15227e-07	-0.981463	-2.97869e-10
72620204	chr3:72620204:A:G	3.3143e-06	1.63246	-1.21139
72620413	chr3:72620413:C:T	6.06393e-07	-1.5082e-10	-1.2774
72620751	chr3:72620751:G:A	2.18451e-07	-1.02251	-1.27586
72620856	chr3:72620856:G:A	6.06975e-07	-1.5082e-10	-1.27644
72621039	chr3:72621039:C:G	1.00675e-06	-1.5082e-10	-0.770447
72621118	chr3:72621118:TC:T	4.61945e-07	-1.54948	-2.97869e-10
72622176	chr3:72622176:C:T	1.98751e-07	-1.16562	-1.22725
72622260	chr3:72622260:C:A	9.90114e-07	-1.5082e-10	-0.78711
72622578	chr3:72622578:G:A	1.15292e-07	-1.68256	-1.25491
72622767	chr3:72622767:A:G	1.92601e-07	-1.69202	-0.732295
72622813	chr3:72622813:G:A	1.4048e-07	-1.6605	-1.07936
72622900	chr3:72622900:T:C	6.34233e-07	-1.5082e-10	-1.23251
72622903	chr3:72622903:C:T	1.24648e-07	-1.62288	-1.23655
72622955	chr3:72622955:C:A	2.82556e-07	-1.32921	-0.71184
72622991	chr3:72622991:T:C	9.90169e-07	-1.5082e-10	-0.787054
72623153	chr3:72623153:T:C	1.19316e-07	-1.70396	-1.19919
72623390	chr3:72623390:A:C	1.15478e-06	0.373056	-1.00632
72623874	chr3:72623874:G:A	1.67833e-07	-1.42831	-1.13364
72624420	chr3:72624420:T:C	1.44014e-07	-1.57755	-1.13748
72625035	chr3:72625035:A:G	6.63119e-07	-1.5082e-10	-1.18798
72625677	chr3:72625677:G:A	1.89345e-07	-1.26832	-1.17305
72625774	chr3:72625774:A:G	1.88444e-07	-1.3845	-1.06163
72625826	chr3:72625826:A:G	6.61479e-07	-1.5082e-10	-1.19045
72625881	chr3:72625881:T:C	1.82798e-07	-1.35894	-1.11761
72625968	chr3:72625968:C:T	6.14082e-07	-1.5082e-10	-1.2648
72625987	chr3:72625987:T:C	6.66164e-07	-1.5082e-10	-1.18339
72625995	chr3:72625995:G:A	1.26922e-07	-1.56484	-1.27652
72626063	chr3:72626063:A:G	6.84473e-07	-1.5082e-10	-1.15628
72626064	chr3:72626064:C:T	1.60648e-07	-1.49225	-1.11346
72626119	chr3:72626119:C:T	1.00548e-06	-1.5082e-10	-0.771706
72626175	chr3:72626175:G:A	4.55304e-06	-1.5082e-10	0.73862
72626393	chr3:72626393:C:T	7.29506e-07	0.164101	-1.25666
72626431	chr3:72626431:A:G	6.10156e-07	-1.5082e-10	-1.27122
72626714	chr3:72626714:C:A	1.35318e-07	-1.49956	-1.27774
72626950	chr3:72626950:A:G	2.30072e-07	-1.24206	-1.00448
72626983	chr3:72626983:G:C	9.82782e-07	-1.5082e-10	-0.794542
72627300	chr3:72627300:C:T	2.40295e-07	-1.28319	-0.919875
72627460	chr3:72627460:G:A	9.13676e-07	-1.5082e-10	-0.867454
72627558	chr3:72627558:C:T	6.50772e-07	-1.5082e-10	-1.20677
72627749	chr3:72627749:C:T	6.44732e-07	-1.5082e-10	-1.2161
72627821	chr3:72627821:T:C	6.06581e-07	-1.5082e-10	-1.27709
72627833	chr3:72627833:T:C	4.29558e-07	-1.62217	-2.97869e-10
72627918	chr3:72627918:A:G	2.74204e-07	-0.941223	-1.12983
72628364	chr3:72628364:G:A	6.108e-07	-1.5082e-10	-1.27016
72628582	chr3:72628582:G:A	2.58373e-07	-1.34257	-0.787953
72628583	chr3:72628583:T:C	8.29429e-07	-1.5082e-10	-0.964192
72629002	chr3:72629002:TAGCAACTGGAA:T	3.42819e-07	-0.699543	-1.14818
72629078	chr3:72629078:G:A	1.56885e-07	-1.45287	-1.17655
72629236	chr3:72629236:G:A	1.86314e-07	-1.32289	-1.1346
72629618	chr3:72629618:C:T	2.54477e-07	-1.27208	-0.873644
72629737	chr3:72629737:A:C	8.53241e-06	-1.5082e-10	1.3667
72629787	chr3:72629787:C:T	1.91793e-07	-1.33276	-1.09575
72629976	chr3:72629976:T:C	2.82082e-07	-1.15524	-0.887497
72630294	chr3:72630294:T:C	7.14725e-07	-1.5082e-10	-1.11303
72630339	chr3:72630339:C:G	8.39498e-07	-1.5082e-10	-0.952126
72630540	chr3:72630540:C:T	6.15251e-07	-1.5082e-10	-1.2629
72632816	chr3:72632816:A:G	4.12624e-06	1.91574	-1.27555
72633118	chr3:72633118:A:G	2.40137e-07	-1.15768	-1.04604
72633168	chr3:72633168:T:C	5.45755e-07	-0.723868	-0.658892
72633273	chr3:72633273:G:T	5.79549e-07	-0.675915	-0.646765
72633300	chr3:72633300:T:C	6.3425e-07	-1.5082e-10	-1.23249
72633617	chr3:72633617:T:C	2.78361e-07	-1.06444	-0.991567
72633867	chr3:72633867:A:C	1.01696e-06	-1.5082e-10	-0.760359
72634016	chr3:72634016:A:C	6.60713e-07	-1.5082e-10	-1.19161
72634075	chr3:72634075:G:C	6.85395e-07	-1.5082e-10	-1.15493
72634196	chr3:72634196:T:C	9.08953e-07	-1.5082e-10	-0.872637
72634415	chr3:72634415:G:A	1.96865e-06	-1.5082e-10	-0.0998289
72634500	chr3:72634500:T:C	2.5152e-07	-0.926178	-1.23123
72634655	chr3:72634655:G:A	1.34291e-06	0.216151	-0.698489
72634956	chr3:72634956:G:T	1.75804e-07	-1.23775	-1.27781
72635143	chr3:72635143:C:T	7.66037e-07	-1.5082e-10	-1.0437
72636282	chr3:72636282:T:C	9.9834e-07	-1.5082e-10	-0.778836
72636648	chr3:72636648:G:A	1.82436e-07	-1.20914	-1.26939
72636654	chr3:72636654:A:G	7.14378e-07	-1.11352	-2.97869e-10
72636662	chr3:72636662:G:A	6.00378e-07	-1.28737	-2.97869e-10
72636872	chr3:72636872:T:C	2.28911e-07	-1.34354	-0.908054
72636927	chr3:72636927:G:A	6.27224e-07	-1.5082e-10	-1.24363
72637012	chr3:72637012:A:C	5.57949e-07	-0.556221	-0.80444
72637684	chr3:72637684:C:T	7.55276e-07	-1.5082e-10	-1.05785
72637807	chr3:72637807:A:C	2.12838e-06	-1.5082e-10	-0.0218155
72637880	chr3:72637880:A:G	1.45497e-07	-1.49979	-1.20498
72638173	chr3:72638173:T:C	7.3138e-07	-1.5082e-10	-1.09
72638364	chr3:72638364:C:G	4.92246e-07	-1.48595	-2.97869e-10
72638414	chr3:72638414:A:G	7.87292e-07	-1.5082e-10	-1.01633
72639267	chr3:72639267:G:A	6.87083e-07	-1.5082e-10	-1.15247
72639491	chr3:72639491:C:G	3.85355e-06	-1.5082e-10	0.571821
72639911	chr3:72639911:AG:A	5.04385e-07	-1.46159	-2.97869e-10
72640153	chr3:72640153:T:A	8.92132e-07	-1.5082e-10	-0.891316
72640238	chr3:72640238:C:T	1.76585e-06	-1.5082e-10	-0.208545
72640453	chr3:72640453:G:A	7.20128e-07	-1.5082e-10	-1.1055
72640628	chr3:72640628:G:A	9.00169e-07	-1.5082e-10	-0.882348
72640777	chr3:72640777:C:T	5.53261e-07	-1.33754	-0.0315561
72640795	chr3:72640795:G:C	1.45022e-07	-1.51316	-1.19488
72640920	chr3:72640920:C:T	4.22076e-07	-1.63974	-2.97869e-10
72641335	chr3:72641335:C:G	1.1225e-06	0.596891	-1.25851
72641389	chr3:72641389:C:A	4.74757e-06	-1.5082e-10	0.780459
72641494	chr3:72641494:C:T	5.20435e-07	-1.32257	-0.107693
72641661	chr3:72641661:G:C	7.30096e-07	-1.5082e-10	-1.09175
72642086	chr3:72642086:G:A	6.06119e-07	-1.5082e-10	-1.27785
72642297	chr3:72642297:G:C	6.65462e-07	-1.5082e-10	-1.18445
72642302	chr3:72642302:T:C	4.0141e-07	-1.52106	-0.168889
72642309	chr3:72642309:A:T	2.14023e-07	-1.56911	-0.749741
72642723	chr3:72642723:A:G	6.65308e-07	-1.5082e-10	-1.18468
72643873	chr3:72643873:G:C	6.74647e-07	-1.5082e-10	-1.17074
72644088	chr3:72644088:C:G	9.10185e-07	-1.23013	0.358847
72644209	chr3:72644209:C:T	7.05965e-07	-1.5082e-10	-1.12536
72644335	chr3:72644335:C:T	6.3515e-07	-1.5082e-10	-1.23107
72644460	chr3:72644460:A:G	6.20741e-07	-1.5082e-10	-1.25402
72644692	chr3:72644692:C:T	6.89766e-07	-1.5082e-10	-1.14858
72645207	chr3:72645207:G:A	6.89766e-07	-1.5082e-10	-1.14858
72645303	chr3:72645303:G:A	6.89766e-07	-1.5082e-10	-1.14858
72645440	chr3:72645440:T:A	8.88813e-07	-1.5082e-10	-0.895043
72645697	chr3:72645697:C:T	7.53077e-07	-1.5082e-10	-1.06076
72645762	chr3:72645762:A:G	3.86068e-07	-1.25022	-0.478697
72646709	chr3:72646709:T:C	1.28865e-07	-1.58134	-1.24482
72646781	chr3:72646781:C:T	1.24464e-06	0.3147	-0.873027
72647077	chr3:72647077:A:G	8.13583e-07	0.2713	-1.25478
72647367	chr3:72647367:C:A	9.93704e-07	0.100761	-0.884252
72647476	chr3:72647476:G:A	3.21482e-06	-1.5082e-10	0.390596
72647859	chr3:72647859:A:G	7.22734e-07	-1.5082e-10	-1.10189
72647860	chr3:72647860:G:A	1.14955e-07	-1.66314	-1.27725
72648094	chr3:72648094:CAG:C	2.14052e-06	-1.5082e-10	-0.0161256
72648127	chr3:72648127:A:T	1.22754e-06	-1.5082e-10	-0.572166
72648208	chr3:72648208:T:TA	1.09959e-06	-1.5082e-10	-0.682237
72648534	chr3:72648534:C:T	1.27258e-06	-1.5082e-10	-0.536132
72648665	chr3:72648665:T:C	1.46635e-06	-1.5082e-10	-0.394399
72649000	chr3:72649000:A:T	7.18281e-07	-1.5082e-10	-1.10807
72649174	chr3:72649174:G:A	6.14226e-07	-1.5082e-10	-1.26457
72650237	chr3:72650237:G:T	3.46557e-07	-1.63256	-0.204324
72650366	chr3:72650366:GA:G	1.68935e-06	-0.252833	-2.97869e-10
72650696	chr3:72650696:T:C	1.3744e-06	-1.5082e-10	-0.459157
72650836	chr3:72650836:T:C	7.47515e-07	-1.5082e-10	-1.06818
72651030	chr3:72651030:T:C	4.3064e-07	-0.548963	-1.0707
72651418	chr3:72651418:T:C	2.47571e-07	-1.34129	-0.831944
72651455	chr3:72651455:G:A	4.04279e-07	-1.68282	-2.97869e-10
72651648	chr3:72651648:C:T	6.34189e-07	-1.5082e-10	-1.23258
72651898	chr3:72651898:C:G	6.2703e-07	-1.5082e-10	-1.24394
72652480	chr3:72652480:G:A	8.24944e-07	-1.5082e-10	-0.969614
72652509	chr3:72652509:T:C	1.56366e-07	-1.52079	-1.11195
72652788	chr3:72652788:T:C	2.16519e-07	-1.07659	-1.23066
72652792	chr3:72652792:TTC:T	2.10361e-07	-1.10925	-1.22685
72652807	chr3:72652807:TTC:T	6.81769e-07	-1.16024	-2.97869e-10
72653120	chr3:72653120:C:T	1.91521e-07	-1.22062	-1.20932
72653157	chr3:72653157:T:C	1.17585e-06	-1.5082e-10	-0.615181
72653369	chr3:72653369:TAG:T	1.964e-06	-1.5082e-10	-0.102191
72653403	chr3:72653403:T:C	6.47813e-07	-1.5082e-10	-1.21133
72653404	chr3:72653404:A:T	1.21989e-06	-1.5082e-10	-0.578417
72653655	chr3:72653655:T:C	6.25896e-07	-1.5082e-10	-1.24575
72653796	chr3:72653796:A:G	1.43683e-07	-1.70512	-1.0122
72653918	chr3:72653918:G:A	6.09083e-07	-1.5082e-10	-1.27298
72653969	chr3:72653969:T:C	2.10215e-07	-1.71271	-0.624093
72654163	chr3:72654163:T:A	1.20807e-06	-1.5082e-10	-0.58815
72654359	chr3:72654359:A:G	1.65484e-06	-1.5082e-10	-0.273473
72654468	chr3:72654468:C:CTAG	6.48526e-07	-1.21023	-2.97869e-10
72654658	chr3:72654658:A:T	7.05887e-07	-1.09708	-0.0283991
72654928	chr3:72654928:A:G	1.81434e-07	-1.63192	-0.852118
72655001	chr3:72655001:A:T	1.93177e-07	-1.18529	-1.23603
72655072	chr3:72655072:A:G	1.20092e-06	-1.09487	0.500777
72655121	chr3:72655121:A:G	4.68764e-07	-0.988146	-0.546685
72655364	chr3:72655364:T:C	2.2429e-07	-1.15599	-1.116
72655685	chr3:72655685:C:A	1.53394e-07	-1.39177	-1.26015
72656020	chr3:72656020:G:A	1.27699e-07	-1.56912	-1.26613
72656056	chr3:72656056:C:T	3.23914e-06	-0.589854	0.987987
72656316	chr3:72656316:A:T	2.11521e-07	-1.59883	-0.731775
72656552	chr3:72656552:C:T	1.14061e-07	-1.68626	-1.26193
72657149	chr3:72657149:A:G	3.89236e-07	-1.70961	-0.0111341
72657181	chr3:72657181:C:A	1.34116e-06	-1.5082e-10	-0.483643
72657832	chr3:72657832:T:C	1.61035e-07	-1.65166	-0.951647
72657848	chr3:72657848:T:G	2.26637e-07	-1.45386	-0.807721
72658437	chr3:72658437:A:G	2.55688e-07	-1.41293	-0.728046
72658507	chr3:72658507:C:T	6.08927e-07	-1.5082e-10	-1.27323
72658702	chr3:72658702:T:A	2.05578e-07	-1.38988	-0.96922
72659042	chr3:72659042:C:T	9.37369e-07	-0.841853	-2.97869e-10
72659535	chr3:72659535:G:A	7.2406e-07	-1.5082e-10	-1.10006
72659550	chr3:72659550:G:A	6.99437e-07	-1.5082e-10	-1.13465
72659693	chr3:72659693:G:C	2.57058e-07	-1.48149	-0.654139
72659910	chr3:72659910:AC:A	1.27329e-06	-1.6519	1.11633
72660251	chr3:72660251:A:G	4.37654e-06	-1.1477	1.84679
72660641	chr3:72660641:C:A	5.94042e-07	-1.70948	0.411505
72660718	chr3:72660718:C:T	7.23937e-07	-1.5082e-10	-1.10023
72660785	chr3:72660785:G:A	7.34108e-07	-1.5082e-10	-1.08627
72661044	chr3:72661044:A:G	6.74559e-07	-1.5082e-10	-1.17087
72661541	chr3:72661541:C:T	6.1318e-07	-1.5082e-10	-1.26627
72662000	chr3:72662000:CTA:C	7.43105e-07	-1.5082e-10	-1.07409
72662238	chr3:72662238:C:T	7.09197e-07	-1.5082e-10	-1.1208
72662893	chr3:72662893:T:C	7.86825e-07	-1.5082e-10	-1.01692
72662902	chr3:72662902:A:G	7.86284e-07	-1.5082e-10	-1.01761
72663083	chr3:72663083:C:T	9.02913e-07	-0.879304	-2.97869e-10
72664344	chr3:72664344:C:T	6.22152e-07	-1.5082e-10	-1.25174
72664893	chr3:72664893:T:C	1.18473e-07	-1.66986	-1.24038
72664899	chr3:72664899:T:A	6.06787e-07	-1.5082e-10	-1.27675
72665641	chr3:72665641:G:A	7.353e-07	-1.5082e-10	-1.08465
72665765	chr3:72665765:G:C	1.22049e-06	-1.5082e-10	-0.577925
72666815	chr3:72666815:G:A	6.05857e-07	-1.5082e-10	-1.27829
72667214	chr3:72667214:C:G	8.6395e-07	-1.5082e-10	-0.923415
72667616	chr3:72667616:T:C	7.41544e-07	-1.5082e-10	-1.0762
72667625	chr3:72667625:T:C	4.43332e-07	-1.67155	0.080935
72667630	chr3:72667630:AC:A	1.89744e-06	-1.5082e-10	-0.136667
72667757	chr3:72667757:A:G	2.71758e-06	0.222568	-2.97869e-10
72667884	chr3:72667884:C:T	6.05855e-07	-1.5082e-10	-1.27829
72668060	chr3:72668060:G:C	6.0586e-07	-1.5082e-10	-1.27828
72668185	chr3:72668185:T:C	1.41351e-07	-1.51934	-1.21434
72668501	chr3:72668501:TC:T	1.78034e-06	-1.5082e-10	-0.200368
72668820	chr3:72668820:G:A	6.57582e-07	-1.5082e-10	-1.19636
72669630	chr3:72669630:A:C	7.45405e-07	-1.5082e-10	-1.071
72670018	chr3:72670018:C:A	1.20741e-06	-1.5082e-10	-0.588699
72670156	chr3:72670156:T:A	4.50924e-07	-0.454039	-1.11959
72670332	chr3:72670332:C:A	1.57416e-06	-1.5082e-10	-0.323452
72670605	chr3:72670605:T:C	1.39309e-07	-1.55653	-1.19171
72671118	chr3:72671118:T:C	1.71127e-06	-1.5082e-10	-0.239941
72671461	chr3:72671461:C:T	1.83226e-06	-1.5082e-10	-0.171624
72671508	chr3:72671508:G:A	6.40814e-07	-1.5082e-10	-1.22219
72671844	chr3:72671844:A:G	1.05116e-06	-1.5082e-10	-0.72728
72671987	chr3:72671987:T:C	1.81099e-06	-1.5082e-10	-0.183299
72672012	chr3:72672012:A:C	6.33955e-07	-1.5082e-10	-1.23295
72672176	chr3:72672176:G:A	6.05855e-07	-1.5082e-10	-1.27829
72672350	chr3:72672350:G:T	3.99002e-07	-1.69596	-2.97869e-10
72672445	chr3:72672445:A:G	7.09583e-07	-1.5082e-10	-1.12025
72672491	chr3:72672491:C:T	2.51556e-07	-0.924874	-1.23239
72672521	chr3:72672521:C:T	3.6256e-07	-0.573161	-1.21858
72672573	chr3:72672573:C:T	1.91769e-07	-1.18764	-1.241
72672896	chr3:72672896:C:T	1.65301e-06	-1.5082e-10	-0.274579
72673031	chr3:72673031:A:G	7.01311e-07	-1.5082e-10	-1.13198
72673229	chr3:72673229:T:C	6.37413e-07	-1.5082e-10	-1.22751
72673319	chr3:72673319:G:A	7.51457e-07	-1.5082e-10	-1.06292
72673526	chr3:72673526:C:T	6.06006e-07	-1.5082e-10	-1.27804
72673737	chr3:72673737:A:G	1.92696e-07	-1.15695	-1.26687
72673927	chr3:72673927:C:T	1.22636e-06	0.449476	-1.0226
72674093	chr3:72674093:G:A	4.36329e-07	-1.60653	-2.97869e-10
72674101	chr3:72674101:G:A	2.65448e-07	-0.846856	-1.25666
72674109	chr3:72674109:G:A	6.89648e-07	-1.5082e-10	-1.14875
72674147	chr3:72674147:T:C	1.55433e-06	-1.5082e-10	-0.33613
72674386	chr3:72674386:C:T	1.65782e-06	-1.5082e-10	-0.271668
72674493	chr3:72674493:C:T	2.02631e-07	-1.15931	-1.21424
72674535	chr3:72674535:A:G	9.01145e-07	-1.5082e-10	-0.881264
72674599	chr3:72674599:C:T	2.12379e-06	-1.5082e-10	-0.023973
72674621	chr3:72674621:G:A	2.61365e-07	-0.84745	-1.27156
72674975	chr3:72674975:G:T	7.79218e-07	-1.5082e-10	-1.02664
72674989	chr3:72674989:G:C	3.79927e-05	-1.5082e-10	2.86022
72675186	chr3:72675186:G:A	1.55891e-07	-1.661	-0.974767
72675443	chr3:72675443:C:G	1.70369e-06	-1.5082e-10	-0.244379
72675589	chr3:72675589:C:T	5.57017e-07	-1.36233	-2.97869e-10
72675820	chr3:72675820:A:G	6.91006e-07	-1.5082e-10	-1.14678
72676196	chr3:72676196:A:T	1.85104e-07	-1.18871	-1.2753
72676243	chr3:72676243:G:A	8.27082e-07	-1.5082e-10	-0.967026
72676403	chr3:72676403:C:T	6.26031e-07	-0.505454	-0.740075
72676741	chr3:72676741:G:A	1.21568e-07	-1.65881	-1.22564
72677434	chr3:72677434:G:A	6.2802e-07	-1.5082e-10	-1.24236
72677442	chr3:72677442:T:C	6.07879e-07	-1.5082e-10	-1.27495
72678128	chr3:72678128:G:A	6.67038e-07	-0.571734	-0.610349
72678248	chr3:72678248:G:T	6.18152e-07	-1.5082e-10	-1.25819
72678796	chr3:72678796:A:T	3.65601e-07	-0.998792	-0.784595
72679455	chr3:72679455:G:A	2.33198e-07	-1.54537	-0.687672
72679630	chr3:72679630:C:T	8.80504e-07	-1.5082e-10	-0.904436
72680604	chr3:72680604:T:C	8.6183e-07	-1.5082e-10	-0.925872
72681046	chr3:72681046:A:T	7.27393e-07	-0.365214	-0.730249
72681943	chr3:72681943:T:C	1.8132e-06	-1.5082e-10	-0.182082
72682313	chr3:72682313:G:C	1.2124e-06	0.688304	-1.27288
72682650	chr3:72682650:A:G	2.16795e-07	-1.03058	-1.27539
72682655	chr3:72682655:A:G	2.46837e-07	-1.57318	-0.60302
72682735	chr3:72682735:C:T	7.41462e-07	-1.5082e-10	-1.07631
72682850	chr3:72682850:T:C	2.44751e-07	-1.55548	-0.629209
72683354	chr3:72683354:T:C	4.20546e-07	-1.64337	-2.97869e-10
72683430	chr3:72683430:C:T	1.51136e-07	-1.55882	-1.10793
72683551	chr3:72683551:G:T	2.31603e-07	-1.09925	-1.14066
72683866	chr3:72683866:C:T	6.12e-07	-1.5082e-10	-1.2682
72683920	chr3:72683920:C:T	5.03201e-07	-0.341008	-1.12293
72683955	chr3:72683955:A:G	6.45374e-07	-1.5082e-10	-1.2151
72684091	chr3:72684091:A:G	2.21616e-07	-1.08088	-1.20311
72684160	chr3:72684160:C:T	6.62467e-07	0.0274726	-1.21643
72684404	chr3:72684404:G:A	1.75853e-06	-1.5082e-10	-0.212694
72684441	chr3:72684441:A:G	7.84014e-07	-1.5082e-10	-1.0205
72684518	chr3:72684518:A:C	1.13107e-06	0.551281	-1.20529
72684588	chr3:72684588:A:G	2.3692e-07	-1.08791	-1.1293
72684894	chr3:72684894:C:A	8.89095e-07	-1.5082e-10	-0.894725
72685167	chr3:72685167:A:G	1.75567e-07	-1.37167	-1.14524
72685338	chr3:72685338:A:T	6.12653e-07	-1.5082e-10	-1.26713
72686061	chr3:72686061:A:G	6.06852e-07	-1.5082e-10	-1.27664
72686530	chr3:72686530:C:T	6.40017e-07	-1.5082e-10	-1.22343
72687224	chr3:72687224:C:T	8.50657e-07	-1.5082e-10	-0.938921
72687387	chr3:72687387:T:G	1.39795e-05	-1.5082e-10	1.86042
72687407	chr3:72687407:G:A	6.90188e-07	-1.5082e-10	-1.14797
72687441	chr3:72687441:A:G	1.41282e-07	-1.47142	-1.26276
72687452	chr3:72687452:A:C	2.53186e-07	-1.24858	-0.902226
72687562	chr3:72687562:G:T	1.32451e-06	-1.5082e-10	-0.496129
72687680	chr3:72687680:A:AC	8.13089e-07	-1.5082e-10	-0.984089
72687956	chr3:72687956:G:A	1.49129e-07	-1.59836	-1.08176
72688331	chr3:72688331:C:T	2.39591e-07	-0.927726	-1.27827
72688402	chr3:72688402:A:T	2.16073e-07	-1.0314	-1.27791
72688700	chr3:72688700:T:C	3.11239e-07	-1.52369	-0.420673
72689096	chr3:72689096:T:C	3.92537e-07	-0.461446	-1.25085
72689127	chr3:72689127:T:C	6.24716e-07	-1.5082e-10	-1.24763
72689190	chr3:72689190:C:T	2.27596e-07	-0.979426	-1.27793
72689378	chr3:72689378:C:T	2.07615e-07	-1.1218	-1.22745
72689428	chr3:72689428:A:G	1.45578e-05	1.90095	-2.97869e-10
72689569	chr3:72689569:C:A	7.36202e-07	-1.5082e-10	-1.08343
72689577	chr3:72689577:A:G	6.19872e-07	-1.5082e-10	-1.25542
72689801	chr3:72689801:T:C	6.0563e-07	-0.124059	-1.1546
72689847	chr3:72689847:T:C	6.06243e-07	-1.5082e-10	-1.27765
72690041	chr3:72690041:A:C	3.57523e-07	-0.857348	-0.948383
72690337	chr3:72690337:A:G	6.07611e-07	-1.5082e-10	-1.2754
72690450	chr3:72690450:T:C	4.53584e-07	-0.705374	-0.862376
72690877	chr3:72690877:G:C	6.52978e-07	-1.5082e-10	-1.20339
72690988	chr3:72690988:A:G	5.75652e-07	-0.5823	-0.747127
72691104	chr3:72691104:G:A	6.09374e-07	-1.5082e-10	-1.2725
72691332	chr3:72691332:A:T	2.34467e-07	-1.42941	-0.798202
72691893	chr3:72691893:C:T	7.06941e-07	-1.5082e-10	-1.12398
72692099	chr3:72692099:ACT:A	1.65329e-06	-1.5082e-10	-0.27441
72692424	chr3:72692424:C:A	1.52664e-06	-1.5082e-10	-0.354105
72693476	chr3:72693476:G:A	6.35534e-07	-1.5082e-10	-1.23046
72693798	chr3:72693798:C:T	1.99236e-06	0.994005	-1.08186
72693992	chr3:72693992:C:T	4.58188e-06	-1.5082e-10	0.744935
72694044	chr3:72694044:G:A	6.11398e-07	-1.5082e-10	-1.26918
72694083	chr3:72694083:G:C	2.45432e-06	1.31358	-1.1929
72694189	chr3:72694189:C:T	9.22526e-07	-1.5082e-10	-0.857814
72694257	chr3:72694257:A:AT	3.42411e-07	-0.583403	-1.26552
72694341	chr3:72694341:G:A	1.5786e-07	-1.46167	-1.16155
72694747	chr3:72694747:A:C	9.44813e-06	-1.5082e-10	1.46864
72695547	chr3:72695547:C:T	3.9584e-07	-1.70392	-2.97869e-10
72695697	chr3:72695697:A:G	1.2451e-07	-1.7085	-1.15205
72695851	chr3:72695851:A:C	6.76243e-07	-0.25835	-0.910028
72696198	chr3:72696198:A:G	1.51282e-07	-1.46055	-1.20523
72696228	chr3:72696228:C:A	1.61965e-07	-1.61886	-0.978691
72696232	chr3:72696232:G:A	6.64079e-07	-1.5082e-10	-1.18653
72696263	chr3:72696263:C:A	6.43143e-07	-1.5082e-10	-1.21856
72696569	chr3:72696569:C:T	1.05714e-06	-1.5082e-10	-0.72161
72696849	chr3:72696849:A:G	8.23854e-07	-1.5082e-10	-0.970936
72696853	chr3:72696853:C:T	6.07663e-07	-1.5082e-10	-1.27531
72697235	chr3:72697235:C:T	6.1308e-07	-1.5082e-10	-1.26643
72697236	chr3:72697236:G:A	9.31058e-07	-0.270618	-0.577991
72697908	chr3:72697908:G:A	7.00986e-07	-1.5082e-10	-1.13244
72698112	chr3:72698112:C:G	2.10397e-06	0.549086	-0.582436
72698394	chr3:72698394:A:AGGAAACCAC	1.23524e-06	-1.5082e-10	-0.565909
72698975	chr3:72698975:T:C	6.59343e-07	-1.5082e-10	-1.19369
72699316	chr3:72699316:G:A	5.7749e-07	-0.707092	-0.619148
72699562	chr3:72699562:G:A	6.56745e-06	-1.5082e-10	1.10495
72699974	chr3:72699974:G:A	1.2136e-07	-1.65416	-1.23201
72700171	chr3:72700171:T:C	1.29043e-06	-1.54832	1.02612
72700271	chr3:72700271:G:C	1.3271e-06	-1.5082e-10	-0.49418
72700617	chr3:72700617:G:C	3.92452e-07	-1.71251	-2.97869e-10
72701257	chr3:72701257:T:C	7.95616e-07	-1.5082e-10	-1.00581
72701265	chr3:72701265:G:A	6.72655e-07	-1.5082e-10	-1.1737
72701324	chr3:72701324:G:A	8.81341e-07	-1.5082e-10	-0.903485
72701344	chr3:72701344:G:A	1.44296e-07	-1.48342	-1.22964
72701644	chr3:72701644:G:C	7.93934e-07	-1.5082e-10	-1.00793
72701808	chr3:72701808:G:A	1.54644e-07	-1.61975	-1.02405
72701819	chr3:72701819:C:G	1.48117e-07	-1.50073	-1.18619
72701983	chr3:72701983:G:A	6.54053e-07	-1.5082e-10	-1.20174
72702277	chr3:72702277:T:C	8.41195e-07	-1.5082e-10	-0.950106
72702304	chr3:72702304:G:T	6.28113e-07	-1.5082e-10	-1.24221
72702511	chr3:72702511:C:T	3.92204e-07	-1.71315	-2.97869e-10
72702536	chr3:72702536:G:A	6.7532e-07	-1.5082e-10	-1.16974
72702999	chr3:72702999:G:T	8.77448e-07	-1.5082e-10	-0.907913
72703239	chr3:72703239:G:A	6.06369e-07	-1.5082e-10	-1.27744
72703514	chr3:72703514:T:G	6.44647e-07	-1.5082e-10	-1.21623
72703671	chr3:72703671:T:C	1.37499e-07	-1.59674	-1.16457
72703698	chr3:72703698:C:T	2.07996e-07	-1.38892	-0.95849
72704114	chr3:72704114:G:A	6.56609e-07	-1.5082e-10	-1.19784
72705316	chr3:72705316:T:C	6.57657e-07	-1.5082e-10	-1.19625
72705465	chr3:72705465:T:C	8.2572e-07	-1.5082e-10	-0.968675
72705475	chr3:72705475:T:C	7.82783e-07	-1.5082e-10	-1.02207
72705668	chr3:72705668:G:A	1.18613e-06	-1.5082e-10	-0.606477
72706098	chr3:72706098:A:G	6.69697e-07	-1.5082e-10	-1.1781
72706322	chr3:72706322:A:G	9.08565e-07	-1.5082e-10	-0.873063
72706510	chr3:72706510:G:A	7.45078e-07	-1.5082e-10	-1.07144
72706666	chr3:72706666:T:C	6.06365e-07	-1.5082e-10	-1.27745
72706774	chr3:72706774:G:A	1.44774e-07	-1.6148	-1.09495
72706831	chr3:72706831:G:T	7.56407e-07	-1.5082e-10	-1.05635
72706867	chr3:72706867:C:G	1.06627e-06	-1.5082e-10	-0.713011
72706913	chr3:72706913:C:A	8.41736e-07	-1.5082e-10	-0.949463
72707008	chr3:72707008:T:C	1.37328e-07	-1.68013	-1.08242
72707031	chr3:72707031:G:T	8.41408e-07	-1.5082e-10	-0.949853
72707040	chr3:72707040:G:A	6.47872e-07	-1.5082e-10	-1.21124
72707143	chr3:72707143:A:G	6.07045e-07	-0.0968664	-1.17946
72707155	chr3:72707155:G:A	6.66407e-07	-1.5082e-10	-1.18303
72707560	chr3:72707560:G:A	1.08137e-06	-1.5082e-10	-0.698948
72707831	chr3:72707831:G:A	8.42442e-07	-1.5082e-10	-0.948625
72707917	chr3:72707917:C:G	2.54561e-07	-1.33995	-0.805434
72707920	chr3:72707920:G:A	6.37685e-07	-1.5082e-10	-1.22709
72707944	chr3:72707944:A:T	6.30024e-07	-1.5082e-10	-1.23917
72707974	chr3:72707974:G:A	1.13239e-06	-1.5082e-10	-0.652842
72708080	chr3:72708080:G:A	1.38174e-07	-1.57321	-1.18321
72708175	chr3:72708175:C:G	6.45263e-07	-1.5082e-10	-1.21527
72708257	chr3:72708257:A:G	6.0589e-07	-1.5082e-10	-1.27823
72708330	chr3:72708330:T:A	1.14432e-06	-1.5082e-10	-0.642363
72708742	chr3:72708742:G:A	1.28726e-07	-1.63272	-1.19452
72708744	chr3:72708744:G:A	1.12766e-06	-1.5082e-10	-0.657028
72709185	chr3:72709185:C:T	9.63735e-07	-1.5082e-10	-0.814113
72709275	chr3:72709275:G:T	5.82973e-07	-1.31679	-2.97869e-10
72709383	chr3:72709383:A:C	7.4603e-07	-1.5082e-10	-1.07016
72709753	chr3:72709753:T:C	9.41385e-07	-1.5082e-10	-0.837577
72710476	chr3:72710476:T:A	1.45169e-06	-1.5082e-10	-0.404447
72710855	chr3:72710855:C:A	6.49058e-07	-1.5082e-10	-1.20941
72710988	chr3:72710988:T:C	1.53661e-07	-1.59806	-1.05212
72711258	chr3:72711258:C:T	6.16421e-07	-1.5082e-10	-1.261
72711734	chr3:72711734:T:G	6.36358e-07	-1.5082e-10	-1.22917
72711739	chr3:72711739:G:C	6.36518e-07	-1.5082e-10	-1.22892
72711746	chr3:72711746:T:G	6.35914e-07	-1.5082e-10	-1.22987
72712135	chr3:72712135:T:G	1.27802e-07	-1.5755	-1.25895
72712205	chr3:72712205:A:G	1.25223e-07	-1.61253	-1.24231
72712543	chr3:72712543:T:A	8.10523e-07	-1.5082e-10	-0.98725
72712655	chr3:72712655:G:T	6.0738e-07	-1.5082e-10	-1.27578
72712963	chr3:72712963:G:A	6.17813e-07	-1.5082e-10	-1.25874
72713074	chr3:72713074:A:G	8.03901e-07	-1.5082e-10	-0.995453
72713095	chr3:72713095:T:C	6.52149e-07	-1.5082e-10	-1.20466
72713164	chr3:72713164:C:G	1.736e-06	-1.5082e-10	-0.225591
72713754	chr3:72713754:T:C	1.82132e-06	-1.5082e-10	-0.177613
72713784	chr3:72713784:G:A	7.94357e-07	-1.5082e-10	-1.0074
72714321	chr3:72714321:G:C	1.415e-07	-1.59455	-1.13809
72714452	chr3:72714452:G:T	4.03861e-07	-1.68386	-2.97869e-10
72714470	chr3:72714470:T:G	6.26036e-07	-1.5082e-10	-1.24552
72715019	chr3:72715019:G:A	1.29845e-06	-1.5082e-10	-0.516007
72715168	chr3:72715168:C:T	8.49484e-07	-0.940301	-2.97869e-10
72715989	chr3:72715989:G:T	9.09506e-07	-1.5082e-10	-0.872028
72716345	chr3:72716345:C:A	1.29387e-07	-1.60229	-1.21983
72716372	chr3:72716372:A:G	6.31953e-07	-1.5082e-10	-1.23612
72716767	chr3:72716767:G:T	1.29157e-07	-1.56984	-1.25406
72717221	chr3:72717221:C:T	1.56962e-07	-1.64278	-0.98614
72717517	chr3:72717517:C:T	1.66122e-07	-1.39519	-1.17701
72717983	chr3:72717983:TTTTCTTTTCTTTTC:T	3.94554e-07	-1.70717	-2.97869e-10
72718059	chr3:72718059:A:G	1.68524e-07	-1.59005	-0.967801
72718083	chr3:72718083:C:T	6.14241e-07	-1.5082e-10	-1.26454
72718186	chr3:72718186:G:A	4.1782e-07	-1.64988	-2.97869e-10
72718214	chr3:72718214:A:G	1.53034e-07	-1.51296	-1.14131
72718357	chr3:72718357:C:T	1.19512e-07	-1.62411	-1.2774
72718426	chr3:72718426:G:A	6.0586e-07	-1.5082e-10	-1.27828
72718607	chr3:72718607:C:T	6.67187e-07	-1.5082e-10	-1.18186
72718670	chr3:72718670:A:G	6.06914e-07	-1.5082e-10	-1.27654
72718698	chr3:72718698:T:A	6.09371e-07	-1.5082e-10	-1.2725
72718771	chr3:72718771:C:T	6.21211e-07	-1.5082e-10	-1.25326
72718772	chr3:72718772:G:A	4.13015e-07	-1.66145	-2.97869e-10
72718923	chr3:72718923:C:T	4.85299e-07	-1.50017	-2.97869e-10
72718943	chr3:72718943:T:C	6.40427e-07	-1.5082e-10	-1.2228
72718994	chr3:72718994:T:A	1.49402e-07	-1.59289	-1.0854
72719082	chr3:72719082:A:G	6.88163e-07	-1.5082e-10	-1.1509
72719534	chr3:72719534:TAAG:T	1.6246e-07	-1.67491	-0.919585
72719704	chr3:72719704:T:A	5.45235e-07	-1.38371	-2.97869e-10
72719864	chr3:72719864:G:A	1.08084e-06	-1.5082e-10	-0.69944
72720020	chr3:72720020:T:G	6.16527e-07	-1.5082e-10	-1.26083
72720172	chr3:72720172:G:A	1.43175e-07	-1.51477	-1.20609
72720229	chr3:72720229:G:A	1.23893e-07	-1.59049	-1.27502
72720237	chr3:72720237:A:G	1.25619e-07	-1.58085	-1.27083
72720238	chr3:72720238:T:G	1.25607e-07	-1.58041	-1.27137
72720277	chr3:72720277:C:A	1.24849e-07	-1.58435	-1.27348
72720436	chr3:72720436:G:A	1.17451e-07	-1.69831	-1.2206
72720768	chr3:72720768:G:C	6.10574e-07	-1.5082e-10	-1.27053
72721024	chr3:72721024:T:C	8.55697e-07	-0.997449	0.064435
72721107	chr3:72721107:TCCACTGG:T	1.68234e-06	-1.5082e-10	-0.256987
72721636	chr3:72721636:C:T	1.24859e-07	-1.62979	-1.22795
72721657	chr3:72721657:G:A	4.26195e-07	-1.63003	-2.97869e-10
72721737	chr3:72721737:G:T	4.35395e-07	-1.60868	-2.97869e-10
72721918	chr3:72721918:C:T	1.59653e-06	-1.5082e-10	-0.309343
72722346	chr3:72722346:C:T	3.20837e-06	-1.5082e-10	0.388588
72722472	chr3:72722472:C:T	3.41746e-07	-0.601284	-1.24958
72722587	chr3:72722587:A:C	6.23193e-07	-1.5082e-10	-1.25007
72723582	chr3:72723582:T:C	6.21429e-07	-1.5082e-10	-1.25291
72723593	chr3:72723593:A:C	6.08501e-07	-1.5082e-10	-1.27393
72723823	chr3:72723823:A:G	6.14023e-07	-1.5082e-10	-1.2649
72724081	chr3:72724081:G:A	6.3849e-07	-1.5082e-10	-1.22582
72724104	chr3:72724104:C:A	1.38411e-07	-1.66533	-1.08937
72724171	chr3:72724171:G:A	1.72093e-07	-1.26268	-1.27421
72724215	chr3:72724215:C:A	7.38158e-07	-1.5082e-10	-1.08077
72724502	chr3:72724502:CT:C	1.77812e-07	-1.68586	-0.818348
72724723	chr3:72724723:G:A	1.45861e-06	-0.399694	-2.97869e-10
72726098	chr3:72726098:T:C	1.33045e-06	-1.5082e-10	-0.491654
72726522	chr3:72726522:T:C	6.18068e-07	-1.5082e-10	-1.25833
72726776	chr3:72726776:T:C	2.7694e-06	-1.5082e-10	0.241457
72726802	chr3:72726802:T:C	6.95068e-07	-1.5082e-10	-1.14092
72727237	chr3:72727237:C:T	1.66212e-06	-1.5082e-10	-0.269078
72727757	chr3:72727757:A:G	4.982e-07	-1.47393	-2.97869e-10
72727946	chr3:72727946:C:T	6.16079e-07	-1.5082e-10	-1.26155
72728066	chr3:72728066:T:C	4.33618e-07	-1.61277	-2.97869e-10
72728233	chr3:72728233:G:A	2.71513e-06	-1.5082e-10	0.221665
72728407	chr3:72728407:C:A	4.12991e-07	-1.6615	-2.97869e-10
72728945	chr3:72728945:C:T	9.43271e-07	-1.5082e-10	-0.835576
72729319	chr3:72729319:C:G	4.08599e-07	-1.6722	-2.97869e-10
72729400	chr3:72729400:G:A	9.93921e-07	-1.5082e-10	-0.783273
72729416	chr3:72729416:T:A	1.15364e-05	-1.5082e-10	1.66834
72729459	chr3:72729459:C:T	4.63987e-07	-0.796473	-0.7486
72730008	chr3:72730008:C:T	1.48204e-07	-1.40923	-1.27711
72730013	chr3:72730013:T:C	9.87551e-07	-1.5082e-10	-0.789702
72730427	chr3:72730427:A:G	6.13247e-07	-1.5082e-10	-1.26616
72730436	chr3:72730436:T:C	3.93337e-07	-1.71026	-2.97869e-10
72730572	chr3:72730572:G:A	6.13051e-07	-1.5082e-10	-1.26648
72730605	chr3:72730605:C:T	6.06519e-07	-1.5082e-10	-1.27719
72730895	chr3:72730895:T:C	6.06825e-07	-1.5082e-10	-1.27669
72730992	chr3:72730992:T:C	3.08617e-07	-0.747958	-1.20487
72731924	chr3:72731924:G:A	2.7212e-07	-0.966804	-1.11188
72732205	chr3:72732205:G:A	1.33376e-07	-1.52332	-1.26844
72732840	chr3:72732840:G:A	6.08478e-07	-1.5082e-10	-1.27397
72732847	chr3:72732847:C:T	8.11114e-07	-1.5082e-10	-0.986521
72733007	chr3:72733007:C:T	8.31856e-07	-1.5082e-10	-0.961271
72733133	chr3:72733133:C:T	4.06194e-06	-1.5082e-10	0.624486
72733589	chr3:72733589:T:A	3.14557e-07	-0.855313	-1.07845
72733663	chr3:72733663:G:A	6.06596e-07	-1.5082e-10	-1.27707
72734370	chr3:72734370:T:C	6.2267e-07	-1.5082e-10	-1.25091
72734417	chr3:72734417:A:G	4.70223e-07	-1.53172	-2.97869e-10
72734477	chr3:72734477:A:G	1.26608e-07	-1.57287	-1.27096
72734551	chr3:72734551:C:T	8.93939e-07	-1.5082e-10	-0.889292
72734768	chr3:72734768:A:AGCACT	6.3845e-07	-1.5082e-10	-1.22589
72734852	chr3:72734852:T:C	9.1669e-07	-1.5082e-10	-0.864161
72734978	chr3:72734978:G:T	9.17527e-07	-1.5082e-10	-0.863248
72735132	chr3:72735132:T:C	6.17193e-07	-1.5082e-10	-1.25975
72735284	chr3:72735284:G:A	6.12975e-07	-1.5082e-10	-1.26661
72735621	chr3:72735621:C:T	6.48629e-07	-1.5082e-10	-1.21007
72736491	chr3:72736491:A:T	8.05913e-07	-1.5082e-10	-0.992954
72736710	chr3:72736710:T:C	8.65836e-07	-1.5082e-10	-0.921235
72736851	chr3:72736851:G:A	4.61054e-06	-1.5082e-10	0.75117
72737909	chr3:72737909:A:G	8.97409e-07	-0.885418	-2.97869e-10
72738027	chr3:72738027:C:G	7.54462e-07	-1.5082e-10	-1.05893
72738077	chr3:72738077:C:T	6.90457e-07	-1.5082e-10	-1.14758
72738102	chr3:72738102:T:C	1.36981e-06	-1.5082e-10	-0.462501
72738292	chr3:72738292:G:A	4.8295e-06	-1.5082e-10	0.797569
72738415	chr3:72738415:G:C	8.7592e-07	-0.909656	-2.97869e-10
72738435	chr3:72738435:G:A	2.20438e-07	-1.05164	-1.23767
72738701	chr3:72738701:T:C	1.23581e-06	-1.5082e-10	-0.565449
72738836	chr3:72738836:A:G	6.46026e-07	-1.5082e-10	-1.21409
72738869	chr3:72738869:C:T	6.08444e-07	-1.5082e-10	-1.27403
72739349	chr3:72739349:C:T	4.37846e-07	-1.60306	-2.97869e-10
72740186	chr3:72740186:A:G	1.18334e-06	-1.5082e-10	-0.608833
72740288	chr3:72740288:C:T	7.64547e-07	-1.5082e-10	-1.04565
72740310	chr3:72740310:T:C	7.9909e-07	-1.5082e-10	-1.00146
72740381	chr3:72740381:T:C	6.54931e-07	-1.5082e-10	-1.2004
72740410	chr3:72740410:A:G	9.81907e-07	-1.5082e-10	-0.795434
72740578	chr3:72740578:G:C	6.27747e-07	-1.5082e-10	-1.24279
72740606	chr3:72740606:T:C	6.17351e-07	-1.5082e-10	-1.25949
72740643	chr3:72740643:A:C	6.24644e-07	-1.5082e-10	-1.24775
72740743	chr3:72740743:C:T	6.72924e-07	-1.5082e-10	-1.1733
72740803	chr3:72740803:T:C	1.34402e-07	-1.69387	-1.09022
72740996	chr3:72740996:T:C	1.27139e-05	-1.5082e-10	1.76552
72741157	chr3:72741157:G:A	1.28422e-07	-1.55267	-1.27694
72741187	chr3:72741187:G:A	7.31655e-07	-1.5082e-10	-1.08962
72741858	chr3:72741858:C:A	4.00902e-07	-1.69121	-2.97869e-10
72742201	chr3:72742201:A:G	6.21979e-07	-1.5082e-10	-1.25202
72742214	chr3:72742214:AC:A	2.18668e-07	-1.02424	-1.27314
72742256	chr3:72742256:A:G	9.04051e-06	-1.5082e-10	1.42454
72742894	chr3:72742894:C:G	2.47162e-07	-1.05226	-1.12262
72742988	chr3:72742988:C:T	3.92607e-07	-1.71212	-2.97869e-10
72743103	chr3:72743103:CT:C	5.01111e-07	-1.4681	-2.97869e-10
72743499	chr3:72743499:A:G	2.89445e-07	-0.964823	-1.05214
72743842	chr3:72743842:C:T	3.61999e-05	2.81188	-2.97869e-10
72744043	chr3:72744043:G:A	7.27201e-07	-1.5082e-10	-1.09573
72744075	chr3:72744075:C:T	1.22086e-06	0.531215	-1.10884
72744094	chr3:72744094:C:T	9.73323e-07	-1.5082e-10	-0.804213
72744500	chr3:72744500:C:A	1.75875e-07	-1.55434	-0.96081
72744561	chr3:72744561:C:T	1.17051e-07	-1.69944	-1.22288
72744635	chr3:72744635:T:TC	2.65603e-07	-0.98953	-1.1134
72745047	chr3:72745047:A:G	1.53283e-07	-1.42621	-1.22643
72745715	chr3:72745715:T:C	2.05083e-06	-1.5082e-10	-0.0589319
72745720	chr3:72745720:GTTTATAAAAGTGCTTTGA:G	6.14424e-07	-1.5082e-10	-1.26424
72745793	chr3:72745793:T:C	1.14762e-06	-1.5082e-10	-0.639486
72745962	chr3:72745962:C:G	7.89226e-06	1.28871	-2.97869e-10
72746505	chr3:72746505:T:C	1.18518e-06	-1.5082e-10	-0.60728
72746704	chr3:72746704:A:T	6.14527e-07	-1.5082e-10	-1.26408
72746796	chr3:72746796:C:T	9.42983e-07	-1.5082e-10	-0.835881
72747189	chr3:72747189:T:C	3.32638e-07	-0.995456	-0.88242
72747853	chr3:72747853:G:GT	4.21621e-07	-0.629507	-1.01132
72747857	chr3:72747857:T:G	4.37736e-07	-0.615555	-0.987759
72747944	chr3:72747944:A:G	6.12432e-07	-1.5082e-10	-1.26749
72748127	chr3:72748127:G:A	3.15935e-06	1.48409	-1.1109
72748889	chr3:72748889:A:T	9.56978e-07	-1.5082e-10	-0.821149
72748975	chr3:72748975:A:G	1.53376e-06	-1.5082e-10	-0.349451
72748981	chr3:72748981:A:G	1.04477e-06	-1.5082e-10	-0.733377
72748996	chr3:72748996:CACAG:C	9.13238e-07	-1.5082e-10	-0.867933
72749263	chr3:72749263:G:A	6.29159e-07	-1.5082e-10	-1.24055
72749502	chr3:72749502:T:C	9.42983e-07	-1.5082e-10	-0.835881
72749677	chr3:72749677:CTAAAA:C	1.55435e-06	-1.5082e-10	-0.336114
72750397	chr3:72750397:C:T	4.44039e-06	-1.5082e-10	0.713568
72750552	chr3:72750552:C:T	1.5891e-07	-1.54403	-1.07256
72751004	chr3:72751004:A:C	1.20602e-06	-1.5082e-10	-0.589853
72751363	chr3:72751363:T:C	1.22916e-06	-1.5082e-10	-0.570843
72751411	chr3:72751411:T:A	1.97503e-06	-1.5082e-10	-0.0965902
72751412	chr3:72751412:C:A	2.81265e-07	-0.846346	-1.19929
72751682	chr3:72751682:T:C	8.15747e-07	-1.5082e-10	-0.980826
72751787	chr3:72751787:A:G	8.22459e-07	-1.5082e-10	-0.972632
72752063	chr3:72752063:G:A	2.78081e-07	-0.929687	-1.12733
72752388	chr3:72752388:C:T	1.01746e-06	-1.5082e-10	-0.759867
72752454	chr3:72752454:T:C	3.42432e-07	-0.992213	-0.856645
72752501	chr3:72752501:T:C	6.25775e-07	-1.5082e-10	-1.24594
72753480	chr3:72753480:C:G	5.51473e-07	-1.37234	-2.97869e-10
72753484	chr3:72753484:AC:A	8.67896e-07	-1.5082e-10	-0.918858
72753573	chr3:72753573:G:C	6.45509e-07	-1.5082e-10	-1.21489
72753660	chr3:72753660:G:A	1.77982e-06	-1.5082e-10	-0.200661
72753947	chr3:72753947:G:A	6.31557e-07	-1.5082e-10	-1.23674
72754375	chr3:72754375:TTTC:T	1.0293e-06	-1.5082e-10	-0.748295
72754382	chr3:72754382:TTC:T	6.43195e-07	-1.5082e-10	-1.21848
72754439	chr3:72754439:C:T	1.48479e-07	-1.48645	-1.19803
72754451	chr3:72754451:G:A	4.33784e-07	-1.61238	-2.97869e-10
72754500	chr3:72754500:G:A	7.20184e-07	-1.10542	-2.97869e-10
72754861	chr3:72754861:T:C	6.48314e-07	-1.5082e-10	-1.21055
72755135	chr3:72755135:A:G	7.201e-06	-1.5082e-10	1.19705
72755883	chr3:72755883:C:A	3.55914e-07	-0.872953	-0.937288
72756582	chr3:72756582:T:C	2.76121e-07	-0.971939	-1.09215
72756636	chr3:72756636:T:C	2.57726e-07	-0.962178	-1.17086
72756638	chr3:72756638:G:A	3.20832e-07	-0.999879	-0.914132
72756704	chr3:72756704:A:G	8.49309e-07	-1.5082e-10	-0.940506
72756728	chr3:72756728:A:G	6.28911e-07	-1.5082e-10	-1.24094
72756756	chr3:72756756:G:A	2.80419e-06	0.25394	-2.97869e-10
72756757	chr3:72756757:T:A	2.80186e-06	0.253109	-2.97869e-10
72756932	chr3:72756932:A:G	3.39843e-07	-0.990835	-0.86561
72757471	chr3:72757471:A:G	1.51208e-07	-1.46585	-1.20043
72757662	chr3:72757662:T:C	3.92987e-07	-1.71115	-2.97869e-10
72757924	chr3:72757924:T:C	5.93831e-07	-1.29833	-2.97869e-10
72758173	chr3:72758173:T:C	1.32447e-06	-1.5082e-10	-0.496166
72758320	chr3:72758320:A:G	3.49005e-07	-0.637106	-1.19274
72758751	chr3:72758751:TAG:T	6.25963e-07	-1.5082e-10	-1.24564
72758862	chr3:72758862:T:C	3.65901e-07	-0.566829	-1.21574
72759021	chr3:72759021:G:T	7.30724e-07	-1.5082e-10	-1.09089
72759209	chr3:72759209:T:C	6.05855e-07	-1.5082e-10	-1.27829
72759234	chr3:72759234:G:T	7.40596e-07	-1.5082e-10	-1.07747
72759243	chr3:72759243:G:A	8.4779e-07	-1.5082e-10	-0.942297
72759464	chr3:72759464:GC:G	8.29491e-07	-1.5082e-10	-0.964118
72759470	chr3:72759470:C:CAGG	8.29234e-07	-1.5082e-10	-0.964427
72759501	chr3:72759501:GC:G	8.3259e-07	-1.5082e-10	-0.960389
72759623	chr3:72759623:G:A	7.28706e-07	-1.5082e-10	-1.09366
72760161	chr3:72760161:C:T	4.7764e-05	3.0891	-2.97869e-10
72760440	chr3:72760440:A:G	1.35341e-07	-1.53816	-1.23897
72760742	chr3:72760742:G:C	1.95623e-06	-1.5082e-10	-0.106157
72760863	chr3:72760863:C:A	6.5333e-07	-1.5082e-10	-1.20285
72761306	chr3:72761306:G:A	9.69074e-07	-1.5082e-10	-0.808589
72761409	chr3:72761409:C:T	7.37874e-07	-1.5082e-10	-1.08116
72761780	chr3:72761780:AT:A	6.60237e-07	-1.5082e-10	-1.19233
72761897	chr3:72761897:T:C	1.36544e-06	-1.5082e-10	-0.465701
72761933	chr3:72761933:T:C	1.24651e-06	-1.5082e-10	-0.556823
72762047	chr3:72762047:A:G	4.94421e-07	-1.48154	-2.97869e-10
72762387	chr3:72762387:C:T	5.62108e-07	-0.288997	-1.06424
72762560	chr3:72762560:G:A	6.42028e-07	-1.5082e-10	-1.2203
72762573	chr3:72762573:G:A	1.36465e-06	-1.5082e-10	-0.466275
72762638	chr3:72762638:A:G	6.29817e-07	-1.5082e-10	-1.2395
72762676	chr3:72762676:C:T	3.31609e-07	-0.95198	-0.928994
72762874	chr3:72762874:C:T	6.42515e-07	-1.5082e-10	-1.21954
72762909	chr3:72762909:C:T	6.29037e-07	-1.5082e-10	-1.24074
72762957	chr3:72762957:A:C	7.22148e-07	-1.5082e-10	-1.1027
72763393	chr3:72763393:G:A	7.44886e-07	-1.5082e-10	-1.0717
72763538	chr3:72763538:G:A	8.36003e-07	-1.5082e-10	-0.956297
72763595	chr3:72763595:C:T	1.50147e-07	-1.42891	-1.24441
72764160	chr3:72764160:CCT:C	1.15571e-06	-1.5082e-10	-0.632464
72764183	chr3:72764183:C:A	6.21762e-07	-1.5082e-10	-1.25237
72764797	chr3:72764797:C:G	6.62535e-07	-1.5082e-10	-1.18886
72764862	chr3:72764862:T:C	1.02905e-06	0.306975	-1.05552
72766197	chr3:72766197:T:C	6.13761e-07	-1.5082e-10	-1.26532
72766603	chr3:72766603:T:C	1.32216e-06	0.473467	-0.971372
72767161	chr3:72767161:T:C	6.21975e-07	-1.5082e-10	-1.25203
72767323	chr3:72767323:G:A	6.20742e-07	-1.5082e-10	-1.25401
72767337	chr3:72767337:C:T	3.67098e-07	-0.863054	-0.916246
72767876	chr3:72767876:T:C	8.74694e-07	-1.5082e-10	-0.911056
72767968	chr3:72767968:C:T	8.42002e-07	-1.5082e-10	-0.949147
72768129	chr3:72768129:A:G	6.24949e-07	-1.5082e-10	-1.24726
72768461	chr3:72768461:T:C	1.41548e-06	0.534953	-0.964657
72768470	chr3:72768470:T:G	1.49068e-06	-0.377941	-2.97869e-10
72768697	chr3:72768697:G:A	8.81033e-07	-1.5082e-10	-0.903834
72768893	chr3:72768893:A:G	7.27175e-07	-1.5082e-10	-1.09576
72768903	chr3:72768903:G:A	8.27761e-07	-1.5082e-10	-0.966206
72768911	chr3:72768911:C:T	6.3439e-07	-1.5082e-10	-1.23227
72769014	chr3:72769014:A:C	2.29606e-07	-1.63324	-0.615328
72769495	chr3:72769495:C:T	7.37769e-07	-1.5082e-10	-1.0813
72769623	chr3:72769623:A:C	8.82226e-07	-1.5082e-10	-0.902482
72769675	chr3:72769675:T:C	6.93868e-06	-1.5082e-10	1.15994
72769751	chr3:72769751:T:A	1.64692e-07	-1.5809	-0.999951
72769845	chr3:72769845:C:T	7.50465e-07	-1.5082e-10	-1.06424
72770260	chr3:72770260:A:C	6.45555e-07	-1.5082e-10	-1.21482
72770944	chr3:72770944:T:A	6.16852e-07	-1.5082e-10	-1.2603
72770979	chr3:72770979:A:G	2.05003e-06	0.705791	-0.765109
72771157	chr3:72771157:C:G	8.81033e-07	-1.5082e-10	-0.903834
72771647	chr3:72771647:G:A	5.31896e-07	-1.40848	-2.97869e-10
72772003	chr3:72772003:A:AG	2.1319e-06	0.759635	-0.779796
72772010	chr3:72772010:A:G	7.48141e-07	-1.5082e-10	-1.06734
72772539	chr3:72772539:C:G	5.27819e-07	-1.41618	-2.97869e-10
72772557	chr3:72772557:T:C	3.1034e-07	-1.11861	-0.828655
72773221	chr3:72773221:T:C	1.16627e-06	-1.5082e-10	-0.62336
72773477	chr3:72773477:A:G	1.30273e-06	0.531455	-1.04417
72773770	chr3:72773770:A:G	6.34298e-07	-1.5082e-10	-1.23241
72773830	chr3:72773830:C:T	1.16429e-06	-1.5082e-10	-0.62506
72774112	chr3:72774112:G:A	8.74145e-07	-1.5082e-10	-0.911684
72774429	chr3:72774429:A:G	8.97401e-07	-1.5082e-10	-0.885427
72774463	chr3:72774463:T:C	6.415e-07	-1.5082e-10	-1.22112
72774598	chr3:72774598:T:C	7.67068e-07	-1.5082e-10	-1.04235
72774608	chr3:72774608:A:C	1.05791e-05	-1.5082e-10	1.58171
72774825	chr3:72774825:G:A	7.64268e-07	-1.5082e-10	-1.04601
72775012	chr3:72775012:A:G	1.2289e-07	-1.62266	-1.25098
72775093	chr3:72775093:C:T	8.38375e-07	-1.5082e-10	-0.953464
72775109	chr3:72775109:C:T	1.89222e-07	-1.19438	-1.24763
72775518	chr3:72775518:T:C	3.94863e-07	-1.70639	-2.97869e-10
72775631	chr3:72775631:C:T	1.11316e-06	-1.5082e-10	-0.66997
72775860	chr3:72775860:C:T	2.34241e-07	-1.53663	-0.691945
72776580	chr3:72776580:A:AT	8.49526e-07	-1.5082e-10	-0.940251
72776687	chr3:72776687:TAA:T	6.31678e-07	-1.5082e-10	-1.23655
72776850	chr3:72776850:G:A	6.53642e-07	-1.5082e-10	-1.20237
72776913	chr3:72776913:T:C	1.56913e-06	-1.5082e-10	-0.326654
72777002	chr3:72777002:T:C	7.3427e-06	-1.5082e-10	1.21653
72777356	chr3:72777356:A:G	8.79517e-07	-1.5082e-10	-0.905556
72777382	chr3:72777382:A:T	8.81412e-07	-1.5082e-10	-0.903405
72777388	chr3:72777388:T:C	6.48999e-07	-1.5082e-10	-1.2095
72777398	chr3:72777398:T:C	1.18577e-06	-1.5082e-10	-0.606784
72777451	chr3:72777451:C:T	1.80841e-06	-1.5082e-10	-0.184724
72777866	chr3:72777866:T:C	8.43394e-07	-1.5082e-10	-0.947495
72778242	chr3:72778242:T:C	2.46266e-07	-0.916018	-1.2625
72778456	chr3:72778456:A:AAAAGAAAAGAAAAG	8.85527e-07	-1.5082e-10	-0.898746
72778836	chr3:72778836:T:C	6.11811e-07	-0.870522	-0.397985
72779000	chr3:72779000:T:C	2.24511e-07	-1.01052	-1.26048
72779272	chr3:72779272:G:A	7.12779e-07	-1.5082e-10	-1.11576
72779274	chr3:72779274:C:A	7.24678e-07	-1.5082e-10	-1.0992
72779502	chr3:72779502:G:A	9.22861e-07	-1.5082e-10	-0.857451
72779670	chr3:72779670:A:G	5.71618e-07	-0.0671008	-1.26936
72779949	chr3:72779949:A:G	4.00595e-07	-0.908943	-0.783036
72779972	chr3:72779972:T:C	9.23351e-07	-1.5082e-10	-0.85692
72780001	chr3:72780001:C:G	8.73217e-07	-1.5082e-10	-0.912746
72780718	chr3:72780718:A:G	1.57375e-07	-1.4162	-1.21009
72781344	chr3:72781344:C:G	6.20096e-07	-1.5082e-10	-1.25505
72781351	chr3:72781351:C:T	2.30083e-07	-1.00497	-1.24152
72781531	chr3:72781531:T:G	9.84544e-07	-1.5082e-10	-0.792751
72781946	chr3:72781946:G:GA	1.09753e-06	-1.5082e-10	-0.684109
72782247	chr3:72782247:T:G	9.22146e-07	-1.5082e-10	-0.858226
72782472	chr3:72782472:G:A	7.41499e-07	-1.5082e-10	-1.07626
72782672	chr3:72782672:G:A	7.06656e-07	-1.5082e-10	-1.12439
72782925	chr3:72782925:C:T	2.16554e-07	-1.03774	-1.26935
72783489	chr3:72783489:T:C	4.12829e-07	-0.41517	-1.24673
72783830	chr3:72783830:T:C	9.28875e-07	-1.5082e-10	-0.850955
72784641	chr3:72784641:C:T	6.43942e-07	-1.5082e-10	-1.21732
72785295	chr3:72785295:A:C	6.03731e-07	-0.00361973	-1.27818
72785370	chr3:72785370:G:A	1.25445e-06	-1.5082e-10	-0.55048
72785412	chr3:72785412:G:A	6.19897e-07	-1.5082e-10	-1.25538
72785568	chr3:72785568:A:G	1.05039e-06	0.456943	-1.18496
72786209	chr3:72786209:A:G	1.23246e-06	-0.568166	-2.97869e-10
72786227	chr3:72786227:C:A	6.50664e-07	-1.20694	-2.97869e-10
72786479	chr3:72786479:G:A	1.87317e-07	-1.47798	-0.974145
72786655	chr3:72786655:T:C	1.17051e-06	-1.5082e-10	-0.619736
72786694	chr3:72786694:C:T	6.19359e-07	-1.5082e-10	-1.25625
72786863	chr3:72786863:A:G	8.43169e-07	-1.5082e-10	-0.947762
72786968	chr3:72786968:C:T	2.09475e-07	-1.06647	-1.27386
72788253	chr3:72788253:C:T	7.02374e-07	-1.5082e-10	-1.13046
72788308	chr3:72788308:C:T	1.07072e-06	-1.5082e-10	-0.708845
72788773	chr3:72788773:C:T	6.45153e-07	-1.5082e-10	-1.21544
72789026	chr3:72789026:A:G	6.45466e-07	-1.5082e-10	-1.21496
72789400	chr3:72789400:C:T	2.42547e-07	-1.51669	-0.677048
72789433	chr3:72789433:TGGAAGCCAAA:T	9.75793e-07	-1.5082e-10	-0.801679
72789605	chr3:72789605:C:A	2.06561e-07	-1.57942	-0.774912
72789833	chr3:72789833:CAG:C	6.24851e-07	-1.5082e-10	-1.24742
72789933	chr3:72789933:A:G	1.17648e-06	-1.5082e-10	-0.61465
72790158	chr3:72790158:GGCCAGGA:G	9.99585e-07	-1.5082e-10	-0.777589
72790681	chr3:72790681:A:G	6.37065e-07	-1.5082e-10	-1.22806
72790910	chr3:72790910:C:T	5.02282e-07	-1.46577	-2.97869e-10
72791491	chr3:72791491:T:C	1.04395e-06	-1.5082e-10	-0.734163
72791602	chr3:72791602:G:A	8.77974e-07	-1.5082e-10	-0.907313
72791701	chr3:72791701:C:T	6.34337e-07	-1.5082e-10	-1.23235
72791937	chr3:72791937:C:T	7.53896e-06	-1.5082e-10	1.24291
72792106	chr3:72792106:T:G	8.82275e-07	-1.5082e-10	-0.902426
72793474	chr3:72793474:T:G	1.21649e-06	-1.5082e-10	-0.581206
72793539	chr3:72793539:T:C	4.36012e-07	-1.60726	-2.97869e-10
72793575	chr3:72793575:T:C	7.25534e-07	-1.5082e-10	-1.09802
72793929	chr3:72793929:G:A	9.20792e-07	-1.5082e-10	-0.859696
72794017	chr3:72794017:CATG:C	6.82208e-07	-1.5082e-10	-1.1596
72794035	chr3:72794035:T:G	9.23116e-07	-1.5082e-10	-0.857175
72794230	chr3:72794230:T:C	8.42391e-07	-1.5082e-10	-0.948685
72794384	chr3:72794384:G:A	9.21528e-07	-1.5082e-10	-0.858897
72794394	chr3:72794394:G:C	3.92194e-07	-1.71317	-2.97869e-10
72794553	chr3:72794553:T:A	6.2432e-07	-1.5082e-10	-1.24827
72795604	chr3:72795604:TTC:T	8.85115e-07	-1.5082e-10	-0.899212
72795634	chr3:72795634:G:A	2.19569e-07	-1.14477	-1.14849
72796041	chr3:72796041:T:G	6.09174e-07	-1.5082e-10	-1.27283
72796182	chr3:72796182:T:A	8.21724e-07	-1.5082e-10	-0.973526
72796218	chr3:72796218:T:C	6.16569e-07	-1.5082e-10	-1.26076
72796259	chr3:72796259:C:T	4.26386e-07	-1.62958	-2.97869e-10
72796725	chr3:72796725:C:T	7.04555e-07	-1.5082e-10	-1.12736
72797112	chr3:72797112:G:T	7.31379e-07	-1.5082e-10	-1.09
72797186	chr3:72797186:A:T	1.95508e-06	-1.5082e-10	-0.106744
72797808	chr3:72797808:G:A	3.51556e-06	-1.5082e-10	0.480025
72798267	chr3:72798267:C:T	1.75883e-07	-1.71259	-0.802519
72798349	chr3:72798349:C:T	8.71938e-07	-1.5082e-10	-0.914212
72798656	chr3:72798656:A:G	7.5926e-07	-1.5082e-10	-1.05259
72799067	chr3:72799067:T:C	6.25547e-07	-1.5082e-10	-1.2463
72799364	chr3:72799364:A:G	9.23852e-07	-1.5082e-10	-0.856378
72799420	chr3:72799420:T:C	9.24654e-07	-1.5082e-10	-0.85551
72799479	chr3:72799479:G:A	1.11646e-06	-1.5082e-10	-0.66701
72799571	chr3:72799571:T:C	9.16535e-07	-1.5082e-10	-0.86433
72799579	chr3:72799579:G:A	8.55524e-06	-1.5082e-10	1.36937
72799699	chr3:72799699:C:T	7.29866e-07	-1.5082e-10	-1.09207
72800541	chr3:72800541:A:G	9.23726e-07	-1.5082e-10	-0.856514
72800589	chr3:72800589:C:T	6.40708e-07	-1.5082e-10	-1.22236
72801372	chr3:72801372:C:T	7.5156e-07	-1.5082e-10	-1.06278
72801375	chr3:72801375:C:T	5.02579e-07	-1.46518	-2.97869e-10
72801736	chr3:72801736:TAATA:T	7.15433e-07	-1.5082e-10	-1.11204
72801996	chr3:72801996:CT:C	9.23106e-07	-1.5082e-10	-0.857186
72802532	chr3:72802532:C:T	7.24611e-07	-1.5082e-10	-1.0993
72802653	chr3:72802653:C:T	6.81685e-07	-1.5082e-10	-1.16036
72802904	chr3:72802904:T:A	7.2121e-07	-1.5082e-10	-1.104
72802905	chr3:72802905:A:T	7.68434e-07	-1.5082e-10	-1.04058
72802921	chr3:72802921:A:G	9.24219e-07	-1.5082e-10	-0.855981
72803329	chr3:72803329:T:C	5.63505e-07	-0.491643	-0.859111
72804073	chr3:72804073:C:T	9.18488e-07	-1.5082e-10	-0.862201
72804635	chr3:72804635:C:G	6.0625e-07	-1.5082e-10	-1.27764
72804735	chr3:72804735:C:A	9.9772e-07	-1.5082e-10	-0.779457
72804737	chr3:72804737:A:G	9.07488e-07	-1.5082e-10	-0.874249
72805035	chr3:72805035:A:G	5.3993e-07	-0.124852	-1.26864
72805905	chr3:72805905:T:C	4.16239e-07	-1.65367	-2.97869e-10
72806003	chr3:72806003:ATGACTAGAACT:A	1.00523e-06	-1.5082e-10	-0.771958
72806012	chr3:72806012:A:G	8.92036e-07	-1.5082e-10	-0.891423
72806084	chr3:72806084:C:T	7.35817e-07	-1.5082e-10	-1.08395
72806986	chr3:72806986:A:C	6.16668e-07	-1.5082e-10	-1.2606
72807340	chr3:72807340:T:C	8.58652e-06	-1.5082e-10	1.37302
72807389	chr3:72807389:T:C	6.31658e-07	-1.5082e-10	-1.23658
72807400	chr3:72807400:T:C	4.65678e-07	-0.814614	-0.726821
72808527	chr3:72808527:T:C	7.68468e-07	-1.5082e-10	-1.04053
72808541	chr3:72808541:C:T	6.33602e-07	-1.5082e-10	-1.23351
72808594	chr3:72808594:T:G	6.09643e-07	-1.5082e-10	-1.27206
72808751	chr3:72808751:G:A	6.09966e-07	-1.5082e-10	-1.27153
72808757	chr3:72808757:A:G	7.68129e-07	-1.5082e-10	-1.04097
72808971	chr3:72808971:A:G	8.77957e-07	-1.5082e-10	-0.907332
72808984	chr3:72808984:G:A	3.92198e-07	-1.71316	-2.97869e-10
72809146	chr3:72809146:C:A	1.0884e-06	-1.5082e-10	-0.692464
72809754	chr3:72809754:T:C	2.15169e-06	-1.5082e-10	-0.0109207
72810086	chr3:72810086:T:C	1.45862e-06	-1.5082e-10	-0.399682
72810968	chr3:72810968:TTTC:T	4.31988e-06	-1.5082e-10	0.686054
72811366	chr3:72811366:ACACAGT:A	6.88267e-07	-1.5082e-10	-1.15075
72811931	chr3:72811931:A:T	6.05885e-07	-1.5082e-10	-1.27824
72812473	chr3:72812473:A:G	9.23377e-07	-1.5082e-10	-0.856893
72812659	chr3:72812659:G:A	7.0096e-07	-1.5082e-10	-1.13248
72812680	chr3:72812680:A:G	7.35201e-07	-1.5082e-10	-1.08479
72813124	chr3:72813124:A:G	9.67451e-07	-1.5082e-10	-0.810265
72813224	chr3:72813224:T:C	6.08169e-07	-1.5082e-10	-1.27448
72813527	chr3:72813527:A:C	6.54946e-07	-1.5082e-10	-1.20038
72813532	chr3:72813532:G:A	1.21857e-05	-1.5082e-10	1.72309
72813604	chr3:72813604:C:A	1.63688e-07	-1.32017	-1.26679
72813887	chr3:72813887:T:C	7.03431e-07	-1.5082e-10	-1.12896
72814058	chr3:72814058:A:C	4.89855e-07	-0.852124	-0.638697
72814203	chr3:72814203:G:A	6.98938e-07	-1.5082e-10	-1.13537
72814353	chr3:72814353:T:C	1.46143e-07	-1.71246	-0.98788
72814415	chr3:72814415:G:C	6.74508e-07	-1.5082e-10	-1.17095
72814430	chr3:72814430:C:A	7.87595e-06	-1.5082e-10	1.28664
72815010	chr3:72815010:C:T	4.64244e-07	-0.819683	-0.724837
72815122	chr3:72815122:C:T	2.09338e-06	-1.5082e-10	-0.0383934
72815125	chr3:72815125:T:C	1.45443e-06	0.654601	-1.05716
72815275	chr3:72815275:C:A	9.34716e-07	-1.5082e-10	-0.844687
72815624	chr3:72815624:T:A	6.90562e-07	-1.5082e-10	-1.14742
72815727	chr3:72815727:G:C	1.7769e-06	-1.5082e-10	-0.202306
72815975	chr3:72815975:A:G	4.88828e-07	-0.84088	-0.652039
72816707	chr3:72816707:A:G	9.90006e-07	-1.5082e-10	-0.787219
72816879	chr3:72816879:T:C	4.7558e-07	-0.859162	-0.661233
72816932	chr3:72816932:AAGAGATG:A	7.13107e-07	-1.5082e-10	-1.1153
72817215	chr3:72817215:C:T	7.89337e-07	-1.5082e-10	-1.01374
72817726	chr3:72817726:CTAAA:C	6.10967e-07	-1.5082e-10	-1.26989
72817729	chr3:72817729:A:C	7.1028e-07	-1.5082e-10	-1.11927
72817940	chr3:72817940:G:A	4.96348e-07	-0.810301	-0.667351
72818628	chr3:72818628:A:G	5.13406e-07	-0.842937	-0.600925
72818798	chr3:72818798:G:C	4.92849e-07	-0.837406	-0.647322
72818877	chr3:72818877:C:T	3.3711e-07	-0.590372	-1.27415
72818942	chr3:72818942:T:C	9.12186e-07	-1.5082e-10	-0.869086
72819083	chr3:72819083:T:C	1.56862e-07	-1.46137	-1.1682
72819169	chr3:72819169:T:C	9.19434e-07	-1.5082e-10	-0.861172
72819379	chr3:72819379:A:G	6.87624e-07	-1.5082e-10	-1.15169
72819727	chr3:72819727:T:C	7.12711e-07	-1.5082e-10	-1.11585
72819877	chr3:72819877:C:T	6.37262e-07	-1.5082e-10	-1.22775
72820256	chr3:72820256:C:G	1.53862e-07	-1.55702	-1.09185
72820315	chr3:72820315:T:C	6.48239e-07	-1.5082e-10	-1.21067
72820565	chr3:72820565:G:A	7.93238e-07	-1.5082e-10	-1.00881
72820932	chr3:72820932:C:T	1.01261e-06	-1.5082e-10	-0.76464
72821130	chr3:72821130:G:T	9.82246e-07	-1.5082e-10	-0.795088
72821263	chr3:72821263:T:C	6.06724e-07	-1.5082e-10	-1.27686
72821740	chr3:72821740:G:A	9.33688e-07	-1.5082e-10	-0.845788
72822301	chr3:72822301:A:T	7.9389e-07	-1.5082e-10	-1.00798
72822376	chr3:72822376:G:A	7.12943e-07	-1.5082e-10	-1.11553
72822404	chr3:72822404:T:C	7.38008e-07	-1.5082e-10	-1.08098
72822472	chr3:72822472:C:G	6.32113e-07	-1.5082e-10	-1.23586
72822581	chr3:72822581:C:T	6.08125e-07	-1.5082e-10	-1.27455
72822603	chr3:72822603:C:T	2.64721e-07	-0.827965	-1.27829
72822622	chr3:72822622:C:T	4.29339e-07	-1.41817	-0.204516
72822708	chr3:72822708:G:A	9.17697e-07	-1.5082e-10	-0.863063
72822724	chr3:72822724:A:T	1.12641e-05	-1.5082e-10	1.64444
72822876	chr3:72822876:G:A	6.9187e-07	-1.5082e-10	-1.14553
72822877	chr3:72822877:C:T	9.35291e-07	-1.5082e-10	-0.844072
72823054	chr3:72823054:T:C	7.07792e-07	-1.5082e-10	-1.12278
72823305	chr3:72823305:T:C	6.08408e-07	-1.5082e-10	-1.27408
72823596	chr3:72823596:T:C	6.2179e-07	-1.5082e-10	-1.25233
72823614	chr3:72823614:T:C	6.22643e-07	-1.5082e-10	-1.25096
72823684	chr3:72823684:T:C	9.71894e-06	-1.5082e-10	1.4969
72823701	chr3:72823701:G:A	1.78881e-07	-1.28894	-1.20926
72823720	chr3:72823720:T:C	6.08451e-07	-1.5082e-10	-1.27401
72823974	chr3:72823974:A:G	6.33296e-07	-1.5082e-10	-1.23399
72824064	chr3:72824064:A:C	8.48994e-07	0.132385	-1.07326
72824578	chr3:72824578:C:G	3.96274e-07	-1.70282	-2.97869e-10
72824658	chr3:72824658:A:G	5.25933e-07	-0.803197	-0.61656
72825184	chr3:72825184:G:A	7.11763e-07	-1.5082e-10	-1.11718
72825709	chr3:72825709:A:G	1.43815e-06	-1.5082e-10	-0.413817
72825871	chr3:72825871:T:C	3.95931e-07	-1.70369	-2.97869e-10
72825912	chr3:72825912:C:T	7.98204e-07	-1.5082e-10	-1.00257
72826232	chr3:72826232:G:A	6.33296e-07	-1.5082e-10	-1.23399
72826483	chr3:72826483:C:T	1.21316e-07	-1.64037	-1.24617
72826774	chr3:72826774:G:C	6.16585e-07	-1.5082e-10	-1.26073
72826924	chr3:72826924:T:A	6.33381e-07	-1.5082e-10	-1.23386
72827310	chr3:72827310:C:G	7.12399e-07	-1.5082e-10	-1.11629
72827431	chr3:72827431:T:C	9.69157e-07	0.306275	-1.11478
72827461	chr3:72827461:T:G	7.92942e-07	-1.5082e-10	-1.00918
72827707	chr3:72827707:A:C	6.11224e-07	-1.5082e-10	-1.26947
72827834	chr3:72827834:A:G	5.80046e-07	-0.0440449	-1.27778
72828052	chr3:72828052:C:T	6.58278e-07	-1.5082e-10	-1.1953
72828184	chr3:72828184:T:C	5.50973e-07	-0.0981048	-1.27514
72828454	chr3:72828454:G:A	5.01417e-07	-0.842769	-0.624723
72828615	chr3:72828615:AC:A	6.94402e-07	-1.5082e-10	-1.14188
72828650	chr3:72828650:G:A	0.000145983	-1.5082e-10	4.20632
72829049	chr3:72829049:A:C	4.85832e-06	-1.5082e-10	0.803519
72829083	chr3:72829083:T:C	7.08296e-07	-1.5082e-10	-1.12207
72829177	chr3:72829177:T:C	3.58953e-06	-1.5082e-10	0.500848
72829481	chr3:72829481:T:C	5.3647e-07	-0.77162	-0.6283
72829608	chr3:72829608:G:A	6.83415e-07	-1.5082e-10	-1.15783
72829733	chr3:72829733:C:T	7.13358e-07	-1.5082e-10	-1.11495
72829744	chr3:72829744:A:G	6.94793e-07	-1.5082e-10	-1.14132
72829969	chr3:72829969:A:G	7.59811e-07	-1.5082e-10	-1.05186
72830402	chr3:72830402:A:T	8.77875e-07	-1.5082e-10	-0.907426
72830467	chr3:72830467:T:C	7.97299e-07	-1.5082e-10	-1.0037
72830614	chr3:72830614:T:C	6.8119e-07	0.112226	-1.27332
72830621	chr3:72830621:T:TAGTA	6.69687e-07	-1.5082e-10	-1.17812
72831319	chr3:72831319:T:C	9.4128e-07	0.181461	-1.01915
72831362	chr3:72831362:T:C	4.79141e-07	-1.51294	-2.97869e-10
72831649	chr3:72831649:C:T	7.3803e-07	-1.5082e-10	-1.08095
72831847	chr3:72831847:A:C	5.93385e-07	-0.0253648	-1.27372
72832044	chr3:72832044:A:G	6.84741e-07	-1.5082e-10	-1.15589
72832463	chr3:72832463:T:C	1.2998e-06	-1.5082e-10	-0.514961
72832537	chr3:72832537:A:G	6.82791e-07	-1.5082e-10	-1.15874
72832848	chr3:72832848:T:C	6.05935e-07	-1.5082e-10	-1.27816
72832986	chr3:72832986:T:C	2.23482e-06	-1.5082e-10	0.0269861
72833057	chr3:72833057:G:A	8.9245e-07	-1.5082e-10	-0.89096
72833339	chr3:72833339:G:A	6.35853e-07	-1.5082e-10	-1.22996
72833359	chr3:72833359:T:G	6.08858e-07	-1.5082e-10	-1.27334
72833399	chr3:72833399:C:A	6.28733e-07	-1.5082e-10	-1.24122
72833410	chr3:72833410:T:C	1.54413e-07	-1.4705	-1.1748
72833582	chr3:72833582:G:A	7.49197e-07	-1.5082e-10	-1.06593
72833632	chr3:72833632:C:T	6.07072e-07	-1.5082e-10	-1.27628
72833660	chr3:72833660:T:C	7.78888e-07	-1.5082e-10	-1.02706
72834034	chr3:72834034:T:C	6.299e-07	-1.5082e-10	-1.23937
72834157	chr3:72834157:T:C	6.26473e-07	-1.5082e-10	-1.24482
72834833	chr3:72834833:C:T	6.87776e-07	-1.5082e-10	-1.15147
72834847	chr3:72834847:T:C	6.81972e-07	-1.5082e-10	-1.15994
72834894	chr3:72834894:A:G	3.93619e-07	-1.70955	-2.97869e-10
72834921	chr3:72834921:A:C	4.7856e-07	-1.51415	-2.97869e-10
72835028	chr3:72835028:T:C	7.14682e-07	-1.5082e-10	-1.11309
72835034	chr3:72835034:A:G	8.69412e-07	-1.5082e-10	-0.917113
72835083	chr3:72835083:T:G	9.58768e-07	-1.5082e-10	-0.81928
72835181	chr3:72835181:T:C	7.20474e-07	-1.5082e-10	-1.10502
72835260	chr3:72835260:T:G	6.13949e-07	-1.5082e-10	-1.26502
72835281	chr3:72835281:G:T	6.27196e-07	-1.5082e-10	-1.24367
72835691	chr3:72835691:C:T	7.12943e-07	-1.5082e-10	-1.11553
72835744	chr3:72835744:A:G	6.08676e-07	-1.5082e-10	-1.27364
72835813	chr3:72835813:G:A	6.08878e-07	-1.5082e-10	-1.27331
72836118	chr3:72836118:A:G	1.23427e-06	0.453741	-1.02044
72836224	chr3:72836224:T:A	9.35291e-07	-1.5082e-10	-0.844072
72837388	chr3:72837388:TA:T	6.21548e-07	-1.5082e-10	-1.25272
72837458	chr3:72837458:T:C	6.86849e-07	-1.5082e-10	-1.15282
72837571	chr3:72837571:A:G	5.28342e-07	-0.76119	-0.653997
72837814	chr3:72837814:A:G	5.61807e-07	-0.736094	-0.617678
72837929	chr3:72837929:C:G	7.38263e-07	-1.5082e-10	-1.08063
72838005	chr3:72838005:C:A	6.94407e-07	0.132679	-1.27455
72838858	chr3:72838858:T:C	1.51614e-05	-1.5082e-10	1.94158
72839265	chr3:72839265:T:C	7.14673e-07	-1.5082e-10	-1.11311
72839539	chr3:72839539:C:T	4.81496e-07	-0.792997	-0.715034
72839708	chr3:72839708:G:A	6.24712e-07	-1.5082e-10	-1.24764
72839836	chr3:72839836:C:A	6.08081e-07	-1.5082e-10	-1.27462
72839936	chr3:72839936:A:G	6.74324e-07	-1.5082e-10	-1.17122
72840124	chr3:72840124:C:T	1.27768e-07	-1.55859	-1.27612
72840314	chr3:72840314:A:C	4.45976e-07	-1.58466	-2.97869e-10
72840717	chr3:72840717:C:T	1.9042e-06	-1.5082e-10	-0.133111
72840793	chr3:72840793:T:C	6.40947e-07	-1.5082e-10	-1.22198
72841130	chr3:72841130:C:T	7.23884e-07	-1.5082e-10	-1.1003
72841331	chr3:72841331:T:C	8.7187e-07	-1.5082e-10	-0.914289
72841619	chr3:72841619:T:C	6.06994e-07	-1.5082e-10	-1.27641
72841627	chr3:72841627:C:T	7.12943e-07	-1.5082e-10	-1.11553
72841783	chr3:72841783:T:C	1.40821e-07	-1.45934	-1.2781
72841902	chr3:72841902:G:A	7.08147e-07	-1.5082e-10	-1.12228
72842002	chr3:72842002:C:A	7.79914e-07	-1.5082e-10	-1.02575
72842349	chr3:72842349:G:A	6.06352e-07	-1.5082e-10	-1.27747
72842396	chr3:72842396:A:C	4.35856e-07	-1.60762	-2.97869e-10
72842585	chr3:72842585:A:T	2.62023e-07	-0.962138	-1.15436
72842669	chr3:72842669:A:G	1.09492e-06	0.439349	-1.12584
72842673	chr3:72842673:T:C	1.43066e-07	-1.4657	-1.25592
72842771	chr3:72842771:T:C	7.1445e-07	-1.5082e-10	-1.11342
72842876	chr3:72842876:C:T	6.23061e-07	-1.5082e-10	-1.25029
72843210	chr3:72843210:T:C	1.43857e-07	-1.43783	-1.27828
72843380	chr3:72843380:G:C	9.46714e-07	0.212202	-1.04414
72843403	chr3:72843403:A:G	7.06563e-07	-1.5082e-10	-1.12452
72843837	chr3:72843837:G:A	2.22956e-07	-1.45167	-0.826287
72844693	chr3:72844693:C:T	9.1133e-07	-1.5082e-10	-0.870025
72844965	chr3:72844965:C:G	7.99238e-07	-1.5082e-10	-1.00127
72845331	chr3:72845331:A:C	1.02358e-06	-1.5082e-10	-0.753864
72845584	chr3:72845584:A:G	6.1343e-07	-1.5082e-10	-1.26586
72845599	chr3:72845599:T:C	1.19612e-06	-1.30366	0.70557
72846194	chr3:72846194:G:T	1.55656e-07	-1.38242	-1.25486
72846319	chr3:72846319:C:A	6.19346e-07	-1.5082e-10	-1.25627
72846623	chr3:72846623:C:T	9.50643e-07	-1.5082e-10	-0.827791
72846667	chr3:72846667:C:A	1.35368e-07	-1.49893	-1.27801
72846891	chr3:72846891:T:C	7.03599e-07	-1.5082e-10	-1.12872
72847225	chr3:72847225:A:C	1.09455e-06	0.393745	-1.08058
72847333	chr3:72847333:C:G	2.36272e-07	-1.03409	-1.18585
72847453	chr3:72847453:C:T	2.23211e-07	-1.14064	-1.13617
72847572	chr3:72847572:A:G	6.89041e-07	-1.5082e-10	-1.14963
72847698	chr3:72847698:G:A	9.03702e-07	-1.5082e-10	-0.87843
72847729	chr3:72847729:T:G	1.20856e-06	-1.5082e-10	-0.587743
72847845	chr3:72847845:G:T	7.08966e-07	-1.5082e-10	-1.12112
72847863	chr3:72847863:G:T	6.19636e-07	-1.5082e-10	-1.2558
```
