## Supplementary material for "Characterization of shared and ancestry-specific signals driving complex traits using multi-ancestry fine-mapping": susiex_nc2.cs80.cs

```
CS_ID	SNP	BP	REF_ALLELE	ALT_ALLELE	REF_FRQ	BETA	SE	-LOG10P	CS_PIP	OVRL_PIP
1	chr3:72348128:A:G	72348128	G,G	A,A	1,1	-inf,-inf	inf,inf	7.31085,0.796485	0.495286	0.495307
1	chr3:72347090:C:T	72347090	T,T	C,C	1,1	-inf,-inf	inf,inf	6.18929,1.57618	0.165978	0.166025
1	chr3:72344831:C:G	72344831	G,G	C,C	1,1	-inf,-inf	inf,inf	6.17358,1.46093	0.131264	0.131326
1	chr3:72365648:C:G	72365648	G,G	C,C	1,1	inf,inf	inf,inf	6.1075,1.27834	0.0814737	0.081665
2	chr3:72188461:T:C	72188461	C,NA	T,NA	1,NA	-inf,NA	inf,NA	3.65632,NA	0.062648	0.0627723
2	chr3:72828650:G:A	72828650	NA,A	NA,G	NA,1	NA,-inf	NA,inf	NA,3.24852	0.0234118	0.0235217
2	chr3:72575486:T:C	72575486	C,C	T,T	1,1	-inf,inf	inf,inf	1.49002,3.07964	0.0214816	0.0215909
2	chr3:72496522:C:A	72496522	NA,A	NA,C	NA,1	NA,inf	NA,inf	NA,2.47208	0.00840347	0.00842715
2	chr3:72194451:G:A	72194451	A,NA	G,NA	1,NA	inf,NA	inf,NA	2.90136,NA	0.00814206	0.00819555
2	chr3:72494658:A:G	72494658	NA,G	NA,A	NA,1	NA,inf	NA,inf	NA,2.49321	0.00735836	0.00738484
2	chr3:72760161:C:T	72760161	T,NA	C,NA	1,NA	inf,NA	inf,NA	2.78762,NA	0.00667225	0.00671332
2	chr3:72674989:G:C	72674989	NA,C	NA,G	NA,1	NA,-inf	NA,inf	NA,2.56203	0.00634746	0.00638296
2	chr3:72093939:G:A	72093939	A,NA	G,NA	1,NA	inf,NA	inf,NA	2.79233,NA	0.00632131	0.00636549
2	chr3:72503811:C:T	72503811	NA,T	NA,C	NA,1	NA,-inf	NA,inf	NA,2.50117	0.00629529	0.00631954
2	chr3:72560102:G:A	72560102	A,NA	G,NA	1,NA	-inf,NA	inf,NA	2.11322,NA	0.00606866	0.00608023
2	chr3:72743842:C:T	72743842	T,NA	C,NA	1,NA	inf,NA	inf,NA	2.65216,NA	0.00509729	0.00512861
2	chr3:72502003:C:T	72502003	NA,T	NA,C	NA,1	NA,inf	NA,inf	NA,2.20231	0.00486658	0.00488103
2	chr3:72501277:T:C	72501277	NA,C	NA,T	NA,1	NA,-inf	NA,inf	NA,2.35899	0.00474251	0.00476127
2	chr3:72501276:A:G	72501276	NA,G	NA,A	NA,1	NA,-inf	NA,inf	NA,2.35609	0.00470819	0.00472685
2	chr3:72583391:T:C	72583391	C,C	T,T	1,1	-inf,inf	inf,inf	1.79391,2.23541	0.00469161	0.00473349
2	chr3:72501080:T:C	72501080	NA,C	NA,T	NA,1	NA,-inf	NA,inf	NA,2.34819	0.00466727	0.00468567
2	chr3:72613894:A:G	72613894	G,G	A,A	1,1	inf,-inf	inf,inf	2.44589,0.722738	0.00442349	0.00443543
2	chr3:72500242:C:T	72500242	NA,T	NA,C	NA,1	NA,inf	NA,inf	NA,2.17679	0.00410031	0.00411468
2	chr3:72573996:G:A	72573996	A,A	G,G	1,1	-inf,inf	inf,inf	2.36074,1.70951	0.00408134	0.00413085
2	chr3:72252413:C:T	72252413	NA,T	NA,C	NA,1	NA,-inf	NA,inf	NA,2.418	0.0040191	0.0040464
2	chr3:72611160:G:T	72611160	T,T	G,G	1,1	inf,-inf	inf,inf	2.5162,0.51942	0.00386888	0.00387909
2	chr3:72501220:G:T	72501220	NA,T	NA,G	NA,1	NA,-inf	NA,inf	NA,2.23969	0.00375485	0.00376995
2	chr3:72504280:G:A	72504280	NA,A	NA,G	NA,1	NA,-inf	NA,inf	NA,2.21563	0.00361663	0.003631
2	chr3:71879084:T:A	71879084	A,A	T,T	1,1	-inf,inf	inf,inf	1.3062,2.24641	0.00352686	0.00354934
2	chr3:72488280:A:G	72488280	NA,G	NA,A	NA,1	NA,inf	NA,inf	NA,2.05163	0.00345467	0.00346641
2	chr3:72501318:T:C	72501318	NA,C	NA,T	NA,1	NA,-inf	NA,inf	NA,2.17233	0.00330639	0.00331975
2	chr3:72500252:T:C	72500252	NA,C	NA,T	NA,1	NA,-inf	NA,inf	NA,2.1435	0.00312705	0.00313972
2	chr3:71932688:T:C	71932688	C,NA	T,NA	1,NA	-inf,NA	inf,NA	2.16111,NA	0.0031122	0.00312538
2	chr3:72204908:A:G	72204908	G,NA	A,NA	1,NA	inf,NA	inf,NA	2.26637,NA	0.00259781	0.00261294
2	chr3:72838858:T:C	72838858	NA,C	NA,T	NA,1	NA,-inf	NA,inf	NA,2.08406	0.00255671	0.00257011
2	chr3:72571456:A:G	72571456	G,G	A,A	1,1	-inf,inf	inf,inf	1.62765,1.88909	0.00250058	0.00251672
2	chr3:72511740:T:C	72511740	NA,C	NA,T	NA,1	NA,-inf	NA,inf	NA,1.99972	0.00245368	0.00246397
2	chr3:72585547:T:C	72585547	NA,C	NA,T	NA,1	NA,-inf	NA,inf	NA,2.00199	0.00240077	0.00241336
2	chr3:72687387:T:G	72687387	NA,G	NA,T	NA,1	NA,-inf	NA,inf	NA,2.04131	0.00240005	0.00241329
2	chr3:72605102:C:T	72605102	T,T	C,C	1,1	inf,-inf	inf,inf	1.82665,1.14768	0.00229308	0.00230047
2	chr3:72740996:T:C	72740996	NA,C	NA,T	NA,1	NA,-inf	NA,inf	NA,1.9912	0.00227905	0.00229036
2	chr3:72745962:C:G	72745962	G,NA	C,NA	1,NA	-inf,NA	inf,NA	1.89461,NA	0.00224954	0.00225719
2	chr3:72076614:A:C	72076614	C,C	A,A	1,1	inf,-inf	inf,inf	0.0722578,2.87051	0.00224686	0.00225826
2	chr3:72492104:T:C	72492104	NA,C	NA,T	NA,1	NA,inf	NA,inf	NA,1.83583	0.00223226	0.00224017
2	chr3:72499328:G:A	72499328	NA,A	NA,G	NA,1	NA,-inf	NA,inf	NA,1.95717	0.00217073	0.0021798
2	chr3:72813532:G:A	72813532	NA,A	NA,G	NA,1	NA,-inf	NA,inf	NA,1.96875	0.00213621	0.00214707
2	chr3:72119865:C:A	72119865	A,NA	C,NA	1,NA	inf,NA	inf,NA	1.91906,NA	0.00210775	0.00211579
2	chr3:72729416:T:A	72729416	NA,A	NA,T	NA,1	NA,-inf	NA,inf	NA,1.93973	0.00207124	0.00208152
2	chr3:72029533:C:T	72029533	NA,T	NA,C	NA,1	NA,-inf	NA,inf	NA,1.91696	0.0020014	0.00201135
2	chr3:72480370:C:A	72480370	NA,A	NA,C	NA,1	NA,inf	NA,inf	NA,1.94613	0.00197391	0.00198553
2	chr3:72689428:A:G	72689428	G,NA	A,NA	1,NA	inf,NA	inf,NA	2.20231,NA	0.00196182	0.0019748
2	chr3:72575754:A:G	72575754	NA,G	NA,A	NA,1	NA,-inf	NA,inf	NA,1.87854	0.00191271	0.00192122
2	chr3:72614268:T:C	72614268	C,C	T,T	1,1	inf,-inf	inf,inf	2.09411,0.659713	0.00190261	0.00190806
2	chr3:72822724:A:T	72822724	NA,T	NA,A	NA,1	NA,-inf	NA,inf	NA,1.92705	0.00188559	0.00189563
2	chr3:72612811:T:C	72612811	C,C	T,T	1,1	inf,-inf	inf,inf	2.3612,0.247834	0.0018733	0.0018787
2	chr3:72147649:T:C	72147649	NA,C	NA,T	NA,1	NA,-inf	NA,inf	NA,1.94587	0.00183306	0.0018444
2	chr3:72141866:T:G	72141866	NA,G	NA,T	NA,1	NA,-inf	NA,inf	NA,1.92892	0.00177408	0.00178508
2	chr3:72774608:A:C	72774608	NA,C	NA,A	NA,1	NA,-inf	NA,inf	NA,1.89372	0.0017708	0.00178024
2	chr3:72076198:A:G	72076198	G,G	A,A	1,1	inf,-inf	inf,inf	0.103473,2.70956	0.00168451	0.00169302
2	chr3:72694747:A:C	72694747	NA,C	NA,A	NA,1	NA,-inf	NA,inf	NA,1.83345	0.00166277	0.00167201
2	chr3:72526103:C:T	72526103	NA,T	NA,C	NA,1	NA,inf	NA,inf	NA,1.7658	0.00165978	0.00166809
2	chr3:72405156:T:C	72405156	NA,C	NA,T	NA,1	NA,inf	NA,inf	NA,1.70987	0.00164921	0.00165628
2	chr3:72823684:T:C	72823684	NA,C	NA,T	NA,1	NA,-inf	NA,inf	NA,1.84854	0.00164132	0.00165002
2	chr3:72575316:A:C	72575316	NA,C	NA,A	NA,1	NA,-inf	NA,inf	NA,1.85024	0.00163429	0.00164287
2	chr3:72368593:A:G	72368593	NA,G	NA,A	NA,1	NA,inf	NA,inf	NA,1.75673	0.00159713	0.00160447
2	chr3:72255363:G:A	72255363	A,A	G,G	1,1	-inf,-inf	inf,inf	0.713425,2.53519	0.00157143	0.00158578
2	chr3:72300154:T:C	72300154	NA,C	NA,T	NA,1	NA,inf	NA,inf	NA,1.78529	0.00156405	0.00157228
2	chr3:72187531:G:A	72187531	NA,A	NA,G	NA,1	NA,inf	NA,inf	NA,1.7549	0.00154788	0.00155571
2	chr3:72052686:G:A	72052686	NA,A	NA,G	NA,1	NA,-inf	NA,inf	NA,1.77209	0.00154248	0.00155009
2	chr3:72053119:C:T	72053119	NA,T	NA,C	NA,1	NA,-inf	NA,inf	NA,1.77209	0.00154248	0.00155009
2	chr3:72052565:G:T	72052565	NA,T	NA,G	NA,1	NA,-inf	NA,inf	NA,1.77158	0.0015411	0.0015487
2	chr3:72056109:C:G	72056109	NA,G	NA,C	NA,1	NA,-inf	NA,inf	NA,1.77088	0.00153837	0.00154597
2	chr3:72549131:C:T	72549131	NA,T	NA,C	NA,1	NA,inf	NA,inf	NA,1.80659	0.00153336	0.00154238
2	chr3:72742256:A:G	72742256	NA,G	NA,A	NA,1	NA,-inf	NA,inf	NA,1.80988	0.00151742	0.0015255
2	chr3:72194610:T:C	72194610	NA,C	NA,T	NA,1	NA,inf	NA,inf	NA,1.74267	0.00151287	0.00152053
2	chr3:72581889:T:A	72581889	NA,A	NA,T	NA,1	NA,-inf	NA,inf	NA,1.7163	0.00150775	0.00151435
2	chr3:72052785:ACAAAAAAAAC:A	72052785	NA,A	NA,ACAAAAAAAAC	NA,1	NA,-inf	NA,inf	NA,1.75646	0.0014981	0.0015055
2	chr3:72054162:G:A	72054162	NA,A	NA,G	NA,1	NA,-inf	NA,inf	NA,1.75396	0.00148874	0.0014961
2	chr3:72629737:A:C	72629737	NA,C	NA,A	NA,1	NA,-inf	NA,inf	NA,1.77891	0.00147453	0.00148262
2	chr3:72807340:T:C	72807340	NA,C	NA,T	NA,1	NA,-inf	NA,inf	NA,1.78229	0.00145472	0.00146242
2	chr3:72799579:G:A	72799579	NA,A	NA,G	NA,1	NA,-inf	NA,inf	NA,1.78034	0.00145181	0.00145947
2	chr3:72604536:T:C	72604536	C,C	T,T	1,1	inf,-inf	inf,inf	2.29174,0.146442	0.00143691	0.00144137
2	chr3:72591793:CTACT:C	72591793	NA,C	NA,CTACT	NA,1	NA,inf	NA,inf	NA,1.70763	0.00142382	0.00143081
2	chr3:72288897:G:A	72288897	NA,A	NA,G	NA,1	NA,inf	NA,inf	NA,1.71905	0.00140404	0.00141133
2	chr3:72494406:A:G	72494406	NA,G	NA,A	NA,1	NA,-inf	NA,inf	NA,1.72328	0.00138828	0.00139569
2	chr3:72187565:G:A	72187565	NA,A	NA,G	NA,1	NA,inf	NA,inf	NA,1.69929	0.00138244	0.00138952
2	chr3:72187767:T:C	72187767	NA,C	NA,T	NA,1	NA,inf	NA,inf	NA,1.69568	0.0013733	0.00138033
2	chr3:72498471:A:C	72498471	NA,C	NA,A	NA,1	NA,-inf	NA,inf	NA,1.71237	0.00135561	0.0013615
2	chr3:71959766:A:G	71959766	G,G	A,A	1,1	inf,inf	inf,inf	0.405021,2.36669	0.00134344	0.00134993
2	chr3:72152591:C:T	72152591	NA,T	NA,C	NA,1	NA,-inf	NA,inf	NA,1.73877	0.00134018	0.00134751
2	chr3:72498542:TAGAG:T	72498542	NA,T	NA,TAGAG	NA,1	NA,-inf	NA,inf	NA,1.70573	0.00133761	0.00134344
2	chr3:72814430:C:A	72814430	NA,A	NA,C	NA,1	NA,-inf	NA,inf	NA,1.73592	0.00132819	0.00133526
2	chr3:72777002:T:C	72777002	NA,C	NA,T	NA,1	NA,inf	NA,inf	NA,1.69816	0.00132377	0.00133094
2	chr3:72565434:C:T	72565434	T,NA	C,NA	1,NA	inf,NA	inf,NA	1.75512,NA	0.0013029	0.00130891
2	chr3:72494945:A:G	72494945	G,G	A,A	1,1	inf,inf	inf,inf	0.503897,2.20127	0.00129719	0.00130156
2	chr3:72755135:A:G	72755135	NA,G	NA,A	NA,1	NA,inf	NA,inf	NA,1.68764	0.00129706	0.00130409
2	chr3:72611960:A:G	72611960	G,G	A,A	1,1	inf,-inf	inf,inf	2.10262,0.406569	0.00128141	0.00128532
2	chr3:72592733:G:A	72592733	A,NA	G,NA	1,NA	-inf,NA	inf,NA	1.88546,NA	0.00126969	0.00127775
2	chr3:72791937:C:T	72791937	NA,T	NA,C	NA,1	NA,-inf	NA,inf	NA,1.71238	0.0012687	0.00127548
2	chr3:72152935:C:T	72152935	NA,T	NA,C	NA,1	NA,-inf	NA,inf	NA,1.70834	0.00126626	0.0012732
2	chr3:72182861:G:A	72182861	NA,A	NA,G	NA,1	NA,inf	NA,inf	NA,1.63379	0.00125255	0.00125883
2	chr3:72769675:T:C	72769675	NA,C	NA,T	NA,1	NA,inf	NA,inf	NA,1.6676	0.00124888	0.00125567
2	chr3:71959782:T:G	71959782	G,G	T,T	1,1	inf,inf	inf,inf	0.426234,2.30757	0.00123518	0.00124115
2	chr3:72580225:A:G	72580225	NA,G	NA,A	NA,1	NA,-inf	NA,inf	NA,1.69376	0.0012128	0.00121927
2	chr3:72336733:C:T	72336733	T,T	C,C	1,1	-inf,-inf	inf,inf	5.25721,0.539226	0.0012013	0.00501816
2	chr3:72541626:T:C	72541626	C,C	T,T	1,1	-inf,inf	inf,inf	1.26899,1.90304	0.00119961	0.00120834
2	chr3:72614524:C:G	72614524	G,G	C,C	1,1	inf,-inf	inf,inf	2.14668,0.255112	0.00119672	0.0012003
2	chr3:72441400:T:TTA	72441400	NA,TTA	NA,T	NA,1	NA,inf	NA,inf	NA,1.54516	0.00119047	0.00119571
2	chr3:72563038:T:A	72563038	NA,A	NA,T	NA,1	NA,-inf	NA,inf	NA,1.66945	0.00118717	0.00119349
2	chr3:72433725:A:G	72433725	NA,G	NA,A	NA,1	NA,inf	NA,inf	NA,1.53957	0.00115093	0.00115613
2	chr3:72699562:G:A	72699562	NA,A	NA,G	NA,1	NA,-inf	NA,inf	NA,1.63783	0.00114887	0.00115528
2	chr3:72150828:T:C	72150828	NA,C	NA,T	NA,1	NA,-inf	NA,inf	NA,1.65461	0.00114393	0.00115021
2	chr3:72632816:A:G	72632816	G,G	A,A	1,1	inf,inf	inf,inf	2.20968,0.0275489	0.0011322	0.00113583
2	chr3:72587850:G:A	72587850	NA,A	NA,G	NA,1	NA,inf	NA,inf	NA,1.47861	0.00113095	0.00113524
2	chr3:71913062:C:T	71913062	T,T	C,C	1,1	inf,-inf	inf,inf	1.90185,1.07969	0.00112334	0.00113191
2	chr3:72151370:C:T	72151370	NA,T	NA,C	NA,1	NA,-inf	NA,inf	NA,1.67543	0.0011227	0.00112956
2	chr3:72152027:C:T	72152027	NA,T	NA,C	NA,1	NA,-inf	NA,inf	NA,1.63983	0.00111395	0.00112007
2	chr3:72306426:C:T	72306426	NA,T	NA,C	NA,1	NA,inf	NA,inf	NA,1.55505	0.00110055	0.00110603
2	chr3:72152867:C:G	72152867	NA,G	NA,C	NA,1	NA,-inf	NA,inf	NA,1.63005	0.00109977	0.00110578
2	chr3:71913046:G:A	71913046	A,A	G,G	1,1	inf,-inf	inf,inf	1.93823,1.00434	0.00109032	0.00109843
2	chr3:72152858:T:C	72152858	NA,C	NA,T	NA,1	NA,-inf	NA,inf	NA,1.61813	0.00107627	0.00108216
2	chr3:72558372:CT:C	72558372	NA,C	NA,CT	NA,1	NA,-inf	NA,inf	NA,1.59756	0.00106717	0.00107292
2	chr3:72427445:A:C	72427445	NA,C	NA,A	NA,1	NA,inf	NA,inf	NA,1.49611	0.00106009	0.0010649
2	chr3:72091777:C:T	72091777	NA,T	NA,C	NA,1	NA,-inf	NA,inf	NA,1.59399	0.00105928	0.00106487
2	chr3:72243626:A:C	72243626	NA,C	NA,A	NA,1	NA,-inf	NA,inf	NA,1.69867	0.00105912	0.00106615
2	chr3:72201570:T:C	72201570	NA,C	NA,T	NA,1	NA,inf	NA,inf	NA,1.55393	0.00105782	0.00106325
2	chr3:72152106:G:A	72152106	NA,A	NA,G	NA,1	NA,-inf	NA,inf	NA,1.61134	0.00105775	0.00106356
2	chr3:72152345:T:C	72152345	NA,C	NA,T	NA,1	NA,-inf	NA,inf	NA,1.61089	0.00105697	0.00106277
2	chr3:72152160:C:T	72152160	NA,T	NA,C	NA,1	NA,-inf	NA,inf	NA,1.60623	0.00104803	0.00105379
2	chr3:72154828:C:A	72154828	NA,A	NA,C	NA,1	NA,-inf	NA,inf	NA,1.59991	0.00104413	0.00104982
2	chr3:72391260:T:C	72391260	NA,C	NA,T	NA,1	NA,inf	NA,inf	NA,1.47424	0.00101893	0.00102356
2	chr3:72242807:A:G	72242807	G,G	A,A	1,1	inf,-inf	inf,inf	0.0220803,2.35864	0.00100291	0.00100737
2	chr3:72240019:T:C	72240019	C,C	T,T	1,1	-inf,-inf	inf,inf	0.00113986,2.36668	0.000971774	0.000976252
2	chr3:72577909:A:G	72577909	NA,G	NA,A	NA,1	NA,-inf	NA,inf	NA,1.49732	0.000964321	0.000968671
2	chr3:71868807:A:G	71868807	NA,G	NA,A	NA,1	NA,-inf	NA,inf	NA,1.56174	0.000962409	0.000968053
2	chr3:72270375:T:C	72270375	NA,C	NA,T	NA,1	NA,inf	NA,inf	NA,1.48421	0.000953008	0.000958117
2	chr3:72615575:A:G	72615575	NA,G	NA,A	NA,1	NA,-inf	NA,inf	NA,1.53736	0.000949478	0.000954707
2	chr3:72296736:A:C	72296736	NA,C	NA,A	NA,1	NA,inf	NA,inf	NA,1.51026	0.000948537	0.000953518
2	chr3:72513130:A:G	72513130	NA,G	NA,A	NA,1	NA,inf	NA,inf	NA,1.43277	0.00094656	0.000950897
2	chr3:72297346:C:A	72297346	NA,A	NA,C	NA,1	NA,inf	NA,inf	NA,1.5064	0.000941904	0.000946851
2	chr3:72296959:C:T	72296959	NA,T	NA,C	NA,1	NA,inf	NA,inf	NA,1.5047	0.000938959	0.000943891
2	chr3:72120565:A:G	72120565	G,NA	A,NA	1,NA	inf,NA	inf,NA	1.53542,NA	0.000936469	0.000940315
2	chr3:72242073:C:T	72242073	T,T	C,C	1,1	-inf,-inf	inf,inf	0.0308109,2.30863	0.000926044	0.000930116
2	chr3:72620204:A:G	72620204	G,G	A,A	1,1	inf,inf	inf,inf	2.06801,0.152845	0.000921056	0.000923874
2	chr3:71950837:A:G	71950837	G,G	A,A	1,1	inf,inf	inf,inf	0.584747,2.00406	0.000916501	0.000920735
2	chr3:72314523:T:C	72314523	C,C	T,T	1,1	inf,inf	inf,inf	1.7145,0.812377	0.000909564	0.000913312
2	chr3:72254916:C:T	72254916	T,T	C,C	1,1	-inf,-inf	inf,inf	0.231132,2.47448	0.000892518	0.000899032
2	chr3:72388580:A:G	72388580	G,G	A,A	1,1	inf,inf	inf,inf	0.586839,2.72217	0.000886959	0.000904048
2	chr3:72612486:G:A	72612486	A,NA	G,NA	1,NA	inf,NA	inf,NA	1.72584,NA	0.000884198	0.000889431
2	chr3:72829049:A:C	72829049	NA,C	NA,A	NA,1	NA,-inf	NA,inf	NA,1.47323	0.000876677	0.000881172
2	chr3:72266984:C:T	72266984	NA,T	NA,C	NA,1	NA,-inf	NA,inf	NA,1.40049	0.00087129	0.00087548
2	chr3:72738292:G:A	72738292	NA,A	NA,G	NA,1	NA,-inf	NA,inf	NA,1.46995	0.000868657	0.000873126
2	chr3:72254556:G:C	72254556	NA,C	NA,G	NA,1	NA,inf	NA,inf	NA,1.42271	0.000851093	0.000855512
2	chr3:72568921:G:A	72568921	A,A	G,G	1,1	inf,inf	inf,inf	0.171349,2.55069	0.000851028	0.000856873
2	chr3:72736851:G:A	72736851	NA,A	NA,G	NA,1	NA,-inf	NA,inf	NA,1.44437	0.000830666	0.000834937
2	chr3:72431548:A:G	72431548	NA,G	NA,A	NA,1	NA,inf	NA,inf	NA,1.3554	0.000815113	0.000818855
2	chr3:72285997:G:T	72285997	NA,T	NA,G	NA,1	NA,inf	NA,inf	NA,1.42527	0.000809626	0.000813912
2	chr3:72099753:C:T	72099753	T,NA	C,NA	1,NA	inf,NA	inf,NA	1.73008,NA	0.000807132	0.000812507
2	chr3:72656056:C:T	72656056	T,T	C,C	1,1	inf,-inf	inf,inf	0.894202,1.57426	0.000803019	0.000806076
2	chr3:72257363:T:A	72257363	NA,A	NA,T	NA,1	NA,inf	NA,inf	NA,1.3898	0.000800034	0.000804196
2	chr3:72291861:G:A	72291861	NA,A	NA,G	NA,1	NA,inf	NA,inf	NA,1.41315	0.000792498	0.000796682
2	chr3:72014736:G:A	72014736	NA,A	NA,G	NA,1	NA,-inf	NA,inf	NA,1.42949	0.00079189	0.000796065
2	chr3:72302197:A:G	72302197	NA,G	NA,A	NA,1	NA,-inf	NA,inf	NA,1.46047	0.000790976	0.000795675
2	chr3:72641389:C:A	72641389	NA,A	NA,C	NA,1	NA,-inf	NA,inf	NA,1.46053	0.000788571	0.000793134
2	chr3:72173152:G:T	72173152	NA,T	NA,G	NA,1	NA,inf	NA,inf	NA,1.34318	0.000785676	0.000789446
2	chr3:72484263:A:G	72484263	NA,G	NA,A	NA,1	NA,-inf	NA,inf	NA,1.35749	0.000782165	0.000786009
2	chr3:72626175:G:A	72626175	NA,A	NA,G	NA,1	NA,-inf	NA,inf	NA,1.43744	0.000778671	0.000783029
2	chr3:72772003:A:AG	72772003	AG,AG	A,A	1,1	inf,inf	inf,inf	1.62378,0.524998	0.000776592	0.000778612
2	chr3:72536034:T:G	72536034	NA,G	NA,T	NA,1	NA,-inf	NA,inf	NA,1.32649	0.000776204	0.000779513
2	chr3:72292305:C:T	72292305	NA,T	NA,C	NA,1	NA,inf	NA,inf	NA,1.39631	0.000768488	0.000772549
2	chr3:72750397:C:T	72750397	NA,T	NA,C	NA,1	NA,-inf	NA,inf	NA,1.42359	0.000764073	0.000767981
2	chr3:72237162:G:A	72237162	NA,A	NA,G	NA,1	NA,inf	NA,inf	NA,1.34578	0.000759786	0.000763608
2	chr3:72016318:A:G	72016318	G,G	A,A	1,1	inf,-inf	inf,inf	2.15799,0.104007	0.000758464	0.000762057
2	chr3:72240902:G:A	72240902	A,A	G,G	1,1	-inf,-inf	inf,inf	0.370941,1.97707	0.000747014	0.000749983
2	chr3:72748127:G:A	72748127	A,A	G,G	1,1	-inf,inf	inf,inf	1.99338,0.262092	0.000744356	0.000747354
2	chr3:72810968:TTTC:T	72810968	NA,T	NA,TTTC	NA,1	NA,-inf	NA,inf	NA,1.40835	0.000743069	0.000746876
2	chr3:72770979:A:G	72770979	G,G	A,A	1,1	inf,inf	inf,inf	1.59589,0.535318	0.000741569	0.000743512
2	chr3:72238119:ATC:A	72238119	A,A	ATC,ATC	1,1	-inf,-inf	inf,inf	0.0508997,2.22739	0.000738183	0.000741695
2	chr3:72693992:C:T	72693992	NA,T	NA,C	NA,1	NA,-inf	NA,inf	NA,1.44093	0.000734576	0.000739028
2	chr3:72156295:A:G	72156295	NA,G	NA,A	NA,1	NA,-inf	NA,inf	NA,1.50636	0.00072882	0.000733745
2	chr3:72013316:A:G	72013316	NA,G	NA,A	NA,1	NA,-inf	NA,inf	NA,1.37988	0.000728262	0.000732085
2	chr3:72290399:C:T	72290399	NA,T	NA,C	NA,1	NA,inf	NA,inf	NA,1.36101	0.000720552	0.000724366
2	chr3:72584559:A:G	72584559	NA,G	NA,A	NA,1	NA,inf	NA,inf	NA,1.37806	0.000718943	0.000723034
2	chr3:72014881:TG:T	72014881	NA,T	NA,TG	NA,1	NA,-inf	NA,inf	NA,1.37421	0.000717382	0.000721169
2	chr3:72331794:G:A	72331794	NA,A	NA,G	NA,1	NA,-inf	NA,inf	NA,1.49021	0.000711771	0.000716818
2	chr3:72247190:A:G	72247190	NA,G	NA,A	NA,1	NA,inf	NA,inf	NA,1.32386	0.000707281	0.000710996
2	chr3:72313390:A:C	72313390	NA,C	NA,A	NA,1	NA,inf	NA,inf	NA,1.33635	0.00070518	0.000708852
2	chr3:72390762:A:G	72390762	NA,G	NA,A	NA,1	NA,inf	NA,inf	NA,1.27397	0.000702346	0.00070559
2	chr3:72733133:C:T	72733133	NA,T	NA,C	NA,1	NA,-inf	NA,inf	NA,1.37416	0.000701401	0.000704988
2	chr3:72012813:C:T	72012813	NA,T	NA,C	NA,1	NA,-inf	NA,inf	NA,1.3534	0.00069431	0.00069796
2	chr3:72412246:T:C	72412246	NA,C	NA,T	NA,1	NA,inf	NA,inf	NA,1.26676	0.000692959	0.000696162
2	chr3:72548776:G:A	72548776	A,A	G,G	1,1	inf,-inf	inf,inf	1.09723,1.73757	0.000692189	0.00069743
2	chr3:72301865:G:A	72301865	NA,A	NA,G	NA,1	NA,inf	NA,inf	NA,1.32392	0.000691174	0.000694759
2	chr3:72360705:A:G	72360705	G,G	A,A	1,1	-inf,-inf	inf,inf	3.62796,0.963992	0.000690827	0.000918908
2	chr3:72151543:C:T	72151543	NA,T	NA,C	NA,1	NA,-inf	NA,inf	NA,1.37555	0.000689344	0.000693164
2	chr3:72413272:C:T	72413272	T,NA	C,NA	1,NA	inf,NA	inf,NA	1.0561,NA	0.000683554	0.000685159
2	chr3:71984593:G:A	71984593	NA,A	NA,G	NA,1	NA,inf	NA,inf	NA,1.30156	0.000671669	0.000675238
2	chr3:72428668:A:C	72428668	C,C	A,A	1,1	inf,inf	inf,inf	3.58125,1.46932	0.00067122	0.00119615
2	chr3:72660251:A:G	72660251	G,G	A,A	1,1	-inf,inf	inf,inf	0.553381,2.03412	0.000669768	0.000673941
2	chr3:72435385:G:A	72435385	NA,A	NA,G	NA,1	NA,-inf	NA,inf	NA,1.20521	0.000669643	0.00067265
2	chr3:71947265:T:C	71947265	NA,C	NA,T	NA,1	NA,inf	NA,inf	NA,1.37444	0.000667916	0.000671913
2	chr3:72544801:G:A	72544801	NA,A	NA,G	NA,1	NA,-inf	NA,inf	NA,1.30199	0.000667652	0.000671166
2	chr3:72376812:A:T	72376812	T,NA	A,NA	1,NA	-inf,NA	inf,NA	0.851709,NA	0.000666122	0.000667226
2	chr3:71973503:G:A	71973503	A,NA	G,NA	1,NA	-inf,NA	inf,NA	1.491,NA	0.000664415	0.000668015
2	chr3:72288130:G:A	72288130	A,A	G,G	1,1	inf,-inf	inf,inf	0.0734152,2.24485	0.000663107	0.000666699
2	chr3:71915628:G:C	71915628	C,C	G,G	1,1	inf,-inf	inf,inf	1.64649,1.0319	0.000661518	0.00066633
2	chr3:72439607:C:T	72439607	NA,T	NA,C	NA,1	NA,-inf	NA,inf	NA,1.18761	0.000656454	0.000659365
2	chr3:72153737:C:T	72153737	NA,T	NA,C	NA,1	NA,-inf	NA,inf	NA,1.34002	0.000656439	0.000660021
2	chr3:72694083:G:C	72694083	C,C	G,G	1,1	inf,-inf	inf,inf	1.90722,0.175865	0.00064307	0.000645379
2	chr3:71962957:A:G	71962957	NA,G	NA,A	NA,1	NA,-inf	NA,inf	NA,1.32544	0.000642633	0.000646353
2	chr3:72203509:G:A	72203509	NA,A	NA,G	NA,1	NA,inf	NA,inf	NA,1.22175	0.000641204	0.000644301
2	chr3:71946232:C:A	71946232	A,NA	C,NA	1,NA	-inf,NA	inf,NA	1.45583,NA	0.000636122	0.000639494
2	chr3:72797808:G:A	72797808	NA,A	NA,G	NA,1	NA,-inf	NA,inf	NA,1.29338	0.000634125	0.000637401
2	chr3:71946870:A:T	71946870	T,T	A,A	1,1	inf,inf	inf,inf	0.619464,1.76757	0.000634113	0.000636989
2	chr3:72534842:G:A	72534842	NA,A	NA,G	NA,1	NA,-inf	NA,inf	NA,1.33173	0.000632898	0.000636511
2	chr3:72639491:C:G	72639491	NA,G	NA,C	NA,1	NA,-inf	NA,inf	NA,1.3448	0.000632439	0.000636202
2	chr3:72259463:C:T	72259463	T,T	C,C	1,1	inf,inf	inf,inf	2.40257,0.362508	0.000627316	0.000635146
2	chr3:72615218:A:G	72615218	NA,G	NA,A	NA,1	NA,inf	NA,inf	NA,1.21279	0.000621513	0.000624524
2	chr3:72573027:C:T	72573027	NA,T	NA,C	NA,1	NA,-inf	NA,inf	NA,1.28834	0.000615424	0.000618965
2	chr3:72756756:G:A	72756756	A,NA	G,NA	1,NA	-inf,NA	inf,NA	1.35884,NA	0.000612239	0.000614968
2	chr3:72756757:T:A	72756757	A,NA	T,NA	1,NA	-inf,NA	inf,NA	1.3584,NA	0.000611714	0.000614441
2	chr3:72571560:T:C	72571560	NA,C	NA,T	NA,1	NA,-inf	NA,inf	NA,1.19628	0.000611134	0.000613796
2	chr3:72829177:T:C	72829177	NA,C	NA,T	NA,1	NA,-inf	NA,inf	NA,1.30507	0.000607214	0.00061053
2	chr3:72578137:G:A	72578137	NA,A	NA,G	NA,1	NA,-inf	NA,inf	NA,1.26192	0.000605312	0.000608347
2	chr3:72576242:TCATCTAAAATTAGAGA:T	72576242	NA,T	NA,TCATCTAAAATTAGAGA	NA,1	NA,-inf	NA,inf	NA,1.18845	0.000598945	0.000601576
2	chr3:72420703:C:T	72420703	NA,T	NA,C	NA,1	NA,inf	NA,inf	NA,1.09379	0.000598157	0.000600551
2	chr3:72399489:C:CTAA	72399489	NA,CTAA	NA,C	NA,1	NA,inf	NA,inf	NA,1.27045	0.000590176	0.000593545
2	chr3:72515948:G:C	72515948	NA,C	NA,G	NA,1	NA,inf	NA,inf	NA,1.20823	0.000586671	0.000589706
2	chr3:72178246:A:G	72178246	NA,G	NA,A	NA,1	NA,inf	NA,inf	NA,1.11717	0.000586429	0.000589047
2	chr3:72573381:A:G	72573381	G,G	A,A	1,1	inf,-inf	inf,inf	0.433683,1.98435	0.000581179	0.000584184
2	chr3:72575887:T:G	72575887	NA,G	NA,T	NA,1	NA,-inf	NA,inf	NA,1.16989	0.000579261	0.000581811
2	chr3:72130287:A:G	72130287	G,NA	A,NA	1,NA	inf,NA	inf,NA	1.29633,NA	0.000577679	0.000580132
2	chr3:72153864:A:G	72153864	NA,G	NA,A	NA,1	NA,-inf	NA,inf	NA,1.36647	0.000574592	0.000578423
2	chr3:72259565:C:T	72259565	T,T	C,C	1,1	inf,inf	inf,inf	2.35698,0.356898	0.000573007	0.000580102
2	chr3:71962512:T:G	71962512	NA,G	NA,T	NA,1	NA,-inf	NA,inf	NA,1.25299	0.000572362	0.000575605
2	chr3:72559801:T:C	72559801	NA,C	NA,T	NA,1	NA,-inf	NA,inf	NA,1.22158	0.000571779	0.000574598
2	chr3:72722346:C:T	72722346	NA,T	NA,C	NA,1	NA,inf	NA,inf	NA,1.2418	0.000571014	0.000574233
2	chr3:72176601:G:A	72176601	NA,A	NA,G	NA,1	NA,inf	NA,inf	NA,1.20567	0.000569128	0.000572136
2	chr3:72525998:G:A	72525998	NA,A	NA,G	NA,1	NA,inf	NA,inf	NA,1.18872	0.000568845	0.000571776
2	chr3:72574979:A:C	72574979	NA,C	NA,A	NA,1	NA,inf	NA,inf	NA,1.23749	0.000567514	0.000570706
2	chr3:72175034:C:G	72175034	NA,G	NA,C	NA,1	NA,inf	NA,inf	NA,1.2005	0.000566176	0.000569167
2	chr3:72452144:G:A	72452144	NA,A	NA,G	NA,1	NA,-inf	NA,inf	NA,1.31174	0.000565444	0.000569054
2	chr3:71924906:G:A	71924906	A,A	G,G	1,1	inf,inf	inf,inf	1.95311,0.340311	0.000556772	0.000559851
2	chr3:72587090:T:C	72587090	NA,C	NA,T	NA,1	NA,-inf	NA,inf	NA,1.13946	0.000549624	0.000552074
2	chr3:72151483:T:C	72151483	NA,C	NA,T	NA,1	NA,-inf	NA,inf	NA,1.24077	0.000546259	0.000549273
2	chr3:71947401:C:G	71947401	G,G	C,C	1,1	inf,inf	inf,inf	0.532755,1.76379	0.000546074	0.000548571
2	chr3:72424597:T:C	72424597	NA,C	NA,T	NA,1	NA,inf	NA,inf	NA,1.23265	0.000545322	0.000548473
2	chr3:72422250:G:A	72422250	NA,A	NA,G	NA,1	NA,-inf	NA,inf	NA,1.28603	0.000545307	0.000548745
2	chr3:72209854:G:C	72209854	NA,C	NA,G	NA,1	NA,-inf	NA,inf	NA,1.24009	0.000543222	0.000546391
2	chr3:72402521:G:A	72402521	A,NA	G,NA	1,NA	inf,NA	inf,NA	1.01384,NA	0.000542487	0.000543972
2	chr3:71931117:G:A	71931117	A,A	G,G	1,1	inf,inf	inf,inf	1.78928,0.547943	0.000538121	0.000541061
2	chr3:72293096:C:T	72293096	NA,T	NA,C	NA,1	NA,-inf	NA,inf	NA,1.13322	0.000537496	0.000540104
2	chr3:72035277:A:G	72035277	NA,G	NA,A	NA,1	NA,-inf	NA,inf	NA,1.19286	0.000536959	0.000539895
2	chr3:72489582:C:T	72489582	T,T	C,C	1,1	inf,inf	inf,inf	0.764665,2.4093	0.000533312	0.000545682
2	chr3:71950431:A:T	71950431	NA,T	NA,A	NA,1	NA,-inf	NA,inf	NA,1.21315	0.00052968	0.000532709
2	chr3:72480213:C:T	72480213	NA,T	NA,C	NA,1	NA,-inf	NA,inf	NA,1.16675	0.000529006	0.000531783
2	chr3:71950430:C:A	71950430	NA,A	NA,C	NA,1	NA,-inf	NA,inf	NA,1.21143	0.000528114	0.000531134
2	chr3:71869305:T:A	71869305	NA,A	NA,T	NA,1	NA,-inf	NA,inf	NA,1.21208	0.000527717	0.000530716
2	chr3:72376650:T:C	72376650	NA,C	NA,T	NA,1	NA,inf	NA,inf	NA,1.11459	0.000524186	0.000526651
2	chr3:72587904:G:A	72587904	NA,A	NA,G	NA,1	NA,-inf	NA,inf	NA,1.10985	0.000521238	0.000523597
2	chr3:72148021:T:C	72148021	C,NA	T,NA	1,NA	inf,NA	inf,NA	1.41589,NA	0.000519354	0.000522494
2	chr3:72558896:T:C	72558896	NA,C	NA,T	NA,1	NA,inf	NA,inf	NA,1.17569	0.000517035	0.000519902
2	chr3:72023362:C:A	72023362	NA,A	NA,C	NA,1	NA,inf	NA,inf	NA,1.13253	0.000516024	0.000518657
2	chr3:72438994:C:A	72438994	NA,A	NA,C	NA,1	NA,-inf	NA,inf	NA,1.05947	0.000514175	0.000516508
2	chr3:72585076:T:C	72585076	NA,C	NA,T	NA,1	NA,inf	NA,inf	NA,1.18123	0.00051306	0.000515956
2	chr3:72265118:T:C	72265118	NA,C	NA,T	NA,1	NA,-inf	NA,inf	NA,1.25483	0.000512442	0.000515686
2	chr3:71937867:G:A	71937867	NA,A	NA,G	NA,1	NA,inf	NA,inf	NA,1.14802	0.000511387	0.000514132
2	chr3:72208776:G:A	72208776	NA,A	NA,G	NA,1	NA,-inf	NA,inf	NA,1.20035	0.000507588	0.000510544
2	chr3:72575432:A:G	72575432	NA,G	NA,A	NA,1	NA,inf	NA,inf	NA,1.17165	0.000506561	0.000509407
2	chr3:72266417:C:T	72266417	NA,T	NA,C	NA,1	NA,-inf	NA,inf	NA,1.12631	0.000505768	0.000508323
2	chr3:72161637:G:C	72161637	NA,C	NA,G	NA,1	NA,inf	NA,inf	NA,1.15377	0.000505338	0.00050808
2	chr3:72576310:A:G	72576310	NA,G	NA,A	NA,1	NA,inf	NA,inf	NA,1.16947	0.00050461	0.000507445
2	chr3:72266644:G:A	72266644	NA,A	NA,G	NA,1	NA,-inf	NA,inf	NA,1.12231	0.000501826	0.000504363
2	chr3:72454002:A:G	72454002	NA,G	NA,A	NA,1	NA,inf	NA,inf	NA,1.07809	0.000498258	0.000500532
2	chr3:72019638:A:G	72019638	G,G	A,A	1,1	inf,inf	inf,inf	1.21642,1.32549	0.000495711	0.000499202
2	chr3:71934041:C:T	71934041	NA,T	NA,C	NA,1	NA,-inf	NA,inf	NA,1.1748	0.000494962	0.000497789
2	chr3:72179783:C:A	72179783	NA,A	NA,C	NA,1	NA,inf	NA,inf	NA,1.05542	0.000494605	0.000496918
2	chr3:72815125:T:C	72815125	C,C	T,T	1,1	inf,inf	inf,inf	1.56931,0.310962	0.000492682	0.000494071
2	chr3:72616209:T:G	72616209	NA,G	NA,T	NA,1	NA,inf	NA,inf	NA,1.12612	0.000492469	0.000494969
2	chr3:72093604:A:G	72093604	NA,G	NA,A	NA,1	NA,inf	NA,inf	NA,1.13788	0.0004907	0.000493394
2	chr3:72588440:C:G	72588440	NA,G	NA,C	NA,1	NA,-inf	NA,inf	NA,1.07638	0.000489437	0.00049164
2	chr3:72693798:C:T	72693798	T,T	C,C	1,1	inf,-inf	inf,inf	1.74442,0.289008	0.000488741	0.000490622
2	chr3:72520720:A:G	72520720	NA,G	NA,A	NA,1	NA,-inf	NA,inf	NA,1.1643	0.000487595	0.000490283
2	chr3:72238322:C:T	72238322	NA,T	NA,C	NA,1	NA,-inf	NA,inf	NA,1.12351	0.00048693	0.000489494
2	chr3:72389001:T:C	72389001	NA,C	NA,T	NA,1	NA,inf	NA,inf	NA,0.974698	0.000486576	0.000488503
2	chr3:71952023:C:T	71952023	NA,T	NA,C	NA,1	NA,-inf	NA,inf	NA,1.15818	0.000484026	0.000486775
2	chr3:72350922:G:T	72350922	T,T	G,G	1,1	-inf,-inf	inf,inf	2.64288,0.12828	0.00048393	0.000493899
2	chr3:72500364:T:C	72500364	C,C	T,T	1,1	inf,-inf	inf,inf	0.903472,1.77316	0.000482751	0.000486895
2	chr3:72768461:T:C	72768461	C,C	T,T	1,1	inf,inf	inf,inf	1.50693,0.387631	0.000481839	0.000483191
2	chr3:72296060:A:G	72296060	NA,G	NA,A	NA,1	NA,inf	NA,inf	NA,1.12048	0.000476595	0.000479109
2	chr3:72557631:G:A	72557631	NA,A	NA,G	NA,1	NA,-inf	NA,inf	NA,1.14367	0.000473356	0.00047608
2	chr3:71871940:C:T	71871940	NA,T	NA,C	NA,1	NA,-inf	NA,inf	NA,1.16978	0.000472017	0.000474815
2	chr3:72647476:G:A	72647476	NA,A	NA,G	NA,1	NA,inf	NA,inf	NA,1.24294	0.000469508	0.000472596
2	chr3:71961078:T:C	71961078	NA,C	NA,T	NA,1	NA,-inf	NA,inf	NA,1.13099	0.000469239	0.000471876
2	chr3:71961761:T:C	71961761	C,C	T,T	1,1	inf,inf	inf,inf	0.39569,1.82334	0.000468875	0.000471175
2	chr3:72209681:A:G	72209681	NA,G	NA,A	NA,1	NA,inf	NA,inf	NA,1.05721	0.000462453	0.000464785
2	chr3:72477375:G:A	72477375	NA,A	NA,G	NA,1	NA,-inf	NA,inf	NA,1.15715	0.000456854	0.000459633
2	chr3:72344979:A:G	72344979	NA,G	NA,A	NA,1	NA,inf	NA,inf	NA,0.972121	0.00045584	0.000457723
2	chr3:72504907:A:G	72504907	NA,G	NA,A	NA,1	NA,inf	NA,inf	NA,1.12957	0.00045571	0.000458352
2	chr3:72726776:T:C	72726776	NA,C	NA,T	NA,1	NA,-inf	NA,inf	NA,1.158	0.000454578	0.000457373
2	chr3:72611629:G:C	72611629	NA,C	NA,G	NA,1	NA,inf	NA,inf	NA,1.07736	0.000451365	0.000453684
2	chr3:72266093:T:C	72266093	NA,C	NA,T	NA,1	NA,-inf	NA,inf	NA,1.04105	0.00045112	0.00045338
2	chr3:72355599:T:C	72355599	NA,C	NA,T	NA,1	NA,-inf	NA,inf	NA,1.02256	0.000448613	0.000450692
2	chr3:72728233:G:A	72728233	NA,A	NA,G	NA,1	NA,-inf	NA,inf	NA,1.14664	0.000448481	0.000450963
2	chr3:72766603:T:C	72766603	C,C	T,T	1,1	inf,inf	inf,inf	1.47473,0.3823	0.000446824	0.000448087
2	chr3:72568247:C:G	72568247	NA,G	NA,C	NA,1	NA,-inf	NA,inf	NA,1.1567	0.00044562	0.000448368
2	chr3:71995792:G:C	71995792	C,NA	G,NA	1,NA	inf,NA	inf,NA	1.19976,NA	0.000445075	0.000447162
2	chr3:71989936:G:A	71989936	A,NA	G,NA	1,NA	inf,NA	inf,NA	1.39301,NA	0.000443278	0.000446294
2	chr3:72773477:A:G	72773477	G,G	A,A	1,1	inf,inf	inf,inf	1.50511,0.322214	0.000442989	0.000444235
2	chr3:72207680:T:C	72207680	NA,C	NA,T	NA,1	NA,inf	NA,inf	NA,1.02883	0.000439921	0.000442143
2	chr3:72576248:A:G	72576248	NA,G	NA,A	NA,1	NA,inf	NA,inf	NA,1.09238	0.000439309	0.000441807
2	chr3:72535953:A:G	72535953	G,G	A,A	1,1	inf,-inf	inf,inf	0.466137,1.88491	0.00043801	0.000440617
2	chr3:72363568:G:C	72363568	NA,C	NA,G	NA,1	NA,-inf	NA,inf	NA,1.20535	0.000437346	0.000440189
2	chr3:72357083:T:C	72357083	NA,C	NA,T	NA,1	NA,-inf	NA,inf	NA,1.00754	0.000436074	0.000438102
2	chr3:71925175:T:C	71925175	C,C	T,T	1,1	inf,inf	inf,inf	1.84113,0.270937	0.000433944	0.000436226
2	chr3:72148961:T:A	72148961	NA,A	NA,T	NA,1	NA,-inf	NA,inf	NA,1.15987	0.000431672	0.000434431
2	chr3:71948890:C:T	71948890	NA,T	NA,C	NA,1	NA,-inf	NA,inf	NA,1.08959	0.000429028	0.000431467
2	chr3:72240974:A:T	72240974	T,T	A,A	1,1	-inf,-inf	inf,inf	0.0240198,1.93498	0.000426421	0.000428411
2	chr3:72487440:T:C	72487440	NA,C	NA,T	NA,1	NA,-inf	NA,inf	NA,1.05276	0.000426238	0.000428558
2	chr3:72019932:T:A	72019932	NA,A	NA,T	NA,1	NA,inf	NA,inf	NA,1.04092	0.000425545	0.000427797
2	chr3:71966376:C:T	71966376	NA,T	NA,C	NA,1	NA,-inf	NA,inf	NA,1.10148	0.000424422	0.000426924
2	chr3:72521854:C:G	72521854	G,NA	C,NA	1,NA	inf,NA	inf,NA	1.65586,NA	0.000422726	0.000427627
2	chr3:72424611:A:C	72424611	NA,C	NA,A	NA,1	NA,inf	NA,inf	NA,0.97303	0.00041954	0.000421517
2	chr3:71872685:G:C	71872685	NA,C	NA,G	NA,1	NA,-inf	NA,inf	NA,1.09998	0.000419357	0.000421838
2	chr3:72149185:C:T	72149185	NA,T	NA,C	NA,1	NA,-inf	NA,inf	NA,1.0982	0.000419007	0.000421382
2	chr3:72149431:T:C	72149431	NA,C	NA,T	NA,1	NA,-inf	NA,inf	NA,1.09362	0.000417492	0.000419846
2	chr3:72256677:G:A	72256677	NA,A	NA,G	NA,1	NA,-inf	NA,inf	NA,0.985683	0.000415675	0.000417735
2	chr3:72667757:A:G	72667757	G,NA	A,NA	1,NA	inf,NA	inf,NA	1.34215,NA	0.000415279	0.000417849
2	chr3:72197876:C:T	72197876	NA,T	NA,C	NA,1	NA,inf	NA,inf	NA,0.97343	0.000413348	0.000415369
2	chr3:72266068:T:C	72266068	NA,C	NA,T	NA,1	NA,-inf	NA,inf	NA,0.980391	0.000413154	0.000415196
2	chr3:72744075:C:T	72744075	T,T	C,C	1,1	inf,inf	inf,inf	1.50498,0.264047	0.000412442	0.000413613
2	chr3:72608900:T:C	72608900	C,NA	T,NA	1,NA	inf,NA	inf,NA	1.30123,NA	0.000411621	0.000414049
2	chr3:72302487:T:C	72302487	NA,C	NA,T	NA,1	NA,inf	NA,inf	NA,0.983203	0.000411505	0.000413516
2	chr3:72163853:G:T	72163853	NA,T	NA,G	NA,1	NA,-inf	NA,inf	NA,1.04905	0.000409671	0.000411974
2	chr3:72386913:G:A	72386913	NA,A	NA,G	NA,1	NA,inf	NA,inf	NA,0.839269	0.000409638	0.000411188
2	chr3:72534861:T:A	72534861	NA,A	NA,T	NA,1	NA,-inf	NA,inf	NA,1.06867	0.000409396	0.000411711
2	chr3:72272498:C:T	72272498	NA,T	NA,C	NA,1	NA,inf	NA,inf	NA,1.02599	0.000409334	0.00041155
2	chr3:72163693:A:C	72163693	NA,C	NA,A	NA,1	NA,-inf	NA,inf	NA,1.04726	0.000408675	0.00041097
2	chr3:72044346:C:G	72044346	G,G	C,C	1,1	inf,inf	inf,inf	1.60944,0.649068	0.000407818	0.000410138
2	chr3:72145683:A:G	72145683	NA,G	NA,A	NA,1	NA,-inf	NA,inf	NA,1.0669	0.000407051	0.000409291
2	chr3:72327458:A:AT	72327458	AT,AT	A,A	1,1	inf,inf	inf,inf	1.16432,1.5524	0.000406715	0.000411507
2	chr3:72836118:A:G	72836118	G,G	A,A	1,1	inf,inf	inf,inf	1.46438,0.342314	0.0004066	0.00040778
2	chr3:72603172:A:C	72603172	C,C	A,A	1,1	inf,inf	inf,inf	1.67863,0.154108	0.000406345	0.000407726
2	chr3:72832986:T:C	72832986	NA,C	NA,T	NA,1	NA,inf	NA,inf	NA,1.03371	0.000405987	0.000408192
2	chr3:72724723:G:A	72724723	A,NA	G,NA	1,NA	-inf,NA	inf,NA	1.00248,NA	0.000405606	0.000407044
2	chr3:72496447:G:T	72496447	NA,T	NA,G	NA,1	NA,-inf	NA,inf	NA,1.00913	0.000405526	0.000407405
2	chr3:72579606:T:C	72579606	NA,C	NA,T	NA,1	NA,-inf	NA,inf	NA,0.961897	0.000403168	0.000404997
2	chr3:72557911:T:C	72557911	NA,C	NA,T	NA,1	NA,-inf	NA,inf	NA,1.04746	0.000400516	0.000402703
2	chr3:72264752:G:C	72264752	NA,C	NA,G	NA,1	NA,-inf	NA,inf	NA,0.972586	0.000400144	0.000402158
2	chr3:72317639:G:C	72317639	C,C	G,G	1,1	inf,inf	inf,inf	1.76002,0.357773	0.000399621	0.000401768
2	chr3:72567753:T:C	72567753	NA,C	NA,T	NA,1	NA,inf	NA,inf	NA,1.02729	0.000398223	0.000400442
2	chr3:72462390:C:G	72462390	NA,G	NA,C	NA,1	NA,inf	NA,inf	NA,1.02601	0.000397794	0.000399988
2	chr3:72498911:A:G	72498911	G,G	A,A	1,1	inf,-inf	inf,inf	0.897963,1.67691	0.000397384	0.000400845
2	chr3:72617782:G:T	72617782	NA,T	NA,G	NA,1	NA,-inf	NA,inf	NA,1.065	0.000397123	0.000399521
2	chr3:71887727:G:A	71887727	NA,A	NA,G	NA,1	NA,-inf	NA,inf	NA,1.05307	0.00039708	0.000399361
2	chr3:72533307:C:T	72533307	NA,T	NA,C	NA,1	NA,-inf	NA,inf	NA,1.04708	0.000397048	0.00039928
2	chr3:72259375:C:T	72259375	T,T	C,C	1,1	-inf,-inf	inf,inf	0.836551,1.60513	0.00039623	0.000399276
2	chr3:72177635:T:C	72177635	NA,C	NA,T	NA,1	NA,inf	NA,inf	NA,0.99449	0.000395943	0.000398031
2	chr3:71848357:T:C	71848357	NA,C	NA,T	NA,1	NA,-inf	NA,inf	NA,1.0535	0.000394454	0.000396769
2	chr3:71973484:G:A	71973484	A,NA	G,NA	1,NA	inf,NA	inf,NA	1.14873,NA	0.000393605	0.000395489
2	chr3:72409376:G:A	72409376	NA,A	NA,G	NA,1	NA,inf	NA,inf	NA,0.93641	0.000392979	0.00039484
2	chr3:72264290:G:C	72264290	NA,C	NA,G	NA,1	NA,-inf	NA,inf	NA,0.960561	0.000392845	0.000394819
2	chr3:72809754:T:C	72809754	NA,C	NA,T	NA,1	NA,inf	NA,inf	NA,1.01144	0.000390845	0.000392969
2	chr3:72315322:C:T	72315322	NA,T	NA,C	NA,1	NA,-inf	NA,inf	NA,1.04408	0.000389817	0.000392077
2	chr3:71899521:A:C	71899521	C,C	A,A	1,1	inf,-inf	inf,inf	0.758292,1.3887	0.000388752	0.000390546
2	chr3:72414654:TA:T	72414654	NA,T	NA,TA	NA,1	NA,inf	NA,inf	NA,0.919937	0.000388375	0.000390161
2	chr3:72581255:A:G	72581255	NA,G	NA,A	NA,1	NA,inf	NA,inf	NA,1.01929	0.000388203	0.000390393
2	chr3:71944379:A:G	71944379	G,G	A,A	1,1	inf,inf	inf,inf	0.527922,1.60984	0.000388049	0.000389941
2	chr3:72514964:G:A	72514964	NA,A	NA,G	NA,1	NA,inf	NA,inf	NA,1.03282	0.000387199	0.000389437
2	chr3:72538502:A:G	72538502	NA,G	NA,A	NA,1	NA,-inf	NA,inf	NA,0.942665	0.000385445	0.000387194
2	chr3:72301389:G:GA	72301389	NA,GA	NA,G	NA,1	NA,-inf	NA,inf	NA,0.906571	0.000384433	0.000386228
2	chr3:72179570:T:C	72179570	NA,C	NA,T	NA,1	NA,inf	NA,inf	NA,0.953303	0.000384215	0.000386179
2	chr3:71997761:AC:A	71997761	A,NA	AC,NA	1,NA	inf,NA	inf,NA	1.12484,NA	0.000384098	0.000385918
2	chr3:72181128:A:G	72181128	NA,G	NA,A	NA,1	NA,inf	NA,inf	NA,0.951885	0.000383303	0.000385263
2	chr3:72420700:A:G	72420700	NA,G	NA,A	NA,1	NA,inf	NA,inf	NA,0.877016	0.000382325	0.000384035
2	chr3:72236508:G:C	72236508	NA,C	NA,G	NA,1	NA,inf	NA,inf	NA,0.965581	0.000382091	0.000384087
2	chr3:71895419:G:C	71895419	NA,C	NA,G	NA,1	NA,-inf	NA,inf	NA,1.02868	0.00038208	0.000384271
2	chr3:71885493:C:T	71885493	NA,T	NA,C	NA,1	NA,-inf	NA,inf	NA,1.0152	0.00038137	0.000383543
2	chr3:72282788:C:G	72282788	NA,G	NA,C	NA,1	NA,inf	NA,inf	NA,0.97027	0.000380498	0.000382535
2	chr3:71896655:G:A	71896655	NA,A	NA,G	NA,1	NA,-inf	NA,inf	NA,1.02697	0.000380259	0.000382445
2	chr3:72407269:G:A	72407269	NA,A	NA,G	NA,1	NA,inf	NA,inf	NA,0.863738	0.000376023	0.000377664
2	chr3:71883670:C:G	71883670	NA,G	NA,C	NA,1	NA,-inf	NA,inf	NA,1.00345	0.000375737	0.00037786
2	chr3:72421146:A:C	72421146	NA,C	NA,A	NA,1	NA,inf	NA,inf	NA,0.866269	0.000375586	0.000377268
2	chr3:72126318:T:A	72126318	NA,A	NA,T	NA,1	NA,-inf	NA,inf	NA,1.02944	0.000375548	0.000377763
2	chr3:72439389:G:C	72439389	C,C	G,G	1,1	inf,inf	inf,inf	2.76524,1.49316	0.000375006	0.00047652
2	chr3:72515542:G:A	72515542	A,NA	G,NA	1,NA	inf,NA	inf,NA	1.25477,NA	0.000372744	0.000375032
2	chr3:72608497:A:G	72608497	NA,G	NA,A	NA,1	NA,-inf	NA,inf	NA,1.02828	0.000370822	0.000373044
2	chr3:72797186:A:T	72797186	NA,T	NA,A	NA,1	NA,inf	NA,inf	NA,0.954655	0.000370625	0.000372516
2	chr3:72150224:TTCC:T	72150224	NA,T	NA,TTCC	NA,1	NA,-inf	NA,inf	NA,1.02034	0.00036936	0.000371442
2	chr3:72745715:T:C	72745715	NA,C	NA,T	NA,1	NA,inf	NA,inf	NA,0.983074	0.000369212	0.000371266
2	chr3:72410662:T:C	72410662	NA,C	NA,T	NA,1	NA,inf	NA,inf	NA,0.852767	0.000368727	0.00037034
2	chr3:72581146:A:ATATTTTCAGGATGTGTGCAAAAAATTT	72581146	NA,ATATTTTCAGGATGTGTGCAAAAAATTT	NA,A	NA,1	NA,-inf	NA,inf	NA,1.00513	0.000368079	0.000370051
2	chr3:72578986:T:C	72578986	NA,C	NA,T	NA,1	NA,-inf	NA,inf	NA,0.910153	0.000368008	0.000369692
2	chr3:72295191:A:G	72295191	NA,G	NA,A	NA,1	NA,-inf	NA,inf	NA,1.1044	0.000366626	0.0003691
2	chr3:72499401:A:G	72499401	NA,G	NA,A	NA,1	NA,-inf	NA,inf	NA,1.02758	0.000366489	0.000368695
2	chr3:72363378:G:A	72363378	NA,A	NA,G	NA,1	NA,-inf	NA,inf	NA,1.09888	0.000366081	0.00036845
2	chr3:72410794:A:G	72410794	NA,G	NA,A	NA,1	NA,inf	NA,inf	NA,0.846679	0.00036472	0.000366317
2	chr3:72297509:C:T	72297509	NA,T	NA,C	NA,1	NA,inf	NA,inf	NA,0.905706	0.000363745	0.000365559
2	chr3:72149772:C:G	72149772	NA,G	NA,C	NA,1	NA,-inf	NA,inf	NA,1.0109	0.000363617	0.000365667
2	chr3:72634415:G:A	72634415	NA,A	NA,G	NA,1	NA,inf	NA,inf	NA,0.958777	0.000363252	0.000365226
2	chr3:72760742:G:C	72760742	NA,C	NA,G	NA,1	NA,inf	NA,inf	NA,0.955005	0.000361941	0.000363821
2	chr3:72181996:A:G	72181996	NA,G	NA,A	NA,1	NA,inf	NA,inf	NA,0.918604	0.000361892	0.000363745
2	chr3:72599838:A:G	72599838	NA,G	NA,A	NA,1	NA,-inf	NA,inf	NA,0.999021	0.000361807	0.00036392
2	chr3:72674599:C:T	72674599	NA,T	NA,C	NA,1	NA,-inf	NA,inf	NA,1.00374	0.000360562	0.000362658
2	chr3:72445648:C:G	72445648	NA,G	NA,C	NA,1	NA,inf	NA,inf	NA,0.877804	0.00036	0.000361698
2	chr3:72751411:T:A	72751411	NA,A	NA,T	NA,1	NA,inf	NA,inf	NA,0.960706	0.000359001	0.000360953
2	chr3:72847225:A:C	72847225	C,C	A,A	1,1	inf,inf	inf,inf	1.43282,0.290165	0.00035868	0.000359729
2	chr3:72842669:A:G	72842669	G,G	A,A	1,1	inf,inf	inf,inf	1.45682,0.247669	0.000358095	0.000359146
2	chr3:72408687:C:T	72408687	NA,T	NA,C	NA,1	NA,inf	NA,inf	NA,0.836494	0.00035803	0.000359601
2	chr3:72582822:G:C	72582822	C,C	G,G	1,1	inf,-inf	inf,inf	0.440939,1.85347	0.000357982	0.000360575
2	chr3:72637807:A:C	72637807	NA,C	NA,A	NA,1	NA,-inf	NA,inf	NA,1.00501	0.000357863	0.000360017
2	chr3:72550870:CCTCT:C	72550870	NA,C	NA,CCTCT	NA,1	NA,inf	NA,inf	NA,0.962355	0.000357107	0.000359114
2	chr3:72416124:C:T	72416124	NA,T	NA,C	NA,1	NA,inf	NA,inf	NA,0.833716	0.000356529	0.000358093
2	chr3:72840717:C:T	72840717	NA,T	NA,C	NA,1	NA,inf	NA,inf	NA,0.938904	0.000356145	0.000357966
2	chr3:72476930:A:G	72476930	NA,G	NA,A	NA,1	NA,-inf	NA,inf	NA,1.00398	0.000355952	0.000358086
2	chr3:72698112:C:G	72698112	G,G	C,C	1,1	inf,inf	inf,inf	1.51432,0.658848	0.000354341	0.000356306
2	chr3:72472365:G:A	72472365	NA,A	NA,G	NA,1	NA,-inf	NA,inf	NA,0.934908	0.000353946	0.000355808
2	chr3:72582095:C:T	72582095	T,NA	C,NA	1,NA	-inf,NA	inf,NA	1.56581,NA	0.000353685	0.000357605
2	chr3:72239594:A:G	72239594	G,G	A,A	1,1	inf,-inf	inf,inf	0.00964976,1.86493	0.000353684	0.000355435
2	chr3:72815122:C:T	72815122	NA,T	NA,C	NA,1	NA,-inf	NA,inf	NA,0.995228	0.000353521	0.000355443
2	chr3:72408295:C:T	72408295	NA,T	NA,C	NA,1	NA,inf	NA,inf	NA,0.829429	0.000353487	0.00035504
2	chr3:72671461:C:T	72671461	NA,T	NA,C	NA,1	NA,inf	NA,inf	NA,0.915788	0.000353445	0.000355281
2	chr3:72067449:C:T	72067449	NA,T	NA,C	NA,1	NA,inf	NA,inf	NA,0.910742	0.000353038	0.000354846
2	chr3:72361323:G:A	72361323	NA,A	NA,G	NA,1	NA,-inf	NA,inf	NA,0.88643	0.000352815	0.000354479
2	chr3:71868700:C:T	71868700	T,T	C,C	1,1	-inf,-inf	inf,inf	1.61518,0.239002	0.000352691	0.000354137
2	chr3:72549647:G:T	72549647	NA,T	NA,G	NA,1	NA,-inf	NA,inf	NA,0.987413	0.000352299	0.000354396
2	chr3:71932954:C:G	71932954	NA,G	NA,C	NA,1	NA,-inf	NA,inf	NA,1.00862	0.000351715	0.000353812
2	chr3:72497449:A:T	72497449	NA,T	NA,A	NA,1	NA,-inf	NA,inf	NA,1.0626	0.000351554	0.000353837
2	chr3:72673927:C:T	72673927	T,T	C,C	1,1	inf,inf	inf,inf	1.46214,0.340501	0.000349832	0.000350985
2	chr3:72591032:C:T	72591032	T,T	C,C	1,1	-inf,inf	inf,inf	0.23202,1.89336	0.000349405	0.000351563
2	chr3:72667630:AC:A	72667630	NA,A	NA,AC	NA,1	NA,inf	NA,inf	NA,0.936775	0.000348842	0.000350772
2	chr3:72205676:G:A	72205676	NA,A	NA,G	NA,1	NA,inf	NA,inf	NA,0.891304	0.000348375	0.000350146
2	chr3:72539884:C:G	72539884	G,G	C,C	1,1	inf,-inf	inf,inf	0.187915,1.9065	0.00034832	0.000350229
2	chr3:72463755:G:A	72463755	NA,A	NA,G	NA,1	NA,-inf	NA,inf	NA,0.868187	0.00034827	0.000349849
2	chr3:72521403:GACA:G	72521403	NA,G	NA,GACA	NA,1	NA,inf	NA,inf	NA,0.910273	0.000347704	0.000349527
2	chr3:72785568:A:G	72785568	G,G	A,A	1,1	inf,inf	inf,inf	1.46606,0.185194	0.000347299	0.00034831
2	chr3:72149943:C:T	72149943	NA,T	NA,C	NA,1	NA,-inf	NA,inf	NA,0.974863	0.000347049	0.00034897
2	chr3:72653369:TAG:T	72653369	NA,T	NA,TAG	NA,1	NA,-inf	NA,inf	NA,0.95737	0.000346753	0.000348695
2	chr3:72522398:G:A	72522398	NA,A	NA,G	NA,1	NA,inf	NA,inf	NA,0.90814	0.000346389	0.000348205
2	chr3:71921315:T:C	71921315	C,NA	T,NA	1,NA	-inf,NA	inf,NA	1.12618,NA	0.00034495	0.000346755
2	chr3:71960095:G:A	71960095	NA,A	NA,G	NA,1	NA,-inf	NA,inf	NA,0.949077	0.000344867	0.000346803
2	chr3:71974271:A:G	71974271	NA,G	NA,A	NA,1	NA,inf	NA,inf	NA,0.924666	0.00034411	0.000345962
2	chr3:71892481:A:T	71892481	NA,T	NA,A	NA,1	NA,-inf	NA,inf	NA,0.974874	0.000341556	0.000343559
2	chr3:72355391:C:A	72355391	A,NA	C,NA	1,NA	-inf,NA	inf,NA	2.17432,NA	0.000340979	0.000354885
2	chr3:71889537:G:A	71889537	NA,A	NA,G	NA,1	NA,inf	NA,inf	NA,0.919623	0.000340342	0.000342174
2	chr3:72556622:T:G	72556622	G,G	T,T	1,1	inf,-inf	inf,inf	0.223094,1.86459	0.000339427	0.000341308
2	chr3:71878018:C:G	71878018	NA,G	NA,C	NA,1	NA,-inf	NA,inf	NA,0.942741	0.000339298	0.000341206
2	chr3:72540044:G:A	72540044	A,A	G,G	1,1	inf,-inf	inf,inf	0.302341,1.64784	0.000338917	0.000340279
2	chr3:72764862:T:C	72764862	C,C	T,T	1,1	inf,inf	inf,inf	1.38698,0.312396	0.000338603	0.00033959
2	chr3:72468374:T:G	72468374	NA,G	NA,T	NA,1	NA,inf	NA,inf	NA,0.87956	0.000335847	0.000337449
2	chr3:72777451:C:T	72777451	NA,T	NA,C	NA,1	NA,inf	NA,inf	NA,0.907895	0.00033453	0.000336271
2	chr3:72367508:G:A	72367508	NA,A	NA,G	NA,1	NA,-inf	NA,inf	NA,0.788074	0.000334118	0.00033557
2	chr3:72684518:A:C	72684518	C,C	A,A	1,1	inf,inf	inf,inf	1.51547,0.16067	0.000332812	0.000333878
2	chr3:72366516:G:T	72366516	NA,T	NA,G	NA,1	NA,inf	NA,inf	NA,0.833979	0.000332271	0.000333834
2	chr3:72684404:G:A	72684404	NA,A	NA,G	NA,1	NA,inf	NA,inf	NA,0.890991	0.000331829	0.000333595
2	chr3:72201100:T:A	72201100	NA,A	NA,T	NA,1	NA,-inf	NA,inf	NA,0.932095	0.000331818	0.000333686
2	chr3:72815727:G:C	72815727	NA,C	NA,G	NA,1	NA,inf	NA,inf	NA,0.897278	0.000331389	0.000333091
2	chr3:72187619:A:G	72187619	NA,G	NA,A	NA,1	NA,inf	NA,inf	NA,0.906482	0.000330656	0.000332445
2	chr3:72753660:G:A	72753660	NA,A	NA,G	NA,1	NA,inf	NA,inf	NA,0.898272	0.000330245	0.000331958
2	chr3:72671118:T:C	72671118	NA,C	NA,T	NA,1	NA,inf	NA,inf	NA,0.87445	0.000330069	0.000331784
2	chr3:72521705:G:A	72521705	NA,A	NA,G	NA,1	NA,inf	NA,inf	NA,0.879042	0.000329719	0.00033145
2	chr3:72508471:G:A	72508471	NA,A	NA,G	NA,1	NA,inf	NA,inf	NA,0.935537	0.000329702	0.000331601
2	chr3:72329799:A:G	72329799	G,G	A,A	1,1	-inf,inf	inf,inf	2.49455,0.0647056	0.000328683	0.000336014
2	chr3:72326788:A:T	72326788	T,T	A,A	1,1	inf,inf	inf,inf	1.05599,1.46293	0.000328172	0.000331519
2	chr3:71921990:C:T	71921990	NA,T	NA,C	NA,1	NA,-inf	NA,inf	NA,0.903867	0.00032798	0.000329771
2	chr3:72263941:T:A	72263941	NA,A	NA,T	NA,1	NA,-inf	NA,inf	NA,0.856378	0.000327682	0.000329344
2	chr3:72675443:C:G	72675443	NA,G	NA,C	NA,1	NA,inf	NA,inf	NA,0.87175	0.000327442	0.00032915
2	chr3:71933019:T:C	71933019	NA,C	NA,T	NA,1	NA,-inf	NA,inf	NA,0.960958	0.000326576	0.000328512
2	chr3:71881829:T:C	71881829	NA,C	NA,T	NA,1	NA,-inf	NA,inf	NA,0.921366	0.000326217	0.000328073
2	chr3:72322440:G:T	72322440	NA,T	NA,G	NA,1	NA,-inf	NA,inf	NA,1.00941	0.000324449	0.000326608
2	chr3:72206938:T:C	72206938	NA,C	NA,T	NA,1	NA,inf	NA,inf	NA,0.848734	0.00032443	0.000326082
2	chr3:72634655:G:A	72634655	A,A	G,G	1,1	inf,inf	inf,inf	1.33873,0.581327	0.000324121	0.000325375
2	chr3:72713754:T:C	72713754	NA,C	NA,T	NA,1	NA,-inf	NA,inf	NA,0.912182	0.000323959	0.000325694
2	chr3:72550653:T:C	72550653	NA,C	NA,T	NA,1	NA,-inf	NA,inf	NA,0.923802	0.000322028	0.000323841
2	chr3:72390241:A:G	72390241	NA,G	NA,A	NA,1	NA,inf	NA,inf	NA,0.712018	0.000319232	0.000320507
2	chr3:72617369:A:G	72617369	G,NA	A,NA	1,NA	-inf,NA	inf,NA	0.88321,NA	0.0003189	0.000320074
2	chr3:72674386:C:T	72674386	NA,T	NA,C	NA,1	NA,inf	NA,inf	NA,0.855097	0.00031853	0.000320192
2	chr3:72640238:C:T	72640238	NA,T	NA,C	NA,1	NA,inf	NA,inf	NA,0.893503	0.000317739	0.000319509
2	chr3:71955398:A:T	71955398	T,T	A,A	1,1	-inf,inf	inf,inf	1.66564,0.0029581	0.000317576	0.000318966
2	chr3:71884903:G:A	71884903	NA,A	NA,G	NA,1	NA,-inf	NA,inf	NA,0.904403	0.000317514	0.000319319
2	chr3:72672896:C:T	72672896	NA,T	NA,C	NA,1	NA,inf	NA,inf	NA,0.853316	0.000317467	0.000319124
2	chr3:72579173:G:A	72579173	NA,A	NA,G	NA,1	NA,-inf	NA,inf	NA,0.906436	0.000317013	0.000318687
2	chr3:71949981:C:T	71949981	NA,T	NA,C	NA,1	NA,-inf	NA,inf	NA,0.906426	0.000315197	0.000317
2	chr3:72081037:T:C	72081037	NA,C	NA,T	NA,1	NA,inf	NA,inf	NA,0.877378	0.000314288	0.00031602
2	chr3:72436064:G:A	72436064	A,NA	G,NA	1,NA	-inf,NA	inf,NA	0.554294,NA	0.000314243	0.000314928
2	chr3:71901687:C:T	71901687	T,T	C,C	1,1	inf,-inf	inf,inf	1.46435,0.533343	0.000313869	0.000315459
2	chr3:72133304:G:C	72133304	C,C	G,G	1,1	-inf,inf	inf,inf	0.554933,1.47572	0.000313462	0.000314987
2	chr3:71981976:G:T	71981976	T,NA	G,NA	1,NA	inf,NA	inf,NA	1.02613,NA	0.000312478	0.000313989
2	chr3:72228646:G:A	72228646	NA,A	NA,G	NA,1	NA,inf	NA,inf	NA,0.851077	0.000312458	0.000314098
2	chr3:72417630:T:A	72417630	NA,A	NA,T	NA,1	NA,inf	NA,inf	NA,0.759766	0.000312264	0.000313656
2	chr3:71877985:A:T	71877985	T,NA	A,NA	1,NA	inf,NA	inf,NA	1.01914,NA	0.000311979	0.000313483
2	chr3:72475104:C:T	72475104	NA,T	NA,C	NA,1	NA,-inf	NA,inf	NA,0.922676	0.000311547	0.00031341
2	chr3:72827431:T:C	72827431	C,C	T,T	1,1	inf,inf	inf,inf	1.38661,0.258387	0.000311434	0.000312365
2	chr3:72358134:A:T	72358134	NA,T	NA,A	NA,1	NA,-inf	NA,inf	NA,0.741305	0.000311005	0.000312355
2	chr3:72328039:C:T	72328039	T,T	C,C	1,1	inf,inf	inf,inf	1.02535,1.45552	0.000310992	0.000314119
2	chr3:71890810:T:C	71890810	NA,C	NA,T	NA,1	NA,inf	NA,inf	NA,0.865823	0.000310572	0.00031225
2	chr3:72648094:CAG:C	72648094	NA,C	NA,CAG	NA,1	NA,inf	NA,inf	NA,1.00837	0.000310305	0.000312377
2	chr3:72499200:A:G	72499200	G,G	A,A	1,1	inf,-inf	inf,inf	0.894102,1.54958	0.000310154	0.000312907
2	chr3:72392872:A:G	72392872	NA,G	NA,A	NA,1	NA,inf	NA,inf	NA,0.697824	0.000309531	0.000310779
2	chr3:72727237:C:T	72727237	NA,T	NA,C	NA,1	NA,inf	NA,inf	NA,0.856681	0.000309259	0.000310917
2	chr3:72577097:A:G	72577097	NA,G	NA,A	NA,1	NA,-inf	NA,inf	NA,0.852869	0.000309074	0.00031057
2	chr3:72681943:T:C	72681943	NA,C	NA,T	NA,1	NA,-inf	NA,inf	NA,0.909489	0.000308933	0.000310724
2	chr3:72623390:A:C	72623390	C,C	A,A	1,1	inf,-inf	inf,inf	1.42191,0.354019	0.000308683	0.000309712
2	chr3:71926929:A:G	71926929	G,G	A,A	1,1	inf,inf	inf,inf	1.64164,0.350147	0.000308653	0.000310354
2	chr3:72671987:T:C	72671987	NA,C	NA,T	NA,1	NA,-inf	NA,inf	NA,0.908755	0.000308222	0.000310007
2	chr3:72273072:T:C	72273072	NA,C	NA,T	NA,1	NA,-inf	NA,inf	NA,0.807226	0.000307593	0.00030913
2	chr3:72040791:C:A	72040791	NA,A	NA,C	NA,1	NA,-inf	NA,inf	NA,0.871938	0.000307184	0.000308889
2	chr3:72310376:G:A	72310376	A,A	G,G	1,1	inf,inf	inf,inf	1.72902,0.0122716	0.000307022	0.000308575
2	chr3:72358516:T:C	72358516	NA,C	NA,T	NA,1	NA,-inf	NA,inf	NA,0.733568	0.000306771	0.000308105
2	chr3:71906466:G:A	71906466	NA,A	NA,G	NA,1	NA,-inf	NA,inf	NA,0.88208	0.000305169	0.000306899
2	chr3:72618233:G:A	72618233	NA,A	NA,G	NA,1	NA,-inf	NA,inf	NA,0.906469	0.000304731	0.000306542
2	chr3:72668501:TC:T	72668501	NA,T	NA,TC	NA,1	NA,-inf	NA,inf	NA,0.89845	0.000304625	0.000306411
2	chr3:72594751:A:T	72594751	NA,T	NA,A	NA,1	NA,-inf	NA,inf	NA,0.890827	0.000304073	0.000305794
2	chr3:72713164:C:G	72713164	NA,G	NA,C	NA,1	NA,-inf	NA,inf	NA,0.883171	0.00030376	0.000305481
2	chr3:72843380:G:C	72843380	C,C	G,G	1,1	inf,inf	inf,inf	1.33663,0.322242	0.0003031	0.000304008
2	chr3:72670332:C:A	72670332	NA,A	NA,C	NA,1	NA,inf	NA,inf	NA,0.823278	0.000302173	0.000303751
2	chr3:72721107:TCCACTGG:T	72721107	NA,T	NA,TCCACTGG	NA,1	NA,inf	NA,inf	NA,0.864065	0.00030187	0.00030356
2	chr3:72042189:G:C	72042189	NA,C	NA,G	NA,1	NA,-inf	NA,inf	NA,0.857219	0.000299772	0.000301437
2	chr3:72831319:T:C	72831319	C,C	T,T	1,1	inf,inf	inf,inf	1.32023,0.343389	0.000299626	0.000300528
2	chr3:72204437:A:G	72204437	NA,G	NA,A	NA,1	NA,inf	NA,inf	NA,0.799474	0.000299333	0.000300858
2	chr3:72227413:T:C	72227413	NA,C	NA,T	NA,1	NA,inf	NA,inf	NA,0.772801	0.000298986	0.000300435
2	chr3:72674147:T:C	72674147	NA,C	NA,T	NA,1	NA,inf	NA,inf	NA,0.815442	0.000298064	0.000299623
2	chr3:72283156:C:T	72283156	NA,T	NA,C	NA,1	NA,-inf	NA,inf	NA,0.80078	0.000298004	0.000299509
2	chr3:72227353:A:G	72227353	NA,G	NA,A	NA,1	NA,inf	NA,inf	NA,0.767476	0.000296201	0.000297638
2	chr3:72305012:A:C	72305012	C,C	A,A	1,1	inf,inf	inf,inf	0.437686,1.97406	0.000295133	0.000298408
2	chr3:72749677:CTAAAA:C	72749677	NA,C	NA,CTAAAA	NA,1	NA,inf	NA,inf	NA,0.815452	0.000295128	0.000296678
2	chr3:72016526:T:C	72016526	C,C	T,T	1,1	inf,-inf	inf,inf	1.65529,0.183025	0.000295105	0.000296522
2	chr3:72462959:G:T	72462959	NA,T	NA,G	NA,1	NA,-inf	NA,inf	NA,0.89352	0.000293527	0.000295277
2	chr3:71975469:A:C	71975469	NA,C	NA,A	NA,1	NA,inf	NA,inf	NA,0.829025	0.000293455	0.000295039
2	chr3:72334231:G:A	72334231	NA,A	NA,G	NA,1	NA,-inf	NA,inf	NA,0.801777	0.000292972	0.000294464
2	chr3:71855832:G:T	71855832	T,T	G,G	1,1	-inf,-inf	inf,inf	1.60179,0.00175798	0.000292511	0.000293726
2	chr3:72581766:G:T	72581766	NA,T	NA,G	NA,1	NA,-inf	NA,inf	NA,0.850738	0.00029209	0.000293757
2	chr3:72776913:T:C	72776913	NA,C	NA,T	NA,1	NA,inf	NA,inf	NA,0.821301	0.00029033	0.000291884
2	chr3:72249506:A:G	72249506	G,G	A,A	1,1	-inf,-inf	inf,inf	0.320202,1.75921	0.000290078	0.000291933
2	chr3:72160547:T:C	72160547	NA,C	NA,T	NA,1	NA,-inf	NA,inf	NA,0.914254	0.000290011	0.000291828
2	chr3:72245645:G:A	72245645	A,A	G,G	1,1	inf,inf	inf,inf	0.709784,1.37703	0.000288874	0.000290465
2	chr3:71864564:T:C	71864564	NA,C	NA,T	NA,1	NA,-inf	NA,inf	NA,0.85851	0.0002888	0.000290458
2	chr3:72581619:AT:A	72581619	NA,A	NA,AT	NA,1	NA,inf	NA,inf	NA,0.836956	0.000288251	0.000289868
2	chr3:72654359:A:G	72654359	NA,G	NA,A	NA,1	NA,-inf	NA,inf	NA,0.853993	0.000288128	0.000289756
2	chr3:72050480:T:C	72050480	NA,C	NA,T	NA,1	NA,inf	NA,inf	NA,0.80178	0.000287826	0.000289348
2	chr3:72434801:A:G	72434801	NA,G	NA,A	NA,1	NA,-inf	NA,inf	NA,0.864352	0.000287782	0.000289444
2	chr3:72150220:C:T	72150220	NA,T	NA,C	NA,1	NA,-inf	NA,inf	NA,0.865963	0.000287263	0.00028888
2	chr3:72369074:G:A	72369074	NA,A	NA,G	NA,1	NA,inf	NA,inf	NA,0.763495	0.000287072	0.00028847
2	chr3:71895372:C:T	71895372	NA,T	NA,C	NA,1	NA,inf	NA,inf	NA,0.807262	0.000286645	0.000288184
2	chr3:72721918:C:T	72721918	NA,T	NA,C	NA,1	NA,inf	NA,inf	NA,0.831977	0.000286351	0.000287955
2	chr3:72470185:C:T	72470185	NA,T	NA,C	NA,1	NA,-inf	NA,inf	NA,0.781929	0.000286297	0.00028768
2	chr3:72159375:C:T	72159375	NA,T	NA,C	NA,1	NA,-inf	NA,inf	NA,0.846132	0.000285434	0.00028707
2	chr3:71892961:T:G	71892961	NA,G	NA,T	NA,1	NA,inf	NA,inf	NA,0.796912	0.000285292	0.00028681
2	chr3:72280264:C:T	72280264	NA,T	NA,C	NA,1	NA,inf	NA,inf	NA,0.779777	0.000285102	0.000286556
2	chr3:71997972:T:G	71997972	NA,G	NA,T	NA,1	NA,-inf	NA,inf	NA,0.855464	0.00028465	0.000286293
2	chr3:72592959:G:C	72592959	C,C	G,G	1,1	inf,inf	inf,inf	1.32129,0.500713	0.000284277	0.000285378
2	chr3:72132734:G:A	72132734	NA,A	NA,G	NA,1	NA,-inf	NA,inf	NA,0.833203	0.000284035	0.000285664
2	chr3:71994565:C:T	71994565	NA,T	NA,C	NA,1	NA,-inf	NA,inf	NA,0.850659	0.000283871	0.000285505
2	chr3:72199802:G:A	72199802	NA,A	NA,G	NA,1	NA,-inf	NA,inf	NA,0.836121	0.000282889	0.000284486
2	chr3:72650366:GA:G	72650366	G,NA	GA,NA	1,NA	inf,NA	inf,NA	1.0844,NA	0.000282566	0.000284206
2	chr3:72291530:G:A	72291530	NA,A	NA,G	NA,1	NA,-inf	NA,inf	NA,0.871421	0.000282526	0.00028422
2	chr3:72692099:ACT:A	72692099	NA,A	NA,ACT	NA,1	NA,-inf	NA,inf	NA,0.85342	0.000281778	0.000283417
2	chr3:72204523:C:T	72204523	NA,T	NA,C	NA,1	NA,-inf	NA,inf	NA,0.833072	0.000281699	0.000283288
2	chr3:72399678:T:G	72399678	G,NA	T,NA	1,NA	-inf,NA	inf,NA	0.815968,NA	0.00028147	0.000282502
2	chr3:72186407:A:C	72186407	NA,C	NA,A	NA,1	NA,inf	NA,inf	NA,0.761739	0.000280694	0.00028213
2	chr3:71976474:T:C	71976474	NA,C	NA,T	NA,1	NA,inf	NA,inf	NA,0.801573	0.000280628	0.000282143
2	chr3:72418622:G:A	72418622	A,NA	G,NA	1,NA	inf,NA	inf,NA	1.50516,NA	0.000280388	0.000284082
2	chr3:72468246:GC:G	72468246	NA,G	NA,GC	NA,1	NA,inf	NA,inf	NA,0.771806	0.000280329	0.000281684
2	chr3:72380850:T:C	72380850	NA,C	NA,T	NA,1	NA,inf	NA,inf	NA,0.706605	0.000280215	0.000281499
2	chr3:72443915:A:T	72443915	T,T	A,A	1,1	-inf,-inf	inf,inf	0.684038,0.809293	0.000280044	0.000280654
2	chr3:71874349:G:GC	71874349	NA,GC	NA,G	NA,1	NA,-inf	NA,inf	NA,0.814086	0.000280008	0.000281568
2	chr3:72325533:T:C	72325533	C,C	T,T	1,1	inf,-inf	inf,inf	1.65206,0.72768	0.000279464	0.000282447
2	chr3:72460273:G:A	72460273	NA,A	NA,G	NA,1	NA,-inf	NA,inf	NA,0.759535	0.000279433	0.000280802
2	chr3:72469623:G:A	72469623	NA,A	NA,G	NA,1	NA,-inf	NA,inf	NA,0.825003	0.000279305	0.00028088
2	chr3:72225979:T:C	72225979	NA,C	NA,T	NA,1	NA,-inf	NA,inf	NA,0.825704	0.000279161	0.000280747
2	chr3:71873655:A:G	71873655	NA,G	NA,A	NA,1	NA,-inf	NA,inf	NA,0.850212	0.000278646	0.000280287
2	chr3:72551129:T:C	72551129	NA,C	NA,T	NA,1	NA,inf	NA,inf	NA,0.789031	0.00027846	0.000279909
2	chr3:72599829:A:G	72599829	G,G	A,A	1,1	inf,-inf	inf,inf	1.44503,0.0329189	0.000277452	0.000278286
2	chr3:72354316:A:G	72354316	G,G	A,A	1,1	-inf,-inf	inf,inf	3.48794,0.571182	0.000276592	0.000367743
2	chr3:72225234:G:A	72225234	NA,A	NA,G	NA,1	NA,-inf	NA,inf	NA,0.818912	0.000276591	0.000278158
2	chr3:72201243:AC:A	72201243	A,A	AC,AC	1,1	inf,-inf	inf,inf	1.51434,0.472922	0.000276489	0.000277995
2	chr3:72226019:A:G	72226019	NA,G	NA,A	NA,1	NA,inf	NA,inf	NA,0.764145	0.000276472	0.000277918
2	chr3:72541353:C:T	72541353	NA,T	NA,C	NA,1	NA,-inf	NA,inf	NA,0.820515	0.000275997	0.000277558
2	chr3:72000950:G:A	72000950	NA,A	NA,G	NA,1	NA,inf	NA,inf	NA,0.773621	0.000275934	0.000277399
2	chr3:72596711:C:T	72596711	NA,T	NA,C	NA,1	NA,-inf	NA,inf	NA,0.82895	0.000275233	0.00027679
2	chr3:71954314:A:G	71954314	NA,G	NA,A	NA,1	NA,inf	NA,inf	NA,0.796398	0.000274852	0.000276363
2	chr3:72147306:A:G	72147306	NA,G	NA,A	NA,1	NA,-inf	NA,inf	NA,0.826387	0.000274766	0.000276329
2	chr3:72585543:A:G	72585543	G,G	A,A	1,1	-inf,inf	inf,inf	1.80316,0.774763	0.000273965	0.000277769
2	chr3:71961662:G:A	71961662	NA,A	NA,G	NA,1	NA,-inf	NA,inf	NA,0.812563	0.000273776	0.000275319
2	chr3:72552465:T:C	72552465	NA,C	NA,T	NA,1	NA,-inf	NA,inf	NA,0.742487	0.000273775	0.000275065
2	chr3:71893026:A:G	71893026	NA,G	NA,A	NA,1	NA,inf	NA,inf	NA,0.771759	0.000273708	0.000275167
2	chr3:72229440:G:A	72229440	NA,A	NA,G	NA,1	NA,inf	NA,inf	NA,0.720617	0.000273689	0.000275024
2	chr3:72546449:A:G	72546449	G,G	A,A	1,1	inf,-inf	inf,inf	0.152145,1.79681	0.000273688	0.000275232
2	chr3:72387987:A:G	72387987	G,NA	A,NA	1,NA	-inf,NA	inf,NA	0.802352,NA	0.000273052	0.000274061
2	chr3:72543965:A:G	72543965	NA,G	NA,A	NA,1	NA,-inf	NA,inf	NA,0.820661	0.000272748	0.000274291
2	chr3:72245783:C:G	72245783	G,G	C,C	1,1	inf,inf	inf,inf	0.705875,1.3447	0.000272493	0.000273985
2	chr3:72135188:G:A	72135188	NA,A	NA,G	NA,1	NA,inf	NA,inf	NA,0.765727	0.000271972	0.00027342
2	chr3:72183503:C:T	72183503	T,T	C,C	1,1	inf,-inf	inf,inf	1.51555,0.441029	0.00027155	0.000272991
2	chr3:72249459:T:C	72249459	NA,C	NA,T	NA,1	NA,-inf	NA,inf	NA,0.763463	0.000270811	0.000272218
2	chr3:72414333:T:C	72414333	NA,C	NA,T	NA,1	NA,inf	NA,inf	NA,0.737866	0.000270267	0.000271599
2	chr3:72371579:T:C	72371579	NA,C	NA,T	NA,1	NA,-inf	NA,inf	NA,0.893389	0.000270162	0.000271864
2	chr3:72424044:T:C	72424044	C,C	T,T	1,1	-inf,inf	inf,inf	1.23059,0.0112839	0.000270013	0.000270625
2	chr3:72146533:G:A	72146533	NA,A	NA,G	NA,1	NA,-inf	NA,inf	NA,0.782416	0.000269931	0.000271409
2	chr3:72313624:A:C	72313624	C,C	A,A	1,1	inf,inf	inf,inf	0.660331,1.3917	0.00026977	0.000271332
2	chr3:72306182:G:A	72306182	NA,A	NA,G	NA,1	NA,-inf	NA,inf	NA,0.83253	0.000269084	0.000270665
2	chr3:71951299:A:C	71951299	NA,C	NA,A	NA,1	NA,inf	NA,inf	NA,0.781658	0.000268814	0.00027029
2	chr3:72473903:A:G	72473903	NA,G	NA,A	NA,1	NA,-inf	NA,inf	NA,0.829681	0.00026873	0.00027033
2	chr3:71948211:T:A	71948211	NA,A	NA,T	NA,1	NA,inf	NA,inf	NA,0.783524	0.000268297	0.000269778
2	chr3:72748975:A:G	72748975	NA,G	NA,A	NA,1	NA,-inf	NA,inf	NA,0.807188	0.000268236	0.000269774
2	chr3:72228626:A:G	72228626	NA,G	NA,A	NA,1	NA,inf	NA,inf	NA,0.708395	0.00026798	0.000269289
2	chr3:72824064:A:C	72824064	C,C	A,A	1,1	inf,inf	inf,inf	1.29398,0.296739	0.000267916	0.000268732
2	chr3:72260137:A:G	72260137	NA,G	NA,A	NA,1	NA,-inf	NA,inf	NA,0.742498	0.00026753	0.000268907
2	chr3:72582009:C:T	72582009	NA,T	NA,C	NA,1	NA,inf	NA,inf	NA,0.78851	0.00026668	0.000268176
2	chr3:72161289:C:T	72161289	NA,T	NA,C	NA,1	NA,-inf	NA,inf	NA,0.829165	0.000266216	0.000267785
2	chr3:72356583:G:A	72356583	A,A	G,G	1,1	-inf,-inf	inf,inf	4.11277,0.00217165	0.000266204	0.000460012
2	chr3:72361035:C:G	72361035	NA,G	NA,C	NA,1	NA,-inf	NA,inf	NA,0.750649	0.000266191	0.000267549
2	chr3:71897546:T:C	71897546	NA,C	NA,T	NA,1	NA,inf	NA,inf	NA,0.753762	0.000265891	0.000267308
2	chr3:72464028:G:A	72464028	NA,A	NA,G	NA,1	NA,inf	NA,inf	NA,0.783443	0.000265097	0.000266569
2	chr3:72006028:G:A	72006028	NA,A	NA,G	NA,1	NA,-inf	NA,inf	NA,0.782745	0.000264821	0.000266234
2	chr3:72354583:A:G	72354583	G,G	A,A	1,1	-inf,-inf	inf,inf	3.45784,0.564112	0.000264347	0.000349098
2	chr3:72488022:A:G	72488022	G,NA	A,NA	1,NA	-inf,NA	inf,NA	1.40434,NA	0.000264247	0.000267292
2	chr3:72359853:T:C	72359853	NA,C	NA,T	NA,1	NA,-inf	NA,inf	NA,0.744991	0.000264158	0.000265505
2	chr3:71916653:G:A	71916653	NA,A	NA,G	NA,1	NA,inf	NA,inf	NA,0.76075	0.000264151	0.000265589
2	chr3:72825709:A:G	72825709	NA,G	NA,A	NA,1	NA,inf	NA,inf	NA,0.766997	0.000263922	0.000265373
2	chr3:72455031:T:C	72455031	NA,C	NA,T	NA,1	NA,inf	NA,inf	NA,0.702546	0.000262595	0.000263904
2	chr3:71889964:G:A	71889964	NA,A	NA,G	NA,1	NA,-inf	NA,inf	NA,0.80646	0.00026219	0.000263728
2	chr3:72152321:G:A	72152321	NA,A	NA,G	NA,1	NA,-inf	NA,inf	NA,0.798871	0.000262127	0.000263575
2	chr3:72005863:C:G	72005863	NA,G	NA,C	NA,1	NA,-inf	NA,inf	NA,0.775955	0.000262074	0.000263472
2	chr3:72487814:G:C	72487814	NA,C	NA,G	NA,1	NA,-inf	NA,inf	NA,0.758865	0.000261051	0.000262336
2	chr3:72053729:G:A	72053729	A,A	G,G	1,1	inf,inf	inf,inf	1.04098,0.888411	0.000261019	0.000262219
2	chr3:72692424:C:A	72692424	NA,A	NA,C	NA,1	NA,-inf	NA,inf	NA,0.804299	0.000260803	0.000262317
2	chr3:72362660:C:T	72362660	NA,T	NA,C	NA,1	NA,-inf	NA,inf	NA,0.736307	0.000260444	0.000261774
2	chr3:72154348:T:G	72154348	NA,G	NA,T	NA,1	NA,-inf	NA,inf	NA,0.79458	0.000260338	0.000261776
2	chr3:72710476:T:A	72710476	NA,A	NA,T	NA,1	NA,inf	NA,inf	NA,0.772881	0.000260282	0.00026174
2	chr3:72415700:T:C	72415700	NA,C	NA,T	NA,1	NA,-inf	NA,inf	NA,0.842133	0.000258908	0.000260516
2	chr3:71859550:A:G	71859550	NA,G	NA,A	NA,1	NA,-inf	NA,inf	NA,0.773834	0.000258875	0.000260324
2	chr3:72200603:G:A	72200603	NA,A	NA,G	NA,1	NA,inf	NA,inf	NA,0.712121	0.000257531	0.000258859
2	chr3:72362033:T:C	72362033	NA,C	NA,T	NA,1	NA,-inf	NA,inf	NA,0.729701	0.000257225	0.00025854
2	chr3:72366180:A:G	72366180	NA,G	NA,A	NA,1	NA,-inf	NA,inf	NA,0.56731	0.000257039	0.000258104
2	chr3:72360332:C:T	72360332	T,T	C,C	1,1	-inf,-inf	inf,inf	2.64431,1.25098	0.000256889	0.000306841
2	chr3:72762573:G:A	72762573	NA,A	NA,G	NA,1	NA,inf	NA,inf	NA,0.733829	0.0002567	0.000258068
2	chr3:72228277:A:G	72228277	NA,G	NA,A	NA,1	NA,inf	NA,inf	NA,0.681615	0.000256057	0.000257314
2	chr3:72682313:G:C	72682313	C,C	G,G	1,1	inf,-inf	inf,inf	1.58682,0.0391849	0.000255868	0.000257008
2	chr3:71953822:T:TG	71953822	TG,TG	T,T	1,1	inf,inf	inf,inf	0.94044,1.07601	0.000255533	0.000256948
2	chr3:72359719:TTTG:T	72359719	NA,T	NA,TTTG	NA,1	NA,-inf	NA,inf	NA,0.723479	0.000255011	0.000256314
2	chr3:72648665:T:C	72648665	NA,C	NA,T	NA,1	NA,-inf	NA,inf	NA,0.779177	0.00025493	0.000256428
2	chr3:71873346:G:T	71873346	NA,T	NA,G	NA,1	NA,-inf	NA,inf	NA,0.755487	0.000254813	0.000256233
2	chr3:72261018:C:T	72261018	NA,T	NA,C	NA,1	NA,-inf	NA,inf	NA,0.72603	0.000253962	0.000255287
2	chr3:72556701:C:T	72556701	NA,T	NA,C	NA,1	NA,-inf	NA,inf	NA,0.747117	0.000253879	0.000255231
2	chr3:72194371:T:C	72194371	NA,C	NA,T	NA,1	NA,-inf	NA,inf	NA,0.764981	0.000253289	0.000254715
2	chr3:72687562:G:T	72687562	NA,T	NA,G	NA,1	NA,inf	NA,inf	NA,0.714772	0.000253033	0.000254356
2	chr3:72009057:T:C	72009057	NA,C	NA,T	NA,1	NA,-inf	NA,inf	NA,0.752704	0.000252681	0.00025403
2	chr3:72568139:A:G	72568139	G,G	A,A	1,1	inf,-inf	inf,inf	0.232662,1.68112	0.000252449	0.000253794
2	chr3:72187680:T:C	72187680	NA,C	NA,T	NA,1	NA,-inf	NA,inf	NA,0.766614	0.000252045	0.000253481
2	chr3:72761897:T:C	72761897	NA,C	NA,T	NA,1	NA,inf	NA,inf	NA,0.734194	0.000252043	0.000253413
2	chr3:72489189:A:G	72489189	G,NA	A,NA	1,NA	inf,NA	inf,NA	0.948392,NA	0.000251801	0.00025311
2	chr3:71881710:T:C	71881710	NA,C	NA,T	NA,1	NA,-inf	NA,inf	NA,0.789837	0.000251457	0.000252943
2	chr3:71931936:G:A	71931936	NA,A	NA,G	NA,1	NA,-inf	NA,inf	NA,0.758842	0.000250678	0.000252093
2	chr3:72406220:T:C	72406220	NA,C	NA,T	NA,1	NA,inf	NA,inf	NA,0.690966	0.000250664	0.000251904
2	chr3:72590181:A:G	72590181	NA,G	NA,A	NA,1	NA,inf	NA,inf	NA,0.68388	0.000250512	0.00025177
2	chr3:72491048:T:C	72491048	NA,C	NA,T	NA,1	NA,-inf	NA,inf	NA,0.732218	0.000250205	0.00025144
2	chr3:72810086:T:C	72810086	NA,C	NA,T	NA,1	NA,-inf	NA,inf	NA,0.775868	0.000249917	0.00025139
2	chr3:72180109:C:T	72180109	NA,T	NA,C	NA,1	NA,inf	NA,inf	NA,0.69725	0.000249652	0.000250926
2	chr3:72293130:A:G	72293130	NA,G	NA,A	NA,1	NA,-inf	NA,inf	NA,0.660808	0.000249339	0.000250554
2	chr3:72201547:C:T	72201547	NA,T	NA,C	NA,1	NA,inf	NA,inf	NA,0.689732	0.000248684	0.000249966
2	chr3:72513258:T:C	72513258	NA,C	NA,T	NA,1	NA,inf	NA,inf	NA,0.697329	0.00024861	0.000249878
2	chr3:72486842:T:C	72486842	NA,C	NA,T	NA,1	NA,-inf	NA,inf	NA,0.796458	0.000248126	0.000249622
2	chr3:72609852:A:C	72609852	NA,C	NA,A	NA,1	NA,-inf	NA,inf	NA,0.768439	0.000247735	0.000249182
2	chr3:72331710:A:G	72331710	G,G	A,A	1,1	-inf,inf	inf,inf	3.17036,0.0656598	0.000247696	0.000276705
2	chr3:72589863:A:T	72589863	NA,T	NA,A	NA,1	NA,-inf	NA,inf	NA,0.749353	0.000247329	0.000248707
2	chr3:72188655:C:CTA	72188655	NA,CTA	NA,C	NA,1	NA,inf	NA,inf	NA,0.6845	0.000247183	0.000248454
2	chr3:72188653:G:A	72188653	NA,A	NA,G	NA,1	NA,inf	NA,inf	NA,0.6844	0.000247139	0.00024841
2	chr3:72261324:T:C	72261324	C,NA	T,NA	1,NA	-inf,NA	inf,NA	0.572019,NA	0.000246537	0.000247252
2	chr3:72160190:A:T	72160190	T,T	A,A	1,1	-inf,inf	inf,inf	0.47071,1.4451	0.000246502	0.000247785
2	chr3:72768470:T:G	72768470	G,NA	T,NA	1,NA	inf,NA	inf,NA	1.0147,NA	0.000246479	0.000247898
2	chr3:72022404:A:G	72022404	NA,G	NA,A	NA,1	NA,-inf	NA,inf	NA,0.769371	0.00024599	0.00024744
2	chr3:72435216:G:A	72435216	A,NA	G,NA	1,NA	inf,NA	inf,NA	1.4166,NA	0.00024596	0.000249082
2	chr3:72203838:A:G	72203838	G,G	A,A	1,1	inf,-inf	inf,inf	1.47666,0.441865	0.000245721	0.000247066
2	chr3:72362149:G:A	72362149	NA,A	NA,G	NA,1	NA,-inf	NA,inf	NA,0.700761	0.000245712	0.000246971
2	chr3:72355081:A:C	72355081	C,C	A,A	1,1	-inf,-inf	inf,inf	3.32337,0.383998	0.00024563	0.000296017
2	chr3:72580541:A:T	72580541	NA,T	NA,A	NA,1	NA,inf	NA,inf	NA,0.736008	0.000244657	0.000246034
2	chr3:72611363:C:T	72611363	NA,T	NA,C	NA,1	NA,-inf	NA,inf	NA,0.759825	0.000244628	0.000246072
2	chr3:72350735:C:T	72350735	NA,T	NA,C	NA,1	NA,inf	NA,inf	NA,0.67914	0.000244251	0.00024548
2	chr3:71881402:G:A	71881402	NA,A	NA,G	NA,1	NA,-inf	NA,inf	NA,0.770562	0.000244115	0.000245556
2	chr3:72832463:T:C	72832463	NA,C	NA,T	NA,1	NA,inf	NA,inf	NA,0.702679	0.000243963	0.000245266
2	chr3:72050211:C:T	72050211	T,T	C,C	1,1	inf,-inf	inf,inf	1.64172,0.049069	0.000243095	0.000244366
2	chr3:72076159:G:A	72076159	NA,A	NA,G	NA,1	NA,inf	NA,inf	NA,0.693982	0.000243086	0.000244379
2	chr3:72215476:T:C	72215476	C,C	T,T	1,1	inf,inf	inf,inf	1.50406,0.101934	0.000242892	0.000243899
2	chr3:71884336:T:G	71884336	NA,G	NA,T	NA,1	NA,-inf	NA,inf	NA,0.766322	0.000242743	0.000244174
2	chr3:72286456:C:T	72286456	NA,T	NA,C	NA,1	NA,-inf	NA,inf	NA,0.772844	0.000242667	0.000244113
2	chr3:72048758:G:A	72048758	NA,A	NA,G	NA,1	NA,-inf	NA,inf	NA,0.741353	0.000242447	0.000243802
2	chr3:72255472:G:A	72255472	A,A	G,G	1,1	inf,-inf	inf,inf	1.78862,0.123288	0.000242202	0.000244047
2	chr3:72238867:G:A	72238867	A,NA	G,NA	1,NA	inf,NA	inf,NA	1.04674,NA	0.000240597	0.000242178
2	chr3:71853420:G:A	71853420	NA,A	NA,G	NA,1	NA,inf	NA,inf	NA,0.699329	0.000240586	0.000241885
2	chr3:72618821:C:T	72618821	T,NA	C,NA	1,NA	-inf,NA	inf,NA	0.700916,NA	0.00024049	0.000241352
2	chr3:72700171:T:C	72700171	C,C	T,T	1,1	-inf,inf	inf,inf	0.252319,1.59502	0.000240435	0.000241693
2	chr3:71901189:C:T	71901189	NA,T	NA,C	NA,1	NA,inf	NA,inf	NA,0.700058	0.000240167	0.000241474
2	chr3:72365875:C:T	72365875	T,T	C,C	1,1	inf,inf	inf,inf	2.23733,1.70549	0.00023984	0.000291246
2	chr3:72297804:T:C	72297804	NA,C	NA,T	NA,1	NA,-inf	NA,inf	NA,0.730844	0.00023972	0.000241078
2	chr3:72657181:C:A	72657181	NA,A	NA,C	NA,1	NA,-inf	NA,inf	NA,0.722759	0.000239665	0.000240992
2	chr3:72700271:G:C	72700271	NA,C	NA,G	NA,1	NA,inf	NA,inf	NA,0.71602	0.000239628	0.000240964
2	chr3:72650696:T:C	72650696	NA,C	NA,T	NA,1	NA,-inf	NA,inf	NA,0.738352	0.000238949	0.000240353
2	chr3:71961264:G:A	71961264	A,A	G,G	1,1	-inf,-inf	inf,inf	1.34137,0.357494	0.000238521	0.000239505
2	chr3:72610212:A:G	72610212	NA,G	NA,A	NA,1	NA,-inf	NA,inf	NA,0.742848	0.000238236	0.000239641
2	chr3:71861119:G:A	71861119	A,A	G,G	1,1	inf,-inf	inf,inf	1.01067,0.935696	0.000238084	0.000239357
2	chr3:72056863:G:A	72056863	A,A	G,G	1,1	inf,inf	inf,inf	0.99674,0.897516	0.000238002	0.000239129
2	chr3:72490317:T:C	72490317	NA,C	NA,T	NA,1	NA,-inf	NA,inf	NA,0.700405	0.000237897	0.000239076
2	chr3:72436105:T:C	72436105	NA,C	NA,T	NA,1	NA,-inf	NA,inf	NA,0.752444	0.000237652	0.000239044
2	chr3:71882758:C:T	71882758	NA,T	NA,C	NA,1	NA,-inf	NA,inf	NA,0.724234	0.00023758	0.000238923
2	chr3:71973908:G:T	71973908	NA,T	NA,G	NA,1	NA,inf	NA,inf	NA,0.706343	0.000237514	0.000238816
2	chr3:72438935:G:A	72438935	NA,A	NA,G	NA,1	NA,inf	NA,inf	NA,0.643798	0.00023714	0.000238298
2	chr3:72438598:A:T	72438598	NA,T	NA,A	NA,1	NA,inf	NA,inf	NA,0.644863	0.000237079	0.000238239
2	chr3:72184709:G:A	72184709	NA,A	NA,G	NA,1	NA,-inf	NA,inf	NA,0.719977	0.000236695	0.000238023
2	chr3:72540459:C:T	72540459	NA,T	NA,C	NA,1	NA,-inf	NA,inf	NA,0.729804	0.000236598	0.000237976
2	chr3:72311461:C:T	72311461	T,T	C,C	1,1	inf,inf	inf,inf	0.375115,1.85321	0.000236104	0.000238499
2	chr3:72234970:G:A	72234970	NA,A	NA,G	NA,1	NA,-inf	NA,inf	NA,0.738518	0.000235994	0.000237363
2	chr3:72048044:T:C	72048044	C,C	T,T	1,1	inf,-inf	inf,inf	1.62418,0.0528749	0.000235889	0.00023712
2	chr3:72049811:G:A	72049811	A,A	G,G	1,1	inf,-inf	inf,inf	1.62102,0.0623375	0.000235518	0.000236745
2	chr3:72571444:G:A	72571444	A,A	G,G	1,1	inf,-inf	inf,inf	1.44608,0.846423	0.000235354	0.000237459
2	chr3:72290677:A:T	72290677	T,T	A,A	1,1	-inf,inf	inf,inf	1.53728,0.498568	0.000234639	0.000236295
2	chr3:72283182:T:C	72283182	C,C	T,T	1,1	inf,inf	inf,inf	1.54656,0.611876	0.000234485	0.000236537
2	chr3:72838005:C:A	72838005	A,A	C,C	1,1	inf,inf	inf,inf	1.29414,0.0323303	0.000234228	0.000234907
2	chr3:72182368:C:G	72182368	NA,G	NA,C	NA,1	NA,-inf	NA,inf	NA,0.711403	0.000233823	0.000235134
2	chr3:71916432:C:T	71916432	NA,T	NA,C	NA,1	NA,inf	NA,inf	NA,0.682467	0.000233616	0.000234888
2	chr3:72610417:T:C	72610417	NA,C	NA,T	NA,1	NA,-inf	NA,inf	NA,0.729504	0.000233544	0.00023492
2	chr3:72193334:G:C	72193334	NA,C	NA,G	NA,1	NA,inf	NA,inf	NA,0.65039	0.000233501	0.000234708
2	chr3:72120705:G:A	72120705	NA,A	NA,G	NA,1	NA,inf	NA,inf	NA,0.678512	0.000232728	0.000233985
2	chr3:71882658:C:T	71882658	NA,T	NA,C	NA,1	NA,-inf	NA,inf	NA,0.738979	0.000232655	0.000234026
2	chr3:72738102:T:C	72738102	NA,C	NA,T	NA,1	NA,-inf	NA,inf	NA,0.736228	0.000232603	0.000233966
2	chr3:72312927:T:TTTA	72312927	TTTA,NA	T,NA	1,NA	-inf,NA	inf,NA	1.29793,NA	0.000231961	0.000234477
2	chr3:72312531:C:T	72312531	NA,T	NA,C	NA,1	NA,-inf	NA,inf	NA,0.708388	0.000231561	0.000232866
2	chr3:72456527:T:C	72456527	NA,C	NA,T	NA,1	NA,inf	NA,inf	NA,0.623934	0.000230743	0.000231905
2	chr3:72134259:C:T	72134259	NA,T	NA,C	NA,1	NA,-inf	NA,inf	NA,0.717537	0.000230627	0.000231955
2	chr3:72360388:C:A	72360388	NA,A	NA,C	NA,1	NA,-inf	NA,inf	NA,0.660702	0.000230325	0.00023151
2	chr3:71943612:A:G	71943612	G,G	A,A	1,1	inf,inf	inf,inf	0.889573,0.856664	0.000230248	0.000231166
2	chr3:71879836:T:C	71879836	NA,C	NA,T	NA,1	NA,-inf	NA,inf	NA,0.717793	0.000229819	0.000231159
2	chr3:72550052:G:A	72550052	A,A	G,G	1,1	inf,-inf	inf,inf	0.0766178,1.65919	0.000229742	0.000230885
2	chr3:72726098:T:C	72726098	NA,C	NA,T	NA,1	NA,-inf	NA,inf	NA,0.717637	0.000229697	0.000231016
2	chr3:71854961:A:G	71854961	NA,G	NA,A	NA,1	NA,inf	NA,inf	NA,0.674431	0.000229644	0.000230892
2	chr3:71962017:T:TAGG	71962017	NA,TAGG	NA,T	NA,1	NA,-inf	NA,inf	NA,0.697884	0.000229508	0.000230795
2	chr3:72830614:T:C	72830614	C,C	T,T	1,1	inf,inf	inf,inf	1.28317,0.0374911	0.000229038	0.000229704
2	chr3:72758173:T:C	72758173	NA,C	NA,T	NA,1	NA,-inf	NA,inf	NA,0.714748	0.000228984	0.000230323
2	chr3:72599501:C:G	72599501	NA,G	NA,C	NA,1	NA,inf	NA,inf	NA,0.649924	0.000228755	0.000229949
2	chr3:71967164:G:C	71967164	NA,C	NA,G	NA,1	NA,inf	NA,inf	NA,0.679104	0.000228326	0.000229576
2	chr3:71852532:T:C	71852532	NA,C	NA,T	NA,1	NA,inf	NA,inf	NA,0.640818	0.000228105	0.000229302
2	chr3:71884391:G:T	71884391	NA,T	NA,G	NA,1	NA,inf	NA,inf	NA,0.664856	0.000227696	0.000228934
2	chr3:72205446:G:A	72205446	NA,A	NA,G	NA,1	NA,inf	NA,inf	NA,0.627628	0.000227276	0.000228446
2	chr3:72612977:T:C	72612977	NA,C	NA,T	NA,1	NA,-inf	NA,inf	NA,0.711324	0.000227183	0.00022852
2	chr3:72611063:A:G	72611063	NA,G	NA,A	NA,1	NA,-inf	NA,inf	NA,0.708781	0.000226312	0.000227644
2	chr3:71909856:A:G	71909856	G,NA	A,NA	1,NA	-inf,NA	inf,NA	0.898993,NA	0.00022587	0.000227077
2	chr3:72350918:G:A	72350918	A,A	G,G	1,1	-inf,-inf	inf,inf	0.0993323,1.47665	0.000225828	0.000226744
2	chr3:71879309:G:A	71879309	NA,A	NA,G	NA,1	NA,-inf	NA,inf	NA,0.691494	0.000225677	0.000226953
2	chr3:72665765:G:C	72665765	NA,C	NA,G	NA,1	NA,-inf	NA,inf	NA,0.661804	0.000225537	0.000226749
2	chr3:72715019:G:A	72715019	NA,A	NA,G	NA,1	NA,-inf	NA,inf	NA,0.702005	0.000225428	0.000226718
2	chr3:71947254:G:A	71947254	NA,A	NA,G	NA,1	NA,-inf	NA,inf	NA,0.716236	0.000224779	0.000226104
2	chr3:72653404:A:T	72653404	NA,T	NA,A	NA,1	NA,-inf	NA,inf	NA,0.661483	0.000224737	0.000225948
2	chr3:71941952:G:T	71941952	NA,T	NA,G	NA,1	NA,-inf	NA,inf	NA,0.696729	0.000223911	0.000225186
2	chr3:71953500:G:A	71953500	A,A	G,G	1,1	inf,inf	inf,inf	0.639728,1.1961	0.000223624	0.000224687
2	chr3:72546294:C:A	72546294	NA,A	NA,C	NA,1	NA,inf	NA,inf	NA,0.63952	0.0002234	0.000224587
2	chr3:72751363:T:C	72751363	NA,C	NA,T	NA,1	NA,inf	NA,inf	NA,0.666438	0.000223209	0.000224429
2	chr3:72178278:C:A	72178278	NA,A	NA,C	NA,1	NA,-inf	NA,inf	NA,0.670395	0.000223176	0.000224416
2	chr3:72323439:G:A	72323439	NA,A	NA,G	NA,1	NA,inf	NA,inf	NA,0.623141	0.000222925	0.000224076
2	chr3:71969545:A:G	71969545	NA,G	NA,A	NA,1	NA,inf	NA,inf	NA,0.662357	0.000222376	0.000223602
2	chr3:72033604:C:T	72033604	NA,T	NA,C	NA,1	NA,-inf	NA,inf	NA,0.698969	0.000222176	0.000223475
2	chr3:72313320:T:C	72313320	NA,C	NA,T	NA,1	NA,-inf	NA,inf	NA,0.682134	0.000222068	0.000223321
2	chr3:72219574:T:C	72219574	C,C	T,T	1,1	-inf,inf	inf,inf	0.509639,1.37778	0.000222	0.000223204
2	chr3:72648534:C:T	72648534	NA,T	NA,C	NA,1	NA,-inf	NA,inf	NA,0.689013	0.000221875	0.000223174
2	chr3:72847729:T:G	72847729	NA,G	NA,T	NA,1	NA,inf	NA,inf	NA,0.655366	0.000221765	0.000222985
2	chr3:71866641:C:T	71866641	NA,T	NA,C	NA,1	NA,-inf	NA,inf	NA,0.688898	0.000221492	0.000222778
2	chr3:72360632:A:G	72360632	NA,G	NA,A	NA,1	NA,-inf	NA,inf	NA,0.63704	0.000221447	0.000222592
2	chr3:72598994:A:G	72598994	G,G	A,A	1,1	inf,-inf	inf,inf	1.33202,0.205542	0.000221331	0.000222138
2	chr3:72286746:C:T	72286746	T,T	C,C	1,1	-inf,inf	inf,inf	0.749251,1.07248	0.000221204	0.000222201
2	chr3:72390661:C:T	72390661	NA,T	NA,C	NA,1	NA,-inf	NA,inf	NA,0.753406	0.000221013	0.000222425
2	chr3:72786209:A:G	72786209	G,NA	A,NA	1,NA	-inf,NA	inf,NA	0.906694,NA	0.000220813	0.000222049
2	chr3:72340648:A:G	72340648	NA,G	NA,A	NA,1	NA,-inf	NA,inf	NA,0.613117	0.000220759	0.000221859
2	chr3:72339836:A:G	72339836	NA,G	NA,A	NA,1	NA,inf	NA,inf	NA,0.610579	0.000220641	0.000221745
2	chr3:72352628:T:C	72352628	C,C	T,T	1,1	-inf,-inf	inf,inf	3.21444,0.414974	0.000220603	0.000262486
2	chr3:72209183:A:T	72209183	T,NA	A,NA	1,NA	-inf,NA	inf,NA	0.993858,NA	0.000220577	0.000222018
2	chr3:72399122:T:A	72399122	NA,A	NA,T	NA,1	NA,inf	NA,inf	NA,0.621258	0.000220574	0.000221691
2	chr3:72101592:C:T	72101592	NA,T	NA,C	NA,1	NA,-inf	NA,inf	NA,0.69739	0.000220552	0.000221846
2	chr3:71870074:T:C	71870074	NA,C	NA,T	NA,1	NA,-inf	NA,inf	NA,0.688997	0.000220436	0.000221706
2	chr3:72433728:A:G	72433728	G,NA	A,NA	1,NA	-inf,NA	inf,NA	0.695029,NA	0.000220305	0.000221152
2	chr3:72761933:T:C	72761933	NA,C	NA,T	NA,1	NA,-inf	NA,inf	NA,0.675582	0.000220205	0.000221454
2	chr3:72785370:G:A	72785370	NA,A	NA,G	NA,1	NA,-inf	NA,inf	NA,0.679707	0.000220064	0.00022132
2	chr3:71872748:A:G	71872748	NA,G	NA,A	NA,1	NA,inf	NA,inf	NA,0.64044	0.000218559	0.000219746
2	chr3:71889295:C:T	71889295	NA,T	NA,C	NA,1	NA,-inf	NA,inf	NA,0.668644	0.00021845	0.000219685
2	chr3:71958174:C:T	71958174	T,T	C,C	1,1	inf,inf	inf,inf	0.582818,1.24212	0.000218389	0.000219444
2	chr3:72286340:A:G	72286340	G,G	A,A	1,1	inf,inf	inf,inf	0.736447,0.909438	0.000217868	0.00021862
2	chr3:72527416:A:G	72527416	NA,G	NA,A	NA,1	NA,-inf	NA,inf	NA,0.761438	0.000217766	0.000219153
2	chr3:72600722:A:G	72600722	NA,G	NA,A	NA,1	NA,inf	NA,inf	NA,0.619424	0.000217703	0.000218845
2	chr3:72435538:G:A	72435538	NA,A	NA,G	NA,1	NA,inf	NA,inf	NA,0.551425	0.000217217	0.000218251
2	chr3:72023189:A:G	72023189	NA,G	NA,A	NA,1	NA,-inf	NA,inf	NA,0.685597	0.000216727	0.000217999
2	chr3:71921096:C:T	71921096	NA,T	NA,C	NA,1	NA,-inf	NA,inf	NA,0.713291	0.000216628	0.000217935
2	chr3:72453464:A:G	72453464	NA,G	NA,A	NA,1	NA,inf	NA,inf	NA,0.579751	0.000216461	0.000217548
2	chr3:72764160:CCT:C	72764160	NA,C	NA,CCT	NA,1	NA,inf	NA,inf	NA,0.625794	0.000216264	0.000217421
2	chr3:72004306:C:G	72004306	NA,G	NA,C	NA,1	NA,-inf	NA,inf	NA,0.670202	0.000216172	0.000217412
2	chr3:72296748:G:A	72296748	NA,A	NA,G	NA,1	NA,inf	NA,inf	NA,0.58251	0.000216042	0.000217122
2	chr3:71899199:T:C	71899199	NA,C	NA,T	NA,1	NA,-inf	NA,inf	NA,0.658018	0.000215455	0.000216667
2	chr3:71887728:G:A	71887728	A,A	G,G	1,1	-inf,-inf	inf,inf	1.2552,0.460971	0.000215392	0.000216354
2	chr3:72149242:C:T	72149242	NA,T	NA,C	NA,1	NA,-inf	NA,inf	NA,0.718482	0.000215063	0.000216393
2	chr3:72777398:T:C	72777398	NA,C	NA,T	NA,1	NA,inf	NA,inf	NA,0.642825	0.000214947	0.000216125
2	chr3:72062212:A:G	72062212	NA,G	NA,A	NA,1	NA,-inf	NA,inf	NA,0.640919	0.000214859	0.000216045
2	chr3:71897057:T:G	71897057	NA,G	NA,T	NA,1	NA,-inf	NA,inf	NA,0.655279	0.000214663	0.00021587
2	chr3:71960823:G:A	71960823	NA,A	NA,G	NA,1	NA,-inf	NA,inf	NA,0.662369	0.000214558	0.000215762
2	chr3:71888808:G:A	71888808	NA,A	NA,G	NA,1	NA,-inf	NA,inf	NA,0.655378	0.000214538	0.000215745
2	chr3:71897860:C:A	71897860	NA,A	NA,C	NA,1	NA,inf	NA,inf	NA,0.626126	0.000214488	0.000215655
2	chr3:72708744:G:A	72708744	NA,A	NA,G	NA,1	NA,inf	NA,inf	NA,0.609369	0.000214395	0.000215521
2	chr3:72740186:A:G	72740186	NA,G	NA,A	NA,1	NA,inf	NA,inf	NA,0.641471	0.000214369	0.000215546
2	chr3:72436878:C:T	72436878	NA,T	NA,C	NA,1	NA,-inf	NA,inf	NA,0.576149	0.000214359	0.00021545
2	chr3:72261458:G:C	72261458	NA,C	NA,G	NA,1	NA,-inf	NA,inf	NA,0.624856	0.000214209	0.000215349
2	chr3:71867827:G:GA	71867827	NA,GA	NA,G	NA,1	NA,-inf	NA,inf	NA,0.669317	0.000213965	0.000215196
2	chr3:71867828:T:C	71867828	NA,C	NA,T	NA,1	NA,-inf	NA,inf	NA,0.668636	0.000213745	0.000214975
2	chr3:72551351:T:C	72551351	NA,C	NA,T	NA,1	NA,-inf	NA,inf	NA,0.634641	0.000213676	0.000214821
2	chr3:71952356:G:A	71952356	A,A	G,G	1,1	inf,inf	inf,inf	0.550983,1.24942	0.000213376	0.000214393
2	chr3:72310593:T:C	72310593	NA,C	NA,T	NA,1	NA,-inf	NA,inf	NA,0.680198	0.000213248	0.000214492
2	chr3:72589418:T:C	72589418	NA,C	NA,T	NA,1	NA,-inf	NA,inf	NA,0.665087	0.000213173	0.000214405
2	chr3:72224263:G:A	72224263	A,NA	G,NA	1,NA	-inf,NA	inf,NA	0.959753,NA	0.000213106	0.000214463
2	chr3:72423353:A:G	72423353	NA,G	NA,A	NA,1	NA,inf	NA,inf	NA,0.588919	0.000212928	0.000213995
2	chr3:72307938:T:G	72307938	NA,G	NA,T	NA,1	NA,-inf	NA,inf	NA,0.679184	0.000212926	0.000214169
2	chr3:72194466:G:A	72194466	NA,A	NA,G	NA,1	NA,-inf	NA,inf	NA,0.650997	0.000212867	0.000214063
2	chr3:72309661:T:C	72309661	NA,C	NA,T	NA,1	NA,-inf	NA,inf	NA,0.678975	0.000212862	0.000214105
2	chr3:71850822:T:C	71850822	C,C	T,T	1,1	inf,inf	inf,inf	0.364317,1.69622	0.000212776	0.00021448
2	chr3:72521108:A:G	72521108	NA,G	NA,A	NA,1	NA,inf	NA,inf	NA,0.621896	0.000212617	0.000213773
2	chr3:72738701:T:C	72738701	NA,C	NA,T	NA,1	NA,-inf	NA,inf	NA,0.66996	0.000212582	0.00021383
2	chr3:72648127:A:T	72648127	NA,T	NA,A	NA,1	NA,-inf	NA,inf	NA,0.665572	0.000212175	0.000213416
2	chr3:72705668:G:A	72705668	NA,A	NA,G	NA,1	NA,inf	NA,inf	NA,0.643027	0.00021202	0.000213212
2	chr3:72670018:C:A	72670018	NA,A	NA,C	NA,1	NA,-inf	NA,inf	NA,0.654738	0.000211892	0.000213102
2	chr3:72654163:T:A	72654163	NA,A	NA,T	NA,1	NA,-inf	NA,inf	NA,0.655098	0.000211866	0.000213059
2	chr3:71968195:G:A	71968195	NA,A	NA,G	NA,1	NA,inf	NA,inf	NA,0.608693	0.000211859	0.000212986
2	chr3:71943791:T:A	71943791	NA,A	NA,T	NA,1	NA,inf	NA,inf	NA,0.670902	0.000211797	0.000213024
2	chr3:72554209:A:G	72554209	NA,G	NA,A	NA,1	NA,inf	NA,inf	NA,0.63307	0.000211759	0.00021293
2	chr3:72190133:G:A	72190133	NA,A	NA,G	NA,1	NA,-inf	NA,inf	NA,0.646617	0.000211625	0.000212813
2	chr3:72698394:A:AGGAAACCAC	72698394	NA,AGGAAACCAC	NA,A	NA,1	NA,-inf	NA,inf	NA,0.66966	0.000211612	0.000212824
2	chr3:72470369:T:C	72470369	NA,C	NA,T	NA,1	NA,-inf	NA,inf	NA,0.577338	0.000211533	0.000212552
2	chr3:72793474:T:G	72793474	NA,G	NA,T	NA,1	NA,-inf	NA,inf	NA,0.659655	0.000211412	0.000212641
2	chr3:72773221:T:C	72773221	NA,C	NA,T	NA,1	NA,inf	NA,inf	NA,0.631847	0.000211378	0.000212538
2	chr3:71893701:C:T	71893701	NA,T	NA,C	NA,1	NA,-inf	NA,inf	NA,0.646749	0.00021117	0.000212363
2	chr3:72464619:G:A	72464619	NA,A	NA,G	NA,1	NA,-inf	NA,inf	NA,0.566738	0.000210514	0.000211522
2	chr3:72509466:C:T	72509466	T,NA	C,NA	1,NA	inf,NA	inf,NA	1.5302,NA	0.000210271	0.000214157
2	chr3:72057276:G:A	72057276	A,A	G,G	1,1	inf,inf	inf,inf	0.990773,0.829167	0.000209838	0.000210836
2	chr3:72751004:A:C	72751004	NA,C	NA,A	NA,1	NA,-inf	NA,inf	NA,0.65398	0.000209186	0.000210405
2	chr3:71902841:C:T	71902841	NA,T	NA,C	NA,1	NA,-inf	NA,inf	NA,0.673082	0.000208934	0.000210166
2	chr3:72348120:C:A	72348120	NA,A	NA,C	NA,1	NA,inf	NA,inf	NA,0.594228	0.000208652	0.000209753
2	chr3:72697236:G:A	72697236	A,A	G,G	1,1	-inf,inf	inf,inf	1.07455,0.661761	0.000208624	0.000209512
2	chr3:72297507:C:A	72297507	NA,A	NA,C	NA,1	NA,-inf	NA,inf	NA,0.665374	0.00020859	0.000209806
2	chr3:71921097:A:G	71921097	G,NA	A,NA	1,NA	inf,NA	inf,NA	0.846523,NA	0.00020857	0.000209688
2	chr3:72365648:C:G	72365648	G,G	C,C	1,1	inf,inf	inf,inf	6.1075,1.27834	0.000208225	0.081665
2	chr3:71921453:A:C	71921453	NA,C	NA,A	NA,1	NA,-inf	NA,inf	NA,0.685179	0.000208143	0.000209395
2	chr3:72773830:C:T	72773830	NA,T	NA,C	NA,1	NA,-inf	NA,inf	NA,0.630718	0.000207983	0.000209153
2	chr3:72161278:C:T	72161278	T,T	C,C	1,1	inf,inf	inf,inf	0.263581,1.59696	0.000207846	0.000209122
2	chr3:72178414:C:T	72178414	NA,T	NA,C	NA,1	NA,inf	NA,inf	NA,0.575267	0.000207226	0.000208288
2	chr3:71892759:G:A	71892759	NA,A	NA,G	NA,1	NA,-inf	NA,inf	NA,0.641781	0.000206786	0.000207961
2	chr3:72789933:A:G	72789933	NA,G	NA,A	NA,1	NA,-inf	NA,inf	NA,0.637622	0.0002066	0.000207778
2	chr3:72403544:A:G	72403544	NA,G	NA,A	NA,1	NA,inf	NA,inf	NA,0.569826	0.000206569	0.000207607
2	chr3:72393914:T:C	72393914	NA,C	NA,T	NA,1	NA,inf	NA,inf	NA,0.569034	0.000206284	0.00020732
2	chr3:72418921:T:C	72418921	NA,C	NA,T	NA,1	NA,inf	NA,inf	NA,0.569034	0.000206284	0.00020732
2	chr3:71857000:G:A	71857000	A,A	G,G	1,1	inf,inf	inf,inf	0.320982,1.70119	0.000206184	0.000207814
2	chr3:72653157:T:C	72653157	NA,C	NA,T	NA,1	NA,-inf	NA,inf	NA,0.637271	0.000205908	0.000207069
2	chr3:72786655:T:C	72786655	NA,C	NA,T	NA,1	NA,-inf	NA,inf	NA,0.634252	0.00020557	0.000206743
2	chr3:71848422:C:T	71848422	T,T	C,C	1,1	inf,inf	inf,inf	0.427393,1.63264	0.000205533	0.000207185
2	chr3:72641335:C:G	72641335	G,G	C,C	1,1	inf,-inf	inf,inf	1.53927,0.0778201	0.000205514	0.000206555
2	chr3:72423236:A:G	72423236	NA,G	NA,A	NA,1	NA,inf	NA,inf	NA,0.503078	0.000205386	0.000206336
2	chr3:72356801:T:A	72356801	A,A	T,T	1,1	-inf,inf	inf,inf	3.89817,0.0233183	0.000205007	0.000328775
2	chr3:72347743:A:AC	72347743	NA,AC	NA,A	NA,1	NA,-inf	NA,inf	NA,0.463199	0.000204871	0.000205776
2	chr3:72502200:C:T	72502200	NA,T	NA,C	NA,1	NA,inf	NA,inf	NA,0.538389	0.000204785	0.000205811
2	chr3:71855664:A:C	71855664	NA,C	NA,A	NA,1	NA,-inf	NA,inf	NA,0.649222	0.000204632	0.000205828
2	chr3:72746505:T:C	72746505	NA,C	NA,T	NA,1	NA,-inf	NA,inf	NA,0.642497	0.000204151	0.000205347
2	chr3:72371232:A:T	72371232	NA,T	NA,A	NA,1	NA,inf	NA,inf	NA,0.331814	0.000203757	0.000204524
2	chr3:72781946:G:GA	72781946	NA,GA	NA,G	NA,1	NA,inf	NA,inf	NA,0.591101	0.000203587	0.000204688
2	chr3:72708330:T:A	72708330	NA,A	NA,T	NA,1	NA,-inf	NA,inf	NA,0.619191	0.000202873	0.00020402
2	chr3:72078598:G:A	72078598	NA,A	NA,G	NA,1	NA,-inf	NA,inf	NA,0.603492	0.000202789	0.000203912
2	chr3:72047273:T:G	72047273	G,G	T,T	1,1	inf,inf	inf,inf	1.34752,0.470107	0.000202788	0.000203888
2	chr3:72566136:T:C	72566136	NA,C	NA,T	NA,1	NA,-inf	NA,inf	NA,0.616217	0.000202392	0.000203496
2	chr3:72546642:C:T	72546642	NA,T	NA,C	NA,1	NA,-inf	NA,inf	NA,0.628793	0.000202247	0.000203399
2	chr3:72803329:T:C	72803329	C,C	T,T	1,1	inf,inf	inf,inf	0.950465,0.467953	0.00020221	0.000202757
2	chr3:71934912:G:C	71934912	NA,C	NA,G	NA,1	NA,-inf	NA,inf	NA,0.598555	0.000202133	0.000203247
2	chr3:72775631:C:T	72775631	NA,T	NA,C	NA,1	NA,inf	NA,inf	NA,0.60066	0.000201863	0.00020297
2	chr3:72616028:G:A	72616028	NA,A	NA,G	NA,1	NA,-inf	NA,inf	NA,0.62035	0.000201593	0.000202732
2	chr3:72313341:T:C	72313341	NA,C	NA,T	NA,1	NA,-inf	NA,inf	NA,0.621794	0.000201379	0.00020253
2	chr3:72762387:C:T	72762387	T,T	C,C	1,1	inf,inf	inf,inf	1.06435,0.304748	0.000201111	0.000201657
2	chr3:71902707:C:A	71902707	NA,A	NA,C	NA,1	NA,-inf	NA,inf	NA,0.6435	0.000200978	0.000202157
2	chr3:71905498:C:T	71905498	NA,T	NA,C	NA,1	NA,inf	NA,inf	NA,0.573147	0.000200349	0.000201425
2	chr3:72264562:A:G	72264562	NA,G	NA,A	NA,1	NA,-inf	NA,inf	NA,0.60635	0.000200341	0.000201467
2	chr3:72501790:TG:T	72501790	NA,T	NA,TG	NA,1	NA,-inf	NA,inf	NA,0.618701	0.000200198	0.000201328
2	chr3:71887817:TC:T	71887817	NA,T	NA,TC	NA,1	NA,-inf	NA,inf	NA,0.608569	0.000200136	0.000201261
2	chr3:72349303:A:G	72349303	NA,G	NA,A	NA,1	NA,inf	NA,inf	NA,0.56626	0.000200051	0.000201108
2	chr3:72048779:C:T	72048779	T,T	C,C	1,1	inf,-inf	inf,inf	1.53946,0.0500464	0.000199901	0.000200948
2	chr3:72799479:G:A	72799479	NA,A	NA,G	NA,1	NA,-inf	NA,inf	NA,0.602656	0.000199438	0.00020056
2	chr3:72227644:CAG:C	72227644	NA,C	NA,CAG	NA,1	NA,-inf	NA,inf	NA,0.603725	0.000199244	0.000200364
2	chr3:72570640:G:A	72570640	NA,A	NA,G	NA,1	NA,inf	NA,inf	NA,0.552105	0.000199118	0.00020011
2	chr3:72671844:A:G	72671844	NA,G	NA,A	NA,1	NA,inf	NA,inf	NA,0.561597	0.000199021	0.000200077
2	chr3:72328665:CAAAGCAAAG:C	72328665	C,C	CAAAGCAAAG,CAAAGCAAAG	1,1	inf,-inf	inf,inf	1.19725,0.24696	0.00019894	0.000199607
2	chr3:72590563:G:A	72590563	A,NA	G,NA	1,NA	-inf,NA	inf,NA	0.847915,NA	0.00019881	0.000199923
2	chr3:72785295:A:C	72785295	C,C	A,A	1,1	inf,-inf	inf,inf	1.22075,0.00534317	0.000198797	0.000199388
2	chr3:72603339:C:T	72603339	NA,T	NA,C	NA,1	NA,-inf	NA,inf	NA,0.618886	0.000198551	0.000199699
2	chr3:71898844:T:C	71898844	NA,C	NA,T	NA,1	NA,-inf	NA,inf	NA,0.613774	0.000198526	0.000199653
2	chr3:72707974:G:A	72707974	NA,A	NA,G	NA,1	NA,-inf	NA,inf	NA,0.612178	0.000198308	0.000199444
2	chr3:72170844:T:G	72170844	NA,G	NA,T	NA,1	NA,inf	NA,inf	NA,0.552733	0.000197752	0.000198794
2	chr3:72745793:T:C	72745793	NA,C	NA,T	NA,1	NA,-inf	NA,inf	NA,0.621112	0.000197604	0.000198762
2	chr3:72365506:G:A	72365506	NA,A	NA,G	NA,1	NA,-inf	NA,inf	NA,0.694422	0.000197533	0.000198782
2	chr3:72509862:C:T	72509862	NA,T	NA,C	NA,1	NA,inf	NA,inf	NA,0.523921	0.000197502	0.000198508
2	chr3:72040609:A:G	72040609	NA,G	NA,A	NA,1	NA,-inf	NA,inf	NA,0.620653	0.000197339	0.000198492
2	chr3:72646781:C:T	72646781	T,T	C,C	1,1	inf,inf	inf,inf	1.39107,0.457686	0.000197304	0.000198477
2	chr3:71931624:C:T	71931624	NA,T	NA,C	NA,1	NA,-inf	NA,inf	NA,0.620001	0.000197289	0.000198435
2	chr3:72845599:T:C	72845599	C,C	T,T	1,1	-inf,inf	inf,inf	0.446657,1.41916	0.000197157	0.000198337
2	chr3:72608027:T:C	72608027	C,NA	T,NA	1,NA	-inf,NA	inf,NA	0.753618,NA	0.000196815	0.000197759
2	chr3:72253000:G:A	72253000	A,A	G,G	1,1	-inf,-inf	inf,inf	0.291623,1.56951	0.000196775	0.000198045
2	chr3:72347025:C:T	72347025	NA,T	NA,C	NA,1	NA,inf	NA,inf	NA,0.386843	0.000196607	0.000197439
2	chr3:72436101:C:T	72436101	NA,T	NA,C	NA,1	NA,-inf	NA,inf	NA,0.527425	0.0001965	0.000197522
2	chr3:72170867:C:G	72170867	NA,G	NA,C	NA,1	NA,inf	NA,inf	NA,0.548493	0.000196496	0.000197531
2	chr3:72536718:A:G	72536718	G,G	A,A	1,1	inf,-inf	inf,inf	0.207848,1.54852	0.000196365	0.000197381
2	chr3:72323694:T:C	72323694	NA,C	NA,T	NA,1	NA,inf	NA,inf	NA,0.537594	0.000196104	0.000197121
2	chr3:72569715:A:G	72569715	G,NA	A,NA	1,NA	inf,NA	inf,NA	0.546371,NA	0.000196068	0.00019676
2	chr3:71939669:G:A	71939669	NA,A	NA,G	NA,1	NA,-inf	NA,inf	NA,0.580444	0.000195708	0.000196793
2	chr3:72469761:T:C	72469761	NA,C	NA,T	NA,1	NA,-inf	NA,inf	NA,0.595875	0.000195558	0.000196652
2	chr3:72831847:A:C	72831847	C,C	A,A	1,1	inf,inf	inf,inf	1.20897,0.0358661	0.000195384	0.000195965
2	chr3:72152347:G:T	72152347	NA,T	NA,G	NA,1	NA,-inf	NA,inf	NA,0.595632	0.000194734	0.000195835
2	chr3:72599775:CT:C	72599775	NA,C	NA,CT	NA,1	NA,-inf	NA,inf	NA,0.589447	0.00019457	0.000195665
2	chr3:72051527:G:T	72051527	T,T	G,G	1,1	inf,-inf	inf,inf	1.52429,0.0830415	0.000194552	0.000195582
2	chr3:72424696:C:T	72424696	NA,T	NA,C	NA,1	NA,inf	NA,inf	NA,0.480983	0.0001943	0.000195237
2	chr3:72235230:G:A	72235230	NA,A	NA,G	NA,1	NA,-inf	NA,inf	NA,0.642117	0.000194166	0.000195345
2	chr3:72553106:G:A	72553106	NA,A	NA,G	NA,1	NA,-inf	NA,inf	NA,0.5745	0.000194161	0.000195208
2	chr3:72084608:G:C	72084608	C,NA	G,NA	1,NA	-inf,NA	inf,NA	0.801197,NA	0.000193858	0.000194841
2	chr3:71996917:C:A	71996917	NA,A	NA,C	NA,1	NA,-inf	NA,inf	NA,0.591563	0.000193702	0.000194797
2	chr3:72603141:G:C	72603141	NA,C	NA,G	NA,1	NA,inf	NA,inf	NA,0.54217	0.000193644	0.000194666
2	chr3:72444670:T:G	72444670	NA,G	NA,T	NA,1	NA,inf	NA,inf	NA,0.479498	0.00019362	0.000194555
2	chr3:72067130:G:A	72067130	NA,A	NA,G	NA,1	NA,-inf	NA,inf	NA,0.569081	0.000193473	0.000194539
2	chr3:72779670:A:G	72779670	G,G	A,A	1,1	inf,inf	inf,inf	1.1863,0.0509358	0.000193212	0.00019377
2	chr3:72175121:T:C	72175121	NA,C	NA,T	NA,1	NA,inf	NA,inf	NA,0.538774	0.00019317	0.000194192
2	chr3:72593179:A:C	72593179	NA,C	NA,A	NA,1	NA,inf	NA,inf	NA,0.521506	0.000192488	0.000193479
2	chr3:71884901:G:A	71884901	NA,A	NA,G	NA,1	NA,-inf	NA,inf	NA,0.624019	0.00019243	0.000193577
2	chr3:71857499:G:A	71857499	NA,A	NA,G	NA,1	NA,-inf	NA,inf	NA,0.585836	0.000191978	0.00019307
2	chr3:71923661:C:T	71923661	NA,T	NA,C	NA,1	NA,-inf	NA,inf	NA,0.605724	0.000191796	0.000192911
2	chr3:72617247:C:T	72617247	NA,T	NA,C	NA,1	NA,inf	NA,inf	NA,0.558692	0.000191783	0.000192835
2	chr3:71860979:G:A	71860979	NA,A	NA,G	NA,1	NA,-inf	NA,inf	NA,0.603438	0.000191762	0.000192879
2	chr3:72301538:A:G	72301538	NA,G	NA,A	NA,1	NA,-inf	NA,inf	NA,0.650909	0.000191691	0.000192901
2	chr3:72788308:C:T	72788308	NA,T	NA,C	NA,1	NA,-inf	NA,inf	NA,0.574256	0.00019153	0.000192606
2	chr3:72791491:T:C	72791491	NA,C	NA,T	NA,1	NA,inf	NA,inf	NA,0.556846	0.000191511	0.000192564
2	chr3:72809146:C:A	72809146	NA,A	NA,C	NA,1	NA,-inf	NA,inf	NA,0.585428	0.000191435	0.000192526
2	chr3:71874810:G:T	71874810	NA,T	NA,G	NA,1	NA,-inf	NA,inf	NA,0.602922	0.000191384	0.0001925
2	chr3:72019312:T:C	72019312	NA,C	NA,T	NA,1	NA,-inf	NA,inf	NA,0.598249	0.000191356	0.000192471
2	chr3:72512946:C:T	72512946	NA,T	NA,C	NA,1	NA,-inf	NA,inf	NA,0.624467	0.000190913	0.000192068
2	chr3:71890711:A:G	71890711	NA,G	NA,A	NA,1	NA,-inf	NA,inf	NA,0.578624	0.000190823	0.000191903
2	chr3:72706867:C:G	72706867	NA,G	NA,C	NA,1	NA,inf	NA,inf	NA,0.571403	0.000190747	0.000191819
2	chr3:71951507:G:A	71951507	NA,A	NA,G	NA,1	NA,inf	NA,inf	NA,0.56988	0.000190727	0.0001918
2	chr3:72563148:G:A	72563148	NA,A	NA,G	NA,1	NA,-inf	NA,inf	NA,0.616048	0.000190705	0.000191863
2	chr3:72281854:T:A	72281854	NA,A	NA,T	NA,1	NA,inf	NA,inf	NA,0.525915	0.000190691	0.000191685
2	chr3:72210306:C:T	72210306	NA,T	NA,C	NA,1	NA,-inf	NA,inf	NA,0.572639	0.000190504	0.000191573
2	chr3:72326827:T:C	72326827	NA,C	NA,T	NA,1	NA,-inf	NA,inf	NA,0.557202	0.000190502	0.000191547
2	chr3:72648208:T:TA	72648208	NA,TA	NA,T	NA,1	NA,-inf	NA,inf	NA,0.592369	0.000190407	0.000191518
2	chr3:72444929:A:G	72444929	NA,G	NA,A	NA,1	NA,-inf	NA,inf	NA,0.722745	0.000190274	0.000191589
2	chr3:72490483:C:T	72490483	NA,T	NA,C	NA,1	NA,-inf	NA,inf	NA,0.534518	0.000190177	0.000191119
2	chr3:72845331:A:C	72845331	NA,C	NA,A	NA,1	NA,inf	NA,inf	NA,0.543175	0.000190151	0.000191178
2	chr3:72283309:G:C	72283309	C,C	G,G	1,1	inf,inf	inf,inf	1.49093,0.533345	0.000190134	0.000191781
2	chr3:72535351:G:A	72535351	A,A	G,G	1,1	-inf,-inf	inf,inf	0.0203938,1.7043	0.000189805	0.000191028
2	chr3:72058804:C:T	72058804	NA,T	NA,C	NA,1	NA,inf	NA,inf	NA,0.547425	0.000189714	0.000190751
2	chr3:72827834:A:G	72827834	G,G	A,A	1,1	inf,-inf	inf,inf	1.19883,0.0116949	0.000189618	0.000190187
2	chr3:72277398:A:G	72277398	NA,G	NA,A	NA,1	NA,-inf	NA,inf	NA,0.649158	0.000189529	0.000190721
2	chr3:72405221:C:T	72405221	NA,T	NA,C	NA,1	NA,inf	NA,inf	NA,0.515407	0.000189164	0.000190125
2	chr3:72228817:T:C	72228817	NA,C	NA,T	NA,1	NA,inf	NA,inf	NA,0.494405	0.000188816	0.000189771
2	chr3:72427683:A:T	72427683	NA,T	NA,A	NA,1	NA,inf	NA,inf	NA,0.462748	0.000188782	0.000189696
2	chr3:72033786:T:C	72033786	C,C	T,T	1,1	inf,-inf	inf,inf	1.49836,0.0259236	0.000188753	0.000189715
2	chr3:72332505:G:A	72332505	NA,A	NA,G	NA,1	NA,inf	NA,inf	NA,0.462348	0.000188696	0.000189606
2	chr3:71868376:G:A	71868376	NA,A	NA,G	NA,1	NA,-inf	NA,inf	NA,0.59132	0.000188333	0.00018943
2	chr3:72748981:A:G	72748981	NA,G	NA,A	NA,1	NA,inf	NA,inf	NA,0.55739	0.000188235	0.000189274
2	chr3:72659910:AC:A	72659910	A,A	AC,AC	1,1	inf,inf	inf,inf	0.141588,1.64399	0.000188232	0.000189504
2	chr3:71913591:C:T	71913591	T,T	C,C	1,1	-inf,inf	inf,inf	0.655473,1.29117	0.00018819	0.000189459
2	chr3:72543272:T:C	72543272	NA,C	NA,T	NA,1	NA,-inf	NA,inf	NA,0.585554	0.000187903	0.000188982
2	chr3:72057715:C:G	72057715	G,G	C,C	1,1	inf,inf	inf,inf	1.01817,0.721159	0.000187886	0.000188771
2	chr3:72618464:T:C	72618464	NA,C	NA,T	NA,1	NA,inf	NA,inf	NA,0.518363	0.000187833	0.000188821
2	chr3:72430527:G:A	72430527	NA,A	NA,G	NA,1	NA,inf	NA,inf	NA,0.459585	0.00018782	0.00018873
2	chr3:72220707:G:A	72220707	NA,A	NA,G	NA,1	NA,-inf	NA,inf	NA,0.5261	0.000187764	0.000188757
2	chr3:71919261:C:T	71919261	NA,T	NA,C	NA,1	NA,-inf	NA,inf	NA,0.563644	0.000187655	0.000188707
2	chr3:72312882:T:G	72312882	G,NA	T,NA	1,NA	-inf,NA	inf,NA	1.14846,NA	0.000187541	0.000189449
2	chr3:72655072:A:G	72655072	G,G	A,A	1,1	inf,inf	inf,inf	0.587913,1.30503	0.000187525	0.00018873
2	chr3:72316907:AGAG:A	72316907	NA,A	NA,AGAG	NA,1	NA,inf	NA,inf	NA,0.529792	0.000187202	0.000188203
2	chr3:72039563:C:T	72039563	NA,T	NA,C	NA,1	NA,inf	NA,inf	NA,0.540574	0.000187125	0.000188151
2	chr3:72564711:C:T	72564711	NA,T	NA,C	NA,1	NA,-inf	NA,inf	NA,0.530872	0.000186654	0.000187664
2	chr3:72752388:C:T	72752388	NA,T	NA,C	NA,1	NA,inf	NA,inf	NA,0.538986	0.000186573	0.000187599
2	chr3:72134513:G:A	72134513	NA,A	NA,G	NA,1	NA,-inf	NA,inf	NA,0.551257	0.000186359	0.000187403
2	chr3:71930222:A:G	71930222	G,G	A,A	1,1	-inf,inf	inf,inf	1.16452,0.602654	0.000185927	0.000186922
2	chr3:72804735:C:A	72804735	NA,A	NA,C	NA,1	NA,inf	NA,inf	NA,0.525237	0.000185886	0.000186883
2	chr3:72008749:T:C	72008749	NA,C	NA,T	NA,1	NA,inf	NA,inf	NA,0.52888	0.000185742	0.000186754
2	chr3:72040994:T:C	72040994	C,C	T,T	1,1	inf,inf	inf,inf	1.49629,0.0112404	0.000185696	0.000186654
2	chr3:72522025:C:T	72522025	T,NA	C,NA	1,NA	inf,NA	inf,NA	0.667151,NA	0.000185593	0.000186417
2	chr3:72556888:G:A	72556888	A,NA	G,NA	1,NA	-inf,NA	inf,NA	0.498791,NA	0.00018556	0.000186198
2	chr3:72156722:G:A	72156722	NA,A	NA,G	NA,1	NA,inf	NA,inf	NA,0.506868	0.000185173	0.000186144
2	chr3:72754375:TTTC:T	72754375	NA,T	NA,TTTC	NA,1	NA,inf	NA,inf	NA,0.547051	0.000185104	0.000186127
2	chr3:72458828:C:T	72458828	NA,T	NA,C	NA,1	NA,inf	NA,inf	NA,0.452177	0.000185076	0.000185962
2	chr3:71880376:C:T	71880376	NA,T	NA,C	NA,1	NA,-inf	NA,inf	NA,0.553683	0.000185029	0.000186067
2	chr3:72622260:C:A	72622260	NA,A	NA,C	NA,1	NA,inf	NA,inf	NA,0.519833	0.00018465	0.000185649
2	chr3:72719864:G:A	72719864	NA,A	NA,G	NA,1	NA,-inf	NA,inf	NA,0.580679	0.000184454	0.000185543
2	chr3:72173950:G:C	72173950	NA,C	NA,G	NA,1	NA,-inf	NA,inf	NA,0.582899	0.000184337	0.000185411
2	chr3:71880371:G:A	71880371	A,A	G,G	1,1	inf,-inf	inf,inf	1.44231,0.0461339	0.000184212	0.000185134
2	chr3:72621039:C:G	72621039	NA,G	NA,C	NA,1	NA,inf	NA,inf	NA,0.531576	0.000184026	0.000185036
2	chr3:71850562:C:A	71850562	NA,A	NA,C	NA,1	NA,-inf	NA,inf	NA,0.546228	0.000183931	0.000184958
2	chr3:72474481:T:C	72474481	NA,C	NA,T	NA,1	NA,-inf	NA,inf	NA,0.484455	0.000183748	0.000184648
2	chr3:72353587:T:C	72353587	C,C	T,T	1,1	-inf,-inf	inf,inf	3.33524,0.559644	0.000183674	0.000249498
2	chr3:72569458:C:CAT	72569458	NA,CAT	NA,C	NA,1	NA,inf	NA,inf	NA,0.527549	0.000183538	0.000184518
2	chr3:72461541:C:T	72461541	T,NA	C,NA	1,NA	inf,NA	inf,NA	1.17109,NA	0.000183321	0.0001853
2	chr3:72189948:G:A	72189948	A,A	G,G	1,1	-inf,inf	inf,inf	0.191886,1.51985	0.000183171	0.000184212
2	chr3:72219171:T:C	72219171	NA,C	NA,T	NA,1	NA,-inf	NA,inf	NA,0.510807	0.000183086	0.000184058
2	chr3:72721024:T:C	72721024	C,C	T,T	1,1	inf,inf	inf,inf	0.649975,1.05562	0.000182717	0.00018354
2	chr3:72594247:A:G	72594247	NA,G	NA,A	NA,1	NA,-inf	NA,inf	NA,0.558115	0.000182696	0.000183728
2	chr3:72707560:G:A	72707560	NA,A	NA,G	NA,1	NA,-inf	NA,inf	NA,0.581014	0.000182317	0.000183402
2	chr3:72816707:A:G	72816707	NA,G	NA,A	NA,1	NA,inf	NA,inf	NA,0.519755	0.000182286	0.000183279
2	chr3:72696569:C:T	72696569	NA,T	NA,C	NA,1	NA,-inf	NA,inf	NA,0.5655	0.000182279	0.000183319
2	chr3:72820932:C:T	72820932	NA,T	NA,C	NA,1	NA,inf	NA,inf	NA,0.535647	0.000182053	0.000183064
2	chr3:71874440:T:C	71874440	NA,C	NA,T	NA,1	NA,inf	NA,inf	NA,0.519615	0.000182003	0.000182997
2	chr3:72488969:A:G	72488969	NA,G	NA,A	NA,1	NA,-inf	NA,inf	NA,0.50449	0.00018188	0.000182785
2	chr3:72789433:TGGAAGCCAAA:T	72789433	NA,T	NA,TGGAAGCCAAA	NA,1	NA,inf	NA,inf	NA,0.509489	0.000181726	0.000182702
2	chr3:71968443:T:C	71968443	NA,C	NA,T	NA,1	NA,-inf	NA,inf	NA,0.551112	0.000181696	0.000182735
2	chr3:71999248:G:A	71999248	NA,A	NA,G	NA,1	NA,-inf	NA,inf	NA,0.558286	0.000181583	0.000182624
2	chr3:72443345:G:T	72443345	NA,T	NA,G	NA,1	NA,inf	NA,inf	NA,0.473166	0.000181533	0.000182443
2	chr3:72526466:ATGG:A	72526466	NA,A	NA,ATGG	NA,1	NA,-inf	NA,inf	NA,0.547502	0.000181468	0.000182492
2	chr3:72522164:T:G	72522164	NA,G	NA,T	NA,1	NA,-inf	NA,inf	NA,0.520239	0.000181427	0.000182401
2	chr3:72422971:G:A	72422971	A,A	G,G	1,1	inf,-inf	inf,inf	0.928263,0.364266	0.000181367	0.000181844
2	chr3:72805035:A:G	72805035	G,G	A,A	1,1	inf,inf	inf,inf	1.1548,0.0530631	0.000181242	0.000181769
2	chr3:71869995:A:G	71869995	NA,G	NA,A	NA,1	NA,-inf	NA,inf	NA,0.56424	0.000181181	0.000182236
2	chr3:72622991:T:C	72622991	NA,C	NA,T	NA,1	NA,inf	NA,inf	NA,0.519872	0.000181001	0.000181996
2	chr3:72790158:GGCCAGGA:G	72790158	NA,G	NA,GGCCAGGA	NA,1	NA,inf	NA,inf	NA,0.526553	0.000180991	0.000181986
2	chr3:72004331:G:A	72004331	NA,A	NA,G	NA,1	NA,-inf	NA,inf	NA,0.548796	0.000180531	0.000181557
2	chr3:71929776:G:A	71929776	NA,A	NA,G	NA,1	NA,-inf	NA,inf	NA,0.545658	0.000180355	0.000181389
2	chr3:71856725:A:G	71856725	G,G	A,A	1,1	-inf,-inf	inf,inf	1.35869,0.0022442	0.000180344	0.00018111
2	chr3:71970007:A:G	71970007	NA,G	NA,A	NA,1	NA,-inf	NA,inf	NA,0.532541	0.000180304	0.000181296
2	chr3:72046496:C:T	72046496	T,T	C,C	1,1	inf,-inf	inf,inf	1.47505,0.0450008	0.000179719	0.000180646
2	chr3:71967149:C:T	71967149	NA,T	NA,C	NA,1	NA,inf	NA,inf	NA,0.509099	0.000179636	0.000180616
2	chr3:72729400:G:A	72729400	NA,A	NA,G	NA,1	NA,inf	NA,inf	NA,0.522545	0.000179181	0.00018017
2	chr3:72828184:T:C	72828184	C,C	T,T	1,1	inf,inf	inf,inf	1.16941,0.0295915	0.000179149	0.000179689
2	chr3:72424391:T:A	72424391	NA,A	NA,T	NA,1	NA,-inf	NA,inf	NA,0.46513	0.000178989	0.000179924
2	chr3:71914448:A:G	71914448	G,NA	A,NA	1,NA	-inf,NA	inf,NA	0.76352,NA	0.000178949	0.000179909
2	chr3:72515004:G:T	72515004	NA,T	NA,G	NA,1	NA,inf	NA,inf	NA,0.473326	0.000178551	0.000179456
2	chr3:72835083:T:G	72835083	NA,G	NA,T	NA,1	NA,inf	NA,inf	NA,0.496894	0.000178395	0.000179353
2	chr3:72114163:C:T	72114163	NA,T	NA,C	NA,1	NA,-inf	NA,inf	NA,0.588524	0.000178373	0.000179462
2	chr3:71867542:G:T	71867542	NA,T	NA,G	NA,1	NA,-inf	NA,inf	NA,0.538699	0.000178324	0.000179351
2	chr3:72619051:G:A	72619051	NA,A	NA,G	NA,1	NA,-inf	NA,inf	NA,0.516987	0.000178171	0.000179159
2	chr3:72587077:A:G	72587077	NA,G	NA,A	NA,1	NA,-inf	NA,inf	NA,0.520445	0.000178079	0.000179071
2	chr3:72032860:G:A	72032860	NA,A	NA,G	NA,1	NA,-inf	NA,inf	NA,0.544221	0.000178055	0.000179083
2	chr3:72730013:T:C	72730013	NA,C	NA,T	NA,1	NA,inf	NA,inf	NA,0.517998	0.000178038	0.000179021
2	chr3:71862830:A:T	71862830	NA,T	NA,A	NA,1	NA,-inf	NA,inf	NA,0.551673	0.000177883	0.000178918
2	chr3:72434890:G:C	72434890	NA,C	NA,G	NA,1	NA,inf	NA,inf	NA,0.4231	0.00017771	0.000178577
2	chr3:72302529:A:C	72302529	C,C	A,A	1,1	inf,inf	inf,inf	1.43404,0.00951576	0.000177069	0.000177947
2	chr3:72364536:T:C	72364536	C,C	T,T	1,1	inf,inf	inf,inf	0.227991,1.33451	0.000176984	0.000177724
2	chr3:72423234:G:A	72423234	NA,A	NA,G	NA,1	NA,inf	NA,inf	NA,0.428835	0.000176888	0.000177751
2	chr3:72821130:G:T	72821130	NA,T	NA,G	NA,1	NA,inf	NA,inf	NA,0.514178	0.000176612	0.000177593
2	chr3:72684160:C:T	72684160	T,T	C,C	1,1	inf,-inf	inf,inf	1.23756,0.146172	0.000176441	0.000177074
2	chr3:72247439:A:G	72247439	NA,G	NA,A	NA,1	NA,-inf	NA,inf	NA,0.593956	0.000176422	0.000177512
2	chr3:72218603:G:C	72218603	NA,C	NA,G	NA,1	NA,-inf	NA,inf	NA,0.514517	0.000176352	0.000177339
2	chr3:72633867:A:C	72633867	NA,C	NA,A	NA,1	NA,-inf	NA,inf	NA,0.538642	0.000176194	0.000177224
2	chr3:72626393:C:T	72626393	T,T	C,C	1,1	inf,-inf	inf,inf	1.31096,0.0816684	0.000176186	0.000176848
2	chr3:72806003:ATGACTAGAACT:A	72806003	NA,A	NA,ATGACTAGAACT	NA,1	NA,-inf	NA,inf	NA,0.530515	0.000176074	0.000177083
2	chr3:71917462:C:T	71917462	T,NA	C,NA	1,NA	inf,NA	inf,NA	0.749334,NA	0.000175906	0.000176856
2	chr3:72051912:T:C	72051912	C,NA	T,NA	1,NA	-inf,NA	inf,NA	0.826931,NA	0.000175899	0.000176978
2	chr3:72626983:G:C	72626983	NA,C	NA,G	NA,1	NA,-inf	NA,inf	NA,0.514565	0.000175835	0.000176825
2	chr3:72813124:A:G	72813124	NA,G	NA,A	NA,1	NA,inf	NA,inf	NA,0.50336	0.000175586	0.000176549
2	chr3:72321704:C:G	72321704	NA,G	NA,C	NA,1	NA,inf	NA,inf	NA,0.449831	0.000175481	0.000176376
2	chr3:72578483:G:A	72578483	NA,A	NA,G	NA,1	NA,inf	NA,inf	NA,0.406565	0.000175388	0.000176252
2	chr3:71970924:C:T	71970924	NA,T	NA,C	NA,1	NA,inf	NA,inf	NA,0.48072	0.000175335	0.000176274
2	chr3:72111281:C:A	72111281	NA,A	NA,C	NA,1	NA,inf	NA,inf	NA,0.483231	0.000175171	0.000176115
2	chr3:72153964:T:C	72153964	NA,C	NA,T	NA,1	NA,-inf	NA,inf	NA,0.581837	0.000174789	0.000175867
2	chr3:72626119:C:T	72626119	NA,T	NA,C	NA,1	NA,-inf	NA,inf	NA,0.530692	0.000174685	0.000175704
2	chr3:72846623:C:T	72846623	NA,T	NA,C	NA,1	NA,inf	NA,inf	NA,0.490763	0.000174599	0.000175554
2	chr3:71864314:G:A	71864314	A,A	G,G	1,1	inf,-inf	inf,inf	1.15037,0.680431	0.000174406	0.000175502
2	chr3:72233742:G:T	72233742	NA,T	NA,G	NA,1	NA,-inf	NA,inf	NA,0.477419	0.000174339	0.000175267
2	chr3:72478395:A:G	72478395	NA,G	NA,A	NA,1	NA,-inf	NA,inf	NA,0.585713	0.000174338	0.000175403
2	chr3:71991355:A:G	71991355	NA,G	NA,A	NA,1	NA,inf	NA,inf	NA,0.488074	0.000174251	0.000175199
2	chr3:71911765:C:T	71911765	NA,T	NA,C	NA,1	NA,-inf	NA,inf	NA,0.511216	0.000174161	0.000175144
2	chr3:72285926:T:C	72285926	NA,C	NA,T	NA,1	NA,inf	NA,inf	NA,0.467593	0.000174143	0.000175061
2	chr3:72744094:C:T	72744094	NA,T	NA,C	NA,1	NA,-inf	NA,inf	NA,0.507683	0.000174086	0.000175065
2	chr3:72479822:A:G	72479822	NA,G	NA,A	NA,1	NA,inf	NA,inf	NA,0.482111	0.000174085	0.000175033
2	chr3:72836224:T:A	72836224	NA,A	NA,T	NA,1	NA,inf	NA,inf	NA,0.478955	0.000173895	0.000174831
2	chr3:72822877:C:T	72822877	NA,T	NA,C	NA,1	NA,inf	NA,inf	NA,0.478955	0.000173895	0.000174831
2	chr3:72636282:T:C	72636282	NA,C	NA,T	NA,1	NA,-inf	NA,inf	NA,0.525675	0.000173725	0.00017472
2	chr3:72728945:C:T	72728945	NA,T	NA,C	NA,1	NA,inf	NA,inf	NA,0.48513	0.000173512	0.00017446
2	chr3:72375778:A:G	72375778	G,NA	A,NA	1,NA	-inf,NA	inf,NA	0.393622,NA	0.00017335	0.000173902
2	chr3:72317089:C:T	72317089	NA,T	NA,C	NA,1	NA,inf	NA,inf	NA,0.461472	0.000173325	0.000174232
2	chr3:71962061:G:A	71962061	NA,A	NA,G	NA,1	NA,-inf	NA,inf	NA,0.515353	0.00017315	0.000174124
2	chr3:72557619:T:C	72557619	NA,C	NA,T	NA,1	NA,inf	NA,inf	NA,0.483123	0.000173045	0.000173983
2	chr3:71972390:C:A	71972390	NA,A	NA,C	NA,1	NA,-inf	NA,inf	NA,0.516525	0.000172938	0.000173921
2	chr3:72175484:T:G	72175484	NA,G	NA,T	NA,1	NA,-inf	NA,inf	NA,0.500816	0.000172757	0.000173724
2	chr3:72006646:G:A	72006646	NA,A	NA,G	NA,1	NA,inf	NA,inf	NA,0.480025	0.000172751	0.000173696
2	chr3:72783830:T:C	72783830	NA,C	NA,T	NA,1	NA,inf	NA,inf	NA,0.473932	0.000172695	0.000173624
2	chr3:72748889:A:T	72748889	NA,T	NA,A	NA,1	NA,inf	NA,inf	NA,0.49555	0.000172646	0.000173599
2	chr3:72311903:A:C	72311903	C,C	A,A	1,1	-inf,inf	inf,inf	0.122241,1.4416	0.00017263	0.000173487
2	chr3:72740410:A:G	72740410	NA,G	NA,A	NA,1	NA,-inf	NA,inf	NA,0.513932	0.00017249	0.000173474
2	chr3:72781531:T:G	72781531	NA,G	NA,T	NA,1	NA,-inf	NA,inf	NA,0.515836	0.000172373	0.000173362
2	chr3:72680604:T:C	72680604	NA,C	NA,T	NA,1	NA,inf	NA,inf	NA,0.417854	0.000172248	0.000173107
2	chr3:71888562:C:G	71888562	NA,G	NA,C	NA,1	NA,-inf	NA,inf	NA,0.508031	0.000172243	0.000173218
2	chr3:72315890:G:A	72315890	A,NA	G,NA	1,NA	-inf,NA	inf,NA	1.09088,NA	0.000172227	0.000173947
2	chr3:72799420:T:C	72799420	NA,C	NA,T	NA,1	NA,inf	NA,inf	NA,0.470597	0.000171918	0.000172843
2	chr3:71878845:A:T	71878845	NA,T	NA,A	NA,1	NA,-inf	NA,inf	NA,0.5173	0.000171881	0.000172868
2	chr3:71937002:G:A	71937002	NA,A	NA,G	NA,1	NA,inf	NA,inf	NA,0.456802	0.000171838	0.00017275
2	chr3:72802921:A:G	72802921	NA,G	NA,A	NA,1	NA,inf	NA,inf	NA,0.470251	0.00017183	0.000172754
2	chr3:72799364:A:G	72799364	NA,G	NA,A	NA,1	NA,inf	NA,inf	NA,0.46996	0.000171762	0.000172686
2	chr3:72800541:A:G	72800541	NA,G	NA,A	NA,1	NA,inf	NA,inf	NA,0.46986	0.000171738	0.000172662
2	chr3:72779972:T:C	72779972	NA,C	NA,T	NA,1	NA,inf	NA,inf	NA,0.469562	0.000171664	0.000172587
2	chr3:72794035:T:G	72794035	NA,G	NA,T	NA,1	NA,inf	NA,inf	NA,0.469375	0.000171619	0.000172542
2	chr3:72801996:CT:C	72801996	NA,C	NA,CT	NA,1	NA,inf	NA,inf	NA,0.469367	0.000171619	0.000172542
2	chr3:72779502:G:A	72779502	NA,A	NA,G	NA,1	NA,inf	NA,inf	NA,0.469173	0.000171573	0.000172496
2	chr3:72026435:T:C	72026435	NA,C	NA,T	NA,1	NA,inf	NA,inf	NA,0.488889	0.000171506	0.000172461
2	chr3:72257971:T:C	72257971	C,C	T,T	1,1	-inf,-inf	inf,inf	1.1249,0.708341	0.000171495	0.0001726
2	chr3:72782247:T:G	72782247	NA,G	NA,T	NA,1	NA,inf	NA,inf	NA,0.468604	0.000171437	0.000172359
2	chr3:72323407:A:C	72323407	C,C	A,A	1,1	-inf,inf	inf,inf	1.47188,0.532987	0.000171422	0.000173011
2	chr3:71951775:C:A	71951775	NA,A	NA,C	NA,1	NA,-inf	NA,inf	NA,0.50139	0.000171407	0.000172363
2	chr3:72092154:T:C	72092154	NA,C	NA,T	NA,1	NA,inf	NA,inf	NA,0.470485	0.000171318	0.000172247
2	chr3:72794384:G:A	72794384	NA,A	NA,G	NA,1	NA,inf	NA,inf	NA,0.468111	0.000171316	0.000172238
2	chr3:72599409:C:T	72599409	NA,T	NA,C	NA,1	NA,-inf	NA,inf	NA,0.508558	0.000171297	0.000172283
2	chr3:72793929:G:A	72793929	NA,A	NA,G	NA,1	NA,inf	NA,inf	NA,0.467523	0.000171174	0.000172095
2	chr3:72005174:A:G	72005174	NA,G	NA,A	NA,1	NA,-inf	NA,inf	NA,0.504559	0.000171129	0.000172102
2	chr3:72444898:T:C	72444898	C,NA	T,NA	1,NA	-inf,NA	inf,NA	0.352362,NA	0.00017071	0.000171233
2	chr3:72761306:G:A	72761306	NA,A	NA,G	NA,1	NA,-inf	NA,inf	NA,0.504558	0.000170685	0.000171659
2	chr3:72456378:C:T	72456378	T,NA	C,NA	1,NA	-inf,NA	inf,NA	0.486027,NA	0.000170645	0.000171279
2	chr3:72821740:G:A	72821740	NA,A	NA,G	NA,1	NA,inf	NA,inf	NA,0.477705	0.000170552	0.000171494
2	chr3:72305373:T:C	72305373	NA,C	NA,T	NA,1	NA,-inf	NA,inf	NA,0.426937	0.00017038	0.00017125
2	chr3:72799571:T:C	72799571	NA,C	NA,T	NA,1	NA,inf	NA,inf	NA,0.464113	0.000170371	0.000171287
2	chr3:72346177:T:C	72346177	C,NA	T,NA	1,NA	inf,NA	inf,NA	1.21052,NA	0.00017025	0.000172372
2	chr3:72746796:C:T	72746796	NA,T	NA,C	NA,1	NA,inf	NA,inf	NA,0.484909	0.000170122	0.000171061
2	chr3:72749502:T:C	72749502	NA,C	NA,T	NA,1	NA,inf	NA,inf	NA,0.484909	0.000170122	0.000171061
2	chr3:72232333:G:A	72232333	NA,A	NA,G	NA,1	NA,-inf	NA,inf	NA,0.496695	0.000169933	0.000170895
2	chr3:72296775:G:C	72296775	C,NA	G,NA	1,NA	-inf,NA	inf,NA	1.06764,NA	0.000169834	0.00017148
2	chr3:72211929:A:G	72211929	NA,G	NA,A	NA,1	NA,-inf	NA,inf	NA,0.528447	0.000169817	0.000170822
2	chr3:71941537:T:C	71941537	NA,C	NA,T	NA,1	NA,inf	NA,inf	NA,0.47237	0.000169778	0.000170702
2	chr3:72681046:A:T	72681046	T,T	A,A	1,1	inf,inf	inf,inf	1.02183,0.559549	0.000169756	0.000170441
2	chr3:72659042:C:T	72659042	T,NA	C,NA	1,NA	-inf,NA	inf,NA	0.745672,NA	0.000169574	0.000170528
2	chr3:72103594:ACAATCTCC:A	72103594	NA,A	NA,ACAATCTCC	NA,1	NA,inf	NA,inf	NA,0.464616	0.000169519	0.000170441
2	chr3:72818942:T:C	72818942	NA,C	NA,T	NA,1	NA,inf	NA,inf	NA,0.460603	0.000169499	0.000170411
2	chr3:72815275:C:A	72815275	NA,A	NA,C	NA,1	NA,inf	NA,inf	NA,0.478508	0.000169465	0.000170397
2	chr3:72678128:G:A	72678128	A,A	G,G	1,1	inf,inf	inf,inf	0.904642,0.640469	0.000169412	0.00017005
2	chr3:72494115:T:C	72494115	NA,C	NA,T	NA,1	NA,-inf	NA,inf	NA,0.533663	0.000169348	0.000170318
2	chr3:72547006:G:T	72547006	NA,T	NA,G	NA,1	NA,inf	NA,inf	NA,0.533467	0.000169335	0.000170351
2	chr3:72468275:G:A	72468275	A,NA	G,NA	1,NA	-inf,NA	inf,NA	0.56393,NA	0.000169127	0.00016982
2	chr3:72062779:TG:T	72062779	NA,T	NA,TG	NA,1	NA,-inf	NA,inf	NA,0.522884	0.000169103	0.000170099
2	chr3:72255907:G:C	72255907	NA,C	NA,G	NA,1	NA,-inf	NA,inf	NA,0.563426	0.000168728	0.00016978
2	chr3:72055411:G:A	72055411	A,A	G,G	1,1	inf,inf	inf,inf	0.971007,0.712093	0.000168715	0.000169517
2	chr3:72644088:C:G	72644088	G,G	C,C	1,1	-inf,inf	inf,inf	0.497994,1.22495	0.000168607	0.000169463
2	chr3:72282654:G:A	72282654	NA,A	NA,G	NA,1	NA,-inf	NA,inf	NA,0.506173	0.000168556	0.000169524
2	chr3:72240357:A:C	72240357	NA,C	NA,A	NA,1	NA,inf	NA,inf	NA,0.472747	0.00016849	0.000169421
2	chr3:72005329:G:A	72005329	NA,A	NA,G	NA,1	NA,inf	NA,inf	NA,0.452027	0.000168254	0.00016916
2	chr3:71856033:T:C	71856033	NA,C	NA,T	NA,1	NA,-inf	NA,inf	NA,0.475776	0.000168224	0.000169161
2	chr3:72734978:G:T	72734978	NA,T	NA,G	NA,1	NA,inf	NA,inf	NA,0.46491	0.000168209	0.000169131
2	chr3:71968180:C:T	71968180	NA,T	NA,C	NA,1	NA,-inf	NA,inf	NA,0.499957	0.000168186	0.000169146
2	chr3:72019890:G:A	72019890	NA,A	NA,G	NA,1	NA,inf	NA,inf	NA,0.443858	0.00016816	0.000169052
2	chr3:71865040:A:G	71865040	NA,G	NA,A	NA,1	NA,-inf	NA,inf	NA,0.510193	0.000168134	0.00016911
2	chr3:71878824:G:A	71878824	NA,A	NA,G	NA,1	NA,-inf	NA,inf	NA,0.500869	0.000168112	0.000169077
2	chr3:72734852:T:C	72734852	NA,C	NA,T	NA,1	NA,inf	NA,inf	NA,0.464237	0.000168057	0.000168978
2	chr3:72307141:C:T	72307141	T,T	C,C	1,1	inf,inf	inf,inf	1.38927,0.0841678	0.000167867	0.000168696
2	chr3:71920381:A:C	71920381	C,C	A,A	1,1	inf,-inf	inf,inf	0.624238,1.2532	0.000167796	0.000168932
2	chr3:72578304:T:C	72578304	C,NA	T,NA	1,NA	-inf,NA	inf,NA	0.899451,NA	0.000167696	0.00016892
2	chr3:72748996:CACAG:C	72748996	NA,C	NA,CACAG	NA,1	NA,inf	NA,inf	NA,0.461455	0.000167693	0.00016861
2	chr3:72647077:A:G	72647077	G,G	A,A	1,1	-inf,-inf	inf,inf	1.36806,0.0854471	0.000167628	0.0001684
2	chr3:72640628:G:A	72640628	NA,A	NA,G	NA,1	NA,inf	NA,inf	NA,0.450761	0.000167522	0.000168416
2	chr3:72345593:A:C	72345593	NA,C	NA,A	NA,1	NA,inf	NA,inf	NA,0.345148	0.000167497	0.000168292
2	chr3:72164057:C:T	72164057	NA,T	NA,C	NA,1	NA,inf	NA,inf	NA,0.438984	0.000167423	0.000168312
2	chr3:71935650:CAT:C	71935650	NA,C	NA,CAT	NA,1	NA,-inf	NA,inf	NA,0.508147	0.000167181	0.000168149
2	chr3:72440075:G:A	72440075	NA,A	NA,G	NA,1	NA,-inf	NA,inf	NA,0.411616	0.000167162	0.000168029
2	chr3:72006018:T:G	72006018	NA,G	NA,T	NA,1	NA,-inf	NA,inf	NA,0.497913	0.000166992	0.000167948
2	chr3:72323543:G:A	72323543	NA,A	NA,G	NA,1	NA,inf	NA,inf	NA,0.437566	0.000166946	0.00016784
2	chr3:72295760:A:C	72295760	NA,C	NA,A	NA,1	NA,inf	NA,inf	NA,0.437044	0.00016677	0.000167652
2	chr3:72343477:T:C	72343477	NA,C	NA,T	NA,1	NA,-inf	NA,inf	NA,0.590111	0.000166763	0.000167864
2	chr3:72606811:AAATT:A	72606811	NA,A	NA,AAATT	NA,1	NA,-inf	NA,inf	NA,0.48335	0.000166689	0.000167639
2	chr3:71861923:T:C	71861923	NA,C	NA,T	NA,1	NA,-inf	NA,inf	NA,0.494543	0.000166664	0.000167619
2	chr3:72819169:T:C	72819169	NA,C	NA,T	NA,1	NA,inf	NA,inf	NA,0.466438	0.000166567	0.000167483
2	chr3:72287406:G:A	72287406	NA,A	NA,G	NA,1	NA,inf	NA,inf	NA,0.435507	0.000166556	0.000167437
2	chr3:72033532:GTTTT:G	72033532	G,G	GTTTT,GTTTT	1,1	inf,inf	inf,inf	1.29674,0.250428	0.000166376	0.000167149
2	chr3:71992434:T:C	71992434	NA,C	NA,T	NA,1	NA,inf	NA,inf	NA,0.454142	0.000166311	0.000167217
2	chr3:72634196:T:C	72634196	NA,C	NA,T	NA,1	NA,inf	NA,inf	NA,0.457976	0.000166089	0.000167001
2	chr3:72806012:A:G	72806012	NA,G	NA,A	NA,1	NA,inf	NA,inf	NA,0.443978	0.000165962	0.000166855
2	chr3:72217486:C:A	72217486	NA,A	NA,C	NA,1	NA,-inf	NA,inf	NA,0.500556	0.000165903	0.000166872
2	chr3:72410136:T:C	72410136	C,NA	T,NA	1,NA	-inf,NA	inf,NA	1.33559,NA	0.0001658	0.000168483
2	chr3:72036361:A:G	72036361	G,G	A,A	1,1	inf,-inf	inf,inf	1.37372,0.104344	0.000165765	0.000166549
2	chr3:72640153:T:A	72640153	NA,A	NA,T	NA,1	NA,inf	NA,inf	NA,0.444059	0.000165713	0.0001666
2	chr3:72709753:T:C	72709753	NA,C	NA,T	NA,1	NA,-inf	NA,inf	NA,0.483678	0.000165504	0.000166444
2	chr3:72774429:A:G	72774429	NA,G	NA,A	NA,1	NA,inf	NA,inf	NA,0.448464	0.000165423	0.000166325
2	chr3:72707143:A:G	72707143	G,G	A,A	1,1	-inf,inf	inf,inf	1.17009,0.191484	0.000165365	0.00016596
2	chr3:72804073:C:T	72804073	NA,T	NA,C	NA,1	NA,inf	NA,inf	NA,0.465681	0.000165332	0.000166249
2	chr3:72822708:G:A	72822708	NA,A	NA,G	NA,1	NA,inf	NA,inf	NA,0.465046	0.000165195	0.000166112
2	chr3:71921461:T:C	71921461	NA,C	NA,T	NA,1	NA,-inf	NA,inf	NA,0.461705	0.000165189	0.000166103
2	chr3:72253766:A:G	72253766	G,G	A,A	1,1	inf,-inf	inf,inf	0.46754,1.34808	0.000164976	0.000166016
2	chr3:72286678:C:T	72286678	NA,T	NA,C	NA,1	NA,-inf	NA,inf	NA,0.502711	0.000164931	0.000165898
2	chr3:71995446:A:G	71995446	NA,G	NA,A	NA,1	NA,inf	NA,inf	NA,0.447669	0.000164807	0.000165705
2	chr3:71870351:G:A	71870351	NA,A	NA,G	NA,1	NA,-inf	NA,inf	NA,0.486131	0.000164772	0.000165716
2	chr3:72778456:A:AAAAGAAAAGAAAAG	72778456	NA,AAAAGAAAAGAAAAG	NA,A	NA,1	NA,inf	NA,inf	NA,0.438476	0.000164757	0.000165642
2	chr3:72107044:G:C	72107044	NA,C	NA,G	NA,1	NA,-inf	NA,inf	NA,0.479982	0.000164652	0.000165595
2	chr3:72015172:A:G	72015172	NA,G	NA,A	NA,1	NA,-inf	NA,inf	NA,0.476183	0.000164492	0.000165427
2	chr3:72214368:C:T	72214368	NA,T	NA,C	NA,1	NA,inf	NA,inf	NA,0.45683	0.000164451	0.000165361
2	chr3:72153665:C:T	72153665	NA,T	NA,C	NA,1	NA,inf	NA,inf	NA,0.438557	0.000163835	0.000164724
2	chr3:72769623:A:C	72769623	NA,C	NA,A	NA,1	NA,inf	NA,inf	NA,0.435659	0.000163769	0.000164651
2	chr3:72627460:G:A	72627460	NA,A	NA,G	NA,1	NA,-inf	NA,inf	NA,0.461808	0.00016376	0.00016468
2	chr3:72592149:T:C	72592149	NA,C	NA,T	NA,1	NA,inf	NA,inf	NA,0.416014	0.000163709	0.000164557
2	chr3:72410803:T:G	72410803	NA,G	NA,T	NA,1	NA,inf	NA,inf	NA,0.389647	0.000163687	0.000164524
2	chr3:72777382:A:T	72777382	NA,T	NA,A	NA,1	NA,inf	NA,inf	NA,0.434962	0.000163613	0.000164495
2	chr3:72006596:T:G	72006596	NA,G	NA,T	NA,1	NA,-inf	NA,inf	NA,0.481323	0.000163591	0.000164525
2	chr3:72768697:G:A	72768697	NA,A	NA,G	NA,1	NA,inf	NA,inf	NA,0.434637	0.00016354	0.000164421
2	chr3:72771157:C:G	72771157	NA,G	NA,C	NA,1	NA,inf	NA,inf	NA,0.434637	0.00016354	0.000164421
2	chr3:72736710:T:C	72736710	NA,C	NA,T	NA,1	NA,inf	NA,inf	NA,0.421407	0.000163475	0.000164346
2	chr3:71968926:CACACAA:C	71968926	NA,C	NA,CACACAA	NA,1	NA,-inf	NA,inf	NA,0.473628	0.000163295	0.000164224
2	chr3:72777356:A:G	72777356	NA,G	NA,A	NA,1	NA,inf	NA,inf	NA,0.433335	0.000163244	0.000164124
2	chr3:72176481:C:T	72176481	NA,T	NA,C	NA,1	NA,inf	NA,inf	NA,0.408402	0.000163137	0.000163991
2	chr3:72104997:G:A	72104997	NA,A	NA,G	NA,1	NA,inf	NA,inf	NA,0.436304	0.000162965	0.000163853
2	chr3:72791602:G:A	72791602	NA,A	NA,G	NA,1	NA,inf	NA,inf	NA,0.432006	0.000162915	0.000163793
2	chr3:72301997:G:A	72301997	A,NA	G,NA	1,NA	-inf,NA	inf,NA	1.02848,NA	0.000162591	0.000164126
2	chr3:72684894:C:A	72684894	NA,A	NA,C	NA,1	NA,inf	NA,inf	NA,0.4415	0.000162578	0.000163474
2	chr3:72431832:C:A	72431832	NA,A	NA,C	NA,1	NA,inf	NA,inf	NA,0.398372	0.000162557	0.000163369
2	chr3:72576265:C:T	72576265	NA,T	NA,C	NA,1	NA,-inf	NA,inf	NA,0.41064	0.000162001	0.000162855
2	chr3:72229585:A:G	72229585	NA,G	NA,A	NA,1	NA,inf	NA,inf	NA,0.435683	0.000161943	0.000162835
2	chr3:72110128:A:G	72110128	NA,G	NA,A	NA,1	NA,inf	NA,inf	NA,0.428594	0.000161898	0.000162776
2	chr3:72306116:T:A	72306116	A,NA	T,NA	1,NA	-inf,NA	inf,NA	1.03811,NA	0.000161872	0.000163436
2	chr3:72709185:C:T	72709185	NA,T	NA,C	NA,1	NA,-inf	NA,inf	NA,0.500603	0.000161805	0.000162777
2	chr3:72833057:G:A	72833057	NA,A	NA,G	NA,1	NA,inf	NA,inf	NA,0.444325	0.000161771	0.000162661
2	chr3:72715168:C:T	72715168	T,NA	C,NA	1,NA	inf,NA	inf,NA	0.68556,NA	0.000161754	0.000162609
2	chr3:72517653:C:T	72517653	T,NA	C,NA	1,NA	inf,NA	inf,NA	0.924634,NA	0.000161712	0.000163009
2	chr3:72027247:G:A	72027247	A,NA	G,NA	1,NA	inf,NA	inf,NA	0.782503,NA	0.0001617	0.000162692
2	chr3:72085294:G:C	72085294	NA,C	NA,G	NA,1	NA,inf	NA,inf	NA,0.442197	0.000161676	0.000162572
2	chr3:72073874:T:G	72073874	G,G	T,T	1,1	inf,inf	inf,inf	1.30239,0.513193	0.000161535	0.00016263
2	chr3:72812473:A:G	72812473	NA,G	NA,A	NA,1	NA,-inf	NA,inf	NA,0.469582	0.00016148	0.000162408
2	chr3:72236145:G:T	72236145	NA,T	NA,G	NA,1	NA,-inf	NA,inf	NA,0.451501	0.00016147	0.000162371
2	chr3:71888800:C:T	71888800	T,NA	C,NA	1,NA	-inf,NA	inf,NA	0.654676,NA	0.000161461	0.000162273
2	chr3:72249190:C:T	72249190	NA,T	NA,C	NA,1	NA,inf	NA,inf	NA,0.4232	0.000161433	0.000162307
2	chr3:72321261:G:A	72321261	NA,A	NA,G	NA,1	NA,inf	NA,inf	NA,0.362339	0.000161329	0.00016213
2	chr3:72606053:G:A	72606053	NA,A	NA,G	NA,1	NA,-inf	NA,inf	NA,0.440574	0.000161222	0.000162113
2	chr3:72238244:T:C	72238244	NA,C	NA,T	NA,1	NA,-inf	NA,inf	NA,0.451776	0.000161197	0.000162099
2	chr3:72493656:AC:A	72493656	NA,A	NA,AC	NA,1	NA,inf	NA,inf	NA,0.462273	0.00016117	0.000162094
2	chr3:72296408:G:A	72296408	A,A	G,G	1,1	inf,inf	inf,inf	0.492474,1.40086	0.000161157	0.000162385
2	chr3:72694189:C:T	72694189	NA,T	NA,C	NA,1	NA,-inf	NA,inf	NA,0.468906	0.000160765	0.000161692
2	chr3:72767876:T:C	72767876	NA,C	NA,T	NA,1	NA,inf	NA,inf	NA,0.429166	0.000160761	0.00016164
2	chr3:72841331:T:C	72841331	NA,C	NA,T	NA,1	NA,inf	NA,inf	NA,0.426708	0.000160747	0.000161621
2	chr3:72145380:T:A	72145380	NA,A	NA,T	NA,1	NA,inf	NA,inf	NA,0.455923	0.000160631	0.00016154
2	chr3:72009369:G:A	72009369	NA,A	NA,G	NA,1	NA,inf	NA,inf	NA,0.41906	0.000160574	0.000161441
2	chr3:72330144:G:A	72330144	NA,A	NA,G	NA,1	NA,-inf	NA,inf	NA,0.441861	0.000160486	0.00016138
2	chr3:72835034:A:G	72835034	NA,G	NA,A	NA,1	NA,inf	NA,inf	NA,0.424556	0.000160474	0.000161346
2	chr3:72645440:T:A	72645440	NA,A	NA,T	NA,1	NA,inf	NA,inf	NA,0.441262	0.000160469	0.000161364
2	chr3:72715989:G:T	72715989	NA,T	NA,G	NA,1	NA,-inf	NA,inf	NA,0.458426	0.000160325	0.000161238
2	chr3:72024644:C:G	72024644	NA,G	NA,C	NA,1	NA,-inf	NA,inf	NA,0.473576	0.000160185	0.000161121
2	chr3:72518078:T:A	72518078	A,NA	T,NA	1,NA	inf,NA	inf,NA	0.916766,NA	0.000160103	0.000161382
2	chr3:72737909:A:G	72737909	G,NA	A,NA	1,NA	-inf,NA	inf,NA	0.719243,NA	0.000160047	0.000160933
2	chr3:72847698:G:A	72847698	NA,A	NA,G	NA,1	NA,-inf	NA,inf	NA,0.453676	0.000159816	0.000160722
2	chr3:72213603:T:C	72213603	C,NA	T,NA	1,NA	-inf,NA	inf,NA	0.597186,NA	0.000159506	0.000160248
2	chr3:72608416:T:C	72608416	NA,C	NA,T	NA,1	NA,-inf	NA,inf	NA,0.447894	0.000159469	0.000160374
2	chr3:72059571:T:C	72059571	NA,C	NA,T	NA,1	NA,inf	NA,inf	NA,0.429657	0.000159453	0.000160335
2	chr3:72804737:A:G	72804737	NA,G	NA,A	NA,1	NA,-inf	NA,inf	NA,0.456781	0.000159405	0.000160316
2	chr3:72339934:T:G	72339934	NA,G	NA,T	NA,1	NA,inf	NA,inf	NA,0.180773	0.000159368	0.000160034
2	chr3:72647367:C:A	72647367	A,A	C,C	1,1	inf,inf	inf,inf	1.27702,0.449341	0.000159301	0.000160241
2	chr3:72066712:C:A	72066712	NA,A	NA,C	NA,1	NA,inf	NA,inf	NA,0.422834	0.000159151	0.000160024
2	chr3:72830402:A:T	72830402	NA,T	NA,A	NA,1	NA,inf	NA,inf	NA,0.43192	0.00015908	0.000159955
2	chr3:72395401:T:C	72395401	C,NA	T,NA	1,NA	inf,NA	inf,NA	1.22843,NA	0.000159067	0.000161297
2	chr3:71888098:T:C	71888098	NA,C	NA,T	NA,1	NA,-inf	NA,inf	NA,0.456874	0.000158886	0.000159793
2	chr3:71974793:C:T	71974793	NA,T	NA,C	NA,1	NA,-inf	NA,inf	NA,0.456972	0.000158725	0.000159631
2	chr3:72707831:G:A	72707831	NA,A	NA,G	NA,1	NA,inf	NA,inf	NA,0.400237	0.000158328	0.000159173
2	chr3:72025009:CT:C	72025009	C,NA	CT,NA	1,NA	inf,NA	inf,NA	0.768965,NA	0.000158306	0.000159276
2	chr3:72795604:TTC:T	72795604	NA,T	NA,TTC	NA,1	NA,-inf	NA,inf	NA,0.438125	0.000158103	0.000158991
2	chr3:72166146:AAC:A	72166146	NA,A	NA,AAC	NA,1	NA,inf	NA,inf	NA,0.390523	0.00015807	0.000158906
2	chr3:72579590:T:G	72579590	NA,G	NA,T	NA,1	NA,-inf	NA,inf	NA,0.422151	0.000158016	0.000158884
2	chr3:72087209:G:A	72087209	NA,A	NA,G	NA,1	NA,inf	NA,inf	NA,0.407075	0.000157948	0.000158804
2	chr3:72017758:G:A	72017758	NA,A	NA,G	NA,1	NA,inf	NA,inf	NA,0.403775	0.000157922	0.000158771
2	chr3:71904846:G:A	71904846	NA,A	NA,G	NA,1	NA,-inf	NA,inf	NA,0.430476	0.000157913	0.000158789
2	chr3:72256797:G:T	72256797	NA,T	NA,G	NA,1	NA,-inf	NA,inf	NA,0.508188	0.000157809	0.000158778
2	chr3:72228904:T:C	72228904	NA,C	NA,T	NA,1	NA,-inf	NA,inf	NA,0.409123	0.000157733	0.000158582
2	chr3:72532252:A:AC	72532252	AC,AC	A,A	1,1	inf,-inf	inf,inf	0.336518,1.22157	0.00015773	0.000158389
2	chr3:72061838:T:C	72061838	NA,C	NA,T	NA,1	NA,-inf	NA,inf	NA,0.469051	0.000157636	0.00015856
2	chr3:72780001:C:G	72780001	NA,G	NA,C	NA,1	NA,inf	NA,inf	NA,0.427882	0.000157583	0.000158466
2	chr3:72844693:C:T	72844693	NA,T	NA,C	NA,1	NA,-inf	NA,inf	NA,0.459908	0.000157272	0.000158182
2	chr3:71967341:AGGCTT:A	71967341	NA,A	NA,AGGCTT	NA,1	NA,-inf	NA,inf	NA,0.449688	0.000157252	0.00015815
2	chr3:72583063:T:C	72583063	C,C	T,T	1,1	inf,-inf	inf,inf	0.0914239,1.41072	0.000157095	0.000157813
2	chr3:72616177:A:G	72616177	NA,G	NA,A	NA,1	NA,-inf	NA,inf	NA,0.469677	0.000157091	0.000158013
2	chr3:72674535:A:G	72674535	NA,G	NA,A	NA,1	NA,-inf	NA,inf	NA,0.451568	0.000157014	0.00015792
2	chr3:72287372:G:C	72287372	NA,C	NA,G	NA,1	NA,-inf	NA,inf	NA,0.463481	0.0001569	0.000157816
2	chr3:72532960:G:A	72532960	NA,A	NA,G	NA,1	NA,inf	NA,inf	NA,0.390711	0.000156883	0.000157722
2	chr3:72458044:T:C	72458044	NA,C	NA,T	NA,1	NA,-inf	NA,inf	NA,0.357706	0.000156716	0.000157516
2	chr3:71881267:C:T	71881267	NA,T	NA,C	NA,1	NA,inf	NA,inf	NA,0.418153	0.000156699	0.000157565
2	chr3:72753484:AC:A	72753484	NA,A	NA,AC	NA,1	NA,inf	NA,inf	NA,0.423224	0.000156642	0.000157506
2	chr3:72504397:G:T	72504397	NA,T	NA,G	NA,1	NA,inf	NA,inf	NA,0.379043	0.000156468	0.000157271
2	chr3:72733007:C:T	72733007	NA,T	NA,C	NA,1	NA,inf	NA,inf	NA,0.390308	0.000156229	0.000157067
2	chr3:72774112:G:A	72774112	NA,A	NA,G	NA,1	NA,-inf	NA,inf	NA,0.428689	0.00015616	0.000157037
2	chr3:72088757:A:G	72088757	NA,G	NA,A	NA,1	NA,inf	NA,inf	NA,0.40066	0.000156155	0.000157002
2	chr3:72706322:A:G	72706322	NA,G	NA,A	NA,1	NA,-inf	NA,inf	NA,0.45766	0.000156096	0.000156982
2	chr3:72282093:G:A	72282093	A,A	G,G	1,1	inf,-inf	inf,inf	0.225538,1.35853	0.000156	0.000156798
2	chr3:72004344:T:C	72004344	NA,C	NA,T	NA,1	NA,inf	NA,inf	NA,0.408641	0.000155941	0.000156793
2	chr3:72776580:A:AT	72776580	NA,AT	NA,A	NA,1	NA,inf	NA,inf	NA,0.406757	0.000155899	0.000156752
2	chr3:72091239:T:C	72091239	NA,C	NA,T	NA,1	NA,inf	NA,inf	NA,0.397028	0.000155655	0.000156499
2	chr3:72165068:G:A	72165068	NA,A	NA,G	NA,1	NA,-inf	NA,inf	NA,0.402474	0.000155644	0.00015649
2	chr3:72734551:C:T	72734551	NA,T	NA,C	NA,1	NA,-inf	NA,inf	NA,0.445575	0.000155448	0.000156332
2	chr3:72775093:C:T	72775093	NA,T	NA,C	NA,1	NA,inf	NA,inf	NA,0.39645	0.000155365	0.000156204
2	chr3:72798349:C:T	72798349	NA,T	NA,C	NA,1	NA,inf	NA,inf	NA,0.426767	0.000155328	0.000156205
2	chr3:72463666:G:A	72463666	NA,A	NA,G	NA,1	NA,inf	NA,inf	NA,0.44093	0.000155322	0.000156217
2	chr3:72301665:A:G	72301665	G,G	A,A	1,1	inf,-inf	inf,inf	1.3799,0.208004	0.000155188	0.00015607
2	chr3:72792106:T:G	72792106	NA,G	NA,T	NA,1	NA,-inf	NA,inf	NA,0.435701	0.000155102	0.000155989
2	chr3:72083761:C:T	72083761	NA,T	NA,C	NA,1	NA,inf	NA,inf	NA,0.410866	0.000155065	0.000155925
2	chr3:72214701:C:T	72214701	T,NA	C,NA	1,NA	-inf,NA	inf,NA	0.582996,NA	0.000155018	0.000155743
2	chr3:72029912:A:G	72029912	NA,G	NA,A	NA,1	NA,-inf	NA,inf	NA,0.448846	0.000154821	0.000155725
2	chr3:72204277:T:C	72204277	NA,C	NA,T	NA,1	NA,inf	NA,inf	NA,0.368838	0.000154769	0.000155583
2	chr3:72763538:G:A	72763538	NA,A	NA,G	NA,1	NA,inf	NA,inf	NA,0.394226	0.000154644	0.000155482
2	chr3:71977745:G:C	71977745	NA,C	NA,G	NA,1	NA,-inf	NA,inf	NA,0.436915	0.000154643	0.000155525
2	chr3:72514866:T:C	72514866	NA,C	NA,T	NA,1	NA,-inf	NA,inf	NA,0.454252	0.000154603	0.000155508
2	chr3:72777866:T:C	72777866	NA,C	NA,T	NA,1	NA,inf	NA,inf	NA,0.40112	0.000154564	0.000155411
2	chr3:72701324:G:A	72701324	NA,A	NA,G	NA,1	NA,-inf	NA,inf	NA,0.434901	0.000154545	0.000155426
2	chr3:72786863:A:G	72786863	NA,G	NA,A	NA,1	NA,inf	NA,inf	NA,0.400911	0.00015446	0.000155306
2	chr3:72405968:C:G	72405968	NA,G	NA,C	NA,1	NA,inf	NA,inf	NA,0.357937	0.000154342	0.000155118
2	chr3:72794230:T:C	72794230	NA,C	NA,T	NA,1	NA,inf	NA,inf	NA,0.40019	0.000154315	0.000155161
2	chr3:72110610:G:A	72110610	NA,A	NA,G	NA,1	NA,inf	NA,inf	NA,0.3943	0.000154148	0.000154989
2	chr3:72018667:G:A	72018667	NA,A	NA,G	NA,1	NA,inf	NA,inf	NA,0.397475	0.000154045	0.000154891
2	chr3:72594124:G:C	72594124	C,C	G,G	1,1	inf,-inf	inf,inf	0.650157,0.969924	0.000153963	0.000154669
2	chr3:72263454:A:C	72263454	NA,C	NA,A	NA,1	NA,-inf	NA,inf	NA,0.46217	0.000153851	0.000154769
2	chr3:72342548:G:A	72342548	NA,A	NA,G	NA,1	NA,-inf	NA,inf	NA,0.311342	0.000153833	0.000154581
2	chr3:72421434:C:A	72421434	NA,A	NA,C	NA,1	NA,-inf	NA,inf	NA,0.379636	0.000153734	0.000154557
2	chr3:72747857:T:G	72747857	G,G	T,T	1,1	inf,inf	inf,inf	0.879345,0.369157	0.00015373	0.000154158
2	chr3:72229994:A:G	72229994	NA,G	NA,A	NA,1	NA,inf	NA,inf	NA,0.370845	0.000153699	0.000154519
2	chr3:72030185:G:A	72030185	NA,A	NA,G	NA,1	NA,-inf	NA,inf	NA,0.429598	0.00015355	0.000154426
2	chr3:72039183:G:A	72039183	NA,A	NA,G	NA,1	NA,inf	NA,inf	NA,0.382388	0.000153476	0.000154303
2	chr3:72300134:T:C	72300134	NA,C	NA,T	NA,1	NA,-inf	NA,inf	NA,0.361802	0.000153433	0.00015424
2	chr3:72679630:C:T	72679630	NA,T	NA,C	NA,1	NA,-inf	NA,inf	NA,0.434183	0.000153323	0.000154209
2	chr3:71881265:T:C	71881265	C,C	T,T	1,1	inf,inf	inf,inf	0.0863697,1.5896	0.000153262	0.00015434
2	chr3:72576911:AC:A	72576911	NA,A	NA,AC	NA,1	NA,-inf	NA,inf	NA,0.407646	0.000153243	0.000154095
2	chr3:72676243:G:A	72676243	NA,A	NA,G	NA,1	NA,inf	NA,inf	NA,0.385754	0.000153046	0.000153875
2	chr3:72223885:A:G	72223885	NA,G	NA,A	NA,1	NA,inf	NA,inf	NA,0.378142	0.000152959	0.000153786
2	chr3:72061973:T:A	72061973	NA,A	NA,T	NA,1	NA,-inf	NA,inf	NA,0.444278	0.000152845	0.00015374
2	chr3:72202261:G:A	72202261	NA,A	NA,G	NA,1	NA,inf	NA,inf	NA,0.447023	0.000152713	0.000153609
2	chr3:72394432:C:T	72394432	NA,T	NA,C	NA,1	NA,-inf	NA,inf	NA,0.45625	0.000152709	0.000153612
2	chr3:72759501:GC:G	72759501	NA,G	NA,GC	NA,1	NA,inf	NA,inf	NA,0.391004	0.000152634	0.000153471
2	chr3:71932240:T:C	71932240	NA,C	NA,T	NA,1	NA,-inf	NA,inf	NA,0.427536	0.000152592	0.000153466
2	chr3:72278976:T:A	72278976	NA,A	NA,T	NA,1	NA,inf	NA,inf	NA,0.385035	0.000152503	0.000153328
2	chr3:72001980:C:A	72001980	NA,A	NA,C	NA,1	NA,inf	NA,inf	NA,0.386872	0.000152331	0.000153168
2	chr3:72331278:C:G	72331278	NA,G	NA,C	NA,1	NA,inf	NA,inf	NA,0.433935	0.00015224	0.000153128
2	chr3:71983830:A:C	71983830	NA,C	NA,A	NA,1	NA,-inf	NA,inf	NA,0.415401	0.000152174	0.000153037
2	chr3:72088557:G:A	72088557	NA,A	NA,G	NA,1	NA,inf	NA,inf	NA,0.396261	0.000152125	0.000152969
2	chr3:72238678:G:C	72238678	C,NA	G,NA	1,NA	-inf,NA	inf,NA	0.708432,NA	0.000151971	0.000152855
2	chr3:72460031:A:G	72460031	NA,G	NA,A	NA,1	NA,inf	NA,inf	NA,0.320166	0.000151939	0.000152693
2	chr3:72143420:C:T	72143420	NA,T	NA,C	NA,1	NA,-inf	NA,inf	NA,0.413202	0.000151921	0.000152777
2	chr3:72322780:G:A	72322780	NA,A	NA,G	NA,1	NA,inf	NA,inf	NA,0.392837	0.000151843	0.000152677
2	chr3:72702999:G:T	72702999	NA,T	NA,G	NA,1	NA,-inf	NA,inf	NA,0.431551	0.00015183	0.000152683
2	chr3:72684441:A:G	72684441	NA,G	NA,A	NA,1	NA,inf	NA,inf	NA,0.342259	0.00015179	0.000152571
2	chr3:72436756:T:G	72436756	NA,G	NA,T	NA,1	NA,-inf	NA,inf	NA,0.346967	0.000151789	0.000152588
2	chr3:71869033:C:T	71869033	NA,T	NA,C	NA,1	NA,-inf	NA,inf	NA,0.421622	0.000151757	0.000152622
2	chr3:72009265:A:G	72009265	NA,G	NA,A	NA,1	NA,inf	NA,inf	NA,0.387718	0.000151737	0.000152566
2	chr3:72001832:A:T	72001832	NA,T	NA,A	NA,1	NA,inf	NA,inf	NA,0.387357	0.000151654	0.000152484
2	chr3:72667214:C:G	72667214	NA,G	NA,C	NA,1	NA,-inf	NA,inf	NA,0.419738	0.000151588	0.000152464
2	chr3:72706913:C:A	72706913	NA,A	NA,C	NA,1	NA,-inf	NA,inf	NA,0.399583	0.000151433	0.000152279
2	chr3:72705465:T:C	72705465	NA,C	NA,T	NA,1	NA,-inf	NA,inf	NA,0.384446	0.000151419	0.000152248
2	chr3:72759243:G:A	72759243	NA,A	NA,G	NA,1	NA,inf	NA,inf	NA,0.405168	0.000151204	0.000152057
2	chr3:72587429:C:T	72587429	T,NA	C,NA	1,NA	-inf,NA	inf,NA	0.942913,NA	0.000151041	0.000152371
2	chr3:72009264:C:T	72009264	NA,T	NA,C	NA,1	NA,inf	NA,inf	NA,0.383953	0.000151036	0.000151862
2	chr3:71953888:A:G	71953888	NA,G	NA,A	NA,1	NA,-inf	NA,inf	NA,0.408993	0.000151014	0.00015186
2	chr3:72533531:G:A	72533531	NA,A	NA,G	NA,1	NA,-inf	NA,inf	NA,0.407746	0.000150863	0.000151708
2	chr3:72663083:C:T	72663083	T,NA	C,NA	1,NA	-inf,NA	inf,NA	0.722968,NA	0.000150784	0.000151693
2	chr3:72589915:G:A	72589915	NA,A	NA,G	NA,1	NA,-inf	NA,inf	NA,0.400097	0.00015078	0.000151617
2	chr3:72530692:T:C	72530692	NA,C	NA,T	NA,1	NA,inf	NA,inf	NA,0.373765	0.000150773	0.000151574
2	chr3:72399349:T:C	72399349	NA,C	NA,T	NA,1	NA,inf	NA,inf	NA,0.329362	0.000150702	0.000151476
2	chr3:72528505:C:T	72528505	NA,T	NA,C	NA,1	NA,-inf	NA,inf	NA,0.340802	0.00015061	0.000151359
2	chr3:72736491:A:T	72736491	NA,T	NA,A	NA,1	NA,inf	NA,inf	NA,0.364948	0.000150528	0.000151337
2	chr3:72808971:A:G	72808971	NA,G	NA,A	NA,1	NA,-inf	NA,inf	NA,0.431991	0.000150509	0.000151386
2	chr3:72767968:C:T	72767968	NA,T	NA,C	NA,1	NA,inf	NA,inf	NA,0.399829	0.000150187	0.000151034
2	chr3:71990593:T:C	71990593	NA,C	NA,T	NA,1	NA,-inf	NA,inf	NA,0.408055	0.000150118	0.000150971
2	chr3:72183068:G:A	72183068	NA,A	NA,G	NA,1	NA,inf	NA,inf	NA,0.378152	0.00015002	0.000150848
2	chr3:71916573:C:T	71916573	T,T	C,C	1,1	inf,-inf	inf,inf	0.809474,0.756242	0.000149806	0.000150474
2	chr3:72278579:T:C	72278579	C,C	T,T	1,1	-inf,inf	inf,inf	1.01594,0.691266	0.000149779	0.000150626
2	chr3:71874737:C:T	71874737	NA,T	NA,C	NA,1	NA,-inf	NA,inf	NA,0.41063	0.000149726	0.000150579
2	chr3:72477826:G:A	72477826	NA,A	NA,G	NA,1	NA,inf	NA,inf	NA,0.349233	0.000149695	0.000150492
2	chr3:72433817:A:G	72433817	NA,G	NA,A	NA,1	NA,inf	NA,inf	NA,0.350798	0.000149694	0.000150474
2	chr3:72443790:C:A	72443790	NA,A	NA,C	NA,1	NA,-inf	NA,inf	NA,0.36017	0.000149668	0.000150457
2	chr3:72354099:A:G	72354099	NA,G	NA,A	NA,1	NA,-inf	NA,inf	NA,0.402371	0.000149582	0.000150413
2	chr3:72613715:T:A	72613715	NA,A	NA,T	NA,1	NA,inf	NA,inf	NA,0.381401	0.000149377	0.000150204
2	chr3:72344797:C:T	72344797	NA,T	NA,C	NA,1	NA,-inf	NA,inf	NA,0.547791	0.00014927	0.000150308
2	chr3:72756704:A:G	72756704	NA,G	NA,A	NA,1	NA,-inf	NA,inf	NA,0.406559	0.000149262	0.000150115
2	chr3:72566486:T:G	72566486	NA,G	NA,T	NA,1	NA,inf	NA,inf	NA,0.415429	0.000149146	0.000150013
2	chr3:72687680:A:AC	72687680	NA,AC	NA,A	NA,1	NA,inf	NA,inf	NA,0.372118	0.00014912	0.000149931
2	chr3:72220001:A:G	72220001	NA,G	NA,A	NA,1	NA,inf	NA,inf	NA,0.371764	0.000149094	0.000149916
2	chr3:72305307:T:G	72305307	G,G	T,T	1,1	inf,inf	inf,inf	0.960188,0.628515	0.000149037	0.000149738
2	chr3:72412125:T:C	72412125	NA,C	NA,T	NA,1	NA,inf	NA,inf	NA,0.331789	0.000148981	0.000149734
2	chr3:71906672:C:G	71906672	NA,G	NA,C	NA,1	NA,inf	NA,inf	NA,0.371521	0.000148736	0.000149555
2	chr3:72134416:G:A	72134416	NA,A	NA,G	NA,1	NA,-inf	NA,inf	NA,0.3981	0.000148648	0.000149469
2	chr3:72514718:G:A	72514718	NA,A	NA,G	NA,1	NA,-inf	NA,inf	NA,0.378058	0.000148535	0.000149359
2	chr3:72082886:C:T	72082886	NA,T	NA,C	NA,1	NA,inf	NA,inf	NA,0.377036	0.000148498	0.000149322
2	chr3:72687224:C:T	72687224	NA,T	NA,C	NA,1	NA,-inf	NA,inf	NA,0.407789	0.000148489	0.000149337
2	chr3:72542237:C:T	72542237	NA,T	NA,C	NA,1	NA,inf	NA,inf	NA,0.388385	0.000148379	0.000149211
2	chr3:72527334:C:T	72527334	NA,T	NA,C	NA,1	NA,inf	NA,inf	NA,0.378827	0.00014836	0.000149196
2	chr3:71971966:CTAAATAATATTCCATAGTATGTATATACCACA:C	71971966	NA,C	NA,CTAAATAATATTCCATAGTATGTATATACCACA	NA,1	NA,inf	NA,inf	NA,0.349579	0.00014826	0.000149055
2	chr3:72759464:GC:G	72759464	NA,G	NA,GC	NA,1	NA,inf	NA,inf	NA,0.388058	0.00014801	0.000148845
2	chr3:72759470:C:CAGG	72759470	NA,CAGG	NA,C	NA,1	NA,inf	NA,inf	NA,0.387813	0.000147964	0.000148799
2	chr3:72768903:G:A	72768903	NA,A	NA,G	NA,1	NA,inf	NA,inf	NA,0.386405	0.000147833	0.000148666
2	chr3:71971580:C:A	71971580	NA,A	NA,C	NA,1	NA,inf	NA,inf	NA,0.347034	0.000147833	0.000148625
2	chr3:72707031:G:T	72707031	NA,T	NA,G	NA,1	NA,-inf	NA,inf	NA,0.399278	0.000147813	0.000148655
2	chr3:72713074:A:G	72713074	NA,G	NA,A	NA,1	NA,-inf	NA,inf	NA,0.362915	0.000147448	0.000148256
2	chr3:72086321:C:T	72086321	NA,T	NA,C	NA,1	NA,inf	NA,inf	NA,0.371687	0.000147379	0.000148197
2	chr3:72284741:C:T	72284741	NA,T	NA,C	NA,1	NA,-inf	NA,inf	NA,0.360032	0.000147326	0.000148125
2	chr3:72713784:G:A	72713784	NA,A	NA,G	NA,1	NA,inf	NA,inf	NA,0.353134	0.000147314	0.000148112
2	chr3:72051429:A:AT	72051429	NA,AT	NA,A	NA,1	NA,inf	NA,inf	NA,0.36582	0.000147312	0.000148122
2	chr3:72747853:G:GT	72747853	GT,GT	G,G	1,1	inf,inf	inf,inf	0.871255,0.349897	0.000147217	0.000147629
2	chr3:72712543:T:A	72712543	NA,A	NA,T	NA,1	NA,inf	NA,inf	NA,0.369568	0.000147163	0.00014797
2	chr3:72476168:G:A	72476168	NA,A	NA,G	NA,1	NA,inf	NA,inf	NA,0.335079	0.000147148	0.000147932
2	chr3:71857365:A:G	71857365	NA,G	NA,A	NA,1	NA,-inf	NA,inf	NA,0.359562	0.000146859	0.000147664
2	chr3:72171324:C:T	72171324	NA,T	NA,C	NA,1	NA,inf	NA,inf	NA,0.351559	0.000146825	0.000147622
2	chr3:72520467:G:C	72520467	NA,C	NA,G	NA,1	NA,-inf	NA,inf	NA,0.393653	0.00014676	0.000147596
2	chr3:72055788:G:C	72055788	NA,C	NA,G	NA,1	NA,inf	NA,inf	NA,0.356035	0.000146749	0.000147551
2	chr3:72219584:A:G	72219584	NA,G	NA,A	NA,1	NA,inf	NA,inf	NA,0.359025	0.00014667	0.000147479
2	chr3:72420022:C:T	72420022	NA,T	NA,C	NA,1	NA,inf	NA,inf	NA,0.319565	0.000146632	0.000147375
2	chr3:72630339:C:G	72630339	NA,G	NA,C	NA,1	NA,-inf	NA,inf	NA,0.397499	0.000146489	0.000147338
2	chr3:71998583:T:C	71998583	NA,C	NA,T	NA,1	NA,inf	NA,inf	NA,0.399821	0.000146393	0.000147239
2	chr3:72157984:T:C	72157984	NA,C	NA,T	NA,1	NA,inf	NA,inf	NA,0.328796	0.000146389	0.000147162
2	chr3:72298294:G:C	72298294	NA,C	NA,G	NA,1	NA,inf	NA,inf	NA,0.299264	0.000146367	0.000147107
2	chr3:72612540:C:T	72612540	NA,T	NA,C	NA,1	NA,-inf	NA,inf	NA,0.381849	0.000146349	0.00014718
2	chr3:72732847:C:T	72732847	NA,T	NA,C	NA,1	NA,inf	NA,inf	NA,0.370156	0.000146325	0.000147135
2	chr3:72215563:C:T	72215563	NA,T	NA,C	NA,1	NA,-inf	NA,inf	NA,0.369981	0.000146178	0.00014699
2	chr3:71970821:G:C	71970821	NA,C	NA,G	NA,1	NA,-inf	NA,inf	NA,0.387298	0.000146119	0.000146947
2	chr3:72369561:A:G	72369561	NA,G	NA,A	NA,1	NA,-inf	NA,inf	NA,0.496125	0.00014609	0.000147033
2	chr3:72751682:T:C	72751682	NA,C	NA,T	NA,1	NA,inf	NA,inf	NA,0.374742	0.000145604	0.000146425
2	chr3:72307789:A:G	72307789	G,NA	A,NA	1,NA	-inf,NA	inf,NA	0.961212,NA	0.000145444	0.000146808
2	chr3:72016952:C:T	72016952	NA,T	NA,C	NA,1	NA,inf	NA,inf	NA,0.357135	0.000145359	0.000146158
2	chr3:72235924:C:T	72235924	NA,T	NA,C	NA,1	NA,-inf	NA,inf	NA,0.416517	0.000145341	0.000146199
2	chr3:72033272:T:C	72033272	C,NA	T,NA	1,NA	inf,NA	inf,NA	0.667402,NA	0.000145242	0.000146064
2	chr3:72519224:T:C	72519224	NA,C	NA,T	NA,1	NA,-inf	NA,inf	NA,0.336177	0.000145235	0.000146007
2	chr3:72796182:T:A	72796182	NA,A	NA,T	NA,1	NA,inf	NA,inf	NA,0.380584	0.000145098	0.000145925
2	chr3:72475050:C:T	72475050	NA,T	NA,C	NA,1	NA,inf	NA,inf	NA,0.324182	0.00014507	0.000145843
2	chr3:72245314:T:A	72245314	NA,A	NA,T	NA,1	NA,-inf	NA,inf	NA,0.37501	0.000144917	0.000145737
2	chr3:71914228:C:T	71914228	NA,T	NA,C	NA,1	NA,-inf	NA,inf	NA,0.395248	0.000144916	0.000145752
2	chr3:72638414:A:G	72638414	NA,G	NA,A	NA,1	NA,inf	NA,inf	NA,0.345737	0.000144702	0.000145497
2	chr3:72751787:A:G	72751787	NA,G	NA,A	NA,1	NA,-inf	NA,inf	NA,0.381297	0.000144621	0.000145447
2	chr3:72695851:A:C	72695851	C,C	A,A	1,1	inf,-inf	inf,inf	1.08135,0.429946	0.000144609	0.000145257
2	chr3:72696849:A:G	72696849	NA,G	NA,A	NA,1	NA,-inf	NA,inf	NA,0.382648	0.000144406	0.000145234
2	chr3:72443427:C:T	72443427	NA,T	NA,C	NA,1	NA,inf	NA,inf	NA,0.307943	0.0001444	0.000145134
2	chr3:72610950:A:C	72610950	NA,C	NA,A	NA,1	NA,inf	NA,inf	NA,0.363326	0.00014426	0.000145072
2	chr3:72066781:C:T	72066781	NA,T	NA,C	NA,1	NA,inf	NA,inf	NA,0.346063	0.000144231	0.000145024
2	chr3:71951092:C:T	71951092	NA,T	NA,C	NA,1	NA,inf	NA,inf	NA,0.335233	0.000144226	0.000145008
2	chr3:72652807:TTC:T	72652807	T,NA	TTC,NA	1,NA	-inf,NA	inf,NA	0.545083,NA	0.000144206	0.000144891
2	chr3:72628583:T:C	72628583	NA,C	NA,T	NA,1	NA,-inf	NA,inf	NA,0.388	0.000144101	0.000144932
2	chr3:72150583:C:A	72150583	NA,A	NA,C	NA,1	NA,-inf	NA,inf	NA,0.347423	0.000143933	0.000144726
2	chr3:72579435:G:A	72579435	NA,A	NA,G	NA,1	NA,-inf	NA,inf	NA,0.348568	0.00014383	0.000144621
2	chr3:72662893:T:C	72662893	NA,C	NA,T	NA,1	NA,-inf	NA,inf	NA,0.345244	0.000143574	0.000144359
2	chr3:72549430:C:T	72549430	NA,T	NA,C	NA,1	NA,inf	NA,inf	NA,0.338516	0.000143525	0.000144302
2	chr3:72702277:T:C	72702277	NA,C	NA,T	NA,1	NA,-inf	NA,inf	NA,0.39908	0.000143524	0.000144353
2	chr3:72543374:G:A	72543374	NA,A	NA,G	NA,1	NA,inf	NA,inf	NA,0.326166	0.000143519	0.000144294
2	chr3:72662902:A:G	72662902	NA,G	NA,A	NA,1	NA,-inf	NA,inf	NA,0.344671	0.00014347	0.000144255
2	chr3:71996858:C:A	71996858	NA,A	NA,C	NA,1	NA,inf	NA,inf	NA,0.341425	0.000143462	0.000144247
2	chr3:72431692:A:C	72431692	NA,C	NA,A	NA,1	NA,inf	NA,inf	NA,0.316299	0.000143439	0.000144189
2	chr3:72676403:C:T	72676403	T,T	C,C	1,1	inf,inf	inf,inf	0.942598,0.552756	0.000143421	0.000144011
2	chr3:72035859:T:C	72035859	C,C	T,T	1,1	inf,inf	inf,inf	1.32773,0.01704	0.000143391	0.00014409
2	chr3:72053304:A:G	72053304	G,G	A,A	1,1	inf,inf	inf,inf	1.07885,0.454087	0.000143304	0.00014398
2	chr3:72528128:A:T	72528128	NA,T	NA,A	NA,1	NA,-inf	NA,inf	NA,0.363985	0.000143287	0.000144082
2	chr3:72111095:G:A	72111095	NA,A	NA,G	NA,1	NA,inf	NA,inf	NA,0.338257	0.000143251	0.000144034
2	chr3:71994117:A:G	71994117	NA,G	NA,A	NA,1	NA,inf	NA,inf	NA,0.339959	0.000143208	0.000143991
2	chr3:72820565:G:A	72820565	NA,A	NA,G	NA,1	NA,-inf	NA,inf	NA,0.351971	0.000143148	0.000143946
2	chr3:71952372:G:A	71952372	NA,A	NA,G	NA,1	NA,-inf	NA,inf	NA,0.360829	0.000143106	0.000143903
2	chr3:72469981:T:C	72469981	NA,C	NA,T	NA,1	NA,inf	NA,inf	NA,0.313374	0.000143005	0.000143768
2	chr3:72007021:A:T	72007021	NA,T	NA,A	NA,1	NA,inf	NA,inf	NA,0.343448	0.000142927	0.000143712
2	chr3:72410911:C:T	72410911	NA,T	NA,C	NA,1	NA,inf	NA,inf	NA,0.313358	0.000142775	0.000143523
2	chr3:71962382:A:G	71962382	G,G	A,A	1,1	inf,-inf	inf,inf	0.818188,0.807634	0.000142747	0.000143493
2	chr3:72479187:C:T	72479187	NA,T	NA,C	NA,1	NA,inf	NA,inf	NA,0.312464	0.000142736	0.000143499
2	chr3:72082811:A:G	72082811	NA,G	NA,A	NA,1	NA,inf	NA,inf	NA,0.331931	0.000142725	0.000143503
2	chr3:72652480:G:A	72652480	NA,A	NA,G	NA,1	NA,-inf	NA,inf	NA,0.383699	0.000142639	0.00014346
2	chr3:72313930:G:A	72313930	A,A	G,G	1,1	-inf,-inf	inf,inf	1.13323,0.939564	0.000142564	0.000144162
2	chr3:71994480:G:A	71994480	NA,A	NA,G	NA,1	NA,inf	NA,inf	NA,0.335948	0.00014251	0.00014329
2	chr3:72617624:G:A	72617624	NA,A	NA,G	NA,1	NA,inf	NA,inf	NA,0.324298	0.00014243	0.000143206
2	chr3:72383660:A:G	72383660	NA,G	NA,A	NA,1	NA,inf	NA,inf	NA,0.274499	0.000142425	0.000143135
2	chr3:72069069:A:G	72069069	NA,G	NA,A	NA,1	NA,inf	NA,inf	NA,0.333409	0.000142333	0.000143114
2	chr3:72510628:C:T	72510628	NA,T	NA,C	NA,1	NA,inf	NA,inf	NA,0.286908	0.000142252	0.000142963
2	chr3:72319016:T:C	72319016	C,C	T,T	1,1	inf,-inf	inf,inf	1.02199,0.793265	0.000141919	0.000142931
2	chr3:72808757:A:G	72808757	NA,G	NA,A	NA,1	NA,inf	NA,inf	NA,0.324955	0.000141896	0.00014267
2	chr3:71994391:T:G	71994391	NA,G	NA,T	NA,1	NA,inf	NA,inf	NA,0.332034	0.00014184	0.000142616
2	chr3:72203127:C:A	72203127	NA,A	NA,C	NA,1	NA,-inf	NA,inf	NA,0.354249	0.000141829	0.00014263
2	chr3:72507892:C:T	72507892	NA,T	NA,C	NA,1	NA,inf	NA,inf	NA,0.301288	0.000141744	0.000142473
2	chr3:71949454:A:T	71949454	NA,T	NA,A	NA,1	NA,inf	NA,inf	NA,0.368034	0.000141513	0.000142324
2	chr3:72288481:G:A	72288481	NA,A	NA,G	NA,1	NA,inf	NA,inf	NA,0.304888	0.000141506	0.000142263
2	chr3:72241503:C:T	72241503	T,NA	C,NA	1,NA	-inf,NA	inf,NA	0.663204,NA	0.000141505	0.000142327
2	chr3:71989380:C:A	71989380	NA,A	NA,C	NA,1	NA,inf	NA,inf	NA,0.333092	0.000141482	0.00014226
2	chr3:72844965:C:G	72844965	NA,G	NA,C	NA,1	NA,-inf	NA,inf	NA,0.358165	0.000141425	0.000142227
2	chr3:71965046:T:C	71965046	NA,C	NA,T	NA,1	NA,-inf	NA,inf	NA,0.349882	0.000141418	0.000142213
2	chr3:72342828:G:A	72342828	NA,A	NA,G	NA,1	NA,-inf	NA,inf	NA,0.442631	0.000141405	0.0001423
2	chr3:71852771:A:C	71852771	NA,C	NA,A	NA,1	NA,-inf	NA,inf	NA,0.37699	0.000141304	0.000142123
2	chr3:72134191:G:A	72134191	NA,A	NA,G	NA,1	NA,inf	NA,inf	NA,0.325301	0.00014127	0.000142045
2	chr3:71915155:G:A	71915155	A,A	G,G	1,1	inf,-inf	inf,inf	0.603809,1.15467	0.000141265	0.000142182
2	chr3:72825912:C:T	72825912	NA,T	NA,C	NA,1	NA,-inf	NA,inf	NA,0.357104	0.000141247	0.000142048
2	chr3:72110542:T:C	72110542	NA,C	NA,T	NA,1	NA,inf	NA,inf	NA,0.326493	0.000141125	0.000141898
2	chr3:72830467:T:C	72830467	NA,C	NA,T	NA,1	NA,-inf	NA,inf	NA,0.356174	0.000141095	0.000141895
2	chr3:72667616:T:C	72667616	NA,C	NA,T	NA,1	NA,inf	NA,inf	NA,0.294114	0.000141048	0.000141796
2	chr3:71863044:G:A	71863044	NA,A	NA,G	NA,1	NA,-inf	NA,inf	NA,0.359908	0.000141	0.000141801
2	chr3:72203443:G:A	72203443	NA,A	NA,G	NA,1	NA,-inf	NA,inf	NA,0.348057	0.000140986	0.000141781
2	chr3:72240805:C:T	72240805	T,NA	C,NA	1,NA	-inf,NA	inf,NA	0.661113,NA	0.000140975	0.000141794
2	chr3:72605394:G:A	72605394	NA,A	NA,G	NA,1	NA,-inf	NA,inf	NA,0.362165	0.000140907	0.000141712
2	chr3:72113655:A:G	72113655	NA,G	NA,A	NA,1	NA,inf	NA,inf	NA,0.323196	0.000140812	0.000141583
2	chr3:71871284:G:A	71871284	NA,A	NA,G	NA,1	NA,inf	NA,inf	NA,0.314059	0.000140789	0.000141553
2	chr3:72512647:T:G	72512647	G,NA	T,NA	1,NA	inf,NA	inf,NA	0.865617,NA	0.000140727	0.000141898
2	chr3:72110266:T:C	72110266	NA,C	NA,T	NA,1	NA,-inf	NA,inf	NA,0.335485	0.000140663	0.000141444
2	chr3:71984436:C:T	71984436	NA,T	NA,C	NA,1	NA,inf	NA,inf	NA,0.319721	0.000140597	0.000141366
2	chr3:72740310:T:C	72740310	NA,C	NA,T	NA,1	NA,-inf	NA,inf	NA,0.358014	0.000140559	0.000141362
2	chr3:72822301:A:T	72822301	NA,T	NA,A	NA,1	NA,-inf	NA,inf	NA,0.352649	0.000140517	0.000141314
2	chr3:72701257:T:C	72701257	NA,C	NA,T	NA,1	NA,-inf	NA,inf	NA,0.354437	0.000140486	0.000141282
2	chr3:72062532:T:C	72062532	NA,C	NA,T	NA,1	NA,-inf	NA,inf	NA,0.374384	0.000140373	0.00014119
2	chr3:72827461:T:G	72827461	NA,G	NA,T	NA,1	NA,-inf	NA,inf	NA,0.351663	0.000140357	0.000141153
2	chr3:72701644:G:C	72701644	NA,C	NA,G	NA,1	NA,-inf	NA,inf	NA,0.352695	0.000140206	0.000141001
2	chr3:72103813:G:A	72103813	NA,A	NA,G	NA,1	NA,-inf	NA,inf	NA,0.396527	0.000140121	0.000140961
2	chr3:72482472:C:T	72482472	NA,T	NA,C	NA,1	NA,-inf	NA,inf	NA,0.308592	0.000140027	0.000140784
2	chr3:72585946:G:A	72585946	NA,A	NA,G	NA,1	NA,-inf	NA,inf	NA,0.325087	0.00014001	0.000140781
2	chr3:72689801:T:C	72689801	C,C	T,T	1,1	inf,-inf	inf,inf	1.15524,0.218548	0.00013993	0.000140513
2	chr3:72291212:C:T	72291212	NA,T	NA,C	NA,1	NA,inf	NA,inf	NA,0.273678	0.000139829	0.000140551
2	chr3:72573134:G:A	72573134	NA,A	NA,G	NA,1	NA,inf	NA,inf	NA,0.298734	0.000139807	0.000140564
2	chr3:72085452:G:A	72085452	NA,A	NA,G	NA,1	NA,inf	NA,inf	NA,0.327524	0.000139751	0.000140527
2	chr3:72278388:CA:C	72278388	NA,C	NA,CA	NA,1	NA,-inf	NA,inf	NA,0.37987	0.000139654	0.000140481
2	chr3:72415899:C:T	72415899	NA,T	NA,C	NA,1	NA,inf	NA,inf	NA,0.268729	0.000139513	0.000140237
2	chr3:72570184:C:T	72570184	NA,T	NA,C	NA,1	NA,-inf	NA,inf	NA,0.299358	0.000139511	0.00014026
2	chr3:72085990:C:T	72085990	NA,T	NA,C	NA,1	NA,inf	NA,inf	NA,0.326037	0.000139508	0.000140282
2	chr3:71954839:G:GC	71954839	NA,GC	NA,G	NA,1	NA,inf	NA,inf	NA,0.314046	0.000139456	0.00014022
2	chr3:71896400:G:A	71896400	A,NA	G,NA	1,NA	inf,NA	inf,NA	0.647019,NA	0.000139417	0.000140228
2	chr3:71881522:G:A	71881522	A,NA	G,NA	1,NA	-inf,NA	inf,NA	0.575299,NA	0.00013933	0.000140046
2	chr3:72808527:T:C	72808527	NA,C	NA,T	NA,1	NA,inf	NA,inf	NA,0.325331	0.000139197	0.000139965
2	chr3:72616138:A:T	72616138	T,T	A,A	1,1	-inf,inf	inf,inf	0.959353,0.292769	0.000139159	0.000139607
2	chr3:72584518:T:A	72584518	NA,A	NA,T	NA,1	NA,-inf	NA,inf	NA,0.327398	0.000139151	0.000139923
2	chr3:72486661:G:C	72486661	NA,C	NA,G	NA,1	NA,-inf	NA,inf	NA,0.428629	0.000138944	0.000139806
2	chr3:71940465:C:T	71940465	T,NA	C,NA	1,NA	inf,NA	inf,NA	0.622918,NA	0.000138842	0.000139625
2	chr3:72593897:A:G	72593897	G,NA	A,NA	1,NA	-inf,NA	inf,NA	0.636532,NA	0.000138807	0.000139594
2	chr3:72399079:C:A	72399079	NA,A	NA,C	NA,1	NA,inf	NA,inf	NA,0.265145	0.000138785	0.000139506
2	chr3:72650836:T:C	72650836	NA,C	NA,T	NA,1	NA,inf	NA,inf	NA,0.301267	0.000138773	0.000139526
2	chr3:72412877:G:A	72412877	NA,A	NA,G	NA,1	NA,inf	NA,inf	NA,0.26304	0.000138574	0.000139293
2	chr3:72724215:C:A	72724215	NA,A	NA,C	NA,1	NA,inf	NA,inf	NA,0.289993	0.000138514	0.000139253
2	chr3:72396282:A:C	72396282	NA,C	NA,A	NA,1	NA,inf	NA,inf	NA,0.262517	0.000138479	0.000139198
2	chr3:72674975:G:T	72674975	NA,T	NA,G	NA,1	NA,-inf	NA,inf	NA,0.337114	0.000138436	0.000139219
2	chr3:72404298:TG:T	72404298	NA,T	NA,TG	NA,1	NA,inf	NA,inf	NA,0.291318	0.000138361	0.000139104
2	chr3:72633273:G:T	72633273	T,T	G,G	1,1	inf,inf	inf,inf	0.844216,0.616248	0.000138305	0.000138856
2	chr3:72829969:A:G	72829969	NA,G	NA,A	NA,1	NA,inf	NA,inf	NA,0.315574	0.000138242	0.000139003
2	chr3:72842002:C:A	72842002	NA,A	NA,C	NA,1	NA,-inf	NA,inf	NA,0.337865	0.000138122	0.000138905
2	chr3:72738415:G:C	72738415	C,NA	G,NA	1,NA	inf,NA	inf,NA	0.704423,NA	0.000138075	0.000138954
2	chr3:72119101:C:G	72119101	NA,G	NA,C	NA,1	NA,inf	NA,inf	NA,0.304708	0.000138044	0.000138799
2	chr3:72833660:T:C	72833660	NA,C	NA,T	NA,1	NA,-inf	NA,inf	NA,0.336758	0.000137961	0.000138743
2	chr3:72388689:G:T	72388689	NA,T	NA,G	NA,1	NA,inf	NA,inf	NA,0.231551	0.000137896	0.000138587
2	chr3:72238977:C:G	72238977	G,NA	C,NA	1,NA	-inf,NA	inf,NA	0.644977,NA	0.000137835	0.000138633
2	chr3:72833582:G:A	72833582	NA,A	NA,G	NA,1	NA,inf	NA,inf	NA,0.303257	0.000137784	0.000138535
2	chr3:72606209:C:T	72606209	NA,T	NA,C	NA,1	NA,-inf	NA,inf	NA,0.337384	0.000137595	0.000138379
2	chr3:72529279:C:G	72529279	G,NA	C,NA	1,NA	-inf,NA	inf,NA	0.918844,NA	0.00013752	0.000138741
2	chr3:72379592:A:G	72379592	NA,G	NA,A	NA,1	NA,inf	NA,inf	NA,0.2568	0.000137485	0.0001382
2	chr3:72424920:T:C	72424920	NA,C	NA,T	NA,1	NA,inf	NA,inf	NA,0.282619	0.000137477	0.000138201
2	chr3:72817215:C:T	72817215	NA,T	NA,C	NA,1	NA,-inf	NA,inf	NA,0.347892	0.000137389	0.000138179
2	chr3:72119501:G:A	72119501	NA,A	NA,G	NA,1	NA,inf	NA,inf	NA,0.299291	0.000137286	0.000138036
2	chr3:72322412:C:A	72322412	A,A	C,C	1,1	-inf,-inf	inf,inf	0.633714,0.993865	0.000137196	0.000137962
2	chr3:72544283:G:A	72544283	NA,A	NA,G	NA,1	NA,inf	NA,inf	NA,0.298543	0.000137002	0.000137755
2	chr3:71920738:T:G	71920738	NA,G	NA,T	NA,1	NA,-inf	NA,inf	NA,0.343525	0.00013684	0.000137625
2	chr3:72139008:G:T	72139008	NA,T	NA,G	NA,1	NA,-inf	NA,inf	NA,0.338085	0.000136822	0.000137599
2	chr3:72778836:T:C	72778836	C,C	T,T	1,1	-inf,-inf	inf,inf	0.728309,0.776932	0.000136781	0.000137365
2	chr3:72379811:T:C	72379811	NA,C	NA,T	NA,1	NA,inf	NA,inf	NA,0.278037	0.000136731	0.000137451
2	chr3:72006140:G:A	72006140	NA,A	NA,G	NA,1	NA,inf	NA,inf	NA,0.348549	0.000136678	0.000137473
2	chr3:72705475:T:C	72705475	NA,C	NA,T	NA,1	NA,-inf	NA,inf	NA,0.340945	0.000136605	0.00013737
2	chr3:72223308:G:A	72223308	NA,A	NA,G	NA,1	NA,-inf	NA,inf	NA,0.339759	0.000136585	0.000137372
2	chr3:72342658:CT:C	72342658	NA,C	NA,CT	NA,1	NA,inf	NA,inf	NA,0.204229	0.00013657	0.000137253
2	chr3:72588623:C:T	72588623	NA,T	NA,C	NA,1	NA,-inf	NA,inf	NA,0.347916	0.000136544	0.000137333
2	chr3:72682735:C:T	72682735	NA,T	NA,C	NA,1	NA,inf	NA,inf	NA,0.294014	0.000136473	0.000137217
2	chr3:72782472:G:A	72782472	NA,A	NA,G	NA,1	NA,inf	NA,inf	NA,0.294058	0.000136453	0.000137198
2	chr3:72759234:G:T	72759234	NA,T	NA,G	NA,1	NA,inf	NA,inf	NA,0.292965	0.000136412	0.000137155
2	chr3:72221814:A:G	72221814	NA,G	NA,A	NA,1	NA,inf	NA,inf	NA,0.290593	0.000136387	0.000137132
2	chr3:72365664:T:C	72365664	C,C	T,T	1,1	-inf,-inf	inf,inf	3.3491,0.411619	0.000136352	0.000193875
2	chr3:72526038:G:A	72526038	NA,A	NA,G	NA,1	NA,-inf	NA,inf	NA,0.320681	0.000136345	0.000137101
2	chr3:72665641:G:A	72665641	NA,A	NA,G	NA,1	NA,inf	NA,inf	NA,0.286478	0.00013623	0.000136969
2	chr3:72147317:G:A	72147317	NA,A	NA,G	NA,1	NA,-inf	NA,inf	NA,0.323002	0.000136102	0.000136868
2	chr3:72563570:G:A	72563570	NA,A	NA,G	NA,1	NA,inf	NA,inf	NA,0.326883	0.0001361	0.000136878
2	chr3:72164162:G:A	72164162	NA,A	NA,G	NA,1	NA,inf	NA,inf	NA,0.294265	0.000136096	0.000136841
2	chr3:72503227:C:A	72503227	A,NA	C,NA	1,NA	inf,NA	inf,NA	0.841665,NA	0.00013605	0.000137173
2	chr3:72135623:C:G	72135623	NA,G	NA,C	NA,1	NA,inf	NA,inf	NA,0.289022	0.000136042	0.000136781
2	chr3:72284765:A:G	72284765	NA,G	NA,A	NA,1	NA,inf	NA,inf	NA,0.313437	0.000135985	0.000136746
2	chr3:72145311:C:A	72145311	A,NA	C,NA	1,NA	inf,NA	inf,NA	0.59212,NA	0.000135983	0.000136721
2	chr3:71953662:A:T	71953662	NA,T	NA,A	NA,1	NA,inf	NA,inf	NA,0.290728	0.000135893	0.000136637
2	chr3:72164050:C:T	72164050	NA,T	NA,C	NA,1	NA,inf	NA,inf	NA,0.287878	0.000135889	0.00013663
2	chr3:72110424:T:G	72110424	NA,G	NA,T	NA,1	NA,inf	NA,inf	NA,0.302531	0.000135879	0.000136632
2	chr3:72272146:T:A	72272146	NA,A	NA,T	NA,1	NA,-inf	NA,inf	NA,0.274217	0.000135863	0.000136593
2	chr3:72738027:C:G	72738027	NA,G	NA,C	NA,1	NA,inf	NA,inf	NA,0.309418	0.000135826	0.00013658
2	chr3:72394154:A:C	72394154	NA,C	NA,A	NA,1	NA,inf	NA,inf	NA,0.236397	0.000135787	0.000136471
2	chr3:72190081:G:A	72190081	NA,A	NA,G	NA,1	NA,inf	NA,inf	NA,0.295529	0.000135779	0.000136527
2	chr3:71920525:A:G	71920525	NA,G	NA,A	NA,1	NA,inf	NA,inf	NA,0.296059	0.000135757	0.000136505
2	chr3:72761409:C:T	72761409	NA,T	NA,C	NA,1	NA,inf	NA,inf	NA,0.289645	0.000135725	0.000136465
2	chr3:72802905:A:T	72802905	NA,T	NA,A	NA,1	NA,-inf	NA,inf	NA,0.325294	0.000135706	0.000136478
2	chr3:72220402:A:G	72220402	NA,G	NA,A	NA,1	NA,-inf	NA,inf	NA,0.284035	0.000135701	0.000136435
2	chr3:72406840:C:T	72406840	NA,T	NA,C	NA,1	NA,inf	NA,inf	NA,0.246242	0.000135629	0.000136336
2	chr3:72524702:G:A	72524702	NA,A	NA,G	NA,1	NA,inf	NA,inf	NA,0.287793	0.0001356	0.000136326
2	chr3:72161020:G:A	72161020	NA,A	NA,G	NA,1	NA,-inf	NA,inf	NA,0.322557	0.000135571	0.000136344
2	chr3:72444094:T:G	72444094	G,NA	T,NA	1,NA	inf,NA	inf,NA	1.04147,NA	0.000135541	0.000137124
2	chr3:72689569:C:A	72689569	NA,A	NA,C	NA,1	NA,inf	NA,inf	NA,0.287591	0.000135517	0.000136255
2	chr3:72798656:A:G	72798656	NA,G	NA,A	NA,1	NA,inf	NA,inf	NA,0.314945	0.000135503	0.000136267
2	chr3:71963476:C:A	71963476	NA,A	NA,C	NA,1	NA,-inf	NA,inf	NA,0.316432	0.000135453	0.000136213
2	chr3:72405009:A:G	72405009	NA,G	NA,A	NA,1	NA,inf	NA,inf	NA,0.245201	0.000135416	0.000136122
2	chr3:72006993:G:A	72006993	A,NA	G,NA	1,NA	inf,NA	inf,NA	0.670744,NA	0.000135338	0.000136164
2	chr3:72008060:C:T	72008060	T,NA	C,NA	1,NA	-inf,NA	inf,NA	0.589772,NA	0.000135279	0.000136001
2	chr3:72165949:A:G	72165949	NA,G	NA,A	NA,1	NA,inf	NA,inf	NA,0.289273	0.00013526	0.000136001
2	chr3:72837929:C:G	72837929	NA,G	NA,C	NA,1	NA,inf	NA,inf	NA,0.290122	0.000135182	0.000135923
2	chr3:72831649:C:T	72831649	NA,T	NA,C	NA,1	NA,inf	NA,inf	NA,0.289836	0.000135175	0.000135917
2	chr3:72637684:C:T	72637684	NA,T	NA,C	NA,1	NA,-inf	NA,inf	NA,0.310361	0.000135159	0.000135915
2	chr3:72812680:A:G	72812680	NA,G	NA,A	NA,1	NA,inf	NA,inf	NA,0.286355	0.000135135	0.000135872
2	chr3:72216229:C:G	72216229	NA,G	NA,C	NA,1	NA,inf	NA,inf	NA,0.275769	0.00013513	0.000135863
2	chr3:72599291:C:A	72599291	NA,A	NA,C	NA,1	NA,-inf	NA,inf	NA,0.32599	0.000135103	0.000135878
2	chr3:72441504:A:G	72441504	NA,G	NA,A	NA,1	NA,inf	NA,inf	NA,0.271905	0.000135087	0.000135815
2	chr3:72308012:G:A	72308012	A,A	G,G	1,1	inf,inf	inf,inf	1.27288,0.114836	0.000135066	0.000135744
2	chr3:71914649:C:T	71914649	NA,T	NA,C	NA,1	NA,-inf	NA,inf	NA,0.306008	0.000135065	0.00013582
2	chr3:72168548:G:A	72168548	NA,A	NA,G	NA,1	NA,inf	NA,inf	NA,0.285748	0.000134996	0.000135735
2	chr3:72391924:A:C	72391924	NA,C	NA,A	NA,1	NA,inf	NA,inf	NA,0.217153	0.000134969	0.00013565
2	chr3:72163991:C:T	72163991	T,NA	C,NA	1,NA	inf,NA	inf,NA	0.613834,NA	0.0001349	0.000135663
2	chr3:72518728:T:C	72518728	NA,C	NA,T	NA,1	NA,-inf	NA,inf	NA,0.338376	0.000134864	0.000135645
2	chr3:72641661:G:C	72641661	NA,C	NA,G	NA,1	NA,inf	NA,inf	NA,0.279985	0.00013483	0.000135559
2	chr3:72709383:A:C	72709383	NA,C	NA,A	NA,1	NA,-inf	NA,inf	NA,0.299501	0.000134806	0.000135555
2	chr3:72586286:G:A	72586286	A,A	G,G	1,1	-inf,inf	inf,inf	1.45413,0.517153	0.000134742	0.000136104
2	chr3:72532848:T:A	72532848	NA,A	NA,T	NA,1	NA,inf	NA,inf	NA,0.295871	0.000134724	0.000135474
2	chr3:72287345:G:T	72287345	NA,T	NA,G	NA,1	NA,inf	NA,inf	NA,0.305645	0.000134724	0.000135478
2	chr3:72438093:A:T	72438093	NA,T	NA,A	NA,1	NA,inf	NA,inf	NA,0.251639	0.000134703	0.000135397
2	chr3:72581821:C:T	72581821	NA,T	NA,C	NA,1	NA,-inf	NA,inf	NA,0.332422	0.000134674	0.00013546
2	chr3:72388534:C:T	72388534	NA,T	NA,C	NA,1	NA,inf	NA,inf	NA,0.212304	0.000134623	0.000135301
2	chr3:72768893:A:G	72768893	NA,G	NA,A	NA,1	NA,inf	NA,inf	NA,0.276286	0.000134614	0.000135345
2	chr3:72759021:G:T	72759021	NA,T	NA,G	NA,1	NA,inf	NA,inf	NA,0.280774	0.000134509	0.000135242
2	chr3:72136952:G:A	72136952	NA,A	NA,G	NA,1	NA,inf	NA,inf	NA,0.283499	0.000134481	0.000135218
2	chr3:72635143:C:T	72635143	NA,T	NA,C	NA,1	NA,-inf	NA,inf	NA,0.322617	0.000134359	0.000135127
2	chr3:72499249:G:A	72499249	NA,A	NA,G	NA,1	NA,inf	NA,inf	NA,0.270294	0.00013435	0.000135077
2	chr3:71912959:A:G	71912959	NA,G	NA,A	NA,1	NA,-inf	NA,inf	NA,0.328567	0.000134332	0.000135103
2	chr3:71915599:A:C	71915599	NA,C	NA,A	NA,1	NA,-inf	NA,inf	NA,0.322828	0.000134262	0.00013503
2	chr3:72774598:T:C	72774598	NA,C	NA,T	NA,1	NA,-inf	NA,inf	NA,0.323771	0.000134238	0.000135005
2	chr3:72759623:G:A	72759623	NA,A	NA,G	NA,1	NA,inf	NA,inf	NA,0.27823	0.000134125	0.000134856
2	chr3:72086934:G:A	72086934	NA,A	NA,G	NA,1	NA,-inf	NA,inf	NA,0.304679	0.000134122	0.000134877
2	chr3:72645697:C:T	72645697	NA,T	NA,C	NA,1	NA,-inf	NA,inf	NA,0.307807	0.000134101	0.000134856
2	chr3:72740288:C:T	72740288	NA,T	NA,C	NA,1	NA,-inf	NA,inf	NA,0.320943	0.000134098	0.000134857
2	chr3:72196559:C:T	72196559	NA,T	NA,C	NA,1	NA,inf	NA,inf	NA,0.279779	0.000134068	0.000134803
2	chr3:72211970:A:G	72211970	NA,G	NA,A	NA,1	NA,-inf	NA,inf	NA,0.307223	0.000134055	0.000134809
2	chr3:72606753:C:G	72606753	NA,G	NA,C	NA,1	NA,-inf	NA,inf	NA,0.316731	0.000134029	0.000134794
2	chr3:72540862:G:A	72540862	A,A	G,G	1,1	inf,-inf	inf,inf	0.10262,1.43256	0.000133874	0.000134637
2	chr3:72024757:G:A	72024757	NA,A	NA,G	NA,1	NA,inf	NA,inf	NA,0.283454	0.0001338	0.000134534
2	chr3:72349467:G:A	72349467	NA,A	NA,G	NA,1	NA,-inf	NA,inf	NA,0.125497	0.00013373	0.000134364
2	chr3:72236544:G:A	72236544	A,A	G,G	1,1	-inf,-inf	inf,inf	0.231295,1.16912	0.000133559	0.000134148
2	chr3:72394176:G:C	72394176	NA,C	NA,G	NA,1	NA,inf	NA,inf	NA,0.233499	0.000133541	0.000134239
2	chr3:72023251:C:G	72023251	NA,G	NA,C	NA,1	NA,inf	NA,inf	NA,0.29074	0.00013354	0.000134284
2	chr3:72275550:C:T	72275550	T,NA	C,NA	1,NA	-inf,NA	inf,NA	0.675975,NA	0.000133512	0.000134352
2	chr3:72215074:T:A	72215074	NA,A	NA,T	NA,1	NA,inf	NA,inf	NA,0.26232	0.000133498	0.000134222
2	chr3:72774825:G:A	72774825	NA,A	NA,G	NA,1	NA,-inf	NA,inf	NA,0.320629	0.000133478	0.000134243
2	chr3:72150830:G:A	72150830	NA,A	NA,G	NA,1	NA,-inf	NA,inf	NA,0.301504	0.000133447	0.000134195
2	chr3:72278628:C:T	72278628	NA,T	NA,C	NA,1	NA,inf	NA,inf	NA,0.274516	0.000133292	0.000134022
2	chr3:72052583:C:G	72052583	NA,G	NA,C	NA,1	NA,inf	NA,inf	NA,0.268024	0.00013326	0.000133987
2	chr3:72779274:C:A	72779274	NA,A	NA,C	NA,1	NA,inf	NA,inf	NA,0.273093	0.000133231	0.00013396
2	chr3:72783489:T:C	72783489	C,C	T,T	1,1	inf,inf	inf,inf	0.993765,0.100375	0.000133042	0.000133445
2	chr3:72525369:G:A	72525369	NA,A	NA,G	NA,1	NA,-inf	NA,inf	NA,0.337898	0.000133017	0.000133803
2	chr3:72568646:G:A	72568646	NA,A	NA,G	NA,1	NA,inf	NA,inf	NA,0.284591	0.000133008	0.000133742
2	chr3:72797112:G:T	72797112	NA,T	NA,G	NA,1	NA,inf	NA,inf	NA,0.281597	0.000132945	0.000133678
2	chr3:72673319:G:A	72673319	NA,A	NA,G	NA,1	NA,-inf	NA,inf	NA,0.305914	0.000132943	0.000133698
2	chr3:71989281:C:T	71989281	NA,T	NA,C	NA,1	NA,inf	NA,inf	NA,0.278516	0.000132819	0.00013355
2	chr3:72762957:A:C	72762957	NA,C	NA,A	NA,1	NA,inf	NA,inf	NA,0.269828	0.000132735	0.00013346
2	chr3:71862026:G:C	71862026	NA,C	NA,G	NA,1	NA,inf	NA,inf	NA,0.260503	0.000132728	0.000133448
2	chr3:72532426:G:A	72532426	NA,A	NA,G	NA,1	NA,-inf	NA,inf	NA,0.298954	0.000132716	0.00013347
2	chr3:71879559:G:C	71879559	C,C	G,G	1,1	inf,inf	inf,inf	0.105588,1.50191	0.000132601	0.000133532
2	chr3:72763393:G:A	72763393	NA,A	NA,G	NA,1	NA,-inf	NA,inf	NA,0.298135	0.000132587	0.000133337
2	chr3:72841130:C:T	72841130	NA,T	NA,C	NA,1	NA,inf	NA,inf	NA,0.272072	0.000132502	0.000133229
2	chr3:72660785:G:A	72660785	NA,A	NA,G	NA,1	NA,inf	NA,inf	NA,0.285	0.00013249	0.00013323
2	chr3:72035477:C:T	72035477	NA,T	NA,C	NA,1	NA,-inf	NA,inf	NA,0.304771	0.000132481	0.000133233
2	chr3:72772010:A:G	72772010	NA,G	NA,A	NA,1	NA,-inf	NA,inf	NA,0.302009	0.00013237	0.000133122
2	chr3:72835181:T:C	72835181	NA,C	NA,T	NA,1	NA,inf	NA,inf	NA,0.267649	0.000132328	0.000133051
2	chr3:72026861:C:T	72026861	NA,T	NA,C	NA,1	NA,inf	NA,inf	NA,0.281291	0.000132272	0.000133007
2	chr3:72205153:T:C	72205153	C,NA	T,NA	1,NA	-inf,NA	inf,NA	0.598707,NA	0.000132269	0.000133017
2	chr3:72822404:T:C	72822404	NA,C	NA,T	NA,1	NA,-inf	NA,inf	NA,0.289809	0.000132253	0.000132994
2	chr3:72388350:C:T	72388350	NA,T	NA,C	NA,1	NA,-inf	NA,inf	NA,0.259113	0.000132227	0.000132933
2	chr3:72303669:C:T	72303669	NA,T	NA,C	NA,1	NA,inf	NA,inf	NA,0.283038	0.000132225	0.000132964
2	chr3:72507133:T:A	72507133	NA,A	NA,T	NA,1	NA,inf	NA,inf	NA,0.209431	0.000132188	0.000132853
2	chr3:72146471:A:G	72146471	NA,G	NA,A	NA,1	NA,-inf	NA,inf	NA,0.304883	0.000132076	0.000132824
2	chr3:72647859:A:G	72647859	NA,G	NA,A	NA,1	NA,-inf	NA,inf	NA,0.270587	0.000132052	0.000132773
2	chr3:72025004:A:G	72025004	NA,G	NA,A	NA,1	NA,-inf	NA,inf	NA,0.298994	0.000132032	0.000132783
2	chr3:72659535:G:A	72659535	NA,A	NA,G	NA,1	NA,-inf	NA,inf	NA,0.272299	0.000131919	0.000132642
2	chr3:72660718:C:T	72660718	NA,T	NA,C	NA,1	NA,-inf	NA,inf	NA,0.27214	0.000131896	0.00013262
2	chr3:72591607:C:T	72591607	NA,T	NA,C	NA,1	NA,inf	NA,inf	NA,0.258219	0.00013186	0.000132583
2	chr3:72793575:T:C	72793575	NA,C	NA,T	NA,1	NA,inf	NA,inf	NA,0.274192	0.000131845	0.000132572
2	chr3:72640453:G:A	72640453	NA,A	NA,G	NA,1	NA,inf	NA,inf	NA,0.267196	0.000131829	0.000132547
2	chr3:72662000:CTA:C	72662000	NA,C	NA,CTA	NA,1	NA,-inf	NA,inf	NA,0.295997	0.000131766	0.000132513
2	chr3:72669630:A:C	72669630	NA,C	NA,A	NA,1	NA,-inf	NA,inf	NA,0.298755	0.00013172	0.000132469
2	chr3:72195102:G:A	72195102	NA,A	NA,G	NA,1	NA,inf	NA,inf	NA,0.234879	0.000131676	0.000132378
2	chr3:72134795:A:G	72134795	NA,G	NA,A	NA,1	NA,inf	NA,inf	NA,0.26527	0.000131645	0.000132368
2	chr3:72801372:C:T	72801372	NA,T	NA,C	NA,1	NA,-inf	NA,inf	NA,0.306035	0.0001314	0.000132152
2	chr3:72602619:G:A	72602619	NA,A	NA,G	NA,1	NA,inf	NA,inf	NA,0.258901	0.000131312	0.000132028
2	chr3:72003687:C:G	72003687	NA,G	NA,C	NA,1	NA,-inf	NA,inf	NA,0.285523	0.000131283	0.000132019
2	chr3:72087224:A:G	72087224	NA,G	NA,A	NA,1	NA,inf	NA,inf	NA,0.261218	0.00013126	0.00013198
2	chr3:72400487:T:C	72400487	NA,C	NA,T	NA,1	NA,inf	NA,inf	NA,0.241195	0.000131244	0.000131949
2	chr3:72835028:T:C	72835028	NA,C	NA,T	NA,1	NA,inf	NA,inf	NA,0.259999	0.000131191	0.000131908
2	chr3:72769845:C:T	72769845	NA,T	NA,C	NA,1	NA,-inf	NA,inf	NA,0.30475	0.000131187	0.000131938
2	chr3:72332146:C:T	72332146	T,NA	C,NA	1,NA	inf,NA	inf,NA	0.725315,NA	0.000131161	0.000132073
2	chr3:72026983:G:A	72026983	NA,A	NA,G	NA,1	NA,inf	NA,inf	NA,0.263714	0.000130973	0.000131692
2	chr3:72614764:C:T	72614764	NA,T	NA,C	NA,1	NA,-inf	NA,inf	NA,0.301825	0.00013097	0.000131716
2	chr3:72829733:C:T	72829733	NA,T	NA,C	NA,1	NA,inf	NA,inf	NA,0.258226	0.000130937	0.000131652
2	chr3:72158275:A:C	72158275	C,C	A,A	1,1	-inf,-inf	inf,inf	1.20609,0.83251	0.000130918	0.000132455
2	chr3:72816932:AAGAGATG:A	72816932	NA,A	NA,AAGAGATG	NA,1	NA,inf	NA,inf	NA,0.257889	0.000130888	0.000131603
2	chr3:72036039:G:A	72036039	NA,A	NA,G	NA,1	NA,-inf	NA,inf	NA,0.283651	0.000130887	0.000131623
2	chr3:72638173:T:C	72638173	NA,C	NA,T	NA,1	NA,-inf	NA,inf	NA,0.281598	0.000130869	0.000131602
2	chr3:72822376:G:A	72822376	NA,A	NA,G	NA,1	NA,inf	NA,inf	NA,0.257667	0.000130858	0.000131573
2	chr3:72841627:C:T	72841627	NA,T	NA,C	NA,1	NA,inf	NA,inf	NA,0.257667	0.000130858	0.000131573
2	chr3:72835691:C:T	72835691	NA,T	NA,C	NA,1	NA,inf	NA,inf	NA,0.257667	0.000130858	0.000131573
2	chr3:72013390:G:A	72013390	NA,A	NA,G	NA,1	NA,inf	NA,inf	NA,0.251905	0.00013084	0.000131555
2	chr3:72016346:C:T	72016346	NA,T	NA,C	NA,1	NA,inf	NA,inf	NA,0.245005	0.000130808	0.000131513
2	chr3:72087260:T:TA	72087260	NA,TA	NA,T	NA,1	NA,inf	NA,inf	NA,0.258011	0.000130804	0.000131522
2	chr3:72819727:T:C	72819727	NA,C	NA,T	NA,1	NA,inf	NA,inf	NA,0.257355	0.000130794	0.000131509
2	chr3:72034300:G:A	72034300	NA,A	NA,G	NA,1	NA,-inf	NA,inf	NA,0.28278	0.000130793	0.000131528
2	chr3:72571466:A:G	72571466	NA,G	NA,A	NA,1	NA,inf	NA,inf	NA,0.249867	0.00013079	0.000131504
2	chr3:72827310:C:G	72827310	NA,G	NA,C	NA,1	NA,inf	NA,inf	NA,0.256935	0.000130754	0.000131468
2	chr3:72316226:G:T	72316226	NA,T	NA,G	NA,1	NA,-inf	NA,inf	NA,0.297197	0.000130718	0.000131462
2	chr3:72034944:G:A	72034944	NA,A	NA,G	NA,1	NA,-inf	NA,inf	NA,0.28214	0.000130705	0.000131439
2	chr3:72271730:A:G	72271730	NA,G	NA,A	NA,1	NA,-inf	NA,inf	NA,0.239625	0.000130632	0.000131333
2	chr3:72161341:T:C	72161341	NA,C	NA,T	NA,1	NA,inf	NA,inf	NA,0.244423	0.000130612	0.00013132
2	chr3:72327932:A:C	72327932	NA,C	NA,A	NA,1	NA,inf	NA,inf	NA,0.241879	0.000130601	0.000131309
2	chr3:72346602:C:T	72346602	NA,T	NA,C	NA,1	NA,-inf	NA,inf	NA,0.342963	0.000130546	0.000131337
2	chr3:72106587:A:G	72106587	NA,G	NA,A	NA,1	NA,inf	NA,inf	NA,0.261345	0.000130539	0.000131259
2	chr3:72806084:C:T	72806084	NA,T	NA,C	NA,1	NA,-inf	NA,inf	NA,0.287116	0.000130525	0.000131266
2	chr3:72706831:G:T	72706831	NA,T	NA,G	NA,1	NA,-inf	NA,inf	NA,0.311668	0.000130468	0.000131214
2	chr3:72368762:C:T	72368762	NA,T	NA,C	NA,1	NA,-inf	NA,inf	NA,0.385641	0.000130455	0.000131272
2	chr3:72817729:A:C	72817729	NA,C	NA,A	NA,1	NA,inf	NA,inf	NA,0.254064	0.000130453	0.000131165
2	chr3:72027462:T:C	72027462	NA,C	NA,T	NA,1	NA,inf	NA,inf	NA,0.26028	0.000130448	0.000131164
2	chr3:71853059:A:C	71853059	NA,C	NA,A	NA,1	NA,-inf	NA,inf	NA,0.281536	0.000130431	0.000131167
2	chr3:72119377:C:T	72119377	NA,T	NA,C	NA,1	NA,inf	NA,inf	NA,0.253235	0.000130409	0.000131123
2	chr3:72321758:C:T	72321758	NA,T	NA,C	NA,1	NA,-inf	NA,inf	NA,0.195889	0.000130303	0.000130977
2	chr3:72013260:A:G	72013260	NA,G	NA,A	NA,1	NA,inf	NA,inf	NA,0.258516	0.000130231	0.000130947
2	chr3:71970406:G:A	71970406	A,NA	G,NA	1,NA	inf,NA	inf,NA	0.579048,NA	0.000130202	0.000130923
2	chr3:72462140:C:G	72462140	NA,G	NA,C	NA,1	NA,inf	NA,inf	NA,0.210566	0.000130184	0.000130853
2	chr3:72609356:T:C	72609356	NA,C	NA,T	NA,1	NA,-inf	NA,inf	NA,0.290653	0.000130136	0.000130877
2	chr3:72533200:T:C	72533200	C,C	T,T	1,1	-inf,-inf	inf,inf	0.318899,1.28469	0.000130082	0.000130806
2	chr3:71931136:A:G	71931136	NA,G	NA,A	NA,1	NA,inf	NA,inf	NA,0.303086	0.000130024	0.000130775
2	chr3:72395307:A:C	72395307	NA,C	NA,A	NA,1	NA,-inf	NA,inf	NA,0.211997	0.000129973	0.000130655
2	chr3:72829083:T:C	72829083	NA,C	NA,T	NA,1	NA,inf	NA,inf	NA,0.251353	0.000129967	0.000130677
2	chr3:72691893:C:T	72691893	NA,T	NA,C	NA,1	NA,inf	NA,inf	NA,0.249488	0.00012991	0.00013062
2	chr3:72842771:T:C	72842771	NA,C	NA,T	NA,1	NA,inf	NA,inf	NA,0.259689	0.000129884	0.0001306
2	chr3:72022653:G:A	72022653	NA,A	NA,G	NA,1	NA,inf	NA,inf	NA,0.256102	0.000129873	0.000130586
2	chr3:72841902:G:A	72841902	NA,A	NA,G	NA,1	NA,inf	NA,inf	NA,0.251148	0.000129866	0.000130576
2	chr3:72310712:T:C	72310712	NA,C	NA,T	NA,1	NA,inf	NA,inf	NA,0.209173	0.000129711	0.000130389
2	chr3:71897956:T:A	71897956	NA,A	NA,T	NA,1	NA,-inf	NA,inf	NA,0.274352	0.000129688	0.000130417
2	chr3:72449395:G:A	72449395	NA,A	NA,G	NA,1	NA,inf	NA,inf	NA,0.220225	0.000129646	0.000130338
2	chr3:72843403:A:G	72843403	NA,G	NA,A	NA,1	NA,inf	NA,inf	NA,0.248966	0.000129641	0.00013035
2	chr3:72823054:T:C	72823054	NA,C	NA,T	NA,1	NA,inf	NA,inf	NA,0.250661	0.000129478	0.000130189
2	chr3:72799699:C:T	72799699	NA,T	NA,C	NA,1	NA,-inf	NA,inf	NA,0.279695	0.000129464	0.000130198
2	chr3:72267922:C:A	72267922	NA,A	NA,C	NA,1	NA,inf	NA,inf	NA,0.249164	0.000129446	0.000130157
2	chr3:72511111:A:C	72511111	NA,C	NA,A	NA,1	NA,inf	NA,inf	NA,0.206726	0.000129445	0.000130108
2	chr3:72782672:G:A	72782672	NA,A	NA,G	NA,1	NA,inf	NA,inf	NA,0.249095	0.000129428	0.000130139
2	chr3:72140090:G:C	72140090	NA,C	NA,G	NA,1	NA,inf	NA,inf	NA,0.240332	0.000129422	0.000130127
2	chr3:71889623:T:C	71889623	NA,C	NA,T	NA,1	NA,-inf	NA,inf	NA,0.2954	0.000129393	0.000130135
2	chr3:72769495:C:T	72769495	NA,T	NA,C	NA,1	NA,-inf	NA,inf	NA,0.289517	0.000129286	0.000130024
2	chr3:72054338:A:G	72054338	G,G	A,A	1,1	inf,inf	inf,inf	1.08582,0.350753	0.000129246	0.000129846
2	chr3:71894055:A:G	71894055	G,G	A,A	1,1	-inf,inf	inf,inf	0.742166,0.79546	0.000129174	0.000129818
2	chr3:71924818:C:T	71924818	T,NA	C,NA	1,NA	inf,NA	inf,NA	0.586619,NA	0.000129147	0.000129879
2	chr3:72796725:C:T	72796725	NA,T	NA,C	NA,1	NA,inf	NA,inf	NA,0.246178	0.000129101	0.000129811
2	chr3:72813887:T:C	72813887	NA,C	NA,T	NA,1	NA,inf	NA,inf	NA,0.244605	0.000129083	0.000129788
2	chr3:72029263:C:G	72029263	NA,G	NA,C	NA,1	NA,inf	NA,inf	NA,0.250262	0.00012906	0.000129769
2	chr3:72659550:G:A	72659550	NA,A	NA,G	NA,1	NA,inf	NA,inf	NA,0.238955	0.000128983	0.000129686
2	chr3:72225547:T:C	72225547	NA,C	NA,T	NA,1	NA,inf	NA,inf	NA,0.239621	0.000128908	0.000129614
2	chr3:72706510:G:A	72706510	NA,A	NA,G	NA,1	NA,-inf	NA,inf	NA,0.298365	0.000128787	0.000129522
2	chr3:71938951:G:A	71938951	NA,A	NA,G	NA,1	NA,inf	NA,inf	NA,0.245769	0.000128786	0.000129497
2	chr3:72140940:G:A	72140940	NA,A	NA,G	NA,1	NA,inf	NA,inf	NA,0.252193	0.000128759	0.000129473
2	chr3:72386167:T:C	72386167	NA,C	NA,T	NA,1	NA,inf	NA,inf	NA,0.154528	0.000128746	0.000129394
2	chr3:72037248:CT:C	72037248	NA,C	NA,CT	NA,1	NA,-inf	NA,inf	NA,0.267759	0.000128746	0.000129469
2	chr3:72837814:A:G	72837814	G,G	A,A	1,1	-inf,-inf	inf,inf	0.808834,0.635617	0.000128732	0.000129271
2	chr3:72615848:C:T	72615848	NA,T	NA,C	NA,1	NA,-inf	NA,inf	NA,0.273507	0.000128724	0.000129449
2	chr3:72575526:G:C	72575526	C,NA	G,NA	1,NA	-inf,NA	inf,NA	0.480177,NA	0.000128689	0.000129312
2	chr3:72812659:G:A	72812659	NA,A	NA,G	NA,1	NA,inf	NA,inf	NA,0.241121	0.000128566	0.000129269
2	chr3:72070237:G:A	72070237	NA,A	NA,G	NA,1	NA,inf	NA,inf	NA,0.233849	0.000128533	0.000129233
2	chr3:72040796:T:C	72040796	NA,C	NA,T	NA,1	NA,-inf	NA,inf	NA,0.266145	0.000128511	0.000129232
2	chr3:72038908:A:G	72038908	NA,G	NA,A	NA,1	NA,-inf	NA,inf	NA,0.266129	0.000128508	0.000129229
2	chr3:72332455:C:T	72332455	T,NA	C,NA	1,NA	inf,NA	inf,NA	0.752008,NA	0.000128485	0.00012944
2	chr3:72674109:G:A	72674109	NA,A	NA,G	NA,1	NA,inf	NA,inf	NA,0.224642	0.000128427	0.00012912
2	chr3:72505040:C:T	72505040	T,NA	C,NA	1,NA	inf,NA	inf,NA	0.798789,NA	0.000128423	0.000129468
2	chr3:72506157:C:A	72506157	NA,A	NA,C	NA,1	NA,inf	NA,inf	NA,0.217194	0.000128419	0.000129097
2	chr3:72040131:T:C	72040131	NA,C	NA,T	NA,1	NA,-inf	NA,inf	NA,0.265223	0.000128412	0.000129133
2	chr3:72533448:T:C	72533448	NA,C	NA,T	NA,1	NA,-inf	NA,inf	NA,0.280316	0.000128377	0.000129115
2	chr3:72141832:T:C	72141832	NA,C	NA,T	NA,1	NA,-inf	NA,inf	NA,0.277534	0.000128362	0.000129088
2	chr3:72040030:G:A	72040030	NA,A	NA,G	NA,1	NA,-inf	NA,inf	NA,0.26446	0.000128314	0.000129035
2	chr3:72741187:G:A	72741187	NA,A	NA,G	NA,1	NA,-inf	NA,inf	NA,0.281942	0.000128301	0.000129033
2	chr3:72814203:G:A	72814203	NA,A	NA,G	NA,1	NA,inf	NA,inf	NA,0.238241	0.000128181	0.000128882
2	chr3:72066912:C:T	72066912	NA,T	NA,C	NA,1	NA,-inf	NA,inf	NA,0.25704	0.000128176	0.000128893
2	chr3:71903995:A:G	71903995	NA,G	NA,A	NA,1	NA,-inf	NA,inf	NA,0.281846	0.000128126	0.000128857
2	chr3:72744043:G:A	72744043	NA,A	NA,G	NA,1	NA,-inf	NA,inf	NA,0.27632	0.000128025	0.000128749
2	chr3:72788253:C:T	72788253	NA,T	NA,C	NA,1	NA,inf	NA,inf	NA,0.24312	0.000127974	0.000128679
2	chr3:72591230:A:G	72591230	NA,G	NA,A	NA,1	NA,-inf	NA,inf	NA,0.23736	0.000127912	0.000128615
2	chr3:71996287:C:T	71996287	NA,T	NA,C	NA,1	NA,inf	NA,inf	NA,0.275063	0.000127809	0.000128539
2	chr3:72041414:G:A	72041414	NA,A	NA,G	NA,1	NA,-inf	NA,inf	NA,0.260243	0.000127764	0.000128481
2	chr3:72151699:T:C	72151699	NA,C	NA,T	NA,1	NA,-inf	NA,inf	NA,0.246555	0.000127689	0.000128398
2	chr3:72458535:T:C	72458535	NA,C	NA,T	NA,1	NA,-inf	NA,inf	NA,0.298806	0.000127682	0.000128429
2	chr3:72458925:C:G	72458925	NA,G	NA,C	NA,1	NA,-inf	NA,inf	NA,0.298682	0.000127666	0.000128414
2	chr3:72584807:CTCATG:C	72584807	NA,C	NA,CTCATG	NA,1	NA,inf	NA,inf	NA,0.235423	0.000127632	0.000128332
2	chr3:72360162:G:A	72360162	NA,A	NA,G	NA,1	NA,inf	NA,inf	NA,0.179922	0.000127533	0.000128197
2	chr3:72415373:A:C	72415373	NA,C	NA,A	NA,1	NA,inf	NA,inf	NA,0.190561	0.000127508	0.000128179
```
