## Supplementary material for "Characterization of shared and ancestry-specific signals driving complex traits using multi-ancestry fine-mapping": susiex_nc2.cs80.snp

```
BP	SNP	PIP(CS1)	LogBF(CS1,Pop1)	LogBF(CS1,Pop2)	PIP(CS2)	LogBF(CS2,Pop1)	LogBF(CS2,Pop2)
71848357	chr3:71848357:T:C	2.31594e-06	-1.5082e-10	0.0562074	0.000394454	-1.5082e-10	0.00261035
71848422	chr3:71848422:C:T	1.6524e-06	-1.33088	1.0495	0.000205533	-1.42055	0.771267
71848658	chr3:71848658:T:C	6.1862e-07	-1.5082e-10	-1.26387	0.00011165	-1.5082e-10	-1.25953
71848840	chr3:71848840:T:G	6.10036e-07	-1.5082e-10	-1.27784	0.0001097	-1.5082e-10	-1.27714
71849305	chr3:71849305:C:T	1.55987e-07	-1.71244	-0.929149	2.85635e-05	-1.7053	-0.91746
71849494	chr3:71849494:T:G	1.40918e-07	-1.55679	-1.18639	2.50317e-05	-1.5619	-1.19285
71850409	chr3:71850409:GTTC:G	1.10603e-07	-1.70816	-1.27726	1.9785e-05	-1.71188	-1.27809
71850443	chr3:71850443:T:C	3.18294e-07	-0.652286	-1.2761	6.87083e-05	-0.467346	-1.27768
71850543	chr3:71850543:C:T	6.51494e-07	-1.24392	0.0318211	0.000116487	-1.18676	-0.0303497
71850562	chr3:71850562:C:A	1.02741e-06	-1.5082e-10	-0.756563	0.000183931	-1.5082e-10	-0.760331
71850822	chr3:71850822:T:C	1.70431e-06	-1.41513	1.16468	0.000212776	-1.49194	0.877294
71851007	chr3:71851007:T:G	6.09946e-07	-1.5082e-10	-1.27799	0.00010958	-1.5082e-10	-1.27823
71851406	chr3:71851406:C:T	4.76349e-07	-1.52521	-2.97869e-10	8.12663e-05	-1.57716	-2.97869e-10
71851638	chr3:71851638:A:G	6.66992e-07	-1.5082e-10	-1.18858	0.000120579	-1.5082e-10	-1.18259
71852194	chr3:71852194:CT:C	7.09404e-07	-1.5082e-10	-1.12694	0.000125936	-1.5082e-10	-1.13912
71852532	chr3:71852532:T:C	1.19688e-06	-1.5082e-10	-0.603891	0.000228105	-1.5082e-10	-0.545086
71852771	chr3:71852771:A:C	8.19859e-07	-1.5082e-10	-0.98223	0.000141304	-1.5082e-10	-1.02398
71852844	chr3:71852844:A:AT	6.37517e-07	-1.5082e-10	-1.23378	0.00011522	-1.5082e-10	-1.22805
71853059	chr3:71853059:A:C	7.35695e-07	-1.5082e-10	-1.09055	0.000130431	-1.5082e-10	-1.10404
71853105	chr3:71853105:A:T	6.13651e-07	-1.5082e-10	-1.27194	0.000109999	-1.5082e-10	-1.27442
71853311	chr3:71853311:A:T	6.09873e-07	-1.5082e-10	-1.27811	0.000109641	-1.5082e-10	-1.27768
71853420	chr3:71853420:G:A	1.29889e-06	-1.5082e-10	-0.522099	0.000240586	-1.5082e-10	-0.491812
71853618	chr3:71853618:A:G	6.12667e-07	-1.5082e-10	-1.27354	0.000110313	-1.5082e-10	-1.27157
71854184	chr3:71854184:C:T	1.21686e-07	-1.61358	-1.27633	2.25076e-05	-1.59636	-1.26468
71854252	chr3:71854252:T:C	9.23228e-07	-1.61134	0.747854	0.000122275	-1.65617	0.487552
71854645	chr3:71854645:A:G	2.47637e-07	-1.28854	-0.890861	4.27567e-05	-1.3194	-0.899964
71854961	chr3:71854961:A:G	1.24819e-06	-1.5082e-10	-0.561912	0.000229644	-1.5082e-10	-0.538362
71855362	chr3:71855362:C:A	2.16769e-07	-1.57808	-0.734447	3.4294e-05	-1.65366	-0.786263
71855664	chr3:71855664:A:C	1.19615e-06	-1.5082e-10	-0.604502	0.000204632	-1.5082e-10	-0.65368
71855832	chr3:71855832:G:T	1.21492e-06	0.689344	-1.27827	0.000292511	0.98094	-1.27733
71856033	chr3:71856033:T:C	9.36901e-07	-1.5082e-10	-0.848785	0.000168224	-1.5082e-10	-0.849594
71856725	chr3:71856725:A:G	7.66629e-07	0.228898	-1.27826	0.000180344	0.497162	-1.27719
71856763	chr3:71856763:A:G	6.76702e-07	-1.5082e-10	-1.17413	0.000122824	-1.5082e-10	-1.16414
71857000	chr3:71857000:G:A	1.63062e-06	-1.47064	1.17599	0.000206184	-1.53803	0.891906
71857033	chr3:71857033:G:A	6.24642e-07	-1.5082e-10	-1.25418	0.000111404	-1.5082e-10	-1.26172
71857365	chr3:71857365:A:G	8.05081e-07	-1.5082e-10	-1.00042	0.000146859	-1.5082e-10	-0.985421
71857499	chr3:71857499:G:A	1.09173e-06	-1.5082e-10	-0.695846	0.000191978	-1.5082e-10	-0.717509
71857629	chr3:71857629:T:C	2.44426e-07	-1.61442	-0.57803	3.78861e-05	-1.65214	-0.688165
71857741	chr3:71857741:T:C	6.63782e-07	-1.5082e-10	-1.19341	0.000118065	-1.5082e-10	-1.20365
71857748	chr3:71857748:G:A	6.35514e-07	-1.5082e-10	-1.23693	0.000114665	-1.5082e-10	-1.23288
71858329	chr3:71858329:G:A	6.21928e-07	-1.5082e-10	-1.25854	0.000112191	-1.5082e-10	-1.25469
71858737	chr3:71858737:G:C	6.60906e-07	-1.5082e-10	-1.19775	0.000119106	-1.5082e-10	-1.19487
71859057	chr3:71859057:T:C	6.09784e-07	-1.5082e-10	-1.27826	0.000109628	-1.5082e-10	-1.2778
71859279	chr3:71859279:C:G	4.25404e-07	-0.379429	-1.2589	9.73091e-05	-0.142257	-1.25474
71859436	chr3:71859436:TA:T	1.62365e-07	-1.38669	-1.21483	2.96161e-05	-1.38216	-1.20442
71859550	chr3:71859550:A:G	1.44887e-06	-1.5082e-10	-0.412821	0.000258875	-1.5082e-10	-0.418545
71860151	chr3:71860151:C:G	5.71362e-07	-1.34334	-2.97869e-10	0.000100546	-1.36427	-2.97869e-10
71860979	chr3:71860979:G:A	1.11694e-06	-1.5082e-10	-0.673015	0.000191762	-1.5082e-10	-0.718638
71860994	chr3:71860994:G:T	6.90796e-07	-1.5082e-10	-1.15352	0.000125082	-1.5082e-10	-1.14593
71861064	chr3:71861064:T:C	6.84738e-07	-1.5082e-10	-1.16233	0.000121838	-1.5082e-10	-1.1722
71861119	chr3:71861119:G:A	1.27319e-06	-0.395059	-0.147025	0.000238084	-0.298168	-0.2041
71861302	chr3:71861302:A:G	2.50442e-07	-0.894856	-1.27328	4.61881e-05	-0.869618	-1.27255
71861347	chr3:71861347:G:A	4.37683e-07	-1.60987	-2.97869e-10	7.93953e-05	-1.60045	-2.97869e-10
71861909	chr3:71861909:C:A	1.58768e-07	-1.39638	-1.22754	2.89283e-05	-1.39174	-1.21833
71861923	chr3:71861923:T:C	9.54574e-07	-1.5082e-10	-0.830098	0.000166664	-1.5082e-10	-0.858909
71862026	chr3:71862026:G:C	7.20176e-07	-1.5082e-10	-1.11187	0.000132728	-1.5082e-10	-1.08659
71862662	chr3:71862662:G:C	6.97848e-07	-1.5082e-10	-1.14336	0.000124192	-1.5082e-10	-1.15306
71862830	chr3:71862830:A:T	1.03585e-06	-1.5082e-10	-0.748389	0.000177883	-1.5082e-10	-0.793767
71863044	chr3:71863044:G:A	8.01309e-07	-1.5082e-10	-1.00512	0.000141	-1.5082e-10	-1.02613
71863249	chr3:71863249:G:C	2.12984e-07	-1.58389	-0.74626	3.91312e-05	-1.57154	-0.736429
71863437	chr3:71863437:C:A	7.16164e-07	-1.5082e-10	-1.11745	0.000127345	-1.5082e-10	-1.12799
71863920	chr3:71863920:A:C	2.75202e-07	-1.70133	-0.372532	5.10553e-05	-1.6716	-0.370381
71864314	chr3:71864314:G:A	1.09652e-06	-0.136311	-0.55516	0.000174406	-0.232993	-0.580516
71864468	chr3:71864468:A:G	6.3564e-07	-1.5082e-10	-1.23673	0.00011398	-1.5082e-10	-1.23887
71864564	chr3:71864564:T:C	1.65811e-06	-1.5082e-10	-0.27793	0.0002888	-1.5082e-10	-0.309158
71865040	chr3:71865040:A:G	9.76711e-07	-1.5082e-10	-0.807173	0.000168134	-1.5082e-10	-0.850133
71865504	chr3:71865504:A:T	1.66655e-07	-1.32345	-1.25199	2.95157e-05	-1.33952	-1.25045
71865677	chr3:71865677:A:G	1.77e-07	-1.25667	-1.25854	3.47134e-05	-1.16294	-1.26483
71865878	chr3:71865878:G:A	6.73934e-07	-1.5082e-10	-1.17823	0.000120602	-1.5082e-10	-1.1824
71866239	chr3:71866239:A:G	4.43598e-07	-1.59644	-2.97869e-10	8.29217e-05	-1.55699	-2.97869e-10
71866395	chr3:71866395:G:A	6.6231e-07	-1.5082e-10	-1.19563	0.000119687	-1.5082e-10	-1.19001
71866641	chr3:71866641:C:T	1.28593e-06	-1.5082e-10	-0.532125	0.000221492	-1.5082e-10	-0.574504
71867542	chr3:71867542:G:T	1.02699e-06	-1.5082e-10	-0.756976	0.000178324	-1.5082e-10	-0.79129
71867827	chr3:71867827:G:GA	1.23161e-06	-1.5082e-10	-0.575289	0.000213965	-1.5082e-10	-0.609079
71867828	chr3:71867828:T:C	1.23034e-06	-1.5082e-10	-0.576315	0.000213745	-1.5082e-10	-0.610107
71867860	chr3:71867860:G:A	6.21504e-07	-1.5082e-10	-1.25922	0.000111425	-1.5082e-10	-1.26154
71868376	chr3:71868376:G:A	1.09726e-06	-1.5082e-10	-0.690796	0.000188333	-1.5082e-10	-0.736681
71868650	chr3:71868650:T:A	6.09798e-07	-1.5082e-10	-1.27824	0.000109587	-1.5082e-10	-1.27817
71868700	chr3:71868700:C:T	1.44577e-06	0.718807	-1.13378	0.000352691	1.00915	-1.11845
71868753	chr3:71868753:T:C	5.71367e-07	-1.19479	-0.148543	0.000109116	-1.10538	-0.177094
71868807	chr3:71868807:A:G	5.6494e-06	-1.5082e-10	0.947941	0.000962409	-1.5082e-10	0.894548
71869033	chr3:71869033:C:T	8.65548e-07	-1.5082e-10	-0.928	0.000151757	-1.5082e-10	-0.952613
71869305	chr3:71869305:T:A	3.00134e-06	-1.5082e-10	0.31545	0.000527717	-1.5082e-10	0.293668
71869995	chr3:71869995:A:G	1.05444e-06	-1.5082e-10	-0.730595	0.000181181	-1.5082e-10	-0.775393
71870074	chr3:71870074:T:C	1.26955e-06	-1.5082e-10	-0.544947	0.000220436	-1.5082e-10	-0.579283
71870266	chr3:71870266:T:G	6.11246e-07	-1.5082e-10	-1.27586	0.000109687	-1.5082e-10	-1.27726
71870351	chr3:71870351:G:A	9.43247e-07	-1.5082e-10	-0.842035	0.000164772	-1.5082e-10	-0.870326
71870660	chr3:71870660:C:A	5.69622e-07	-0.229811	-1.11658	9.66091e-05	-0.272475	-1.13174
71870822	chr3:71870822:G:A	8.83398e-07	-1.63172	0.724134	0.000118167	-1.67588	0.473088
71871006	chr3:71871006:G:A	7.02973e-07	-1.5082e-10	-1.13604	0.000125864	-1.5082e-10	-1.13969
71871284	chr3:71871284:G:A	7.6423e-07	-1.5082e-10	-1.05249	0.000140789	-1.5082e-10	-1.02763
71871685	chr3:71871685:C:T	3.94911e-07	-1.7127	-2.97869e-10	7.11469e-05	-1.71015	-2.97869e-10
71871940	chr3:71871940:C:T	2.79993e-06	-1.5082e-10	0.245988	0.000472017	-1.5082e-10	0.182122
71872352	chr3:71872352:G:A	6.76877e-07	-1.5082e-10	-1.17387	0.000123737	-1.5082e-10	-1.15673
71872685	chr3:71872685:G:C	2.48169e-06	-1.5082e-10	0.125331	0.000419357	-1.5082e-10	0.0638314
71872748	chr3:71872748:A:G	1.18702e-06	-1.5082e-10	-0.61216	0.000218559	-1.5082e-10	-0.587835
71872955	chr3:71872955:C:T	5.23789e-07	-1.43027	-2.97869e-10	9.53337e-05	-1.41751	-2.97869e-10
71873136	chr3:71873136:A:AC	6.66386e-07	-1.5082e-10	-1.18949	0.000119124	-1.5082e-10	-1.19472
71873156	chr3:71873156:C:T	7.4525e-07	-1.67443	0.596784	0.000101942	-1.70164	0.351149
71873346	chr3:71873346:G:T	1.421e-06	-1.5082e-10	-0.432249	0.000254813	-1.5082e-10	-0.434363
71873351	chr3:71873351:T:C	1.93883e-07	-1.15079	-1.27332	3.3465e-05	-1.1922	-1.27219
71873655	chr3:71873655:A:G	1.64177e-06	-1.5082e-10	-0.287832	0.000278646	-1.5082e-10	-0.34495
71874118	chr3:71874118:G:A	6.94409e-07	-1.5082e-10	-1.1483	0.000123565	-1.5082e-10	-1.15813
71874295	chr3:71874295:G:A	6.99056e-07	-1.5082e-10	-1.14163	0.000124065	-1.5082e-10	-1.15408
71874304	chr3:71874304:G:A	6.52581e-07	-1.5082e-10	-1.21043	0.00011811	-1.5082e-10	-1.20328
71874349	chr3:71874349:G:GC	1.56028e-06	-1.5082e-10	-0.338743	0.000280008	-1.5082e-10	-0.340074
71874440	chr3:71874440:T:C	9.94084e-07	-1.5082e-10	-0.789542	0.000182003	-1.5082e-10	-0.770868
71874565	chr3:71874565:G:A	6.5177e-07	-1.5082e-10	-1.21167	0.000117954	-1.5082e-10	-1.20459
71874588	chr3:71874588:G:A	1.76153e-07	-1.2494	-1.27061	3.2662e-05	-1.21672	-1.27196
71874737	chr3:71874737:C:T	8.53266e-07	-1.5082e-10	-0.942292	0.000149726	-1.5082e-10	-0.966088
71874759	chr3:71874759:A:G	6.3716e-07	-1.5082e-10	-1.23434	0.000115777	-1.5082e-10	-1.22323
71874760	chr3:71874760:T:C	4.18465e-07	-1.65477	-2.97869e-10	7.62986e-05	-1.64024	-2.97869e-10
71874810	chr3:71874810:G:T	1.11576e-06	-1.5082e-10	-0.674076	0.000191384	-1.5082e-10	-0.720608
71875127	chr3:71875127:A:G	6.39351e-07	-1.5082e-10	-1.23091	0.00011625	-1.5082e-10	-1.21915
71875532	chr3:71875532:A:C	1.679e-07	-1.3109	-1.2571	3.06511e-05	-1.30406	-1.24817
71876189	chr3:71876189:G:C	2.35437e-07	-1.25886	-0.971064	4.14837e-05	-1.23429	-1.0153
71876200	chr3:71876200:T:C	6.16747e-07	-1.5082e-10	-1.2669	0.000110537	-1.5082e-10	-1.26955
71876293	chr3:71876293:G:A	8.95762e-07	-1.64957	0.755884	0.000120814	-1.68464	0.503996
71876717	chr3:71876717:A:G	6.28932e-07	-1.5082e-10	-1.24734	0.000114091	-1.5082e-10	-1.2379
71876878	chr3:71876878:G:A	6.42909e-07	-1.5082e-10	-1.22536	0.000116955	-1.5082e-10	-1.2131
71877417	chr3:71877417:T:A	1.85825e-07	-1.26735	-1.19921	3.30316e-05	-1.26698	-1.21044
71877676	chr3:71877676:A:G	1.76958e-07	-1.29751	-1.21794	3.32312e-05	-1.25814	-1.21327
71877985	chr3:71877985:A:T	1.50391e-06	-0.375538	-2.97869e-10	0.000311979	-0.231954	-2.97869e-10
71878018	chr3:71878018:C:G	1.90902e-06	-1.5082e-10	-0.137018	0.000339298	-1.5082e-10	-0.148013
71878168	chr3:71878168:G:A	6.40656e-07	-1.5082e-10	-1.22887	0.000116119	-1.5082e-10	-1.22027
71878824	chr3:71878824:G:A	9.64706e-07	-1.5082e-10	-0.81954	0.000168112	-1.5082e-10	-0.85026
71878845	chr3:71878845:A:T	9.87028e-07	-1.5082e-10	-0.796665	0.000171881	-1.5082e-10	-0.828088
71878998	chr3:71878998:T:A	6.50007e-07	-1.5082e-10	-1.21438	0.000118482	-1.5082e-10	-1.20013
71879084	chr3:71879084:T:A	2.25567e-05	0.132507	2.19992	0.00352686	0.162598	2.03067
71879165	chr3:71879165:C:T	6.25951e-07	-1.5082e-10	-1.25209	0.000113198	-1.5082e-10	-1.24575
71879309	chr3:71879309:G:A	1.27718e-06	-1.5082e-10	-0.538954	0.000225677	-1.5082e-10	-0.555789
71879559	chr3:71879559:G:C	9.30599e-07	-1.67765	0.822112	0.000132601	-1.70138	0.613829
71879602	chr3:71879602:G:A	6.10425e-07	-1.5082e-10	-1.27721	0.000109574	-1.5082e-10	-1.27829
71879836	chr3:71879836:T:C	1.34017e-06	-1.5082e-10	-0.490814	0.000229819	-1.5082e-10	-0.537598
71880172	chr3:71880172:C:T	6.74324e-07	-1.5082e-10	-1.17765	0.000120154	-1.5082e-10	-1.18612
71880280	chr3:71880280:A:G	6.24992e-07	-1.5082e-10	-1.25362	0.000111982	-1.5082e-10	-1.25655
71880348	chr3:71880348:T:C	4.41171e-07	-1.60193	-2.97869e-10	7.74489e-05	-1.62527	-2.97869e-10
71880370	chr3:71880370:C:T	2.22587e-07	-1.69679	-0.589259	3.51853e-05	-1.69278	-0.721484
71880371	chr3:71880371:G:A	9.22268e-07	0.406418	-1.27095	0.000184212	0.514598	-1.2734
71880376	chr3:71880376:C:T	1.03888e-06	-1.5082e-10	-0.745462	0.000185029	-1.5082e-10	-0.754382
71880446	chr3:71880446:A:G	6.15508e-07	-1.5082e-10	-1.26892	0.000110079	-1.5082e-10	-1.27369
71880462	chr3:71880462:C:T	6.49285e-07	-1.5082e-10	-1.21549	0.000118056	-1.5082e-10	-1.20373
71880524	chr3:71880524:A:G	1.50288e-07	-1.53277	-1.14603	2.57983e-05	-1.57028	-1.15431
71880891	chr3:71880891:C:G	6.11156e-07	-1.5082e-10	-1.27601	0.000109623	-1.5082e-10	-1.27784
71881112	chr3:71881112:T:C	4.47139e-07	-1.18532	-0.403174	7.70512e-05	-1.14883	-0.481588
71881263	chr3:71881263:C:T	2.3226e-07	-1.55608	-0.687427	4.22768e-05	-1.512	-0.718653
71881265	chr3:71881265:T:C	1.07727e-06	-1.6886	0.979431	0.000153262	-1.70598	0.763244
71881267	chr3:71881267:C:T	8.66269e-07	-1.5082e-10	-0.927168	0.000156699	-1.5082e-10	-0.920565
71881402	chr3:71881402:G:A	1.4416e-06	-1.5082e-10	-0.417854	0.000244115	-1.5082e-10	-0.477252
71881522	chr3:71881522:G:A	7.16004e-07	-1.11768	-2.97869e-10	0.00013933	-1.03804	-2.97869e-10
71881710	chr3:71881710:T:C	1.48635e-06	-1.5082e-10	-0.387284	0.000251457	-1.5082e-10	-0.447619
71881785	chr3:71881785:G:A	2.35272e-07	-1.22825	-1.00237	3.96747e-05	-1.27766	-1.01652
71881829	chr3:71881829:T:C	1.85664e-06	-1.5082e-10	-0.164839	0.000326217	-1.5082e-10	-0.187329
71881894	chr3:71881894:G:A	5.35146e-07	-1.57965	0.170822	7.46106e-05	-1.62464	-0.0379661
71882658	chr3:71882658:C:T	1.37141e-06	-1.5082e-10	-0.467768	0.000232655	-1.5082e-10	-0.525336
71882758	chr3:71882758:C:T	1.3441e-06	-1.5082e-10	-0.487885	0.00023758	-1.5082e-10	-0.504388
71882763	chr3:71882763:G:A	6.77675e-07	-0.295078	-0.877617	0.000101809	-0.40326	-0.948533
71883670	chr3:71883670:C:G	2.1246e-06	-1.5082e-10	-0.0300245	0.000375737	-1.5082e-10	-0.0460036
71884125	chr3:71884125:T:C	6.23076e-07	-1.5082e-10	-1.25669	0.000111161	-1.5082e-10	-1.26392
71884202	chr3:71884202:T:C	3.434e-07	-0.922742	-0.929725	5.68327e-05	-0.988643	-0.946137
71884232	chr3:71884232:C:T	4.99139e-07	-0.252789	-1.22569	9.94657e-05	-0.154865	-1.22021
71884336	chr3:71884336:T:G	1.43179e-06	-1.5082e-10	-0.424682	0.000242743	-1.5082e-10	-0.482889
71884391	chr3:71884391:G:T	1.2382e-06	-1.5082e-10	-0.56995	0.000227696	-1.5082e-10	-0.54688
71884542	chr3:71884542:T:G	3.4548e-07	-0.921144	-0.925283	5.72418e-05	-0.985657	-0.941951
71884891	chr3:71884891:A:G	8.61109e-07	-1.53355	0.600405	0.000116853	-1.58865	0.374671
71884901	chr3:71884901:G:A	1.14688e-06	-1.5082e-10	-0.646562	0.00019243	-1.5082e-10	-0.715159
71884903	chr3:71884903:G:A	1.80504e-06	-1.5082e-10	-0.193025	0.000317514	-1.5082e-10	-0.214368
71885493	chr3:71885493:C:T	2.17351e-06	-1.5082e-10	-0.00726479	0.00038137	-1.5082e-10	-0.0311209
71885680	chr3:71885680:G:A	2.28163e-07	-1.10809	-1.15321	3.77624e-05	-1.187	-1.15658
71886330	chr3:71886330:G:A	2.2072e-07	-1.01631	-1.27816	4.15117e-05	-0.971125	-1.27779
71886521	chr3:71886521:A:T	6.83364e-07	-1.5082e-10	-1.16434	0.000121554	-1.5082e-10	-1.17454
71886870	chr3:71886870:T:C	1.40942e-07	-1.47217	-1.27085	2.41027e-05	-1.51703	-1.27554
71887127	chr3:71887127:A:G	4.89696e-07	-1.44093	-0.0566453	6.56799e-05	-1.51424	-0.275859
71887441	chr3:71887441:C:T	5.48315e-07	-1.38451	-2.97869e-10	0.000101545	-1.35439	-2.97869e-10
71887727	chr3:71887727:G:A	2.28204e-06	-1.5082e-10	0.0414619	0.00039708	-1.5082e-10	0.00924576
71887728	chr3:71887728:G:A	9.61985e-07	0.0439714	-0.866336	0.000215392	0.243453	-0.845884
71887817	chr3:71887817:TC:T	1.12566e-06	-1.5082e-10	-0.665239	0.000200136	-1.5082e-10	-0.675897
71887986	chr3:71887986:A:G	4.22812e-07	-1.69386	0.0494288	7.91551e-05	-1.69115	0.0876678
71888012	chr3:71888012:G:A	4.58821e-07	-1.5627	-2.97869e-10	8.02548e-05	-1.58968	-2.97869e-10
71888026	chr3:71888026:T:G	4.39864e-07	-1.70064	0.0957432	8.22344e-05	-1.69839	0.133068
71888098	chr3:71888098:T:C	9.07744e-07	-1.5082e-10	-0.880401	0.000158886	-1.5082e-10	-0.906708
71888562	chr3:71888562:C:G	9.75023e-07	-1.5082e-10	-0.808902	0.000172243	-1.5082e-10	-0.825985
71888681	chr3:71888681:C:T	5.6101e-07	-1.36162	-2.97869e-10	0.000104619	-1.32456	-2.97869e-10
71888702	chr3:71888702:C:T	1.13744e-07	-1.69917	-1.25824	2.08642e-05	-1.67383	-1.26303
71888800	chr3:71888800:C:T	8.12175e-07	-0.991648	-2.97869e-10	0.000161461	-0.890631	-2.97869e-10
71888808	chr3:71888808:G:A	1.20741e-06	-1.5082e-10	-0.595132	0.000214538	-1.5082e-10	-0.606407
71889032	chr3:71889032:G:C	6.17869e-07	-1.26509	-2.97869e-10	0.000108195	-1.29095	-2.97869e-10
71889295	chr3:71889295:C:T	1.23532e-06	-1.5082e-10	-0.57228	0.00021845	-1.5082e-10	-0.588334
71889537	chr3:71889537:G:A	1.83239e-06	-1.5082e-10	-0.177987	0.000340342	-1.5082e-10	-0.14494
71889623	chr3:71889623:T:C	7.42409e-07	-1.5082e-10	-1.08146	0.000129393	-1.5082e-10	-1.11204
71889666	chr3:71889666:T:C	1.65895e-07	-1.51663	-1.06337	3.19714e-05	-1.41499	-1.09506
71889964	chr3:71889964:G:A	1.53867e-06	-1.5082e-10	-0.352688	0.00026219	-1.5082e-10	-0.405823
71890458	chr3:71890458:T:C	2.33925e-07	-1.14919	-1.08717	4.52484e-05	-1.06371	-1.09902
71890578	chr3:71890578:G:A	2.18378e-07	-1.71115	-0.593987	3.95112e-05	-1.70947	-0.588836
71890711	chr3:71890711:A:G	1.08074e-06	-1.5082e-10	-0.705964	0.000190823	-1.5082e-10	-0.723546
71890734	chr3:71890734:G:A	2.54298e-07	-0.952211	-1.20065	4.59348e-05	-0.946955	-1.20071
71890810	chr3:71890810:T:C	1.6783e-06	-1.5082e-10	-0.265828	0.000310572	-1.5082e-10	-0.236476
71891138	chr3:71891138:C:T	3.95171e-07	-1.71204	-2.97869e-10	7.10705e-05	-1.71122	-2.97869e-10
71891224	chr3:71891224:A:G	4.16721e-07	-1.65895	-2.97869e-10	7.2137e-05	-1.69632	-2.97869e-10
71892003	chr3:71892003:A:G	1.12511e-07	-1.70263	-1.26569	2.02966e-05	-1.7051	-1.25934
71892481	chr3:71892481:A:T	2.00402e-06	-1.5082e-10	-0.0884518	0.000341556	-1.5082e-10	-0.14138
71892740	chr3:71892740:G:A	3.94885e-07	-0.472012	-1.24076	7.28102e-05	-0.439996	-1.24704
71892748	chr3:71892748:G:A	5.9808e-07	-1.29764	-2.97869e-10	0.000104674	-1.32404	-2.97869e-10
71892759	chr3:71892759:G:A	1.17507e-06	-1.5082e-10	-0.622277	0.000206786	-1.5082e-10	-0.643206
71892961	chr3:71892961:T:G	1.51876e-06	-1.5082e-10	-0.365716	0.000285292	-1.5082e-10	-0.32138
71893026	chr3:71893026:A:G	1.45887e-06	-1.5082e-10	-0.405945	0.000273708	-1.5082e-10	-0.362828
71893343	chr3:71893343:C:CA	1.79963e-07	-1.27327	-1.22534	3.57678e-05	-1.18077	-1.21708
71893605	chr3:71893605:A:G	1.67814e-07	-1.4268	-1.1417	2.9728e-05	-1.43652	-1.14628
71893701	chr3:71893701:C:T	1.19298e-06	-1.5082e-10	-0.607154	0.00021117	-1.5082e-10	-0.622227
71894055	chr3:71894055:A:G	6.44314e-07	-0.850827	-0.37235	0.000129174	-0.687517	-0.426215
71894179	chr3:71894179:T:C	1.53111e-07	-1.44827	-1.21192	2.62107e-05	-1.49911	-1.20961
71894367	chr3:71894367:T:C	2.90899e-07	-1.13536	-0.883026	5.6505e-05	-1.03548	-0.905087
71895044	chr3:71895044:T:A	3.97495e-07	-0.965967	-0.740214	7.92527e-05	-0.829792	-0.772458
71895092	chr3:71895092:A:G	1.15746e-07	-1.6645	-1.27546	2.13747e-05	-1.6381	-1.27458
71895372	chr3:71895372:C:T	1.53931e-06	-1.5082e-10	-0.352273	0.000286645	-1.5082e-10	-0.316647
71895419	chr3:71895419:G:C	2.19196e-06	-1.5082e-10	0.00118674	0.00038208	-1.5082e-10	-0.0292614
71896270	chr3:71896270:C:T	4.33342e-07	-0.912282	-0.707554	8.66328e-05	-0.77263	-0.740583
71896306	chr3:71896306:G:A	4.34053e-07	-0.824692	-0.793505	8.79855e-05	-0.677725	-0.819995
71896400	chr3:71896400:G:A	8.11376e-07	-0.992631	-2.97869e-10	0.000139417	-1.03742	-2.97869e-10
71896655	chr3:71896655:G:A	2.18626e-06	-1.5082e-10	-0.00141514	0.000380259	-1.5082e-10	-0.0340386
71897057	chr3:71897057:T:G	1.20757e-06	-1.5082e-10	-0.594996	0.000214663	-1.5082e-10	-0.605824
71897180	chr3:71897180:C:T	1.85804e-07	-1.50062	-0.966047	3.46923e-05	-1.44724	-0.981137
71897546	chr3:71897546:T:C	1.41779e-06	-1.5082e-10	-0.434509	0.000265891	-1.5082e-10	-0.391805
71897681	chr3:71897681:C:T	3.61864e-07	-1.15225	-0.647843	7.08831e-05	-1.0361	-0.677756
71897747	chr3:71897747:A:T	3.92706e-07	-1.08927	-0.629034	7.73784e-05	-0.966611	-0.659573
71897750	chr3:71897750:A:G	4.06127e-07	-1.0992	-0.585492	7.98674e-05	-0.977515	-0.617009
71897776	chr3:71897776:G:A	3.71383e-07	-1.1234	-0.650732	7.2999e-05	-1.00367	-0.680779
71897860	chr3:71897860:C:A	1.16779e-06	-1.5082e-10	-0.628498	0.000214488	-1.5082e-10	-0.606639
71897956	chr3:71897956:T:A	7.29594e-07	-1.5082e-10	-1.09887	0.000129688	-1.5082e-10	-1.10976
71898104	chr3:71898104:G:A	4.82558e-07	-1.51226	-2.97869e-10	8.68695e-05	-1.51048	-2.97869e-10
71898318	chr3:71898318:T:G	1.69728e-07	-1.65178	-0.905386	2.68959e-05	-1.68697	-0.995945
71898449	chr3:71898449:A:C	1.12865e-07	-1.68712	-1.27805	2.05128e-05	-1.6842	-1.26964
71898455	chr3:71898455:A:G	4.093e-07	-1.67691	-2.97869e-10	7.27696e-05	-1.68759	-2.97869e-10
71898826	chr3:71898826:G:T	1.99433e-07	-1.38375	-1.01213	3.78298e-05	-1.3161	-1.02569
71898844	chr3:71898844:T:C	1.12694e-06	-1.5082e-10	-0.664103	0.000198526	-1.5082e-10	-0.683972
71898892	chr3:71898892:C:T	1.57523e-07	-1.46054	-1.17125	2.9399e-05	-1.42877	-1.16516
71898998	chr3:71898998:A:G	1.99188e-07	-1.38583	-1.01129	3.77634e-05	-1.31877	-1.02478
71899199	chr3:71899199:T:C	1.21252e-06	-1.5082e-10	-0.59091	0.000215455	-1.5082e-10	-0.602142
71899331	chr3:71899331:T:G	3.98826e-07	-1.70284	-2.97869e-10	7.09489e-05	-1.71293	-2.97869e-10
71899521	chr3:71899521:A:C	1.79449e-06	-0.825555	0.626668	0.000388752	-0.533012	0.521063
71899648	chr3:71899648:T:C	8.20094e-07	-1.69249	0.710548	0.000123895	-1.66111	0.505655
71899815	chr3:71899815:T:C	2.5918e-07	-1.62107	-0.512764	4.15765e-05	-1.67142	-0.575938
71900240	chr3:71900240:T:C	3.79141e-07	-1.09342	-0.660031	7.47138e-05	-0.971747	-0.68948
71900270	chr3:71900270:C:T	3.80208e-07	-1.13544	-0.615205	7.45495e-05	-1.01797	-0.645462
71900298	chr3:71900298:T:C	3.94977e-07	-1.07814	-0.634398	7.78558e-05	-0.955574	-0.66446
71900917	chr3:71900917:T:TAATCC	1.6782e-07	-1.50573	-1.06274	3.14632e-05	-1.44458	-1.0815
71901122	chr3:71901122:G:C	2.80957e-07	-0.775439	-1.27772	4.78834e-05	-0.828255	-1.27787
71901181	chr3:71901181:T:G	2.0529e-07	-1.13525	-1.23169	3.78673e-05	-1.11762	-1.22319
71901189	chr3:71901189:C:T	1.30728e-06	-1.5082e-10	-0.515662	0.000240167	-1.5082e-10	-0.493556
71901687	chr3:71901687:C:T	1.5906e-06	0.447023	-0.766521	0.000313869	0.543567	-0.769481
71902630	chr3:71902630:C:T	1.77432e-07	-1.237	-1.27577	2.93662e-05	-1.32208	-1.27297
71902657	chr3:71902657:G:A	1.93566e-07	-1.22465	-1.2011	3.26777e-05	-1.28484	-1.20336
71902707	chr3:71902707:C:A	1.17882e-06	-1.5082e-10	-0.619095	0.000200978	-1.5082e-10	-0.671694
71902841	chr3:71902841:C:T	1.23221e-06	-1.5082e-10	-0.574799	0.000208934	-1.5082e-10	-0.632875
71902947	chr3:71902947:T:A	4.18712e-07	-1.65418	-2.97869e-10	7.16822e-05	-1.70265	-2.97869e-10
71903161	chr3:71903161:G:A	6.59837e-07	-1.5082e-10	-1.19937	0.000117444	-1.5082e-10	-1.20893
71903186	chr3:71903186:G:A	2.75034e-07	-1.15988	-0.914592	5.9692e-05	-0.912773	-0.972921
71903201	chr3:71903201:T:C	2.67625e-07	-1.18054	-0.921235	5.79289e-05	-0.936971	-0.978705
71903290	chr3:71903290:C:T	2.60916e-07	-1.23423	-0.892935	5.56528e-05	-1.00293	-0.95283
71903366	chr3:71903366:A:C	2.94335e-07	-1.1526	-0.854043	6.36826e-05	-0.90342	-0.91756
71903443	chr3:71903443:T:C	2.7717e-07	-1.09852	-0.968213	6.12125e-05	-0.838101	-1.02244
71903476	chr3:71903476:T:C	2.83797e-07	-1.07132	-0.971782	6.30459e-05	-0.805527	-1.0255
71903586	chr3:71903586:G:T	2.97286e-07	-1.06351	-0.933161	6.59252e-05	-0.795775	-0.990595
71903588	chr3:71903588:C:T	6.09802e-07	-1.5082e-10	-1.27823	0.000109581	-1.5082e-10	-1.27823
71903937	chr3:71903937:G:T	1.1451e-07	-1.70821	-1.24249	2.05074e-05	-1.71316	-1.24095
71903995	chr3:71903995:A:G	7.31879e-07	-1.5082e-10	-1.09575	0.000128126	-1.5082e-10	-1.12188
71904243	chr3:71904243:T:C	3.37668e-07	-1.23062	-0.638683	6.23691e-05	-1.18071	-0.661106
71904337	chr3:71904337:A:T	1.17118e-07	-1.71121	-1.21697	2.099e-05	-1.71265	-1.2182
71904545	chr3:71904545:G:A	1.3088e-07	-1.71305	-1.10403	2.36773e-05	-1.70663	-1.10375
71904658	chr3:71904658:C:T	1.45214e-07	-1.71212	-1.00103	2.59157e-05	-1.7114	-1.00864
71904846	chr3:71904846:G:A	8.7651e-07	-1.5082e-10	-0.915415	0.000157913	-1.5082e-10	-0.91285
71905134	chr3:71905134:C:T	6.43127e-07	-1.6918	0.466778	8.78858e-05	-1.70485	0.205996
71905304	chr3:71905304:C:T	1.15922e-07	-1.71283	-1.22562	2.13998e-05	-1.7028	-1.20871
71905498	chr3:71905498:C:T	1.0765e-06	-1.5082e-10	-0.709894	0.000200349	-1.5082e-10	-0.67483
71906261	chr3:71906261:T:C	6.82215e-07	-1.5082e-10	-1.16602	0.000120173	-1.5082e-10	-1.18596
71906310	chr3:71906310:C:T	3.65078e-07	-0.740397	-1.05086	6.33866e-05	-0.757277	-1.06836
71906441	chr3:71906441:C:T	6.80148e-07	-1.5082e-10	-1.16905	0.000119855	-1.5082e-10	-1.18861
71906466	chr3:71906466:G:A	1.73011e-06	-1.5082e-10	-0.235422	0.000305169	-1.5082e-10	-0.254026
71906672	chr3:71906672:C:G	8.18569e-07	-1.5082e-10	-0.983806	0.000148736	-1.5082e-10	-0.972717
71906779	chr3:71906779:C:T	6.30357e-07	-1.5082e-10	-1.24508	0.00011213	-1.5082e-10	-1.25523
71907125	chr3:71907125:A:C	6.15395e-07	-1.5082e-10	-1.2691	0.000110135	-1.5082e-10	-1.27318
71907291	chr3:71907291:C:T	1.74147e-07	-1.64236	-0.889098	2.81345e-05	-1.65732	-0.980576
71907384	chr3:71907384:C:T	6.26091e-07	-1.5082e-10	-1.25187	0.000113403	-1.5082e-10	-1.24394
71907407	chr3:71907407:C:T	3.17738e-07	-0.655215	-1.27492	6.43532e-05	-0.535023	-1.27548
71907483	chr3:71907483:G:A	4.15211e-07	-1.66258	-2.97869e-10	7.47782e-05	-1.66037	-2.97869e-10
71907657	chr3:71907657:T:A	2.01227e-07	-1.60276	-0.784167	3.68443e-05	-1.58026	-0.78793
71907836	chr3:71907836:G:A	1.21768e-07	-1.67287	-1.21638	2.10469e-05	-1.68158	-1.24656
71907878	chr3:71907878:C:T	6.82938e-07	-1.5082e-10	-1.16496	0.000120601	-1.5082e-10	-1.18241
71907904	chr3:71907904:A:G	3.73015e-07	-0.860971	-0.908773	6.5246e-05	-0.896156	-0.900571
71908255	chr3:71908255:A:G	6.1286e-07	-1.5082e-10	-1.27323	0.000109951	-1.5082e-10	-1.27486
71908609	chr3:71908609:C:T	6.34795e-07	-1.5082e-10	-1.23806	0.000112756	-1.5082e-10	-1.24967
71908643	chr3:71908643:C:T	4.09223e-07	-1.6771	-2.97869e-10	7.67209e-05	-1.63472	-2.97869e-10
71909743	chr3:71909743:C:T	1.62817e-07	-1.70806	-0.890675	2.89779e-05	-1.71316	-0.895198
71909744	chr3:71909744:G:A	1.4613e-07	-1.51474	-1.19213	2.63509e-05	-1.5272	-1.17619
71909856	chr3:71909856:A:G	1.20652e-06	-0.595865	-2.97869e-10	0.00022587	-0.554931	-2.97869e-10
71910159	chr3:71910159:T:C	1.44522e-07	-1.70634	-1.01159	2.56914e-05	-1.71302	-1.01572
71911014	chr3:71911014:G:A	1.88355e-07	-1.22238	-1.23065	3.28623e-05	-1.26205	-1.22051
71911504	chr3:71911504:T:TGCC	1.38654e-07	-1.51567	-1.24371	2.48857e-05	-1.5274	-1.2332
71911506	chr3:71911506:AGATATAAC:A	1.38788e-07	-1.51384	-1.24458	2.49052e-05	-1.52562	-1.2342
71911765	chr3:71911765:C:T	9.82936e-07	-1.5082e-10	-0.800819	0.000174161	-1.5082e-10	-0.814912
71911766	chr3:71911766:A:G	1.53084e-07	-1.64287	-1.01751	2.65298e-05	-1.67533	-1.02129
71911778	chr3:71911778:G:A	1.38139e-07	-1.5408	-1.2223	2.489e-05	-1.5514	-1.20902
71912126	chr3:71912126:G:A	1.94491e-07	-1.30974	-1.11123	3.26919e-05	-1.40799	-1.07977
71912611	chr3:71912611:C:A	6.09835e-07	-1.5082e-10	-1.27818	0.000109739	-1.5082e-10	-1.27679
71912959	chr3:71912959:A:G	7.71326e-07	-1.5082e-10	-1.04325	0.000134332	-1.5082e-10	-1.07458
71913046	chr3:71913046:G:A	8.12277e-06	1.35082	-0.0397559	0.00109032	1.1614	-0.142064
71913062	chr3:71913062:C:T	8.58472e-06	1.27885	0.0875226	0.00112334	1.06828	-0.0191149
71913396	chr3:71913396:C:T	1.9108e-07	-1.17627	-1.2624	3.11574e-05	-1.26972	-1.26612
71913482	chr3:71913482:T:C	6.87684e-07	-1.5082e-10	-1.15803	0.00012093	-1.5082e-10	-1.17968
71913591	chr3:71913591:C:T	1.26949e-06	-0.996563	0.451572	0.00018819	-1.07078	0.333343
71913603	chr3:71913603:G:A	1.47309e-07	-1.47717	-1.22166	2.64938e-05	-1.48964	-1.20834
71913832	chr3:71913832:C:A	1.35558e-07	-1.6634	-1.11857	2.44845e-05	-1.69222	-1.08463
71914058	chr3:71914058:T:G	7.58836e-07	0.218411	-1.27799	0.000115639	0.0536043	-1.27803
71914228	chr3:71914228:C:T	8.36142e-07	-1.5082e-10	-0.962565	0.000144916	-1.5082e-10	-0.99874
71914448	chr3:71914448:A:G	9.59274e-07	-0.825186	-2.97869e-10	0.000178949	-0.787788	-2.97869e-10
71914453	chr3:71914453:G:A	3.05231e-07	-0.695373	-1.27492	5.82302e-05	-0.641458	-1.26903
71914599	chr3:71914599:C:T	1.42611e-07	-1.45324	-1.278	2.61793e-05	-1.43208	-1.27784
71914619	chr3:71914619:C:G	6.25411e-07	-1.5082e-10	-1.25295	0.000111514	-1.5082e-10	-1.26075
71914649	chr3:71914649:C:T	7.55422e-07	-1.5082e-10	-1.06409	0.000135065	-1.5082e-10	-1.06914
71915032	chr3:71915032:C:G	1.67053e-07	-1.34907	-1.22398	2.79843e-05	-1.43942	-1.20383
71915120	chr3:71915120:T:C	4.10928e-07	-1.67294	-2.97869e-10	7.11629e-05	-1.70992	-2.97869e-10
71915155	chr3:71915155:G:A	9.17319e-07	-1.07814	0.208229	0.000141265	-1.08139	0.0571324
71915599	chr3:71915599:A:C	7.68531e-07	-1.5082e-10	-1.04688	0.000134262	-1.5082e-10	-1.0751
71915628	chr3:71915628:G:C	4.81515e-06	0.781978	0.00618049	0.000661518	0.614711	-0.0950659
71915688	chr3:71915688:T:A	4.59849e-07	-0.860116	-0.70035	6.95611e-05	-0.93389	-0.798796
71915806	chr3:71915806:T:A	6.11679e-07	-1.5082e-10	-1.27516	0.000109786	-1.5082e-10	-1.27636
71915962	chr3:71915962:A:G	6.43871e-07	-1.1235	-0.100363	0.000104212	-1.13471	-0.193752
71916314	chr3:71916314:G:T	2.8965e-07	-0.92975	-1.09294	5.70503e-05	-0.812263	-1.1187
71916432	chr3:71916432:C:T	1.27273e-06	-1.5082e-10	-0.542447	0.000233616	-1.5082e-10	-0.521215
71916573	chr3:71916573:C:T	6.6818e-07	-0.73924	-0.447565	0.000149806	-0.433526	-0.532025
71916607	chr3:71916607:G:A	6.25127e-07	-1.5082e-10	-1.25341	0.000112732	-1.5082e-10	-1.24988
71916653	chr3:71916653:G:A	1.43907e-06	-1.5082e-10	-0.419612	0.000264151	-1.5082e-10	-0.398372
71917250	chr3:71917250:A:T	2.09451e-07	-1.197	-1.14987	3.77663e-05	-1.19589	-1.14758
71917462	chr3:71917462:C:T	9.49504e-07	-0.835423	-2.97869e-10	0.000175906	-0.80494	-2.97869e-10
71917597	chr3:71917597:C:T	4.20795e-07	-1.64922	-2.97869e-10	7.49837e-05	-1.65762	-2.97869e-10
71918026	chr3:71918026:G:C	6.48852e-07	-1.5082e-10	-1.21616	0.000115201	-1.5082e-10	-1.22821
71918439	chr3:71918439:A:C	3.9838e-07	-1.67211	-0.031843	6.44404e-05	-1.68118	-0.127974
71918466	chr3:71918466:C:T	1.20094e-07	-1.70776	-1.19533	2.27699e-05	-1.68025	-1.16921
71918539	chr3:71918539:A:C	6.14282e-07	-1.5082e-10	-1.27091	0.000110179	-1.5082e-10	-1.27279
71918602	chr3:71918602:C:T	1.21581e-07	-1.70964	-1.18115	2.3026e-05	-1.68506	-1.15321
71918768	chr3:71918768:G:A	2.70649e-07	-1.61868	-0.471864	4.51555e-05	-1.64339	-0.521392
71918905	chr3:71918905:T:C	1.45665e-07	-1.43181	-1.27825	2.72829e-05	-1.3913	-1.27733
71919139	chr3:71919139:T:C	6.31336e-07	-1.5082e-10	-1.24352	0.000112973	-1.5082e-10	-1.24774
71919261	chr3:71919261:C:T	1.05198e-06	-1.5082e-10	-0.732933	0.000187655	-1.5082e-10	-0.740285
71920201	chr3:71920201:T:A	1.58573e-07	-1.42558	-1.19957	2.71242e-05	-1.49847	-1.176
71920381	chr3:71920381:A:C	1.13693e-06	-1.04326	0.387987	0.000167796	-1.18158	0.329434
71920525	chr3:71920525:A:G	7.47987e-07	-1.5082e-10	-1.07398	0.000135757	-1.5082e-10	-1.06403
71920738	chr3:71920738:T:G	7.84801e-07	-1.5082e-10	-1.02593	0.00013684	-1.5082e-10	-1.05608
71921096	chr3:71921096:C:T	1.30777e-06	-1.5082e-10	-0.515285	0.000216628	-1.5082e-10	-0.596711
71921097	chr3:71921097:A:G	1.11833e-06	-0.671769	-2.97869e-10	0.00020857	-0.634615	-2.97869e-10
71921312	chr3:71921312:C:G	4.5192e-07	-1.11791	-0.459952	7.07366e-05	-1.29391	-0.422016
71921315	chr3:71921315:T:C	1.80578e-06	-0.192617	-2.97869e-10	0.00034495	-0.131493	-2.97869e-10
71921453	chr3:71921453:A:C	1.25253e-06	-1.5082e-10	-0.558441	0.000208143	-1.5082e-10	-0.636668
71921456	chr3:71921456:T:G	6.77352e-07	-0.499198	-0.673975	9.59729e-05	-0.698716	-0.71211
71921461	chr3:71921461:T:C	9.13914e-07	-1.5082e-10	-0.873626	0.000165189	-1.5082e-10	-0.867799
71921613	chr3:71921613:C:T	1.30725e-07	-1.64911	-1.16916	2.33323e-05	-1.68383	-1.14122
71921754	chr3:71921754:C:T	1.44348e-07	-1.58914	-1.13	2.53947e-05	-1.64373	-1.09662
71921920	chr3:71921920:C:A	6.54465e-07	-1.5082e-10	-1.20754	0.00011685	-1.5082e-10	-1.214
71921990	chr3:71921990:C:T	1.79134e-06	-1.5082e-10	-0.200641	0.00032798	-1.5082e-10	-0.181939
71922492	chr3:71922492:A:G	4.15495e-07	-0.594226	-1.06767	7.2618e-05	-0.588586	-1.10109
71922641	chr3:71922641:C:A	6.63091e-07	-1.19445	-2.97869e-10	0.000114999	-1.22997	-2.97869e-10
71923192	chr3:71923192:A:C	6.22987e-07	-1.5082e-10	-1.25684	0.000111244	-1.5082e-10	-1.26316
71923454	chr3:71923454:T:G	2.54689e-07	-0.96468	-1.18664	5.31565e-05	-0.784711	-1.21694
71923661	chr3:71923661:C:T	1.11511e-06	-1.5082e-10	-0.674651	0.000191796	-1.5082e-10	-0.71846
71924229	chr3:71924229:C:G	6.15655e-07	-1.5082e-10	-1.26868	0.000110173	-1.5082e-10	-1.27284
71924685	chr3:71924685:G:A	6.64489e-07	-0.114837	-1.07751	0.000122204	-0.109427	-1.05977
71924818	chr3:71924818:C:T	7.3292e-07	-1.09433	-2.97869e-10	0.000129147	-1.11394	-2.97869e-10
71924884	chr3:71924884:A:G	6.17694e-07	-1.5082e-10	-1.26537	0.000111646	-1.5082e-10	-1.25956
71924906	chr3:71924906:G:A	3.08105e-06	1.36668	-1.02501	0.000556772	1.35491	-1.00765
71925175	chr3:71925175:T:C	2.2832e-06	1.14555	-1.10358	0.000433944	1.18618	-1.08816
71925761	chr3:71925761:G:A	1.16304e-07	-1.67734	-1.25782	2.06829e-05	-1.71111	-1.23447
71925829	chr3:71925829:C:T	2.49516e-07	-1.16886	-1.00298	4.46951e-05	-1.14177	-1.03325
71926043	chr3:71926043:A:G	6.15647e-07	-1.5082e-10	-1.26869	0.000110196	-1.5082e-10	-1.27263
71926049	chr3:71926049:A:C	6.10899e-07	-1.5082e-10	-1.27643	0.00011004	-1.5082e-10	-1.27405
71926929	chr3:71926929:A:G	1.70066e-06	0.760526	-1.01311	0.000308653	0.751972	-0.994644
71927338	chr3:71927338:T:C	5.83548e-07	-0.426437	-0.895801	0.000108402	-0.357843	-0.931201
71927816	chr3:71927816:T:A	1.22316e-07	-1.65458	-1.23017	2.05566e-05	-1.70465	-1.24706
71928051	chr3:71928051:A:G	1.59912e-07	-1.4527	-1.16405	2.80194e-05	-1.49716	-1.14484
71928349	chr3:71928349:A:G	6.29369e-07	-1.5082e-10	-1.24665	0.000113255	-1.5082e-10	-1.24525
71929246	chr3:71929246:C:T	4.26319e-07	-1.63618	-2.97869e-10	8.45002e-05	-1.53814	-2.97869e-10
71929277	chr3:71929277:G:T	6.62315e-07	-0.0991859	-1.09644	0.000121189	-0.0980534	-1.07949
71929655	chr3:71929655:T:C	6.56623e-07	-1.5082e-10	-1.20425	0.000117654	-1.5082e-10	-1.20715
71929696	chr3:71929696:C:T	4.8697e-07	-0.416474	-1.08669	8.89924e-05	-0.417022	-1.06932
71929776	chr3:71929776:G:A	1.03409e-06	-1.5082e-10	-0.750083	0.000180355	-1.5082e-10	-0.779963
71929975	chr3:71929975:C:T	1.49885e-07	-1.64805	-1.03344	2.61788e-05	-1.66464	-1.0453
71930154	chr3:71930154:G:A	6.2645e-07	-1.5082e-10	-1.25129	0.00011178	-1.5082e-10	-1.25836
71930183	chr3:71930183:C:G	2.89289e-07	-1.67356	-0.350375	4.54705e-05	-1.70556	-0.452267
71930222	chr3:71930222:A:G	9.94715e-07	-0.116302	-0.672605	0.000185927	-0.0328898	-0.716646
71930644	chr3:71930644:C:T	6.13507e-07	-0.225728	-1.04644	0.000112821	-0.221891	-1.0272
71930676	chr3:71930676:A:T	6.1491e-07	-1.5082e-10	-1.26989	0.000110053	-1.5082e-10	-1.27393
71930794	chr3:71930794:G:T	6.35793e-07	-0.185932	-1.05056	0.000116367	-0.18671	-1.03143
71930957	chr3:71930957:C:T	2.09295e-07	-1.07616	-1.27146	3.70891e-05	-1.08903	-1.27254
71930958	chr3:71930958:A:G	6.10662e-07	-1.5082e-10	-1.27682	0.000109592	-1.5082e-10	-1.27813
71931117	chr3:71931117:G:A	2.94186e-06	1.04579	-0.750361	0.000538121	1.03561	-0.722415
71931136	chr3:71931136:A:G	7.51066e-07	-1.5082e-10	-1.06987	0.000130024	-1.5082e-10	-1.10717
71931246	chr3:71931246:T:C	6.18451e-07	-1.5082e-10	-1.26415	0.000111806	-1.5082e-10	-1.25812
71931386	chr3:71931386:A:G	6.10925e-07	-1.5082e-10	-1.27639	0.000110128	-1.5082e-10	-1.27325
71931492	chr3:71931492:G:A	4.46592e-07	-1.38865	-0.201068	6.41897e-05	-1.49012	-0.32293
71931624	chr3:71931624:C:T	1.14564e-06	-1.5082e-10	-0.647644	0.000197289	-1.5082e-10	-0.690221
71931905	chr3:71931905:C:T	3.09172e-07	-0.744877	-1.21259	6.42344e-05	-0.58227	-1.23008
71931936	chr3:71931936:G:A	1.41498e-06	-1.5082e-10	-0.436491	0.000250678	-1.5082e-10	-0.450722
71931938	chr3:71931938:C:T	1.18802e-07	-1.70202	-1.21188	2.0884e-05	-1.7034	-1.23251
71931998	chr3:71931998:A:C	6.20973e-07	-1.5082e-10	-1.26007	0.000111203	-1.5082e-10	-1.26353
71932108	chr3:71932108:G:T	1.84638e-07	-1.41256	-1.0604	3.29705e-05	-1.45951	-1.01976
71932204	chr3:71932204:C:T	1.98077e-07	-1.28745	-1.11525	3.61935e-05	-1.25909	-1.12693
71932240	chr3:71932240:T:C	8.73938e-07	-1.5082e-10	-0.918354	0.000152592	-1.5082e-10	-0.947124
71932429	chr3:71932429:A:T	1.39253e-07	-1.49926	-1.25581	2.59218e-05	-1.46502	-1.25479
71932593	chr3:71932593:G:A	6.10206e-07	-1.5082e-10	-1.27757	0.000109574	-1.5082e-10	-1.27829
71932688	chr3:71932688:T:C	1.32186e-05	1.79802	-2.97869e-10	0.0031122	2.06819	-2.97869e-10
71932917	chr3:71932917:G:A	4.20677e-07	-0.371331	-1.27817	7.16961e-05	-0.430921	-1.27153
71932954	chr3:71932954:C:G	2.0976e-06	-1.5082e-10	-0.0428163	0.000351715	-1.5082e-10	-0.11207
71933019	chr3:71933019:T:C	1.93673e-06	-1.5082e-10	-0.122607	0.000326576	-1.5082e-10	-0.18623
71933358	chr3:71933358:C:T	1.57181e-07	-1.71174	-0.922219	2.74688e-05	-1.70296	-0.958879
71933410	chr3:71933410:A:G	1.60727e-07	-1.71315	-0.898506	2.79216e-05	-1.7095	-0.93599
71933545	chr3:71933545:G:A	2.48172e-07	-1.2172	-0.960038	5.12555e-05	-1.09693	-0.94114
71933620	chr3:71933620:T:G	6.16951e-07	-1.5082e-10	-1.26657	0.000111922	-1.5082e-10	-1.25709
71933657	chr3:71933657:C:T	6.32204e-07	-1.5082e-10	-1.24215	0.000113206	-1.5082e-10	-1.24568
71933673	chr3:71933673:G:A	1.60601e-07	-1.71214	-0.900302	2.80287e-05	-1.70431	-0.937356
71933947	chr3:71933947:C:T	2.27847e-07	-1.4266	-0.836092	4.44774e-05	-1.27415	-0.905765
71933976	chr3:71933976:T:C	7.21042e-07	-1.11067	-2.97869e-10	0.000115076	-1.2293	-2.97869e-10
71934041	chr3:71934041:C:T	2.82812e-06	-1.5082e-10	0.256005	0.000494962	-1.5082e-10	0.229589
71934086	chr3:71934086:G:C	1.48982e-07	-1.40932	-1.27822	2.65416e-05	-1.41894	-1.27724
71934183	chr3:71934183:C:T	1.56998e-07	-1.42334	-1.21179	3.09832e-05	-1.32331	-1.21814
71934209	chr3:71934209:A:G	1.28727e-07	-1.56182	-1.27185	2.28486e-05	-1.5796	-1.2664
71934311	chr3:71934311:A:T	1.40949e-07	-1.46553	-1.27744	2.49685e-05	-1.47899	-1.27829
71934591	chr3:71934591:C:T	6.24651e-07	-1.5082e-10	-1.25417	0.000111979	-1.5082e-10	-1.25658
71934784	chr3:71934784:T:TA	1.6105e-07	-1.69238	-0.917261	2.84665e-05	-1.67086	-0.9553
71934912	chr3:71934912:G:C	1.11351e-06	-1.5082e-10	-0.676095	0.000202133	-1.5082e-10	-0.665964
71935081	chr3:71935081:T:C	7.02843e-07	-1.5082e-10	-1.13623	0.000126749	-1.5082e-10	-1.13268
71935650	chr3:71935650:CAT:C	9.68654e-07	-1.5082e-10	-0.815456	0.000167181	-1.5082e-10	-0.855816
71935683	chr3:71935683:C:G	6.35564e-07	-1.5082e-10	-1.23685	0.000113598	-1.5082e-10	-1.24223
71936020	chr3:71936020:A:G	6.11069e-07	-1.5082e-10	-1.27615	0.000110337	-1.5082e-10	-1.27135
71936397	chr3:71936397:A:G	6.50077e-07	-1.5082e-10	-1.21427	0.000115618	-1.5082e-10	-1.2246
71936437	chr3:71936437:T:C	1.31636e-07	-1.71316	-1.09816	2.31407e-05	-1.70979	-1.12351
71936485	chr3:71936485:C:T	4.29847e-07	-1.62793	-2.97869e-10	8.07923e-05	-1.58301	-2.97869e-10
71936488	chr3:71936488:G:C	1.74171e-07	-1.39119	-1.14013	3.53679e-05	-1.2345	-1.17459
71936727	chr3:71936727:TA:T	2.79695e-07	-1.23647	-0.821197	5.69624e-05	-1.0544	-0.878096
71936881	chr3:71936881:T:G	1.3216e-07	-1.71214	-1.0952	2.32471e-05	-1.70584	-1.12287
71937002	chr3:71937002:G:A	9.12276e-07	-1.5082e-10	-0.87542	0.000171838	-1.5082e-10	-0.828338
71937727	chr3:71937727:A:C	2.92803e-07	-0.93293	-1.07893	6.11779e-05	-0.786367	-1.07474
71937742	chr3:71937742:G:A	3.03952e-07	-1.50153	-0.472966	5.78832e-05	-1.36077	-0.555695
71937864	chr3:71937864:C:A	4.30683e-07	-1.70836	0.0823683	7.20124e-05	-1.68113	-0.0169221
71937867	chr3:71937867:G:A	2.74605e-06	-1.5082e-10	0.226555	0.000511387	-1.5082e-10	0.262236
71938717	chr3:71938717:C:A	6.1364e-07	-1.5082e-10	-1.27195	0.000111058	-1.5082e-10	-1.26484
71938735	chr3:71938735:C:T	3.95135e-07	-1.71213	-2.97869e-10	7.30674e-05	-1.68351	-2.97869e-10
71938749	chr3:71938749:A:G	2.88062e-07	-0.855478	-1.17271	6.0208e-05	-0.711344	-1.16574
71938810	chr3:71938810:C:T	2.38191e-07	-1.70493	-0.513362	4.28056e-05	-1.69203	-0.526196
71938838	chr3:71938838:A:C	6.53698e-07	-1.5082e-10	-1.20872	0.000116034	-1.5082e-10	-1.22101
71938890	chr3:71938890:T:C	6.40888e-07	-1.5082e-10	-1.22851	0.000113988	-1.5082e-10	-1.2388
71938951	chr3:71938951:G:A	7.10441e-07	-1.5082e-10	-1.12548	0.000128786	-1.5082e-10	-1.11674
71939043	chr3:71939043:G:A	6.25732e-07	-1.70139	0.448946	0.000115102	-1.70544	0.476369
71939112	chr3:71939112:C:T	5.11138e-07	-1.45472	-2.97869e-10	8.93139e-05	-1.48273	-2.97869e-10
71939669	chr3:71939669:G:A	1.08475e-06	-1.5082e-10	-0.702263	0.000195708	-1.5082e-10	-0.698267
71939782	chr3:71939782:T:A	3.61019e-07	-0.994278	-0.808154	6.68894e-05	-1.01488	-0.756969
71940050	chr3:71940050:A:C	6.31439e-07	-1.5082e-10	-1.24336	0.000112511	-1.5082e-10	-1.25184
71940286	chr3:71940286:G:A	5.65191e-07	-1.3542	-2.97869e-10	0.000101886	-1.35104	-2.97869e-10
71940405	chr3:71940405:C:T	3.23785e-07	-1.66643	-0.244851	5.62416e-05	-1.58772	-0.357518
71940465	chr3:71940465:C:T	7.83698e-07	-1.02734	-2.97869e-10	0.000138842	-1.04156	-2.97869e-10
71940811	chr3:71940811:T:C	3.01757e-07	-0.738518	-1.24322	6.3159e-05	-0.590747	-1.23849
71940935	chr3:71940935:C:T	5.41015e-07	-1.39792	-2.97869e-10	9.31631e-05	-1.44054	-2.97869e-10
71940992	chr3:71940992:A:G	4.0195e-07	-1.69504	-2.97869e-10	7.10192e-05	-1.71194	-2.97869e-10
71941537	chr3:71941537:T:C	9.23879e-07	-1.5082e-10	-0.862782	0.000169778	-1.5082e-10	-0.8404
71941952	chr3:71941952:G:T	1.27553e-06	-1.5082e-10	-0.540248	0.000223911	-1.5082e-10	-0.563642
71942001	chr3:71942001:C:A	6.82896e-07	-1.5082e-10	-1.16502	0.000122629	-1.5082e-10	-1.16573
71942383	chr3:71942383:G:C	1.43075e-07	-1.71014	-1.01786	2.64068e-05	-1.70498	-0.996293
71943304	chr3:71943304:A:C	1.69537e-07	-1.69504	-0.863251	2.85093e-05	-1.69844	-0.926218
71943316	chr3:71943316:T:C	4.71357e-07	-1.53575	-2.97869e-10	8.06564e-05	-1.58469	-2.97869e-10
71943612	chr3:71943612:A:G	9.17644e-07	-0.596626	-0.272927	0.000230248	-0.363004	-0.17273
71943791	chr3:71943791:T:A	1.22711e-06	-1.5082e-10	-0.578949	0.000211797	-1.5082e-10	-0.619262
71943849	chr3:71943849:G:A	3.00807e-07	-0.923206	-1.06169	6.28324e-05	-0.767784	-1.06664
71943930	chr3:71943930:G:A	6.15957e-07	-1.5082e-10	-1.26819	0.00011048	-1.5082e-10	-1.27005
71944379	chr3:71944379:A:G	1.89214e-06	-1.17774	1.03184	0.000388049	-1.07334	1.05958
71944651	chr3:71944651:T:TGTAC	6.28856e-07	-1.5082e-10	-1.24746	0.000113228	-1.5082e-10	-1.24549
71944653	chr3:71944653:T:TGGGGGTACA	6.28894e-07	-1.5082e-10	-1.2474	0.000113235	-1.5082e-10	-1.24542
71945542	chr3:71945542:G:C	6.94908e-07	-1.5082e-10	-1.14758	0.000122527	-1.5082e-10	-1.16656
71946035	chr3:71946035:C:T	3.52081e-07	-0.798998	-1.0285	6.22204e-05	-0.810669	-1.03354
71946232	chr3:71946232:C:A	3.37402e-06	0.432497	-2.97869e-10	0.000636122	0.480499	-2.97869e-10
71946285	chr3:71946285:T:C	2.29081e-07	-1.63071	-0.626579	3.8153e-05	-1.61902	-0.714267
71946868	chr3:71946868:A:G	6.66276e-07	-1.5082e-10	-1.18966	0.000118617	-1.5082e-10	-1.19899
71946870	chr3:71946870:A:T	2.87746e-06	-1.0441	1.3174	0.000634113	-0.954152	1.43149
71947065	chr3:71947065:G:T	6.18352e-07	-1.5082e-10	-1.26431	0.000110449	-1.5082e-10	-1.27034
71947254	chr3:71947254:G:A	1.32573e-06	-1.5082e-10	-0.501641	0.000224779	-1.5082e-10	-0.559776
71947265	chr3:71947265:T:C	3.99953e-06	-1.5082e-10	0.60257	0.000667916	-1.5082e-10	0.529271
71947401	chr3:71947401:C:G	2.49918e-06	-1.17723	1.30958	0.000546074	-1.09484	1.42271
71947567	chr3:71947567:A:G	6.7211e-07	-1.5082e-10	-1.18094	0.000119588	-1.5082e-10	-1.19084
71947862	chr3:71947862:C:T	1.45679e-07	-1.58281	-1.12715	2.53323e-05	-1.56678	-1.17604
71948211	chr3:71948211:T:A	1.48109e-06	-1.5082e-10	-0.390832	0.000268297	-1.5082e-10	-0.382796
71948332	chr3:71948332:C:T	1.75987e-07	-1.59441	-0.926538	3.15038e-05	-1.56914	-0.955647
71948382	chr3:71948382:T:A	1.17288e-07	-1.67717	-1.24957	2.09805e-05	-1.67684	-1.25446
71948590	chr3:71948590:G:A	6.36917e-07	-1.5082e-10	-1.23472	0.000115781	-1.5082e-10	-1.22319
71948890	chr3:71948890:C:T	2.44035e-06	-1.5082e-10	0.108534	0.000429028	-1.5082e-10	0.08663
71949146	chr3:71949146:C:T	6.11193e-07	-1.5082e-10	-1.27595	0.0001096	-1.5082e-10	-1.27805
71949454	chr3:71949454:A:T	8.11162e-07	-1.5082e-10	-0.992895	0.000141513	-1.5082e-10	-1.0225
71949981	chr3:71949981:C:T	1.80413e-06	-1.5082e-10	-0.193531	0.000315197	-1.5082e-10	-0.221694
71950100	chr3:71950100:C:T	3.96038e-07	-1.70985	-2.97869e-10	7.2091e-05	-1.69696	-2.97869e-10
71950118	chr3:71950118:T:C	1.99537e-07	-1.66413	-0.73123	3.66421e-05	-1.64145	-0.732249
71950430	chr3:71950430:C:A	3.02099e-06	-1.5082e-10	0.321976	0.000528114	-1.5082e-10	0.294421
71950431	chr3:71950431:A:T	3.03009e-06	-1.5082e-10	0.324983	0.00052968	-1.5082e-10	0.297381
71950837	chr3:71950837:A:G	4.23797e-06	-1.09787	1.75835	0.000916501	-1.02421	1.86988
71950953	chr3:71950953:C:T	1.2813e-07	-1.71167	-1.12665	2.28387e-05	-1.70555	-1.14089
71950995	chr3:71950995:G:C	1.27949e-07	-1.70979	-1.12994	2.28583e-05	-1.70165	-1.14393
71951007	chr3:71951007:G:A	6.48154e-07	-1.5082e-10	-1.21723	0.00011787	-1.5082e-10	-1.20531
71951042	chr3:71951042:T:A	1.34494e-07	-1.71086	-1.07899	2.39789e-05	-1.70365	-1.09407
71951092	chr3:71951092:C:T	7.81793e-07	-1.5082e-10	-1.02977	0.000144226	-1.5082e-10	-1.00351
71951299	chr3:71951299:A:C	1.47696e-06	-1.5082e-10	-0.39362	0.000268814	-1.5082e-10	-0.380873
71951339	chr3:71951339:A:G	1.24126e-07	-1.70984	-1.16022	2.22288e-05	-1.70135	-1.17216
71951507	chr3:71951507:G:A	1.07296e-06	-1.5082e-10	-0.713183	0.000190727	-1.5082e-10	-0.724046
71951563	chr3:71951563:C:T	1.29983e-07	-1.68525	-1.13871	2.33388e-05	-1.66745	-1.15733
71951775	chr3:71951775:C:A	9.5607e-07	-1.5082e-10	-0.828533	0.000171407	-1.5082e-10	-0.830852
71951794	chr3:71951794:CA:C	6.10118e-07	-1.5082e-10	-1.27771	0.000109702	-1.5082e-10	-1.27713
71951868	chr3:71951868:A:G	2.03884e-07	-1.69974	-0.674077	3.56377e-05	-1.68654	-0.714949
71952023	chr3:71952023:C:T	2.75043e-06	-1.5082e-10	0.22815	0.000484026	-1.5082e-10	0.207248
71952356	chr3:71952356:G:A	1.01758e-06	-1.14862	0.382445	0.000213376	-1.08166	0.469827
71952372	chr3:71952372:G:A	7.97583e-07	-1.5082e-10	-1.00978	0.000143106	-1.5082e-10	-1.01131
71952497	chr3:71952497:CT:C	2.11015e-07	-1.42595	-0.913481	4.18844e-05	-1.36995	-0.870031
71952513	chr3:71952513:A:C	5.45307e-07	-1.39001	-2.97869e-10	0.000118676	-1.1985	-2.97869e-10
71952933	chr3:71952933:A:G	2.05903e-07	-1.08756	-1.2764	4.09375e-05	-0.987228	-1.27562
71953309	chr3:71953309:T:A	6.29035e-07	-1.5082e-10	-1.24718	0.000114043	-1.5082e-10	-1.23832
71953405	chr3:71953405:T:C	6.46045e-07	-1.5082e-10	-1.22049	0.000116967	-1.5082e-10	-1.213
71953500	chr3:71953500:G:A	1.06369e-06	-1.01092	0.289062	0.000223624	-0.93855	0.373625
71953656	chr3:71953656:G:C	4.12928e-07	-0.781675	-0.886414	7.84559e-05	-0.707913	-0.904442
71953662	chr3:71953662:A:T	7.44644e-07	-1.5082e-10	-1.07846	0.000135893	-1.5082e-10	-1.06302
71953822	chr3:71953822:T:TG	1.41559e-06	-0.527629	0.0915647	0.000255533	-0.513364	0.0818242
71953823	chr3:71953823:T:G	2.61259e-07	-0.853327	-1.27252	5.27646e-05	-0.741369	-1.26768
71953888	chr3:71953888:A:G	8.45822e-07	-1.5082e-10	-0.951055	0.000151014	-1.5082e-10	-0.95752
71953938	chr3:71953938:C:T	5.38473e-07	-0.124815	-1.27781	0.00011813	0.0751806	-1.27829
71954001	chr3:71954001:C:T	1.18243e-07	-1.64958	-1.26904	2.11548e-05	-1.6556	-1.26742
71954273	chr3:71954273:T:C	6.47661e-07	-1.5082e-10	-1.218	0.000114756	-1.5082e-10	-1.23208
71954314	chr3:71954314:A:G	1.51199e-06	-1.5082e-10	-0.370182	0.000274852	-1.5082e-10	-0.35866
71954839	chr3:71954839:G:GC	7.64431e-07	-1.5082e-10	-1.05223	0.000139456	-1.5082e-10	-1.03714
71955096	chr3:71955096:T:A	4.36816e-07	-1.05045	-0.561406	9.8496e-05	-0.897689	-0.487187
71955398	chr3:71955398:A:T	1.39082e-06	0.824574	-1.27829	0.000317576	1.06404	-1.27822
71955483	chr3:71955483:G:A	4.2349e-07	-1.64283	-2.97869e-10	7.78466e-05	-1.62015	-2.97869e-10
71956258	chr3:71956258:T:TC	4.26113e-07	-1.63666	-2.97869e-10	7.8397e-05	-1.61311	-2.97869e-10
71956800	chr3:71956800:G:A	2.02281e-07	-1.12256	-1.25915	3.82758e-05	-1.06781	-1.26227
71957016	chr3:71957016:TG:T	4.28854e-07	-1.63025	-2.97869e-10	7.89971e-05	-1.60548	-2.97869e-10
71957072	chr3:71957072:C:T	4.36238e-07	-1.61318	-2.97869e-10	8.05185e-05	-1.58641	-2.97869e-10
71957136	chr3:71957136:A:G	4.30088e-07	-1.62737	-2.97869e-10	7.92638e-05	-1.60211	-2.97869e-10
71957722	chr3:71957722:T:A	1.83248e-07	-1.2814	-1.19912	3.45291e-05	-1.25003	-1.18306
71957730	chr3:71957730:C:T	6.68187e-07	-1.5082e-10	-1.18679	0.000121884	-1.5082e-10	-1.17183
71957871	chr3:71957871:T:C	6.42597e-07	-1.5082e-10	-1.22585	0.000116752	-1.5082e-10	-1.21484
71958134	chr3:71958134:T:C	4.19066e-07	-1.65333	-2.97869e-10	7.6925e-05	-1.63206	-2.97869e-10
71958174	chr3:71958174:C:T	1.05514e-06	-1.09962	0.369691	0.000218389	-1.03963	0.451015
71958222	chr3:71958222:G:A	1.66745e-07	-1.47112	-1.10378	3.05933e-05	-1.46153	-1.09258
71958642	chr3:71958642:A:G	4.40925e-07	-1.68635	0.0838653	7.52428e-05	-1.69436	0.0401926
71959343	chr3:71959343:A:G	4.19175e-07	-1.65307	-2.97869e-10	7.69611e-05	-1.63159	-2.97869e-10
71959766	chr3:71959766:A:G	6.50107e-06	-1.35945	2.44781	0.00134344	-1.33396	2.56205
71959782	chr3:71959782:T:G	5.98032e-06	-1.33046	2.33532	0.00123518	-1.3052	2.44928
71959929	chr3:71959929:A:T	3.46331e-07	-0.764492	-1.07947	7.2959e-05	-0.640744	-1.04425
71960095	chr3:71960095:G:A	1.9364e-06	-1.5082e-10	-0.122778	0.000344867	-1.5082e-10	-0.131732
71960139	chr3:71960139:T:C	4.11347e-07	-1.00262	-0.66931	7.82922e-05	-0.925626	-0.688818
71960734	chr3:71960734:T:C	3.46998e-07	-1.18125	-0.660791	6.47295e-05	-1.14372	-0.660959
71960823	chr3:71960823:G:A	1.20408e-06	-1.5082e-10	-0.597893	0.000214558	-1.5082e-10	-0.606312
71961078	chr3:71961078:T:C	2.6385e-06	-1.5082e-10	0.186602	0.000469239	-1.5082e-10	0.176221
71961134	chr3:71961134:C:T	4.28001e-07	-1.63224	-2.97869e-10	7.88248e-05	-1.60766	-2.97869e-10
71961264	chr3:71961264:G:A	9.84549e-07	0.201555	-1.00073	0.000238521	0.458735	-0.95917
71961662	chr3:71961662:G:A	1.54316e-06	-1.5082e-10	-0.349774	0.000273776	-1.5082e-10	-0.362581
71961761	chr3:71961761:T:C	2.30077e-06	-1.37192	1.42155	0.000468875	-1.349	1.52444
71961869	chr3:71961869:G:A	3.94203e-07	-0.830113	-0.884383	7.57372e-05	-0.743644	-0.903978
71962006	chr3:71962006:A:C	5.62916e-07	-0.332916	-1.02532	0.000115261	-0.183908	-1.04379
71962008	chr3:71962008:C:T	3.94805e-07	-1.71297	-2.97869e-10	7.10409e-05	-1.71164	-2.97869e-10
71962017	chr3:71962017:T:TAGG	1.28764e-06	-1.5082e-10	-0.530794	0.000229508	-1.5082e-10	-0.538953
71962061	chr3:71962061:G:A	9.73773e-07	-1.5082e-10	-0.810185	0.00017315	-1.5082e-10	-0.820731
71962382	chr3:71962382:A:G	7.4527e-07	-0.728385	-0.349232	0.000142747	-0.634654	-0.379161
71962512	chr3:71962512:T:G	3.24453e-06	-1.5082e-10	0.393363	0.000572362	-1.5082e-10	0.37488
71962575	chr3:71962575:C:T	4.17265e-07	-1.65764	-2.97869e-10	7.57575e-05	-1.64735	-2.97869e-10
71962576	chr3:71962576:G:A	6.90014e-07	-1.5082e-10	-1.15465	0.000126238	-1.5082e-10	-1.13672
71962775	chr3:71962775:T:C	1.71486e-07	-1.55566	-0.991202	3.07897e-05	-1.53613	-1.01159
71962957	chr3:71962957:A:G	3.72275e-06	-1.5082e-10	0.530854	0.000642633	-1.5082e-10	0.490682
71963217	chr3:71963217:G:A	4.14671e-07	-1.66388	-2.97869e-10	7.27124e-05	-1.68838	-2.97869e-10
71963226	chr3:71963226:C:T	1.39431e-07	-1.6406	-1.1132	2.40734e-05	-1.65374	-1.14004
71963476	chr3:71963476:C:A	7.6008e-07	-1.5082e-10	-1.05794	0.000135453	-1.5082e-10	-1.06626
71964240	chr3:71964240:G:T	6.30038e-07	-1.5082e-10	-1.24558	0.000114344	-1.5082e-10	-1.23568
71964421	chr3:71964421:C:T	6.92763e-07	-1.5082e-10	-1.15068	0.000124865	-1.5082e-10	-1.14766
71964569	chr3:71964569:T:G	1.28132e-07	-1.69069	-1.14761	2.32929e-05	-1.67139	-1.15536
71964942	chr3:71964942:CA:C	1.54378e-07	-1.39848	-1.25348	3.14098e-05	-1.27746	-1.25032
71965046	chr3:71965046:T:C	7.95084e-07	-1.5082e-10	-1.01291	0.000141418	-1.5082e-10	-1.02317
71965086	chr3:71965086:T:A	3.70514e-07	-0.738475	-1.038	7.05898e-05	-0.652236	-1.06577
71965190	chr3:71965190:G:C	1.14147e-07	-1.67744	-1.27643	2.10491e-05	-1.6526	-1.27543
71966025	chr3:71966025:C:A	6.61716e-07	-1.5082e-10	-1.19653	0.000118627	-1.5082e-10	-1.19891
71966161	chr3:71966161:G:A	1.93266e-07	-1.15691	-1.27039	3.86093e-05	-1.05084	-1.27055
71966273	chr3:71966273:G:C	6.31117e-07	-1.5082e-10	-1.24387	0.00011426	-1.5082e-10	-1.23642
71966376	chr3:71966376:C:T	2.50264e-06	-1.5082e-10	0.133738	0.000424422	-1.5082e-10	0.0758371
71966639	chr3:71966639:C:T	1.21931e-07	-1.63167	-1.25624	2.20039e-05	-1.634	-1.24967
71966771	chr3:71966771:T:C	2.29738e-07	-1.11802	-1.1364	4.72143e-05	-0.967217	-1.15298
71967149	chr3:71967149:C:T	9.80593e-07	-1.5082e-10	-0.803206	0.000179636	-1.5082e-10	-0.783962
71967164	chr3:71967164:G:C	1.25028e-06	-1.5082e-10	-0.560239	0.000228326	-1.5082e-10	-0.544116
71967341	chr3:71967341:AGGCTT:A	8.97583e-07	-1.5082e-10	-0.891657	0.000157252	-1.5082e-10	-0.91704
71967473	chr3:71967473:C:G	1.7451e-07	-1.31111	-1.21827	3.46742e-05	-1.19773	-1.23117
71967778	chr3:71967778:T:A	6.6615e-07	-1.5082e-10	-1.18985	0.0001215	-1.5082e-10	-1.17498
71967826	chr3:71967826:T:A	1.20699e-07	-1.69034	-1.20773	2.17449e-05	-1.6841	-1.21141
71968180	chr3:71968180:C:T	9.60703e-07	-1.5082e-10	-0.823697	0.000168186	-1.5082e-10	-0.849824
71968195	chr3:71968195:G:A	1.1265e-06	-1.5082e-10	-0.664492	0.000211859	-1.5082e-10	-0.618969
71968207	chr3:71968207:A:G	6.12303e-07	-1.5082e-10	-1.27414	0.000109769	-1.5082e-10	-1.27651
71968278	chr3:71968278:C:T	6.09766e-07	-1.5082e-10	-1.27829	0.000109606	-1.5082e-10	-1.278
71968309	chr3:71968309:T:C	6.09796e-07	-1.5082e-10	-1.27824	0.000109625	-1.5082e-10	-1.27782
71968443	chr3:71968443:T:C	1.03827e-06	-1.5082e-10	-0.74605	0.000181696	-1.5082e-10	-0.772554
71968484	chr3:71968484:T:C	6.14562e-07	-1.5082e-10	-1.27045	0.000110569	-1.5082e-10	-1.26925
71968596	chr3:71968596:C:T	1.25465e-07	-1.65742	-1.20192	2.40244e-05	-1.61558	-1.18024
71968926	chr3:71968926:CACACAA:C	9.2967e-07	-1.5082e-10	-0.856534	0.000163295	-1.5082e-10	-0.879333
71968928	chr3:71968928:CACAA:C	1.32406e-07	-1.52724	-1.27825	2.56353e-05	-1.45412	-1.27681
71969178	chr3:71969178:A:T	1.94698e-07	-1.22829	-1.19163	3.91692e-05	-1.10103	-1.20597
71969545	chr3:71969545:A:G	1.22671e-06	-1.5082e-10	-0.579272	0.000222376	-1.5082e-10	-0.570522
71969869	chr3:71969869:T:C	1.66328e-07	-1.71118	-0.866225	2.86394e-05	-1.70782	-0.912287
71970007	chr3:71970007:A:G	9.9206e-07	-1.5082e-10	-0.79158	0.000180304	-1.5082e-10	-0.780248
71970363	chr3:71970363:C:T	1.88176e-07	-1.32636	-1.12762	3.47528e-05	-1.2513	-1.17533
71970406	chr3:71970406:G:A	7.21222e-07	-1.11042	-2.97869e-10	0.000130202	-1.10581	-2.97869e-10
71970638	chr3:71970638:C:T	1.11656e-07	-1.69769	-1.27825	2.00606e-05	-1.69784	-1.27829
71970759	chr3:71970759:T:C	1.42077e-07	-1.69139	-1.0436	2.60388e-05	-1.69199	-1.02332
71970821	chr3:71970821:G:C	8.28007e-07	-1.5082e-10	-0.972342	0.000146119	-1.5082e-10	-0.99047
71970924	chr3:71970924:C:T	9.38697e-07	-1.5082e-10	-0.84687	0.000175335	-1.5082e-10	-0.808192
71971001	chr3:71971001:T:G	4.10886e-07	-1.67305	-2.97869e-10	7.33577e-05	-1.67954	-2.97869e-10
71971359	chr3:71971359:T:A	1.93831e-07	-1.33584	-1.08854	3.66309e-05	-1.21725	-1.15675
71971454	chr3:71971454:A:C	2.46932e-07	-0.966493	-1.21576	4.20944e-05	-1.0219	-1.21308
71971473	chr3:71971473:G:A	1.34005e-07	-1.68388	-1.10961	2.44573e-05	-1.68341	-1.09456
71971580	chr3:71971580:C:A	7.92684e-07	-1.5082e-10	-1.01594	0.000147833	-1.5082e-10	-0.978811
71971603	chr3:71971603:C:A	6.14699e-07	-1.5082e-10	-1.27023	0.000110596	-1.5082e-10	-1.26901
71971800	chr3:71971800:A:G	6.45036e-07	-1.5082e-10	-1.22206	0.000115914	-1.5082e-10	-1.22205
71971966	chr3:71971966:CTAAATAATATTCCATAGTATGTATATACCACA:C	7.95104e-07	-1.5082e-10	-1.01289	0.00014826	-1.5082e-10	-0.975921
71972178	chr3:71972178:T:C	1.13378e-07	-1.68736	-1.27328	2.02993e-05	-1.68744	-1.27687
71972204	chr3:71972204:G:A	6.21114e-07	-1.25985	-2.97869e-10	0.000107156	-1.30061	-2.97869e-10
71972390	chr3:71972390:C:A	9.8319e-07	-1.5082e-10	-0.800561	0.000172938	-1.5082e-10	-0.821959
71972624	chr3:71972624:T:C	1.39949e-07	-1.63406	-1.11602	2.51387e-05	-1.63289	-1.1176
71972973	chr3:71972973:C:T	1.76629e-07	-1.24926	-1.26805	3.58256e-05	-1.1189	-1.27733
71973098	chr3:71973098:G:T	1.46555e-07	-1.65593	-1.04803	2.64035e-05	-1.65285	-1.04855
71973484	chr3:71973484:G:A	1.88449e-06	-0.149951	-2.97869e-10	0.000393605	0.00045717	-2.97869e-10
71973503	chr3:71973503:G:A	3.60259e-06	0.498046	-2.97869e-10	0.000664415	0.524015	-2.97869e-10
71973514	chr3:71973514:A:G	2.12381e-07	-1.14132	-1.19165	4.29554e-05	-1.0084	-1.20633
71973601	chr3:71973601:G:A	1.98949e-07	-1.16719	-1.23112	4.02616e-05	-1.03783	-1.24166
71973908	chr3:71973908:G:T	1.30242e-06	-1.5082e-10	-0.519384	0.000237514	-1.5082e-10	-0.504667
71974133	chr3:71974133:C:T	1.31782e-07	-1.67833	-1.13189	2.40518e-05	-1.67731	-1.11737
71974248	chr3:71974248:C:T	1.95568e-07	-1.26675	-1.1487	3.7814e-05	-1.13824	-1.20398
71974271	chr3:71974271:A:G	1.85206e-06	-1.5082e-10	-0.167312	0.00034411	-1.5082e-10	-0.133929
71974412	chr3:71974412:C:T	6.09914e-07	-1.5082e-10	-1.27805	0.00010958	-1.5082e-10	-1.27823
71974523	chr3:71974523:G:A	1.36569e-07	-1.65421	-1.12033	2.48077e-05	-1.6512	-1.11254
71974549	chr3:71974549:G:A	1.316e-07	-1.64917	-1.16243	2.38783e-05	-1.64592	-1.156
71974774	chr3:71974774:A:G	1.16076e-07	-1.67254	-1.26457	2.07187e-05	-1.67246	-1.27139
71974793	chr3:71974793:C:T	9.06201e-07	-1.5082e-10	-0.882102	0.000158725	-1.5082e-10	-0.907718
71974820	chr3:71974820:A:C	1.46829e-07	-1.63753	-1.06456	2.67787e-05	-1.63648	-1.0508
71975390	chr3:71975390:C:T	1.4165e-07	-1.65867	-1.07933	2.58144e-05	-1.6575	-1.06646
71975469	chr3:71975469:A:C	1.58378e-06	-1.5082e-10	-0.323793	0.000293455	-1.5082e-10	-0.293166
71975497	chr3:71975497:T:C	5.7846e-07	-1.33099	-2.97869e-10	0.000104185	-1.32873	-2.97869e-10
71975575	chr3:71975575:C:T	1.39628e-07	-1.66449	-1.08789	2.54407e-05	-1.66324	-1.0753
71976012	chr3:71976012:A:T	1.42709e-07	-1.6533	-1.07725	2.60105e-05	-1.65206	-1.06433
71976253	chr3:71976253:T:C	1.29573e-07	-1.59464	-1.23248	2.33707e-05	-1.59003	-1.23338
71976256	chr3:71976256:G:A	1.37458e-07	-1.66767	-1.10038	2.50282e-05	-1.66671	-1.08818
71976474	chr3:71976474:T:C	1.51536e-06	-1.5082e-10	-0.367957	0.000280628	-1.5082e-10	-0.337862
71976595	chr3:71976595:G:A	3.47052e-07	-1.02588	-0.816009	6.21269e-05	-0.935794	-0.909919
71977109	chr3:71977109:T:TC	1.2157e-07	-1.69317	-1.19771	2.24044e-05	-1.69401	-1.17162
71977140	chr3:71977140:G:A	2.27133e-07	-1.1565	-1.10933	4.43158e-05	-1.01167	-1.17188
71977216	chr3:71977216:T:C	1.20469e-07	-1.69978	-1.2002	2.21944e-05	-1.70033	-1.17472
71977238	chr3:71977238:A:C	1.25693e-07	-1.68961	-1.16791	2.32621e-05	-1.69025	-1.13782
71977675	chr3:71977675:G:A	1.23826e-07	-1.69184	-1.18065	2.28803e-05	-1.69246	-1.15216
71977717	chr3:71977717:A:G	1.41258e-07	-1.66179	-1.07898	2.57462e-05	-1.66051	-1.0661
71977745	chr3:71977745:G:C	8.82395e-07	-1.5082e-10	-0.908723	0.000154643	-1.5082e-10	-0.933773
71977894	chr3:71977894:T:C	1.22417e-07	-1.69125	-1.19268	2.25802e-05	-1.69196	-1.16586
71978025	chr3:71978025:A:AG	1.20722e-07	-1.6912	-1.20667	2.22184e-05	-1.69184	-1.18213
71978066	chr3:71978066:G:A	1.13241e-07	-1.69044	-1.2714	2.04794e-05	-1.68355	-1.27193
71978121	chr3:71978121:C:T	6.2271e-07	-1.5082e-10	-1.25728	0.000112686	-1.5082e-10	-1.25029
71978157	chr3:71978157:C:T	2.0951e-07	-1.10895	-1.23764	4.33341e-05	-0.961625	-1.24433
71978331	chr3:71978331:T:C	1.44127e-07	-1.66368	-1.05699	2.62875e-05	-1.66239	-1.04341
71978813	chr3:71978813:A:G	1.11963e-07	-1.69545	-1.27774	2.01054e-05	-1.69589	-1.27801
71978872	chr3:71978872:A:G	1.2094e-07	-1.69144	-1.20463	2.22571e-05	-1.69242	-1.17981
71979123	chr3:71979123:T:C	1.10048e-07	-1.71219	-1.27825	1.98085e-05	-1.7125	-1.27628
71979156	chr3:71979156:C:T	1.10071e-07	-1.71234	-1.2779	1.98346e-05	-1.7126	-1.27486
71979206	chr3:71979206:AG:A	1.43114e-07	-1.65638	-1.07134	2.60926e-05	-1.6553	-1.05794
71979246	chr3:71979246:C:T	1.1005e-07	-1.71218	-1.27825	1.98228e-05	-1.71184	-1.27621
71979388	chr3:71979388:C:T	2.05653e-07	-1.33603	-1.02914	3.71376e-05	-1.25906	-1.1012
71979664	chr3:71979664:G:T	1.97107e-07	-1.17056	-1.23706	3.98876e-05	-1.04215	-1.24668
71979967	chr3:71979967:G:A	1.30848e-07	-1.68872	-1.1286	2.37787e-05	-1.6881	-1.118
71980131	chr3:71980131:T:G	1.1791e-07	-1.67594	-1.2455	2.15386e-05	-1.67672	-1.22832
71980211	chr3:71980211:C:T	1.14827e-07	-1.66987	-1.27807	2.13603e-05	-1.63729	-1.27607
71980250	chr3:71980250:G:A	2.11994e-07	-1.08372	-1.25109	4.39106e-05	-0.93613	-1.2566
71980274	chr3:71980274:C:T	1.21585e-07	-1.6721	-1.21866	2.23241e-05	-1.67313	-1.1961
71980284	chr3:71980284:C:T	1.47908e-07	-1.65097	-1.0438	2.69951e-05	-1.64964	-1.0296
71980325	chr3:71980325:A:G	1.24088e-07	-1.66433	-1.20604	2.28325e-05	-1.66531	-1.18139
71980394	chr3:71980394:C:T	1.22159e-07	-1.67277	-1.21327	2.24515e-05	-1.67373	-1.18981
71980418	chr3:71980418:T:G	1.11182e-07	-1.70191	-1.27829	1.99991e-05	-1.70233	-1.27687
71980771	chr3:71980771:T:C	6.28659e-07	-1.5082e-10	-1.24777	0.000113063	-1.5082e-10	-1.24695
71980951	chr3:71980951:A:G	1.35538e-07	-1.68263	-1.09948	2.46695e-05	-1.68266	-1.08666
71980956	chr3:71980956:C:T	1.11042e-07	-1.70376	-1.2777	2.00135e-05	-1.70415	-1.27434
71981305	chr3:71981305:T:C	6.87784e-07	-1.5082e-10	-1.15789	0.00012249	-1.5082e-10	-1.16686
71981408	chr3:71981408:T:G	1.43665e-07	-1.58767	-1.13621	2.78303e-05	-1.53871	-1.11005
71981433	chr3:71981433:T:C	1.13778e-07	-1.68551	-1.27161	2.05962e-05	-1.68573	-1.26406
71981462	chr3:71981462:T:C	1.14416e-07	-1.69529	-1.25623	2.06173e-05	-1.69481	-1.25395
71981511	chr3:71981511:T:C	1.21866e-07	-1.6808	-1.20764	2.24273e-05	-1.6815	-1.18311
71981517	chr3:71981517:G:A	1.1061e-07	-1.7073	-1.27805	1.9923e-05	-1.70766	-1.27536
71981837	chr3:71981837:T:A	1.19086e-07	-1.70179	-1.20973	2.1585e-05	-1.70248	-1.20042
71981875	chr3:71981875:T:A	1.27246e-07	-1.68925	-1.15599	2.31244e-05	-1.69021	-1.14379
71981885	chr3:71981885:G:A	1.21986e-07	-1.65765	-1.22981	2.23185e-05	-1.65765	-1.21183
71981913	chr3:71981913:T:C	1.21077e-07	-1.65905	-1.23589	2.21281e-05	-1.65911	-1.21893
71981976	chr3:71981976:G:T	1.51148e-06	-0.370517	-2.97869e-10	0.000312478	-0.230358	-2.97869e-10
71982412	chr3:71982412:A:G	1.19791e-07	-1.68751	-1.21811	2.16687e-05	-1.6867	-1.21232
71982463	chr3:71982463:C:T	2.1324e-07	-1.07624	-1.25271	4.37759e-05	-0.935535	-1.26027
71982768	chr3:71982768:G:A	1.20031e-07	-1.66057	-1.24304	2.19011e-05	-1.66131	-1.22705
71982972	chr3:71982972:C:T	2.09531e-07	-1.20338	-1.14311	3.90257e-05	-1.1131	-1.19758
71983042	chr3:71983042:A:G	6.1103e-07	-1.5082e-10	-1.27622	0.000109839	-1.5082e-10	-1.27588
71983175	chr3:71983175:G:A	2.13502e-07	-1.63505	-0.692667	3.82836e-05	-1.62486	-0.705011
71983196	chr3:71983196:C:T	1.99253e-07	-1.29131	-1.10548	3.80825e-05	-1.16494	-1.1702
71983248	chr3:71983248:C:T	1.83581e-07	-1.61909	-0.85962	3.28964e-05	-1.60776	-0.873768
71983291	chr3:71983291:T:G	1.26308e-07	-1.59925	-1.25339	2.30358e-05	-1.59748	-1.24036
71983830	chr3:71983830:A:C	8.63185e-07	-1.5082e-10	-0.930734	0.000152174	-1.5082e-10	-0.949866
71983869	chr3:71983869:A:G	1.12915e-07	-1.69519	-1.26953	2.07957e-05	-1.67928	-1.26086
71983884	chr3:71983884:G:C	2.4379e-07	-1.17041	-1.02465	4.98591e-05	-1.07292	-0.992766
71984018	chr3:71984018:T:C	6.10553e-07	-1.4717	0.194701	0.000110079	-1.45708	0.183379
71984353	chr3:71984353:C:T	6.37085e-07	-1.5082e-10	-1.23446	0.000113016	-1.5082e-10	-1.24737
71984436	chr3:71984436:C:T	7.69316e-07	-1.5082e-10	-1.04586	0.000140597	-1.5082e-10	-1.029
71984445	chr3:71984445:G:A	1.73616e-07	-1.69961	-0.83491	3.11581e-05	-1.70115	-0.834665
71984451	chr3:71984451:TCTC:T	1.21843e-07	-1.64819	-1.24044	2.25569e-05	-1.5979	-1.26095
71984593	chr3:71984593:G:A	3.57182e-06	-1.5082e-10	0.489467	0.000671669	-1.5082e-10	0.534874
71984672	chr3:71984672:T:C	5.03322e-07	-1.47013	-2.97869e-10	8.90377e-05	-1.48583	-2.97869e-10
71985084	chr3:71985084:T:C	2.56563e-07	-1.31168	-0.832314	4.46829e-05	-1.22334	-0.951965
71985278	chr3:71985278:T:C	1.2199e-07	-1.65436	-1.23306	2.23599e-05	-1.60421	-1.26341
71985318	chr3:71985318:G:A	1.24421e-07	-1.63731	-1.23037	2.29149e-05	-1.58125	-1.26185
71985383	chr3:71985383:G:C	1.24212e-07	-1.63859	-1.23079	2.28784e-05	-1.58257	-1.26213
71985544	chr3:71985544:T:C	1.58002e-07	-1.62437	-1.00439	2.95552e-05	-1.6178	-0.970829
71985593	chr3:71985593:C:T	1.74701e-07	-1.55222	-0.976065	3.74147e-05	-1.44822	-0.904611
71985597	chr3:71985597:C:G	1.7841e-07	-1.55904	-0.948237	3.8277e-05	-1.45655	-0.873489
71985936	chr3:71985936:A:C	1.92377e-07	-1.45244	-0.979466	4.21662e-05	-1.32466	-0.908617
71985964	chr3:71985964:G:A	1.46422e-07	-1.52245	-1.18242	2.69021e-05	-1.476	-1.20669
71986343	chr3:71986343:G:A	1.89253e-07	-1.54195	-0.906325	3.21415e-05	-1.49395	-1.01079
71986632	chr3:71986632:A:G	1.1545e-07	-1.68028	-1.26225	2.08823e-05	-1.68408	-1.25191
71986684	chr3:71986684:G:A	6.3591e-07	-1.5082e-10	-1.23631	0.000113251	-1.5082e-10	-1.24528
71986686	chr3:71986686:T:G	1.52435e-07	-1.42966	-1.23496	2.83686e-05	-1.4058	-1.22381
71986783	chr3:71986783:G:T	1.35983e-07	-1.65793	-1.12091	2.39117e-05	-1.61222	-1.1883
71986895	chr3:71986895:C:G	1.16335e-07	-1.6816	-1.25329	2.1091e-05	-1.68528	-1.24076
71986928	chr3:71986928:GAGCTGTGT:G	6.69262e-07	-1.5082e-10	-1.18519	0.000119087	-1.5082e-10	-1.19504
71986973	chr3:71986973:C:G	1.17187e-07	-1.67899	-1.2486	2.12564e-05	-1.68274	-1.23549
71987031	chr3:71987031:C:T	1.182e-07	-1.68284	-1.23615	2.14911e-05	-1.68632	-1.22093
71987195	chr3:71987195:C:G	1.29976e-07	-1.5734	-1.25061	2.43406e-05	-1.54265	-1.24009
71987318	chr3:71987318:G:C	6.2091e-07	-1.5082e-10	-1.26018	0.000111334	-1.5082e-10	-1.26236
71987407	chr3:71987407:C:T	2.51787e-07	-1.19874	-0.964037	5.00489e-05	-1.10984	-0.952055
71987476	chr3:71987476:C:G	6.11761e-07	-1.5082e-10	-1.27502	0.000110173	-1.5082e-10	-1.27284
71987765	chr3:71987765:C:A	1.47049e-07	-1.65077	-1.04982	2.63469e-05	-1.65532	-1.04822
71987784	chr3:71987784:A:G	6.64366e-07	-1.5082e-10	-1.19253	0.000117888	-1.5082e-10	-1.20515
71987917	chr3:71987917:A:T	1.67095e-07	-1.70777	-0.865029	2.92889e-05	-1.70467	-0.893019
71988086	chr3:71988086:T:C	6.11383e-07	-1.5082e-10	-1.27564	0.000110091	-1.5082e-10	-1.27358
71988173	chr3:71988173:C:T	1.97247e-07	-1.56838	-0.838524	3.30807e-05	-1.52568	-0.950263
71988487	chr3:71988487:T:C	2.69771e-07	-1.25905	-0.834736	4.7633e-05	-1.16541	-0.945955
71988572	chr3:71988572:C:T	2.60113e-07	-1.28105	-0.849197	4.59653e-05	-1.18915	-0.957855
71988807	chr3:71988807:A:T	6.54878e-07	-1.5082e-10	-1.20691	0.000117503	-1.5082e-10	-1.20843
71988868	chr3:71988868:G:C	2.77044e-07	-1.25913	-0.808061	4.88017e-05	-1.16489	-0.922239
71988934	chr3:71988934:C:T	1.50839e-07	-1.56628	-1.10887	2.65994e-05	-1.52709	-1.16691
71989281	chr3:71989281:C:T	7.31264e-07	-1.5082e-10	-1.09659	0.000132819	-1.5082e-10	-1.08591
71989314	chr3:71989314:G:A	2.01104e-07	-1.34284	-1.0447	3.92097e-05	-1.28865	-1.01732
71989380	chr3:71989380:C:A	7.77501e-07	-1.5082e-10	-1.03528	0.000141482	-1.5082e-10	-1.02272
71989619	chr3:71989619:C:A	2.10763e-07	-1.29994	-1.04069	3.88372e-05	-1.20261	-1.11291
71989669	chr3:71989669:A:AC	6.28434e-07	-1.5082e-10	-1.24813	0.00011254	-1.5082e-10	-1.25158
71989936	chr3:71989936:G:A	3.01732e-06	0.320761	-2.97869e-10	0.000443278	0.119305	-2.97869e-10
71990040	chr3:71990040:G:A	2.51824e-07	-0.999517	-1.16312	4.802e-05	-0.893607	-1.20967
71990178	chr3:71990178:A:G	6.2684e-07	-1.5082e-10	-1.25067	0.000112545	-1.5082e-10	-1.25154
71990505	chr3:71990505:GA:G	1.15231e-07	-1.71131	-1.23311	2.03993e-05	-1.69641	-1.26299
71990593	chr3:71990593:T:C	8.52343e-07	-1.5082e-10	-0.943374	0.000150118	-1.5082e-10	-0.963468
71990635	chr3:71990635:G:A	6.93163e-07	-1.5082e-10	-1.1501	0.000123478	-1.5082e-10	-1.15882
71990638	chr3:71990638:T:C	1.75958e-07	-1.36889	-1.15223	3.26599e-05	-1.28666	-1.20208
71990829	chr3:71990829:G:C	1.15022e-07	-1.70818	-1.23806	2.05153e-05	-1.68795	-1.26577
71991112	chr3:71991112:C:T	1.1867e-07	-1.63674	-1.27828	2.11787e-05	-1.64551	-1.27638
71991213	chr3:71991213:G:A	1.21909e-07	-1.60995	-1.27815	2.17191e-05	-1.62115	-1.27555
71991355	chr3:71991355:A:G	9.48386e-07	-1.5082e-10	-0.836601	0.000174251	-1.5082e-10	-0.814398
71991386	chr3:71991386:A:C	5.95687e-07	-1.30165	-2.97869e-10	0.000115744	-1.22351	-2.97869e-10
71991582	chr3:71991582:G:C	2.01528e-07	-1.34791	-1.03753	3.67532e-05	-1.26075	-1.10992
71991846	chr3:71991846:G:A	2.38967e-07	-1.02839	-1.18665	4.57505e-05	-0.924293	-1.22739
71992084	chr3:71992084:G:A	1.10306e-07	-1.7127	-1.2754	2.03154e-05	-1.70806	-1.25545
71992318	chr3:71992318:C:T	2.35441e-07	-1.71263	-0.51727	4.24625e-05	-1.71263	-0.513643
71992430	chr3:71992430:A:G	1.10755e-07	-1.70689	-1.27714	1.98357e-05	-1.70942	-1.27799
71992434	chr3:71992434:T:C	9.05776e-07	-1.5082e-10	-0.882571	0.000166311	-1.5082e-10	-0.861031
71992781	chr3:71992781:T:C	1.10363e-07	-1.70933	-1.27826	1.99256e-05	-1.71235	-1.27053
71992930	chr3:71992930:T:C	6.24843e-07	-1.5082e-10	-1.25386	0.000111083	-1.5082e-10	-1.26461
71992969	chr3:71992969:C:T	1.11055e-07	-1.71121	-1.27013	2.05147e-05	-1.71076	-1.24299
71993285	chr3:71993285:C:T	6.39014e-07	-1.5082e-10	-1.23144	0.000113056	-1.5082e-10	-1.247
71993448	chr3:71993448:C:T	1.96298e-07	-1.29658	-1.11515	3.63089e-05	-1.21464	-1.16819
71993918	chr3:71993918:A:G	3.09805e-07	-0.67725	-1.27817	6.32652e-05	-0.549614	-1.27794
71994105	chr3:71994105:T:C	1.13932e-07	-1.71264	-1.24312	2.00357e-05	-1.70919	-1.26819
71994117	chr3:71994117:A:G	7.83849e-07	-1.5082e-10	-1.02715	0.000143208	-1.5082e-10	-1.0106
71994391	chr3:71994391:T:G	7.76567e-07	-1.5082e-10	-1.03648	0.00014184	-1.5082e-10	-1.02019
71994480	chr3:71994480:G:A	7.80143e-07	-1.5082e-10	-1.03189	0.00014251	-1.5082e-10	-1.01548
71994483	chr3:71994483:G:A	2.14351e-07	-1.53642	-0.787328	3.83972e-05	-1.57906	-0.747848
71994565	chr3:71994565:C:T	1.63392e-06	-1.5082e-10	-0.292628	0.000283871	-1.5082e-10	-0.32637
71994741	chr3:71994741:G:A	1.83516e-07	-1.27551	-1.20355	3.45998e-05	-1.19102	-1.24003
71995049	chr3:71995049:C:CA	6.2964e-07	-1.5082e-10	-1.24622	0.000111725	-1.5082e-10	-1.25885
71995217	chr3:71995217:T:A	2.4864e-07	-1.39019	-0.785172	4.86037e-05	-1.33382	-0.757368
71995298	chr3:71995298:G:T	6.45732e-07	-1.5082e-10	-1.22098	0.000114014	-1.5082e-10	-1.23857
71995446	chr3:71995446:A:G	8.98026e-07	-1.5082e-10	-0.891164	0.000164807	-1.5082e-10	-0.870114
71995758	chr3:71995758:T:C	1.25906e-07	-1.65222	-1.20361	2.44394e-05	-1.61665	-1.16204
71995792	chr3:71995792:G:C	2.08747e-06	-0.0476541	-2.97869e-10	0.000445075	0.123352	-2.97869e-10
71995842	chr3:71995842:C:T	6.25677e-07	-1.5082e-10	-1.25253	0.000111193	-1.5082e-10	-1.26363
71995895	chr3:71995895:G:A	6.45732e-07	-1.5082e-10	-1.22098	0.000114049	-1.5082e-10	-1.23826
71995979	chr3:71995979:C:T	1.12351e-07	-1.71199	-1.25774	2.09853e-05	-1.71088	-1.22019
71996032	chr3:71996032:A:T	1.12538e-07	-1.70962	-1.25845	2.09234e-05	-1.71265	-1.22137
71996287	chr3:71996287:C:T	7.29714e-07	-1.5082e-10	-1.09871	0.000127809	-1.5082e-10	-1.12436
71996828	chr3:71996828:C:T	1.27431e-07	-1.70684	-1.13694	2.46717e-05	-1.71301	-1.05622
71996858	chr3:71996858:C:A	7.8556e-07	-1.5082e-10	-1.02497	0.000143462	-1.5082e-10	-1.00882
71996883	chr3:71996883:T:A	1.43313e-07	-1.54038	-1.18596	2.5778e-05	-1.53817	-1.1872
71996917	chr3:71996917:C:A	1.0948e-06	-1.5082e-10	-0.693037	0.000193702	-1.5082e-10	-0.708571
71997069	chr3:71997069:T:G	1.5421e-07	-1.55137	-1.10167	2.73076e-05	-1.54699	-1.12074
71997331	chr3:71997331:A:G	1.54711e-07	-1.376	-1.2738	3.23256e-05	-1.23899	-1.26005
71997469	chr3:71997469:GGAA:G	2.15993e-07	-1.08952	-1.2266	4.83747e-05	-0.907969	-1.18795
71997761	chr3:71997761:AC:A	1.82047e-06	-0.184511	-2.97869e-10	0.000384098	-0.0239945	-2.97869e-10
71997949	chr3:71997949:C:T	4.94951e-07	-1.4869	-2.97869e-10	8.60042e-05	-1.5205	-2.97869e-10
71997972	chr3:71997972:T:G	1.64298e-06	-1.5082e-10	-0.287098	0.00028465	-1.5082e-10	-0.323631
71998184	chr3:71998184:G:T	1.47277e-07	-1.60424	-1.09481	2.96693e-05	-1.55253	-1.03224
71998215	chr3:71998215:TGG:T	1.36836e-07	-1.49975	-1.27283	2.66279e-05	-1.41464	-1.27829
71998409	chr3:71998409:G:A	1.20517e-07	-1.6307	-1.26887	2.37145e-05	-1.55596	-1.25285
71998583	chr3:71998583:T:C	8.45889e-07	-1.5082e-10	-0.950975	0.000146393	-1.5082e-10	-0.988594
71998683	chr3:71998683:A:G	1.49496e-07	-1.47246	-1.21163	3.11981e-05	-1.37394	-1.1606
71998742	chr3:71998742:G:A	1.86651e-07	-1.40345	-1.05867	2.88227e-05	-1.47621	-1.13752
71999248	chr3:71999248:G:A	1.04148e-06	-1.5082e-10	-0.74297	0.000181583	-1.5082e-10	-0.773181
71999527	chr3:71999527:G:GA	1.42707e-07	-1.61787	-1.1127	2.55994e-05	-1.54897	-1.18335
71999541	chr3:71999541:A:G	1.44359e-07	-1.62561	-1.09345	2.57085e-05	-1.55953	-1.16854
71999546	chr3:71999546:CT:C	6.13877e-07	-1.5082e-10	-1.27157	0.000110626	-1.5082e-10	-1.26873
71999869	chr3:71999869:C:A	2.63911e-07	-1.14237	-0.973379	5.35591e-05	-0.931906	-1.0622
71999885	chr3:71999885:A:G	1.1629e-07	-1.70895	-1.22633	2.07207e-05	-1.70275	-1.24101
71999949	chr3:71999949:G:A	1.49034e-07	-1.58739	-1.0998	2.68846e-05	-1.50974	-1.1736
71999956	chr3:71999956:A:G	1.45302e-07	-1.61283	-1.09972	2.60269e-05	-1.5422	-1.17356
72000081	chr3:72000081:T:C	1.40242e-07	-1.65186	-1.09614	2.4769e-05	-1.59421	-1.17109
72000406	chr3:72000406:G:A	6.09843e-07	-1.5082e-10	-1.27816	0.000109596	-1.5082e-10	-1.27809
72000417	chr3:72000417:A:G	4.18052e-07	-1.65576	-2.97869e-10	8.39165e-05	-1.54507	-2.97869e-10
72000653	chr3:72000653:A:G	1.61857e-07	-1.52007	-1.08458	2.98874e-05	-1.44145	-1.136
72000950	chr3:72000950:G:A	1.46505e-06	-1.5082e-10	-0.401721	0.000275934	-1.5082e-10	-0.354729
72000973	chr3:72000973:A:C	3.03759e-07	-1.70903	-0.266094	5.09742e-05	-1.69469	-0.348885
72001216	chr3:72001216:G:A	1.44761e-07	-1.45076	-1.26552	2.91615e-05	-1.36173	-1.24031
72001414	chr3:72001414:G:A	6.69795e-07	-1.5082e-10	-1.18439	0.000120859	-1.5082e-10	-1.18027
72001470	chr3:72001470:G:C	2.17926e-07	-1.71121	-0.595999	4.17237e-05	-1.71243	-0.531392
72001832	chr3:72001832:A:T	8.29784e-07	-1.5082e-10	-0.970197	0.000151654	-1.5082e-10	-0.953289
72001953	chr3:72001953:T:C	6.46621e-07	-1.5082e-10	-1.2196	0.000119123	-1.5082e-10	-1.19474
72001980	chr3:72001980:C:A	8.36269e-07	-1.5082e-10	-0.962412	0.000152331	-1.5082e-10	-0.948833
72002050	chr3:72002050:G:A	1.61312e-07	-1.62414	-0.983887	2.96808e-05	-1.61054	-0.973849
72002145	chr3:72002145:T:C	1.68989e-07	-1.32064	-1.24089	2.94081e-05	-1.33704	-1.25658
72002808	chr3:72002808:G:C	6.21035e-07	-1.5082e-10	-1.25998	0.000111278	-1.5082e-10	-1.26286
72003172	chr3:72003172:C:T	6.55016e-07	-1.5082e-10	-1.2067	0.000116235	-1.5082e-10	-1.21928
72003687	chr3:72003687:C:G	7.36645e-07	-1.5082e-10	-1.08926	0.000131283	-1.5082e-10	-1.09754
72003840	chr3:72003840:G:A	6.59977e-07	-1.5082e-10	-1.19916	0.000119637	-1.5082e-10	-1.19043
72004306	chr3:72004306:C:G	1.24028e-06	-1.5082e-10	-0.56827	0.000216172	-1.5082e-10	-0.598818
72004331	chr3:72004331:G:A	1.02645e-06	-1.5082e-10	-0.757505	0.000180531	-1.5082e-10	-0.778989
72004344	chr3:72004344:T:C	8.51947e-07	-1.5082e-10	-0.943839	0.000155941	-1.5082e-10	-0.925415
72004960	chr3:72004960:C:T	6.16958e-07	-1.5082e-10	-1.26656	0.000111528	-1.5082e-10	-1.26062
72005174	chr3:72005174:A:G	9.72733e-07	-1.5082e-10	-0.811254	0.000171129	-1.5082e-10	-0.832471
72005232	chr3:72005232:T:C	4.86107e-07	-1.50493	-2.97869e-10	8.39517e-05	-1.54465	-2.97869e-10
72005329	chr3:72005329:G:A	9.06569e-07	-1.5082e-10	-0.881696	0.000168254	-1.5082e-10	-0.849418
72005663	chr3:72005663:A:G	4.07894e-07	-1.68036	-2.97869e-10	7.46237e-05	-1.66243	-2.97869e-10
72005773	chr3:72005773:C:A	5.60417e-07	-0.167062	-1.19562	0.000105625	-0.0877867	-1.22721
72005863	chr3:72005863:C:G	1.3988e-06	-1.5082e-10	-0.447991	0.000262074	-1.5082e-10	-0.406265
72005958	chr3:72005958:C:T	7.53674e-07	-1.0664	-2.97869e-10	0.000107398	-1.29835	-2.97869e-10
72006018	chr3:72006018:T:G	9.55846e-07	-1.5082e-10	-0.828767	0.000166992	-1.5082e-10	-0.856947
72006028	chr3:72006028:G:A	1.4137e-06	-1.5082e-10	-0.437397	0.000264821	-1.5082e-10	-0.395837
72006075	chr3:72006075:T:C	3.34847e-07	-0.815118	-1.06257	5.98807e-05	-0.826353	-1.05618
72006140	chr3:72006140:G:A	7.95026e-07	-1.5082e-10	-1.01299	0.000136678	-1.5082e-10	-1.05727
72006283	chr3:72006283:A:C	3.7635e-07	-0.519118	-1.24173	7.20281e-05	-0.438758	-1.25908
72006528	chr3:72006528:T:G	6.42948e-07	-1.5082e-10	-1.2253	0.000115061	-1.5082e-10	-1.22943
72006596	chr3:72006596:T:G	9.3457e-07	-1.5082e-10	-0.851277	0.000163591	-1.5082e-10	-0.877522
72006646	chr3:72006646:G:A	9.45594e-07	-1.5082e-10	-0.839549	0.000172751	-1.5082e-10	-0.823042
72006993	chr3:72006993:G:A	8.26251e-07	-0.974465	-2.97869e-10	0.000135338	-1.06712	-2.97869e-10
72007021	chr3:72007021:A:T	7.85318e-07	-1.5082e-10	-1.02527	0.000142927	-1.5082e-10	-1.01256
72007540	chr3:72007540:G:A	1.68477e-07	-1.71099	-0.853573	2.8049e-05	-1.69963	-0.941303
72007587	chr3:72007587:G:C	6.09884e-07	-1.5082e-10	-1.27809	0.000109589	-1.5082e-10	-1.27815
72007894	chr3:72007894:G:A	3.92983e-07	-1.37519	-0.342401	5.80333e-05	-1.46593	-0.44794
72007967	chr3:72007967:T:C	1.52745e-07	-1.49209	-1.1705	2.61416e-05	-1.57993	-1.13143
72008060	chr3:72008060:C:T	7.22578e-07	-1.10854	-2.97869e-10	0.000135279	-1.06755	-2.97869e-10
72008287	chr3:72008287:G:A	6.52801e-07	-1.5082e-10	-1.21009	0.000118178	-1.5082e-10	-1.2027
72008474	chr3:72008474:A:T	6.37547e-07	-1.5082e-10	-1.23374	0.000114889	-1.5082e-10	-1.23093
72008749	chr3:72008749:T:C	1.01292e-06	-1.5082e-10	-0.770773	0.000185742	-1.5082e-10	-0.750535
72009057	chr3:72009057:T:C	1.34919e-06	-1.5082e-10	-0.484103	0.000252681	-1.5082e-10	-0.442763
72009264	chr3:72009264:C:T	8.25837e-07	-1.5082e-10	-0.974965	0.000151036	-1.5082e-10	-0.957371
72009265	chr3:72009265:A:G	8.29647e-07	-1.5082e-10	-0.970363	0.000151737	-1.5082e-10	-0.952744
72009369	chr3:72009369:G:A	8.67977e-07	-1.5082e-10	-0.925198	0.000160574	-1.5082e-10	-0.896139
72010330	chr3:72010330:TG:T	6.47972e-07	-1.5082e-10	-1.21752	0.000117841	-1.5082e-10	-1.20556
72010614	chr3:72010614:T:C	6.12396e-07	-1.5082e-10	-1.27398	0.000109869	-1.5082e-10	-1.2756
72011751	chr3:72011751:T:C	6.23018e-07	-1.5082e-10	-1.25679	0.000111233	-1.5082e-10	-1.26326
72012727	chr3:72012727:AAATTGG:A	4.21521e-07	-1.64749	-2.97869e-10	8.113e-05	-1.57884	-2.97869e-10
72012804	chr3:72012804:T:C	6.25477e-07	-1.5082e-10	-1.25285	0.000113564	-1.5082e-10	-1.24253
72012813	chr3:72012813:C:T	3.65244e-06	-1.5082e-10	0.511787	0.00069431	-1.5082e-10	0.568028
72013077	chr3:72013077:C:T	5.87995e-07	-1.55022	0.235579	0.000106322	-1.55538	0.246956
72013260	chr3:72013260:A:G	7.15315e-07	-1.5082e-10	-1.11864	0.000130231	-1.5082e-10	-1.10558
72013316	chr3:72013316:A:G	3.82612e-06	-1.5082e-10	0.558243	0.000728262	-1.5082e-10	0.615769
72013390	chr3:72013390:G:A	7.15151e-07	-1.5082e-10	-1.11887	0.00013084	-1.5082e-10	-1.10092
72013664	chr3:72013664:G:A	6.48658e-07	-1.5082e-10	-1.21646	0.000115138	-1.5082e-10	-1.22876
72014711	chr3:72014711:C:A	5.39145e-07	-1.40138	-2.97869e-10	0.000106412	-1.30757	-2.97869e-10
72014736	chr3:72014736:G:A	4.17786e-06	-1.5082e-10	0.646191	0.00079189	-1.5082e-10	0.699531
72014881	chr3:72014881:TG:T	3.78964e-06	-1.5082e-10	0.548664	0.000717382	-1.5082e-10	0.600717
72014911	chr3:72014911:GTTC:G	2.77301e-07	-1.30176	-0.764502	4.61063e-05	-1.30625	-0.837694
72014955	chr3:72014955:C:T	4.42939e-07	-1.59793	-2.97869e-10	7.91423e-05	-1.60364	-2.97869e-10
72015039	chr3:72015039:G:A	1.81433e-07	-1.27877	-1.21171	3.20457e-05	-1.27716	-1.23057
72015172	chr3:72015172:A:G	9.35229e-07	-1.5082e-10	-0.850571	0.000164492	-1.5082e-10	-0.872028
72016197	chr3:72016197:T:C	1.34853e-07	-1.59176	-1.19542	2.60628e-05	-1.52721	-1.18718
72016318	chr3:72016318:A:G	3.59593e-06	1.74491	-1.24872	0.000758464	1.89013	-1.23372
72016346	chr3:72016346:C:T	7.05402e-07	-1.5082e-10	-1.1326	0.000130808	-1.5082e-10	-1.10116
72016474	chr3:72016474:T:C	2.17088e-07	-1.13982	-1.17124	3.42256e-05	-1.29754	-1.14438
72016526	chr3:72016526:T:C	1.41836e-06	0.760111	-1.19422	0.000295105	0.882569	-1.17013
72016952	chr3:72016952:C:T	7.99735e-07	-1.5082e-10	-1.00708	0.000145359	-1.5082e-10	-0.995688
72017290	chr3:72017290:G:T	1.77862e-07	-1.45354	-1.05681	3.60139e-05	-1.35649	-1.0345
72017758	chr3:72017758:G:A	8.48903e-07	-1.5082e-10	-0.947419	0.000157922	-1.5082e-10	-0.912792
72017881	chr3:72017881:C:T	2.2119e-07	-1.34678	-0.945558	4.58343e-05	-1.23217	-0.917685
72018104	chr3:72018104:C:T	5.17794e-07	-1.44179	-2.97869e-10	9.29059e-05	-1.4433	-2.97869e-10
72018544	chr3:72018544:T:C	4.12387e-07	-0.43083	-1.23857	8.30167e-05	-0.3352	-1.22065
72018655	chr3:72018655:C:T	6.24425e-07	-1.5082e-10	-1.25453	0.000113477	-1.5082e-10	-1.2433
72018667	chr3:72018667:G:A	8.45571e-07	-1.5082e-10	-0.951351	0.000154045	-1.5082e-10	-0.937644
72019312	chr3:72019312:T:C	1.1152e-06	-1.5082e-10	-0.674576	0.000191356	-1.5082e-10	-0.720756
72019557	chr3:72019557:C:T	5.72247e-07	-0.105238	-1.23655	0.000116486	0.00126751	-1.21839
72019558	chr3:72019558:G:A	2.71821e-07	-1.531	-0.55522	4.89177e-05	-1.57093	-0.51382
72019638	chr3:72019638:A:G	3.49195e-06	-0.0567425	0.523595	0.000495711	-0.171343	0.402445
72019889	chr3:72019889:TG:T	5.21452e-07	-0.194385	-1.24036	0.000105588	-0.0926213	-1.22272
72019890	chr3:72019890:G:A	8.92031e-07	-1.5082e-10	-0.897862	0.00016816	-1.5082e-10	-0.849973
72019932	chr3:72019932:T:A	2.25204e-06	-1.5082e-10	0.0282267	0.000425545	-1.5082e-10	0.07848
72020074	chr3:72020074:C:G	4.75295e-07	-0.260049	-1.26738	9.47907e-05	-0.166014	-1.25721
72020112	chr3:72020112:G:A	6.28651e-07	-1.5082e-10	-1.24779	0.000113446	-1.5082e-10	-1.24356
72020125	chr3:72020125:C:T	1.98583e-07	-1.54972	-0.85044	3.54081e-05	-1.4859	-0.922053
72020277	chr3:72020277:T:A	4.64393e-07	-0.300599	-1.25003	9.29776e-05	-0.207762	-1.23477
72020333	chr3:72020333:A:G	1.17467e-07	-1.64773	-1.27747	2.05125e-05	-1.68014	-1.27372
72020896	chr3:72020896:C:T	4.05089e-07	-0.448145	-1.23911	8.03501e-05	-0.367784	-1.22071
72021011	chr3:72021011:C:T	1.91929e-07	-1.30103	-1.13321	3.11458e-05	-1.43778	-1.09843
72021644	chr3:72021644:A:T	3.45414e-07	-1.69241	-0.154212	6.21397e-05	-1.69666	-0.148844
72022109	chr3:72022109:G:A	4.67699e-07	-0.302398	-1.24114	9.39288e-05	-0.208706	-1.22365
72022149	chr3:72022149:G:A	5.38993e-07	-0.143347	-1.25831	0.000108825	-0.040068	-1.24509
72022404	chr3:72022404:A:G	1.45047e-06	-1.5082e-10	-0.411723	0.00024599	-1.5082e-10	-0.469603
72022653	chr3:72022653:G:A	7.13509e-07	-1.5082e-10	-1.12117	0.000129873	-1.5082e-10	-1.10834
72022670	chr3:72022670:T:C	1.99235e-07	-1.40831	-0.988572	4.03374e-05	-1.31539	-0.96222
72023106	chr3:72023106:G:A	3.60285e-07	-1.67293	-0.13154	6.45079e-05	-1.67919	-0.12892
72023189	chr3:72023189:A:G	1.27208e-06	-1.5082e-10	-0.542953	0.000216727	-1.5082e-10	-0.596254
72023251	chr3:72023251:C:G	7.43398e-07	-1.5082e-10	-1.08013	0.00013354	-1.5082e-10	-1.08049
72023362	chr3:72023362:C:A	2.63384e-06	-1.5082e-10	0.184833	0.000516024	-1.5082e-10	0.271262
72023518	chr3:72023518:C:T	5.10963e-07	-0.210321	-1.24475	0.000103159	-0.110295	-1.22833
72023521	chr3:72023521:G:A	1.36529e-07	-1.58071	-1.19412	2.64771e-05	-1.47551	-1.2231
72023826	chr3:72023826:A:G	5.30938e-07	-0.161798	-1.25492	0.000107126	-0.0594242	-1.24146
72024047	chr3:72024047:G:T	5.52405e-07	-0.12033	-1.25675	0.000111687	-0.0156772	-1.24352
72024127	chr3:72024127:T:C	4.8135e-07	-0.260189	-1.25458	9.69835e-05	-0.159715	-1.24064
72024165	chr3:72024165:G:A	2.39668e-07	-1.3142	-0.897911	4.15232e-05	-1.3296	-0.919042
72024644	chr3:72024644:C:G	9.35539e-07	-1.5082e-10	-0.85024	0.000160185	-1.5082e-10	-0.89856
72024687	chr3:72024687:C:T	4.60094e-07	-0.293934	-1.266	9.26628e-05	-0.190063	-1.25586
72024757	chr3:72024757:G:A	7.34347e-07	-1.5082e-10	-1.09238	0.0001338	-1.5082e-10	-1.07854
72025004	chr3:72025004:A:G	7.50886e-07	-1.5082e-10	-1.07011	0.000132032	-1.5082e-10	-1.09185
72025009	chr3:72025009:CT:C	9.69542e-07	-0.814539	-2.97869e-10	0.000158306	-0.910361	-2.97869e-10
72025082	chr3:72025082:G:A	2.31486e-07	-1.60919	-0.637652	4.22783e-05	-1.63621	-0.594411
72025742	chr3:72025742:T:C	6.42179e-07	-1.5082e-10	-1.2265	0.000116347	-1.5082e-10	-1.21831
72025756	chr3:72025756:C:T	6.39651e-07	-1.5082e-10	-1.23044	0.000113619	-1.5082e-10	-1.24205
72025823	chr3:72025823:C:T	6.31124e-07	-1.5082e-10	-1.24386	0.000112386	-1.5082e-10	-1.25296
72026435	chr3:72026435:T:C	9.54501e-07	-1.5082e-10	-0.830174	0.000171506	-1.5082e-10	-0.830272
72026861	chr3:72026861:C:T	7.34856e-07	-1.5082e-10	-1.09169	0.000132272	-1.5082e-10	-1.09003
72026892	chr3:72026892:T:A	1.49763e-07	-1.51502	-1.16729	2.91298e-05	-1.44212	-1.16101
72026983	chr3:72026983:G:A	7.19136e-07	-1.5082e-10	-1.11331	0.000130973	-1.5082e-10	-1.0999
72027197	chr3:72027197:T:C	3.52517e-07	-0.548557	-1.27771	7.47778e-05	-0.383798	-1.27657
72027241	chr3:72027241:G:C	4.94138e-07	-1.48855	-2.97869e-10	9.60408e-05	-1.41012	-2.97869e-10
72027247	chr3:72027247:G:A	9.91686e-07	-0.791956	-2.97869e-10	0.0001617	-0.889147	-2.97869e-10
72027462	chr3:72027462:T:C	7.1656e-07	-1.5082e-10	-1.1169	0.000130448	-1.5082e-10	-1.10392
72027772	chr3:72027772:A:G	1.34262e-07	-1.61125	-1.18031	2.37418e-05	-1.62082	-1.18683
72028037	chr3:72028037:C:T	1.6644e-07	-1.48142	-1.09531	3.24013e-05	-1.40686	-1.08984
72028080	chr3:72028080:T:C	7.00026e-07	-1.5082e-10	-1.14025	0.000127334	-1.5082e-10	-1.12808
72028717	chr3:72028717:T:C	6.10345e-07	-1.5082e-10	-1.27734	0.000109741	-1.5082e-10	-1.27677
72028770	chr3:72028770:C:T	1.41105e-07	-1.66701	-1.07485	2.48049e-05	-1.66658	-1.09727
72028829	chr3:72028829:C:T	5.4112e-07	-0.139698	-1.25802	0.000108364	-0.0459275	-1.24347
72028850	chr3:72028850:C:T	6.10101e-07	-1.5082e-10	-1.27774	0.000109681	-1.5082e-10	-1.27732
72029263	chr3:72029263:C:G	7.09175e-07	-1.5082e-10	-1.12726	0.00012906	-1.5082e-10	-1.11462
72029533	chr3:72029533:C:T	9.96598e-06	-1.5082e-10	1.51557	0.0020014	-1.5082e-10	1.62671
72029912	chr3:72029912:A:G	9.04149e-07	-1.5082e-10	-0.884369	0.000154821	-1.5082e-10	-0.932622
72029948	chr3:72029948:G:A	3.03439e-07	-0.713041	-1.26314	6.59947e-05	-0.51566	-1.26966
72030144	chr3:72030144:G:C	6.98705e-07	-1.5082e-10	-1.14214	0.000127104	-1.5082e-10	-1.12989
72030185	chr3:72030185:G:A	8.76394e-07	-1.5082e-10	-0.915547	0.00015355	-1.5082e-10	-0.940868
72030269	chr3:72030269:G:A	6.10539e-07	-1.5082e-10	-1.27702	0.000109774	-1.5082e-10	-1.27647
72030679	chr3:72030679:G:A	6.73322e-07	-1.5082e-10	-1.17914	0.000119163	-1.5082e-10	-1.1944
72030680	chr3:72030680:C:A	6.7163e-07	-1.5082e-10	-1.18166	0.000118889	-1.5082e-10	-1.1967
72031059	chr3:72031059:A:C	2.71139e-07	-0.838642	-1.25009	6.06418e-05	-0.616228	-1.25368
72031085	chr3:72031085:G:A	1.812e-07	-1.26698	-1.22478	3.556e-05	-1.19146	-1.21221
72031485	chr3:72031485:C:T	6.10595e-07	-1.5082e-10	-1.27693	0.000109786	-1.5082e-10	-1.27636
72031655	chr3:72031655:TCTACAGA:T	4.46661e-07	-0.319461	-1.2701	8.75354e-05	-0.242928	-1.25992
72031761	chr3:72031761:A:G	6.62404e-07	-1.5082e-10	-1.19549	0.000117328	-1.5082e-10	-1.20992
72032763	chr3:72032763:G:A	1.18208e-07	-1.68959	-1.22932	2.11629e-05	-1.691	-1.23165
72032780	chr3:72032780:A:C	1.22297e-07	-1.70894	-1.17598	2.18602e-05	-1.70859	-1.18164
72032860	chr3:72032860:G:A	1.0273e-06	-1.5082e-10	-0.75667	0.000178055	-1.5082e-10	-0.792797
72032962	chr3:72032962:C:T	1.24188e-07	-1.69455	-1.17501	2.22254e-05	-1.69174	-1.18192
72033034	chr3:72033034:C:T	1.24481e-07	-1.71212	-1.15509	2.21974e-05	-1.71149	-1.16343
72033272	chr3:72033272:T:C	8.2215e-07	-0.97944	-2.97869e-10	0.000145242	-0.996489	-2.97869e-10
72033369	chr3:72033369:C:T	7.14489e-07	-1.5082e-10	-1.11979	0.000126097	-1.5082e-10	-1.13784
72033532	chr3:72033532:GTTTT:G	7.72615e-07	0.0775635	-1.11915	0.000166376	0.247382	-1.10802
72033604	chr3:72033604:C:T	1.29919e-06	-1.5082e-10	-0.521863	0.000222176	-1.5082e-10	-0.571421
72033786	chr3:72033786:T:C	9.61227e-07	0.45364	-1.27679	0.000188753	0.535608	-1.27006
72033804	chr3:72033804:T:C	3.98412e-07	-1.70388	-2.97869e-10	7.12438e-05	-1.70878	-2.97869e-10
72034300	chr3:72034300:G:A	7.3453e-07	-1.5082e-10	-1.09213	0.000130793	-1.5082e-10	-1.10127
72034574	chr3:72034574:G:A	5.09101e-07	-0.230007	-1.22871	0.000108741	-0.0655226	-1.2204
72034778	chr3:72034778:G:A	1.16388e-07	-1.68231	-1.25213	2.09484e-05	-1.67763	-1.2552
72034944	chr3:72034944:G:A	7.34021e-07	-1.5082e-10	-1.09283	0.000130705	-1.5082e-10	-1.10195
72035127	chr3:72035127:G:T	6.27358e-07	-1.5082e-10	-1.24985	0.000111944	-1.5082e-10	-1.25689
72035277	chr3:72035277:A:G	2.93806e-06	-1.5082e-10	0.294142	0.000536959	-1.5082e-10	0.31103
72035477	chr3:72035477:C:T	7.52167e-07	-1.5082e-10	-1.0684	0.000132481	-1.5082e-10	-1.08845
72035500	chr3:72035500:T:C	3.10058e-07	-0.689089	-1.26552	6.11336e-05	-0.601745	-1.26009
72035859	chr3:72035859:T:C	6.99121e-07	0.135044	-1.27658	0.000143391	0.268315	-1.27763
72036039	chr3:72036039:G:A	7.3521e-07	-1.5082e-10	-1.09121	0.000130887	-1.5082e-10	-1.10055
72036300	chr3:72036300:C:G	6.12164e-07	-1.5082e-10	-1.27436	0.000109863	-1.5082e-10	-1.27566
72036361	chr3:72036361:A:G	7.84121e-07	0.220362	-1.24716	0.000165765	0.385061	-1.24938
72036750	chr3:72036750:G:T	5.05794e-07	-1.50393	0.0386928	9.76517e-05	-1.43375	0.0402618
72037001	chr3:72037001:G:T	2.14491e-07	-1.48712	-0.835975	4.18325e-05	-1.41876	-0.822454
72037248	chr3:72037248:CT:C	7.22881e-07	-1.5082e-10	-1.10812	0.000128746	-1.5082e-10	-1.11705
72038244	chr3:72038244:T:C	1.67693e-07	-1.69358	-0.875648	2.89995e-05	-1.69649	-0.91112
72038362	chr3:72038362:T:C	2.97243e-07	-1.16976	-0.827059	4.65105e-05	-1.3988	-0.73641
72038512	chr3:72038512:G:C	6.49391e-07	0.060822	-1.27615	0.000125106	0.132551	-1.27828
72038539	chr3:72038539:G:A	4.17666e-07	-1.65668	-2.97869e-10	8.02036e-05	-1.59032	-2.97869e-10
72038863	chr3:72038863:A:G	7.11324e-07	-1.5082e-10	-1.12423	0.000126723	-1.5082e-10	-1.13289
72038908	chr3:72038908:A:G	7.2163e-07	-1.5082e-10	-1.10985	0.000128508	-1.5082e-10	-1.1189
72039109	chr3:72039109:T:C	5.11834e-07	-1.52594	0.0725735	9.8333e-05	-1.45989	0.0733614
72039183	chr3:72039183:G:A	8.27681e-07	-1.5082e-10	-0.972736	0.000153476	-1.5082e-10	-0.941349
72039254	chr3:72039254:G:A	4.39758e-07	-1.60514	-2.97869e-10	8.64061e-05	-1.51583	-2.97869e-10
72039525	chr3:72039525:G:A	3.95033e-07	-1.7124	-2.97869e-10	7.13052e-05	-1.70792	-2.97869e-10
72039563	chr3:72039563:C:T	1.02696e-06	-1.5082e-10	-0.757002	0.000187125	-1.5082e-10	-0.743117
72040030	chr3:72040030:G:A	7.20382e-07	-1.5082e-10	-1.11158	0.000128314	-1.5082e-10	-1.12041
72040131	chr3:72040131:T:C	7.20958e-07	-1.5082e-10	-1.11078	0.000128412	-1.5082e-10	-1.11965
72040233	chr3:72040233:T:A	1.35698e-07	-1.52034	-1.26059	2.16977e-05	-1.63062	-1.26707
72040609	chr3:72040609:A:G	1.15326e-06	-1.5082e-10	-0.641013	0.000197339	-1.5082e-10	-0.689968
72040791	chr3:72040791:C:A	1.70609e-06	-1.5082e-10	-0.249405	0.000307184	-1.5082e-10	-0.247446
72040796	chr3:72040796:T:C	7.21644e-07	-1.5082e-10	-1.10983	0.000128511	-1.5082e-10	-1.11888
72040994	chr3:72040994:T:C	9.57439e-07	0.450138	-1.27724	0.000185696	0.527171	-1.27795
72041414	chr3:72041414:G:A	7.17184e-07	-1.5082e-10	-1.11603	0.000127764	-1.5082e-10	-1.1247
72041807	chr3:72041807:A:C	3.17532e-07	-1.68332	-0.247466	6.61871e-05	-1.70992	-0.0724852
72042111	chr3:72042111:A:G	6.75274e-07	-1.5082e-10	-1.17625	0.000120494	-1.5082e-10	-1.18329
72042189	chr3:72042189:G:C	1.66585e-06	-1.5082e-10	-0.273274	0.000299772	-1.5082e-10	-0.271869
72042904	chr3:72042904:C:T	6.43052e-07	-1.5082e-10	-1.22514	0.000114378	-1.5082e-10	-1.23538
72044117	chr3:72044117:C:T	1.60782e-07	-1.50413	-1.10718	2.83812e-05	-1.55579	-1.07337
72044311	chr3:72044311:T:C	1.54934e-07	-1.48662	-1.16174	2.71496e-05	-1.54016	-1.13337
72044346	chr3:72044346:C:G	2.32109e-06	0.668121	-0.609693	0.000407818	0.709255	-0.673326
72045907	chr3:72045907:C:T	2.39783e-07	-1.04842	-1.16321	4.81812e-05	-0.941594	-1.15833
72046024	chr3:72046024:G:C	1.5687e-07	-1.50191	-1.13404	2.76279e-05	-1.55338	-1.10268
72046325	chr3:72046325:C:T	6.10097e-07	-1.5082e-10	-1.27775	0.000109676	-1.5082e-10	-1.27736
72046330	chr3:72046330:C:T	1.56123e-07	-1.49151	-1.14921	2.74111e-05	-1.54442	-1.11952
72046406	chr3:72046406:G:T	1.97192e-07	-1.14326	-1.26393	4.04431e-05	-1.01883	-1.25617
72046470	chr3:72046470:C:T	6.75029e-07	-1.5082e-10	-1.17661	0.000120453	-1.5082e-10	-1.18363
72046496	chr3:72046496:C:T	9.2675e-07	0.413212	-1.27289	0.000179719	0.47876	-1.26225
72046720	chr3:72046720:G:A	1.97835e-07	-1.13393	-1.27	4.05422e-05	-1.00865	-1.2639
72047189	chr3:72047189:C:T	4.12473e-07	-1.66919	-2.97869e-10	7.44589e-05	-1.66464	-2.97869e-10
72047273	chr3:72047273:T:G	1.1011e-06	0.17506	-0.862358	0.000202788	0.237785	-0.900518
72047664	chr3:72047664:G:A	1.65627e-07	-1.47196	-1.10967	2.91507e-05	-1.52671	-1.0757
72047805	chr3:72047805:G:A	6.47011e-07	-1.5082e-10	-1.219	0.000115282	-1.5082e-10	-1.22751
72047946	chr3:72047946:G:A	4.15636e-07	-1.66155	-2.97869e-10	7.31427e-05	-1.68248	-2.97869e-10
72047961	chr3:72047961:G:C	6.95226e-07	-1.5082e-10	-1.14713	0.000121608	-1.5082e-10	-1.17409
72048044	chr3:72048044:T:C	1.23139e-06	0.695136	-1.2706	0.000235889	0.746566	-1.2581
72048376	chr3:72048376:A:G	2.27845e-07	-0.990265	-1.27243	5.08427e-05	-0.781055	-1.2651
72048456	chr3:72048456:T:C	1.53811e-07	-1.49445	-1.16119	2.66691e-05	-1.56044	-1.13095
72048758	chr3:72048758:G:A	1.35484e-06	-1.5082e-10	-0.479927	0.000242447	-1.5082e-10	-0.484108
72048779	chr3:72048779:C:T	1.04749e-06	0.534257	-1.27146	0.000199901	0.582416	-1.25949
72048933	chr3:72048933:C:T	2.53642e-07	-0.905458	-1.24998	5.24622e-05	-0.768745	-1.24605
72049114	chr3:72049114:G:A	6.50206e-07	-1.5082e-10	-1.21407	0.000117685	-1.5082e-10	-1.20688
72049270	chr3:72049270:C:T	1.50406e-07	-1.50045	-1.17757	2.60476e-05	-1.56541	-1.14956
72049811	chr3:72049811:G:A	1.22796e-06	0.689195	-1.26745	0.000235518	0.740026	-1.25313
72050070	chr3:72050070:G:A	1.56968e-07	-1.49022	-1.1451	2.7243e-05	-1.55727	-1.11283
72050178	chr3:72050178:G:T	1.66598e-07	-1.45134	-1.12444	2.88394e-05	-1.52396	-1.08919
72050211	chr3:72050211:C:T	1.27198e-06	0.728698	-1.27173	0.000243095	0.778571	-1.26001
72050231	chr3:72050231:C:G	2.84272e-07	-0.869196	-1.17223	5.87585e-05	-0.735282	-1.16617
72050480	chr3:72050480:T:C	1.52232e-06	-1.5082e-10	-0.363375	0.000287826	-1.5082e-10	-0.312534
72050532	chr3:72050532:T:C	4.70122e-07	-1.53837	-2.97869e-10	9.40553e-05	-1.43101	-2.97869e-10
72050571	chr3:72050571:C:A	1.66287e-07	-1.44724	-1.13041	2.87472e-05	-1.52035	-1.096
72050797	chr3:72050797:G:A	1.3707e-07	-1.54078	-1.2301	2.37407e-05	-1.59668	-1.21102
72050884	chr3:72050884:A:T	1.13999e-07	-1.6793	-1.27588	2.1725e-05	-1.62331	-1.27312
72051182	chr3:72051182:A:C	1.71456e-07	-1.38099	-1.16605	2.92782e-05	-1.46248	-1.13557
72051429	chr3:72051429:A:AT	8.10161e-07	-1.5082e-10	-0.99413	0.000147312	-1.5082e-10	-0.982338
72051527	chr3:72051527:G:T	1.03001e-06	0.504918	-1.25896	0.000194552	0.536689	-1.24088
72051554	chr3:72051554:C:T	6.88426e-07	-1.5082e-10	-1.15696	0.000122704	-1.5082e-10	-1.16512
72051791	chr3:72051791:G:A	1.66359e-07	-1.47093	-1.10629	2.89521e-05	-1.53938	-1.06987
72051912	chr3:72051912:T:C	1.07956e-06	-0.707053	-2.97869e-10	0.000175899	-0.804984	-2.97869e-10
72051976	chr3:72051976:A:G	2.78903e-07	-0.907203	-1.1533	6.53725e-05	-0.66355	-1.13124
72052565	chr3:72052565:G:T	7.61589e-06	-1.5082e-10	1.24663	0.0015411	-1.5082e-10	1.36536
72052583	chr3:72052583:C:G	7.26743e-07	-1.5082e-10	-1.10279	0.00013326	-1.5082e-10	-1.08259
72052686	chr3:72052686:G:A	7.62312e-06	-1.5082e-10	1.24758	0.00154248	-1.5082e-10	1.36625
72052785	chr3:72052785:ACAAAAAAAAC:A	7.40894e-06	-1.5082e-10	1.21908	0.0014981	-1.5082e-10	1.33706
72052977	chr3:72052977:A:T	6.10102e-07	-1.5082e-10	-1.27774	0.000109677	-1.5082e-10	-1.27735
72053119	chr3:72053119:C:T	7.62312e-06	-1.5082e-10	1.24758	0.00154248	-1.5082e-10	1.36625
72053160	chr3:72053160:G:A	5.74453e-07	-1.47961	0.141661	9.7888e-05	-1.52856	0.137489
72053304	chr3:72053304:A:G	6.75871e-07	-0.29725	-0.878111	0.000143304	-0.15121	-0.858712
72053729	chr3:72053729:G:A	1.19975e-06	-0.3644	-0.237092	0.000261019	-0.22732	-0.182978
72053882	chr3:72053882:C:T	1.27578e-07	-1.65244	-1.1902	2.48731e-05	-1.58102	-1.18008
72053976	chr3:72053976:A:G	4.22565e-07	-1.64502	-2.97869e-10	8.15843e-05	-1.57326	-2.97869e-10
72054162	chr3:72054162:G:A	7.37584e-06	-1.5082e-10	1.2146	0.00148874	-1.5082e-10	1.33079
72054338	chr3:72054338:A:G	6.00353e-07	-0.285079	-1.00877	0.000129246	-0.124965	-0.988213
72054341	chr3:72054341:G:A	6.33337e-07	-1.5082e-10	-1.24036	0.000114279	-1.5082e-10	-1.23625
72054390	chr3:72054390:C:G	6.10097e-07	-1.5082e-10	-1.27775	0.000109676	-1.5082e-10	-1.27736
72054461	chr3:72054461:A:G	6.11399e-07	-1.5082e-10	-1.27561	0.000110261	-1.5082e-10	-1.27204
72054689	chr3:72054689:T:C	4.57453e-07	-1.56569	-2.97869e-10	9.67215e-05	-1.40306	-2.97869e-10
72054855	chr3:72054855:C:T	4.28119e-07	-0.365031	-1.26693	8.87682e-05	-0.224229	-1.26463
72055411	chr3:72055411:G:A	8.02517e-07	-0.487286	-0.516324	0.000168715	-0.364636	-0.482047
72055788	chr3:72055788:G:C	8.02249e-07	-1.5082e-10	-1.00394	0.000146749	-1.5082e-10	-0.986166
72056109	chr3:72056109:C:G	7.60503e-06	-1.5082e-10	1.2452	0.00153837	-1.5082e-10	1.36359
72056169	chr3:72056169:C:A	1.43241e-07	-1.71111	-1.01572	2.69219e-05	-1.68656	-0.99539
72056636	chr3:72056636:G:A	6.44057e-07	-1.5082e-10	-1.22358	0.000114628	-1.5082e-10	-1.2332
72056863	chr3:72056863:G:A	1.12781e-06	-0.442279	-0.221048	0.000238002	-0.320152	-0.182463
72057125	chr3:72057125:A:G	4.18148e-07	-0.548329	-1.1072	9.65429e-05	-0.322983	-1.08192
72057276	chr3:72057276:G:A	9.98573e-07	-0.452679	-0.332357	0.000209838	-0.33151	-0.297047
72057385	chr3:72057385:A:G	4.44847e-07	-0.518942	-1.07469	0.000103193	-0.291222	-1.04707
72057715	chr3:72057715:C:G	8.84937e-07	-0.404863	-0.500983	0.000187886	-0.27376	-0.465296
72058302	chr3:72058302:TG:T	4.16029e-07	-1.66061	-2.97869e-10	7.55253e-05	-1.65042	-2.97869e-10
72058378	chr3:72058378:G:T	4.7486e-07	-1.52834	-2.97869e-10	7.98242e-05	-1.59507	-2.97869e-10
72058539	chr3:72058539:T:C	5.53485e-07	-1.37513	-2.97869e-10	9.60502e-05	-1.41002	-2.97869e-10
72058645	chr3:72058645:G:A	6.09953e-07	-1.5082e-10	-1.27798	0.000109575	-1.5082e-10	-1.27828
72058804	chr3:72058804:C:T	1.0374e-06	-1.5082e-10	-0.746892	0.000189714	-1.5082e-10	-0.729375
72058836	chr3:72058836:G:A	1.15e-07	-1.66851	-1.27792	2.21971e-05	-1.59664	-1.27829
72058993	chr3:72058993:G:A	1.26683e-07	-1.58156	-1.26811	2.22377e-05	-1.60233	-1.27077
72059050	chr3:72059050:T:C	6.10108e-07	-1.5082e-10	-1.27773	0.000109681	-1.5082e-10	-1.27732
72059093	chr3:72059093:G:T	1.15261e-07	-1.66592	-1.27825	2.22923e-05	-1.59255	-1.2781
72059339	chr3:72059339:C:T	3.96546e-07	-1.70857	-2.97869e-10	7.33749e-05	-1.67931	-2.97869e-10
72059374	chr3:72059374:C:T	4.50913e-07	-1.58009	-2.97869e-10	8.63848e-05	-1.51608	-2.97869e-10
72059427	chr3:72059427:G:A	1.43572e-07	-1.47441	-1.25012	2.3781e-05	-1.5462	-1.25981
72059461	chr3:72059461:A:G	6.09866e-07	-1.5082e-10	-1.27812	0.00010959	-1.5082e-10	-1.27815
72059571	chr3:72059571:T:C	8.81492e-07	-1.5082e-10	-0.909747	0.000159453	-1.5082e-10	-0.90314
72060061	chr3:72060061:C:G	1.16146e-07	-1.70096	-1.23556	2.15839e-05	-1.66139	-1.24155
72060451	chr3:72060451:G:A	6.10716e-07	-1.5082e-10	-1.27673	0.000110422	-1.5082e-10	-1.27059
72060771	chr3:72060771:T:C	1.81295e-07	-1.21677	-1.27447	4.02981e-05	-1.01249	-1.2661
72061128	chr3:72061128:T:A	4.16227e-07	-0.448969	-1.21116	6.63388e-05	-0.558166	-1.22195
72061177	chr3:72061177:A:G	1.67154e-07	-1.29443	-1.27802	2.8255e-05	-1.36137	-1.27225
72061301	chr3:72061301:G:A	1.49772e-07	-1.49331	-1.18893	2.802e-05	-1.43613	-1.20584
72061427	chr3:72061427:C:T	2.50568e-07	-1.14067	-1.02696	4.51843e-05	-1.11727	-1.04687
72061573	chr3:72061573:A:G	6.16209e-07	-1.5082e-10	-1.26778	0.000111639	-1.5082e-10	-1.25962
72061608	chr3:72061608:G:C	1.98759e-07	-1.24951	-1.14976	3.61209e-05	-1.22404	-1.16398
72061838	chr3:72061838:T:C	9.24526e-07	-1.5082e-10	-0.862082	0.000157636	-1.5082e-10	-0.914606
72061973	chr3:72061973:T:A	8.94288e-07	-1.5082e-10	-0.895336	0.000152845	-1.5082e-10	-0.945464
72062018	chr3:72062018:G:A	2.84635e-07	-0.829263	-1.21089	5.54103e-05	-0.738564	-1.22156
72062133	chr3:72062133:A:G	1.16905e-07	-1.70458	-1.22542	2.04073e-05	-1.71262	-1.24638
72062200	chr3:72062200:A:G	6.75639e-07	-1.5082e-10	-1.1757	0.000121786	-1.5082e-10	-1.17263
72062212	chr3:72062212:A:G	1.18649e-06	-1.5082e-10	-0.612607	0.000214859	-1.5082e-10	-0.60491
72062446	chr3:72062446:T:G	1.86038e-07	-1.2591	-1.20631	3.23995e-05	-1.29556	-1.20119
72062532	chr3:72062532:T:C	8.17479e-07	-1.5082e-10	-0.985138	0.000140373	-1.5082e-10	-1.03059
72062779	chr3:72062779:TG:T	9.96067e-07	-1.5082e-10	-0.787549	0.000169103	-1.5082e-10	-0.844385
72063589	chr3:72063589:C:T	1.10306e-07	-1.71289	-1.27521	2.02659e-05	-1.68812	-1.27784
72063701	chr3:72063701:C:T	6.11164e-07	-1.5082e-10	-1.276	0.000110013	-1.5082e-10	-1.27429
72063842	chr3:72063842:C:G	6.15533e-07	-1.5082e-10	-1.26887	0.000110365	-1.5082e-10	-1.2711
72064344	chr3:72064344:G:A	3.97544e-07	-0.486701	-1.21936	6.57972e-05	-0.547456	-1.24086
72064787	chr3:72064787:C:T	1.9269e-07	-1.20071	-1.22957	3.53442e-05	-1.17208	-1.23767
72065125	chr3:72065125:G:A	3.69822e-07	-0.535643	-1.2427	9.34082e-05	-0.182786	-1.25513
72065211	chr3:72065211:A:G	1.928e-07	-1.1549	-1.27481	3.18854e-05	-1.23445	-1.27829
72065327	chr3:72065327:T:A	3.94561e-07	-0.440077	-1.27351	6.40031e-05	-0.540007	-1.27595
72065800	chr3:72065800:A:G	2.61504e-07	-1.2648	-0.860117	4.69059e-05	-1.23697	-0.889783
72065861	chr3:72065861:T:C	4.6224e-07	-1.55528	-2.97869e-10	8.1118e-05	-1.57899	-2.97869e-10
72066712	chr3:72066712:C:A	8.73584e-07	-1.5082e-10	-0.918759	0.000159151	-1.5082e-10	-0.905041
72066781	chr3:72066781:C:T	7.9297e-07	-1.5082e-10	-1.01558	0.000144231	-1.5082e-10	-1.00347
72066912	chr3:72066912:C:T	7.16317e-07	-1.5082e-10	-1.11724	0.000128176	-1.5082e-10	-1.12149
72067130	chr3:72067130:G:A	1.06687e-06	-1.5082e-10	-0.718876	0.000193473	-1.5082e-10	-0.709756
72067449	chr3:72067449:C:T	1.80866e-06	-1.5082e-10	-0.19102	0.000353038	-1.5082e-10	-0.108316
72067698	chr3:72067698:G:A	5.29878e-07	-1.41872	-2.97869e-10	0.000111692	-1.25915	-2.97869e-10
72068088	chr3:72068088:G:C	6.18378e-07	-1.5082e-10	-1.26426	0.000111281	-1.5082e-10	-1.26284
72068179	chr3:72068179:G:A	1.4033e-07	-1.59526	-1.1521	2.20944e-05	-1.68333	-1.19624
72068627	chr3:72068627:C:T	2.55395e-07	-1.37753	-0.771027	5.66748e-05	-1.08703	-0.850527
72069069	chr3:72069069:A:G	7.80887e-07	-1.5082e-10	-1.03093	0.000142333	-1.5082e-10	-1.01672
72069278	chr3:72069278:A:G	1.40491e-07	-1.54182	-1.2044	2.22556e-05	-1.63695	-1.23535
72069324	chr3:72069324:C:A	1.43011e-07	-1.52404	-1.2044	2.25367e-05	-1.62441	-1.23534
72069619	chr3:72069619:C:T	1.46688e-07	-1.50314	-1.19991	2.29421e-05	-1.61011	-1.23181
72069633	chr3:72069633:G:T	6.18044e-07	-1.5082e-10	-1.2648	0.000110893	-1.5082e-10	-1.26632
72069830	chr3:72069830:C:T	1.35811e-07	-1.60972	-1.17038	2.16398e-05	-1.68989	-1.21046
72070102	chr3:72070102:C:T	1.44679e-07	-1.50234	-1.2145	2.26972e-05	-1.60965	-1.243
72070104	chr3:72070104:G:T	1.44857e-07	-1.5042	-1.21141	2.2724e-05	-1.61087	-1.2406
72070237	chr3:72070237:G:A	7.00221e-07	-1.5082e-10	-1.13997	0.000128533	-1.5082e-10	-1.11871
72070256	chr3:72070256:C:G	1.49669e-07	-1.45357	-1.22937	3.12151e-05	-1.29825	-1.23574
72070617	chr3:72070617:G:T	6.25945e-07	-1.5082e-10	-1.2521	0.00011279	-1.5082e-10	-1.24936
72070876	chr3:72070876:A:T	1.42901e-07	-1.52848	-1.20073	2.25137e-05	-1.62828	-1.23248
72071171	chr3:72071171:G:A	1.42361e-07	-1.53912	-1.19387	2.24774e-05	-1.63522	-1.22717
72071205	chr3:72071205:T:G	1.95997e-07	-1.62013	-0.79313	3.18497e-05	-1.65346	-0.860405
72071695	chr3:72071695:G:T	5.18717e-07	-1.44	-2.97869e-10	0.000108723	-1.28609	-2.97869e-10
72071718	chr3:72071718:T:C	5.1856e-07	-1.44031	-2.97869e-10	0.000108671	-1.28657	-2.97869e-10
72071850	chr3:72071850:G:C	6.65161e-07	-1.5082e-10	-1.19133	0.0001207	-1.5082e-10	-1.18159
72071887	chr3:72071887:A:G	1.45133e-07	-1.53351	-1.18021	2.28058e-05	-1.63159	-1.21629
72072063	chr3:72072063:T:C	4.92363e-07	-1.49215	-2.97869e-10	0.000101715	-1.35271	-2.97869e-10
72072086	chr3:72072086:C:T	1.47215e-07	-1.45383	-1.24564	3.07514e-05	-1.29807	-1.25089
72072733	chr3:72072733:G:A	1.39089e-07	-1.51908	-1.23717	2.20645e-05	-1.62188	-1.25904
72073436	chr3:72073436:A:G	6.83002e-07	-1.5082e-10	-1.16487	0.000124329	-1.5082e-10	-1.15196
72073441	chr3:72073441:G:C	6.41821e-07	-1.5082e-10	-1.22705	0.000113664	-1.5082e-10	-1.24165
72073575	chr3:72073575:G:A	1.68264e-07	-1.34648	-1.21935	2.62901e-05	-1.45936	-1.24634
72073874	chr3:72073874:T:G	1.0952e-06	0.10962	-0.802294	0.000161535	-0.0118748	-0.878297
72073972	chr3:72073972:G:A	4.14685e-07	-1.66384	-2.97869e-10	7.35986e-05	-1.67627	-2.97869e-10
72075716	chr3:72075716:A:G	1.47565e-07	-1.50289	-1.1942	2.65465e-05	-1.503	-1.19299
72075899	chr3:72075899:T:C	1.73033e-07	-1.49247	-1.04541	2.94767e-05	-1.5066	-1.08469
72076113	chr3:72076113:A:T	6.24008e-07	-1.2552	-2.97869e-10	0.000115183	-1.22837	-2.97869e-10
72076159	chr3:72076159:G:A	1.29325e-06	-1.5082e-10	-0.526447	0.000243086	-1.5082e-10	-0.481476
72076198	chr3:72076198:A:G	8.52144e-06	-1.68008	3.03905	0.00168451	-1.6524	3.10674
72076250	chr3:72076250:C:T	1.72117e-07	-1.26656	-1.27663	2.74317e-05	-1.39964	-1.26355
72076420	chr3:72076420:G:A	6.15597e-07	-1.5082e-10	-1.26877	0.000111268	-1.5082e-10	-1.26295
72076509	chr3:72076509:A:G	1.70966e-07	-1.37464	-1.17526	3.04812e-05	-1.34456	-1.21322
72076518	chr3:72076518:C:T	1.95688e-07	-1.39425	-1.02059	3.31626e-05	-1.41119	-1.06228
72076538	chr3:72076538:C:T	4.7619e-07	-1.52555	-2.97869e-10	9.10634e-05	-1.46334	-2.97869e-10
72076614	chr3:72076614:A:C	1.14294e-05	-1.69644	3.34902	0.00224686	-1.67534	3.41774
72076896	chr3:72076896:C:T	1.70564e-07	-1.27619	-1.27607	2.72254e-05	-1.40882	-1.26192
72077474	chr3:72077474:G:A	2.94724e-07	-0.741115	-1.26421	6.31295e-05	-0.580649	-1.24905
72077573	chr3:72077573:A:T	1.70471e-07	-1.70196	-0.850839	2.94359e-05	-1.70366	-0.889014
72077680	chr3:72077680:T:G	1.70499e-07	-1.35138	-1.20125	3.07599e-05	-1.34505	-1.20362
72078206	chr3:72078206:A:T	1.57078e-07	-1.43855	-1.19608	2.82947e-05	-1.43378	-1.19843
72078598	chr3:72078598:G:A	1.12345e-06	-1.5082e-10	-0.667206	0.000202789	-1.5082e-10	-0.662726
72078873	chr3:72078873:G:A	1.77507e-07	-1.61683	-0.895524	2.89633e-05	-1.67916	-0.929706
72078886	chr3:72078886:A:G	6.31598e-07	-1.5082e-10	-1.24311	0.000113525	-1.5082e-10	-1.24286
72078941	chr3:72078941:T:A	2.68042e-07	-0.822229	-1.27799	5.72271e-05	-0.654468	-1.2734
72079437	chr3:72079437:TTC:T	1.35842e-07	-1.52704	-1.25283	2.4021e-05	-1.53555	-1.26041
72079899	chr3:72079899:C:T	4.10857e-07	-1.56721	-0.105912	8.36211e-05	-1.61295	0.0643535
72079913	chr3:72079913:G:A	2.11162e-07	-1.49012	-0.848619	4.4952e-05	-1.24826	-0.921037
72079948	chr3:72079948:C:G	1.63853e-07	-1.34411	-1.24828	2.6916e-05	-1.47162	-1.21056
72080458	chr3:72080458:C:T	7.24505e-07	-1.5082e-10	-1.10587	0.00012643	-1.5082e-10	-1.1352
72080708	chr3:72080708:A:T	2.55194e-07	-1.45138	-0.697958	4.84743e-05	-1.51735	-0.576511
72081037	chr3:72081037:T:C	1.73246e-06	-1.5082e-10	-0.234064	0.000314288	-1.5082e-10	-0.224581
72081051	chr3:72081051:C:T	2.71967e-07	-1.44818	-0.637504	5.68261e-05	-1.18644	-0.748458
72081114	chr3:72081114:G:A	2.72097e-07	-1.4478	-0.637407	5.20211e-05	-1.51299	-0.510252
72081273	chr3:72081273:T:C	1.84142e-07	-1.5212	-0.954459	3.42275e-05	-1.57537	-0.866496
72081288	chr3:72081288:G:C	1.84898e-07	-1.51691	-0.954645	3.43487e-05	-1.57098	-0.867348
72081615	chr3:72081615:T:C	6.81228e-07	-1.5082e-10	-1.16747	0.000123882	-1.5082e-10	-1.15556
72082691	chr3:72082691:T:A	6.57604e-07	-1.5082e-10	-1.20276	0.000119356	-1.5082e-10	-1.19278
72082714	chr3:72082714:T:C	6.4155e-07	-1.5082e-10	-1.22748	0.000114511	-1.5082e-10	-1.23422
72082743	chr3:72082743:A:T	1.84512e-07	-1.52189	-0.95176	3.43272e-05	-1.57488	-0.864078
72082750	chr3:72082750:A:G	2.35871e-07	-1.5225	-0.705579	4.52433e-05	-1.57748	-0.585354
72082775	chr3:72082775:A:G	2.37545e-07	-1.5204	-0.700608	4.55719e-05	-1.57564	-0.579959
72082811	chr3:72082811:A:G	7.77777e-07	-1.5082e-10	-1.03492	0.000142725	-1.5082e-10	-1.01397
72082823	chr3:72082823:A:G	2.4341e-07	-1.53992	-0.656703	4.70693e-05	-1.59161	-0.531658
72082844	chr3:72082844:C:T	2.50635e-07	-1.17834	-0.989031	4.47333e-05	-1.17668	-0.997498
72082886	chr3:72082886:C:T	8.24025e-07	-1.5082e-10	-0.977163	0.000148498	-1.5082e-10	-0.974318
72082959	chr3:72082959:G:A	2.19934e-07	-1.55775	-0.74028	4.22857e-05	-1.60668	-0.623757
72082993	chr3:72082993:C:T	1.63796e-07	-1.60573	-0.987013	3.12127e-05	-1.65367	-0.880391
72083124	chr3:72083124:C:T	1.86905e-07	-1.49309	-0.967668	3.45647e-05	-1.54959	-0.88247
72083305	chr3:72083305:GC:G	6.46787e-07	-1.5082e-10	-1.21935	0.000117342	-1.5082e-10	-1.2098
72083761	chr3:72083761:C:T	8.60295e-07	-1.5082e-10	-0.934087	0.000155065	-1.5082e-10	-0.931047
72084223	chr3:72084223:G:T	6.11784e-07	-1.5082e-10	-1.27498	0.000110419	-1.5082e-10	-1.27061
72084608	chr3:72084608:G:C	9.83333e-07	-0.800416	-2.97869e-10	0.000193858	-0.707768	-2.97869e-10
72084643	chr3:72084643:C:T	1.76407e-07	-1.55772	-0.96085	3.29257e-05	-1.60615	-0.87449
72084823	chr3:72084823:C:T	6.33542e-07	-1.5082e-10	-1.24004	0.000113566	-1.5082e-10	-1.2425
72084834	chr3:72084834:G:A	1.42157e-07	-1.46168	-1.27276	2.51508e-05	-1.4792	-1.2708
72084908	chr3:72084908:A:G	1.73841e-07	-1.56895	-0.964273	3.24914e-05	-1.61579	-0.878129
72085048	chr3:72085048:T:C	6.96236e-07	-1.5082e-10	-1.14567	0.000121767	-1.5082e-10	-1.17278
72085189	chr3:72085189:T:C	1.15378e-07	-1.7116	-1.23155	2.11263e-05	-1.71312	-1.21125
72085294	chr3:72085294:G:C	8.96809e-07	-1.5082e-10	-0.89252	0.000161676	-1.5082e-10	-0.889299
72085452	chr3:72085452:G:A	7.75935e-07	-1.5082e-10	-1.03729	0.000139751	-1.5082e-10	-1.03503
72085990	chr3:72085990:C:T	7.74583e-07	-1.5082e-10	-1.03904	0.000139508	-1.5082e-10	-1.03677
72086099	chr3:72086099:A:G	2.60101e-07	-1.49245	-0.63784	4.97445e-05	-1.55307	-0.514926
72086313	chr3:72086313:G:A	2.07806e-07	-1.26486	-1.0899	3.45821e-05	-1.30001	-1.13155
72086321	chr3:72086321:C:T	8.18532e-07	-1.5082e-10	-0.983851	0.000147379	-1.5082e-10	-0.981886
72086931	chr3:72086931:G:A	6.42986e-07	-1.5082e-10	-1.22524	0.000114635	-1.5082e-10	-1.23314
72086934	chr3:72086934:G:A	7.54962e-07	-1.5082e-10	-1.0647	0.000134122	-1.5082e-10	-1.07614
72087084	chr3:72087084:A:G	1.3507e-07	-1.57467	-1.2109	2.39439e-05	-1.61577	-1.18341
72087126	chr3:72087126:C:T	3.1383e-07	-1.42068	-0.521834	6.62498e-05	-1.14218	-0.63928
72087154	chr3:72087154:G:A	1.66366e-07	-1.3268	-1.25037	2.92972e-05	-1.35046	-1.24693
72087209	chr3:72087209:G:A	8.55609e-07	-1.5082e-10	-0.93955	0.000157948	-1.5082e-10	-0.912623
72087224	chr3:72087224:A:G	7.20457e-07	-1.5082e-10	-1.11148	0.00013126	-1.5082e-10	-1.09771
72087260	chr3:72087260:T:TA	7.18041e-07	-1.5082e-10	-1.11484	0.000130804	-1.5082e-10	-1.10119
72087413	chr3:72087413:T:C	2.07106e-07	-1.63407	-0.724061	3.84778e-05	-1.60372	-0.721089
72088067	chr3:72088067:A:G	1.5778e-07	-1.35407	-1.27609	3.5481e-05	-1.12855	-1.27735
72088311	chr3:72088311:C:A	6.35632e-07	-1.5082e-10	-1.23674	0.000115822	-1.5082e-10	-1.22284
72088557	chr3:72088557:G:A	8.44099e-07	-1.5082e-10	-0.953094	0.000152125	-1.5082e-10	-0.950188
72088757	chr3:72088757:A:G	8.47334e-07	-1.5082e-10	-0.949268	0.000156155	-1.5082e-10	-0.924043
72088830	chr3:72088830:C:T	6.27256e-07	-1.5082e-10	-1.25001	0.000112899	-1.5082e-10	-1.2484
72088876	chr3:72088876:A:G	6.89712e-07	-1.5082e-10	-1.15509	0.000125203	-1.5082e-10	-1.14496
72089441	chr3:72089441:C:A	1.35095e-07	-1.50867	-1.27671	2.33466e-05	-1.5547	-1.26973
72089699	chr3:72089699:T:C	6.8384e-07	-1.5082e-10	-1.16364	0.000124058	-1.5082e-10	-1.15414
72089803	chr3:72089803:G:A	3.64677e-07	-0.57165	-1.2207	5.3862e-05	-0.736222	-1.25224
72090138	chr3:72090138:G:A	1.26613e-07	-1.57445	-1.27579	2.21726e-05	-1.60849	-1.26755
72090144	chr3:72090144:A:G	1.25681e-07	-1.58238	-1.27524	2.20458e-05	-1.61532	-1.26645
72090515	chr3:72090515:C:G	6.09798e-07	-1.5082e-10	-1.27824	0.0001096	-1.5082e-10	-1.27805
72091115	chr3:72091115:G:C	6.39886e-07	-1.5082e-10	-1.23007	0.000113358	-1.5082e-10	-1.24434
72091205	chr3:72091205:C:T	6.09784e-07	-1.5082e-10	-1.27826	0.000110053	-1.5082e-10	-1.27393
72091239	chr3:72091239:T:C	8.44612e-07	-1.5082e-10	-0.952486	0.000155655	-1.5082e-10	-0.927252
72091381	chr3:72091381:G:A	1.8819e-07	-1.18399	-1.26993	4.58413e-05	-0.875803	-1.2739
72091558	chr3:72091558:C:T	1.2584e-07	-1.58538	-1.27098	2.19921e-05	-1.6268	-1.25741
72091777	chr3:72091777:C:T	5.59449e-06	-1.5082e-10	0.938174	0.00105928	-1.5082e-10	0.990454
72091960	chr3:72091960:A:G	6.26042e-07	-1.5082e-10	-1.25195	0.00011398	-1.5082e-10	-1.23887
72092154	chr3:72092154:T:C	9.29015e-07	-1.5082e-10	-0.857239	0.000171318	-1.5082e-10	-0.831371
72092572	chr3:72092572:G:A	1.3075e-07	-1.57812	-1.23996	2.32666e-05	-1.61389	-1.21398
72093604	chr3:72093604:A:G	2.69442e-06	-1.5082e-10	0.207575	0.0004907	-1.5082e-10	0.220942
72093819	chr3:72093819:G:C	3.65384e-07	-1.12275	-0.667661	6.4725e-05	-1.155	-0.649741
72093939	chr3:72093939:G:A	4.44592e-05	3.01097	-2.97869e-10	0.00632131	2.77679	-2.97869e-10
72094806	chr3:72094806:G:A	6.12679e-07	-1.5082e-10	-1.27352	0.000110825	-1.5082e-10	-1.26694
72094893	chr3:72094893:C:T	3.64866e-07	-0.542078	-1.24975	5.7315e-05	-0.700064	-1.22626
72094898	chr3:72094898:G:A	3.55015e-07	-0.564183	-1.25502	5.57653e-05	-0.720295	-1.23345
72096151	chr3:72096151:T:C	4.4796e-07	-0.886152	-0.700509	7.86448e-05	-0.927577	-0.682373
72096430	chr3:72096430:G:A	4.27953e-07	-0.371285	-1.26107	6.56069e-05	-0.547805	-1.24341
72097169	chr3:72097169:T:A	1.66026e-07	-1.40679	-1.17243	2.49748e-05	-1.55378	-1.20325
72097306	chr3:72097306:T:C	1.88917e-07	-1.17222	-1.27783	3.65142e-05	-1.10174	-1.27545
72097369	chr3:72097369:G:A	1.66859e-07	-1.44991	-1.12431	2.54309e-05	-1.58061	-1.15831
72097412	chr3:72097412:C:T	1.65792e-07	-1.6707	-0.909929	3.2063e-05	-1.61538	-0.891811
72097950	chr3:72097950:C:T	6.34205e-07	-1.5082e-10	-1.23899	0.000114774	-1.5082e-10	-1.23193
72098083	chr3:72098083:G:A	3.34706e-07	-1.37991	-0.498204	7.13117e-05	-1.07688	-0.630949
72098399	chr3:72098399:C:T	4.45939e-07	-1.59118	-2.97869e-10	8.86135e-05	-1.49061	-2.97869e-10
72098746	chr3:72098746:G:T	5.02074e-07	-0.216611	-1.256	7.63509e-05	-0.406045	-1.23351
72099059	chr3:72099059:C:T	2.43175e-07	-0.931439	-1.26614	4.99427e-05	-0.787151	-1.27686
72099065	chr3:72099065:G:A	2.12976e-07	-1.43661	-0.893574	3.18015e-05	-1.56725	-0.948125
72099240	chr3:72099240:G:A	4.63462e-07	-1.55264	-2.97869e-10	9.36284e-05	-1.43556	-2.97869e-10
72099389	chr3:72099389:C:T	1.78122e-07	-1.51746	-0.99144	2.80595e-05	-1.61611	-1.02445
72099400	chr3:72099400:T:C	4.20505e-07	-1.64991	-2.97869e-10	7.89121e-05	-1.60656	-2.97869e-10
72099404	chr3:72099404:G:A	6.1195e-07	-1.5082e-10	-1.27471	0.000109839	-1.5082e-10	-1.27588
72099539	chr3:72099539:C:T	5.37585e-07	-1.40428	-2.97869e-10	0.000103372	-1.33656	-2.97869e-10
72099753	chr3:72099753:C:T	5.37958e-06	0.899002	-2.97869e-10	0.000807132	0.718595	-2.97869e-10
72099968	chr3:72099968:A:G	1.63595e-07	-1.70556	-0.888413	2.75107e-05	-1.70926	-0.951056
72099993	chr3:72099993:A:G	1.58914e-07	-1.70753	-0.915468	2.68849e-05	-1.70751	-0.975814
72100066	chr3:72100066:T:A	1.20854e-07	-1.61971	-1.27707	2.21351e-05	-1.60406	-1.27367
72100326	chr3:72100326:G:A	4.52448e-07	-1.57669	-2.97869e-10	9.06634e-05	-1.46774	-2.97869e-10
72100501	chr3:72100501:T:TA	1.66625e-07	-1.70876	-0.866855	2.81524e-05	-1.70613	-0.931124
72100605	chr3:72100605:C:A	1.6022e-07	-1.70351	-0.911299	2.68998e-05	-1.71051	-0.972267
72101257	chr3:72101257:G:T	1.90411e-07	-1.26984	-1.17234	3.3818e-05	-1.27727	-1.17663
72101525	chr3:72101525:C:T	2.13743e-07	-1.50724	-0.819348	3.14679e-05	-1.62517	-0.900757
72101592	chr3:72101592:C:T	1.29338e-06	-1.5082e-10	-0.526348	0.000220552	-1.5082e-10	-0.578756
72102075	chr3:72102075:TTCACA:T	2.40593e-07	-1.70761	-0.500645	4.06926e-05	-1.65667	-0.612173
72102129	chr3:72102129:A:G	1.98496e-07	-1.49949	-0.901107	3.51274e-05	-1.50433	-0.911584
72102303	chr3:72102303:C:T	6.24822e-07	-1.5082e-10	-1.2539	0.000112437	-1.5082e-10	-1.2525
72102396	chr3:72102396:C:T	2.15088e-07	-1.70748	-0.612834	3.66073e-05	-1.65547	-0.719173
72102581	chr3:72102581:T:G	2.12944e-07	-1.70123	-0.629104	3.68199e-05	-1.6389	-0.729958
72102726	chr3:72102726:ATTCC:A	2.06589e-07	-1.36772	-0.992907	3.6506e-05	-1.38068	-0.996735
72103382	chr3:72103382:G:A	1.99167e-07	-1.1426	-1.25462	3.83317e-05	-1.05591	-1.2727
72103512	chr3:72103512:A:G	1.74186e-07	-1.29351	-1.23773	3.26913e-05	-1.22411	-1.26367
72103594	chr3:72103594:ACAATCTCC:A	9.22247e-07	-1.5082e-10	-0.864551	0.000169519	-1.5082e-10	-0.841925
72103813	chr3:72103813:G:A	8.3928e-07	-1.5082e-10	-0.958819	0.000140121	-1.5082e-10	-1.03238
72104997	chr3:72104997:G:A	8.88088e-07	-1.5082e-10	-0.902293	0.000162965	-1.5082e-10	-0.881354
72105175	chr3:72105175:T:C	3.30574e-07	-0.767336	-1.1232	4.39148e-05	-0.9997	-1.19294
72105243	chr3:72105243:G:A	1.22607e-07	-1.65239	-1.22999	2.0621e-05	-1.70071	-1.24787
72105654	chr3:72105654:C:G	4.26718e-07	-0.813348	-0.821892	5.62846e-05	-1.00961	-0.934865
72105684	chr3:72105684:T:A	1.56059e-07	-1.38778	-1.25335	2.42829e-05	-1.51485	-1.27027
72105835	chr3:72105835:A:G	2.05427e-07	-1.23219	-1.13408	3.63367e-05	-1.24285	-1.13921
72106153	chr3:72106153:C:T	1.93813e-07	-1.17926	-1.24521	3.14601e-05	-1.26311	-1.26307
72106235	chr3:72106235:T:C	2.62717e-07	-1.21349	-0.906796	4.76822e-05	-1.11555	-0.994787
72106534	chr3:72106534:A:G	6.29313e-07	-1.5082e-10	-1.24673	0.000112287	-1.5082e-10	-1.25383
72106587	chr3:72106587:A:G	7.20472e-07	-1.5082e-10	-1.11146	0.000130539	-1.5082e-10	-1.10322
72106590	chr3:72106590:G:A	1.1843e-07	-1.65154	-1.2655	2.01302e-05	-1.69927	-1.2734
72107044	chr3:72107044:G:C	9.42868e-07	-1.5082e-10	-0.842437	0.000164652	-1.5082e-10	-0.871055
72107208	chr3:72107208:A:G	1.19603e-07	-1.62912	-1.27807	2.03003e-05	-1.68908	-1.27518
72107434	chr3:72107434:A:G	2.04584e-07	-1.12016	-1.25022	3.01101e-05	-1.2964	-1.27363
72107453	chr3:72107453:C:T	1.12249e-07	-1.69325	-1.27739	1.98555e-05	-1.71304	-1.27337
72107464	chr3:72107464:C:T	2.09908e-07	-1.09334	-1.25135	3.07806e-05	-1.27392	-1.27409
72107744	chr3:72107744:C:G	6.22634e-07	-1.5082e-10	-1.2574	0.000112143	-1.5082e-10	-1.25511
72108052	chr3:72108052:G:A	1.53327e-07	-1.44544	-1.21335	2.95645e-05	-1.39077	-1.19755
72108085	chr3:72108085:G:A	1.42866e-07	-1.64755	-1.08191	2.9687e-05	-1.53019	-1.05399
72108381	chr3:72108381:G:A	2.28061e-07	-1.12359	-1.13815	3.31603e-05	-1.27756	-1.19598
72108794	chr3:72108794:T:G	6.52897e-07	-1.5082e-10	-1.20994	0.000118985	-1.5082e-10	-1.1959
72108796	chr3:72108796:G:T	6.5309e-07	-1.5082e-10	-1.20965	0.000119023	-1.5082e-10	-1.19558
72108817	chr3:72108817:C:G	1.23533e-07	-1.59776	-1.27709	2.28543e-05	-1.5703	-1.27545
72109283	chr3:72109283:G:T	4.02673e-07	-1.69324	-2.97869e-10	7.20911e-05	-1.69696	-2.97869e-10
72109292	chr3:72109292:A:G	1.57301e-07	-1.64166	-0.991542	2.66146e-05	-1.65497	-1.03846
72109597	chr3:72109597:A:T	1.27951e-07	-1.69194	-1.14778	2.6466e-05	-1.60205	-1.09698
72109759	chr3:72109759:A:G	1.12651e-07	-1.71297	-1.2541	2.12588e-05	-1.69061	-1.22751
72109884	chr3:72109884:T:G	1.11491e-07	-1.7002	-1.27722	1.98258e-05	-1.71088	-1.27703
72110128	chr3:72110128:A:G	8.78796e-07	-1.5082e-10	-0.91281	0.000161898	-1.5082e-10	-0.887927
72110266	chr3:72110266:T:C	7.81401e-07	-1.5082e-10	-1.03027	0.000140663	-1.5082e-10	-1.02853
72110424	chr3:72110424:T:G	7.52595e-07	-1.5082e-10	-1.06784	0.000135879	-1.5082e-10	-1.06312
72110542	chr3:72110542:T:C	7.72856e-07	-1.5082e-10	-1.04127	0.000141125	-1.5082e-10	-1.02524
72110545	chr3:72110545:T:C	1.43224e-07	-1.5355	-1.19145	2.69033e-05	-1.49582	-1.18682
72110610	chr3:72110610:G:A	8.4078e-07	-1.5082e-10	-0.957033	0.000154148	-1.5082e-10	-0.936976
72110625	chr3:72110625:G:A	3.7577e-07	-0.722684	-1.0397	4.93361e-05	-0.959657	-1.11658
72110685	chr3:72110685:G:T	6.7368e-07	-1.5082e-10	-1.17861	0.000119703	-1.5082e-10	-1.18988
72111069	chr3:72111069:T:C	1.16981e-07	-1.68315	-1.2462	2.39182e-05	-1.57934	-1.22091
72111091	chr3:72111091:A:G	2.38204e-07	-1.30905	-0.909189	4.44579e-05	-1.20058	-0.979764
72111095	chr3:72111095:G:A	7.83558e-07	-1.5082e-10	-1.02752	0.000143251	-1.5082e-10	-1.01029
72111281	chr3:72111281:C:A	9.44004e-07	-1.5082e-10	-0.841232	0.000175171	-1.5082e-10	-0.809129
72111425	chr3:72111425:G:T	3.53733e-07	-0.721208	-1.10161	5.43064e-05	-0.8241	-1.15615
72111451	chr3:72111451:C:A	3.59669e-07	-0.713178	-1.093	5.51721e-05	-0.815627	-1.14881
72112082	chr3:72112082:T:A	1.13467e-07	-1.70754	-1.25231	2.00238e-05	-1.71271	-1.26526
72112108	chr3:72112108:T:C	1.13273e-07	-1.70822	-1.25334	2.00059e-05	-1.71288	-1.26599
72112298	chr3:72112298:T:A	6.31305e-07	-1.5082e-10	-1.24357	0.000113945	-1.5082e-10	-1.23918
72112399	chr3:72112399:C:T	1.1713e-07	-1.65028	-1.2778	2.00009e-05	-1.70087	-1.27825
72112472	chr3:72112472:T:G	1.13575e-07	-1.71199	-1.24691	2.00938e-05	-1.71282	-1.26166
72112483	chr3:72112483:G:A	2.25899e-07	-1.65699	-0.614289	4.20332e-05	-1.62483	-0.611602
72112571	chr3:72112571:G:C	1.18532e-07	-1.7004	-1.21578	2.06869e-05	-1.7091	-1.23629
72112623	chr3:72112623:T:C	6.33213e-07	-1.5082e-10	-1.24056	0.000112591	-1.5082e-10	-1.25113
72113655	chr3:72113655:A:G	7.7123e-07	-1.5082e-10	-1.04338	0.000140812	-1.5082e-10	-1.02747
72113976	chr3:72113976:A:C	1.13577e-07	-1.69639	-1.26249	2.09996e-05	-1.67914	-1.25125
72114010	chr3:72114010:A:G	1.14273e-07	-1.67585	-1.27692	2.11075e-05	-1.64852	-1.27674
72114163	chr3:72114163:C:T	1.08997e-06	-1.5082e-10	-0.697462	0.000178373	-1.5082e-10	-0.791017
72114797	chr3:72114797:A:G	1.49536e-07	-1.61478	-1.06905	2.53711e-05	-1.62813	-1.11316
72114966	chr3:72114966:G:T	3.81882e-07	-0.770484	-0.975767	5.0231e-05	-0.993528	-1.06473
72115469	chr3:72115469:A:G	1.15624e-07	-1.68986	-1.25117	2.14892e-05	-1.67015	-1.23719
72115633	chr3:72115633:C:T	2.11999e-07	-1.38512	-0.949657	3.8628e-05	-1.29521	-1.0257
72115825	chr3:72115825:G:A	6.17557e-07	-1.5082e-10	-1.26559	0.000110305	-1.5082e-10	-1.27164
72115891	chr3:72115891:G:C	1.13146e-07	-1.69326	-1.26942	2.09343e-05	-1.67297	-1.26053
72116313	chr3:72116313:C:T	5.32906e-07	-1.41302	-2.97869e-10	9.70475e-05	-1.39969	-2.97869e-10
72116509	chr3:72116509:T:C	1.26084e-07	-1.70922	-1.14519	2.3538e-05	-1.69947	-1.11681
72116600	chr3:72116600:C:G	4.01102e-07	-1.69715	-2.97869e-10	7.42698e-05	-1.66719	-2.97869e-10
72116687	chr3:72116687:G:A	1.13463e-07	-1.71314	-1.24674	2.00625e-05	-1.71308	-1.26296
72116795	chr3:72116795:C:G	2.53325e-07	-1.2956	-0.861088	4.72768e-05	-1.17647	-0.942401
72116796	chr3:72116796:T:G	6.27745e-07	-1.5082e-10	-1.24923	0.00011356	-1.5082e-10	-1.24256
72117021	chr3:72117021:G:A	1.67995e-07	-1.37373	-1.1937	2.66395e-05	-1.46071	-1.23178
72117466	chr3:72117466:C:T	3.51737e-07	-0.762948	-1.06553	7.71192e-05	-0.519673	-1.10987
72117622	chr3:72117622:C:T	1.32148e-07	-1.62841	-1.17903	2.6824e-05	-1.49833	-1.18727
72118344	chr3:72118344:A:G	6.92737e-07	-1.5082e-10	-1.15071	0.000123273	-1.5082e-10	-1.16049
72118931	chr3:72118931:C:T	1.16061e-07	-1.71055	-1.22669	2.05797e-05	-1.70938	-1.24121
72119101	chr3:72119101:C:G	7.55066e-07	-1.5082e-10	-1.06456	0.000138044	-1.5082e-10	-1.04732
72119377	chr3:72119377:C:T	7.14178e-07	-1.5082e-10	-1.12023	0.000130409	-1.5082e-10	-1.10422
72119501	chr3:72119501:G:A	7.50511e-07	-1.5082e-10	-1.07061	0.000137286	-1.5082e-10	-1.05283
72119709	chr3:72119709:A:G	1.11701e-07	-1.69779	-1.27775	2.06407e-05	-1.67894	-1.26869
72119865	chr3:72119865:C:A	8.05782e-06	1.30304	-2.97869e-10	0.00210775	1.67849	-2.97869e-10
72120349	chr3:72120349:G:A	6.32702e-07	-1.5082e-10	-1.24136	0.000112495	-1.5082e-10	-1.25199
72120565	chr3:72120565:A:G	3.85027e-06	0.564536	-2.97869e-10	0.000936469	0.867224	-2.97869e-10
72120704	chr3:72120704:T:C	2.33639e-07	-1.1489	-1.08869	4.48253e-05	-1.02737	-1.14475
72120705	chr3:72120705:G:A	1.25781e-06	-1.5082e-10	-0.554237	0.000232728	-1.5082e-10	-0.525023
72121582	chr3:72121582:C:T	6.56565e-07	-1.5082e-10	-1.20434	0.000116189	-1.5082e-10	-1.21967
72121736	chr3:72121736:T:C	2.23128e-07	-1.18462	-1.09899	4.28378e-05	-1.06393	-1.15354
72122319	chr3:72122319:T:C	1.13434e-07	-1.68716	-1.27298	2.02281e-05	-1.69807	-1.26975
72122837	chr3:72122837:C:A	2.92876e-07	-1.57306	-0.438556	5.94173e-05	-1.37487	-0.515438
72122865	chr3:72122865:G:A	6.22513e-07	-1.5082e-10	-1.2576	0.000111051	-1.5082e-10	-1.2649
72123030	chr3:72123030:C:T	2.77654e-07	-1.45927	-0.605713	6.12643e-05	-1.21467	-0.645021
72124591	chr3:72124591:A:T	3.52814e-07	-1.17312	-0.652298	6.58985e-05	-1.03428	-0.7525
72124625	chr3:72124625:C:T	2.69935e-07	-0.897409	-1.19577	5.93949e-05	-0.679988	-1.21069
72124740	chr3:72124740:AT:A	2.24177e-07	-1.55469	-0.724243	4.59483e-05	-1.31219	-0.835184
72124890	chr3:72124890:G:T	3.95091e-07	-1.71225	-2.97869e-10	7.10996e-05	-1.71081	-2.97869e-10
72126009	chr3:72126009:C:T	3.97094e-07	-1.70719	-2.97869e-10	7.09342e-05	-1.71314	-2.97869e-10
72126318	chr3:72126318:T:A	2.21596e-06	-1.5082e-10	0.0120763	0.000375548	-1.5082e-10	-0.046505
72127374	chr3:72127374:T:A	2.92045e-07	-0.774031	-1.24043	6.06763e-05	-0.620846	-1.24849
72127464	chr3:72127464:C:T	1.15709e-07	-1.69198	-1.24831	2.06334e-05	-1.69386	-1.25412
72128254	chr3:72128254:T:C	6.09772e-07	-1.5082e-10	-1.27828	0.000109847	-1.5082e-10	-1.2758
72128500	chr3:72128500:A:T	1.16906e-07	-1.71194	-1.21805	2.11714e-05	-1.71266	-1.20958
72128555	chr3:72128555:C:A	4.94841e-07	-1.48713	-2.97869e-10	9.4098e-05	-1.43055	-2.97869e-10
72128603	chr3:72128603:C:T	3.53913e-07	-0.77525	-1.04706	6.88454e-05	-0.63528	-1.10775
72128605	chr3:72128605:A:G	2.5568e-07	-1.19054	-0.9569	4.78261e-05	-1.07657	-1.03075
72128972	chr3:72128972:A:G	1.19009e-07	-1.68445	-1.22772	2.10711e-05	-1.68904	-1.23795
72129049	chr3:72129049:G:A	6.16835e-07	-1.5082e-10	-1.26676	0.000110426	-1.5082e-10	-1.27055
72129269	chr3:72129269:A:G	1.37971e-07	-1.53965	-1.22467	2.37009e-05	-1.56737	-1.24201
72129933	chr3:72129933:C:G	6.17191e-07	-1.5082e-10	-1.26619	0.000111511	-1.5082e-10	-1.26077
72130229	chr3:72130229:G:A	1.28894e-07	-1.55419	-1.27819	2.30831e-05	-1.5625	-1.27329
72130287	chr3:72130287:A:G	2.45474e-06	0.114412	-2.97869e-10	0.000577679	0.384127	-2.97869e-10
72130622	chr3:72130622:G:C	6.49233e-07	-1.5082e-10	-1.21557	0.00011442	-1.5082e-10	-1.23501
72131052	chr3:72131052:T:C	1.6918e-07	-1.38715	-1.17325	2.82058e-05	-1.43057	-1.20479
72131697	chr3:72131697:T:G	3.87655e-07	-1.44966	-0.281584	6.20652e-05	-1.47219	-0.374512
72131769	chr3:72131769:C:T	6.74749e-07	-1.5082e-10	-1.17702	0.000120876	-1.5082e-10	-1.18012
72131815	chr3:72131815:T:C	2.64397e-07	-0.841467	-1.27244	5.91016e-05	-0.628839	-1.26679
72131932	chr3:72131932:A:G	6.67422e-07	-1.5082e-10	-1.18794	0.000120373	-1.5082e-10	-1.1843
72132311	chr3:72132311:A:G	5.05682e-07	-1.46546	-2.97869e-10	8.8777e-05	-1.48876	-2.97869e-10
72132602	chr3:72132602:G:A	4.95842e-07	-1.48511	-2.97869e-10	9.18228e-05	-1.45503	-2.97869e-10
72132609	chr3:72132609:G:A	4.25263e-07	-1.63866	-2.97869e-10	7.61114e-05	-1.64269	-2.97869e-10
72132699	chr3:72132699:A:G	6.46769e-07	-1.5082e-10	-1.21937	0.000116664	-1.5082e-10	-1.21559
72132734	chr3:72132734:G:A	1.62914e-06	-1.5082e-10	-0.295558	0.000284035	-1.5082e-10	-0.325793
72132773	chr3:72132773:C:T	1.96596e-07	-1.57526	-0.834958	3.58356e-05	-1.50627	-0.889679
72132805	chr3:72132805:T:C	2.49805e-07	-1.62987	-0.540814	4.34861e-05	-1.60105	-0.601405
72133104	chr3:72133104:A:T	4.09756e-07	-0.793436	-0.882366	5.69075e-05	-1.01792	-0.915546
72133304	chr3:72133304:G:C	1.52549e-06	-1.15044	0.789146	0.000313462	-0.86295	0.635736
72133376	chr3:72133376:A:C	6.18565e-07	-1.5082e-10	-1.26396	0.000111024	-1.5082e-10	-1.26514
72133711	chr3:72133711:G:A	6.18296e-07	-1.5082e-10	-1.2644	0.000110919	-1.5082e-10	-1.26609
72134191	chr3:72134191:G:A	7.75411e-07	-1.5082e-10	-1.03797	0.00014127	-1.5082e-10	-1.02422
72134259	chr3:72134259:C:T	1.32846e-06	-1.5082e-10	-0.499584	0.000230627	-1.5082e-10	-0.534092
72134416	chr3:72134416:G:A	8.2147e-07	-1.5082e-10	-0.980268	0.000148648	-1.5082e-10	-0.973312
72134513	chr3:72134513:G:A	1.04374e-06	-1.5082e-10	-0.740794	0.000186359	-1.5082e-10	-0.747214
72134641	chr3:72134641:T:G	6.20978e-07	-1.5082e-10	-1.26007	0.000111826	-1.5082e-10	-1.25794
72134795	chr3:72134795:A:G	7.23472e-07	-1.5082e-10	-1.1073	0.000131645	-1.5082e-10	-1.09478
72134932	chr3:72134932:C:T	3.97519e-07	-1.70612	-2.97869e-10	7.50584e-05	-1.65663	-2.97869e-10
72134979	chr3:72134979:T:C	3.85068e-07	-1.6645	-0.0734438	5.68795e-05	-1.71312	-0.220833
72135126	chr3:72135126:C:CA	1.37425e-07	-1.55065	-1.21763	2.72825e-05	-1.42908	-1.23957
72135188	chr3:72135188:G:A	1.44777e-06	-1.5082e-10	-0.413585	0.000271972	-1.5082e-10	-0.369192
72135189	chr3:72135189:A:C	4.0112e-07	-1.6971	-2.97869e-10	7.19755e-05	-1.69857	-2.97869e-10
72135336	chr3:72135336:CAG:C	4.47975e-07	-1.58663	-2.97869e-10	8.14342e-05	-1.5751	-2.97869e-10
72135355	chr3:72135355:T:G	3.95818e-07	-1.71041	-2.97869e-10	7.10797e-05	-1.71109	-2.97869e-10
72135367	chr3:72135367:C:A	2.54715e-07	-1.08275	-1.06847	4.42832e-05	-1.15685	-1.02743
72135623	chr3:72135623:C:G	7.38378e-07	-1.5082e-10	-1.08691	0.000136042	-1.5082e-10	-1.06193
72135677	chr3:72135677:A:G	6.64252e-07	-1.18034	-0.0123636	0.000119747	-1.1729	-0.0166025
72135805	chr3:72135805:C:T	4.03634e-07	-1.69086	-2.97869e-10	7.24188e-05	-1.69243	-2.97869e-10
72136088	chr3:72136088:C:T	2.48424e-07	-1.09394	-1.08228	3.82233e-05	-1.18002	-1.15142
72136112	chr3:72136112:G:T	6.72391e-07	-1.5082e-10	-1.18052	0.00012425	-1.5082e-10	-1.15259
72136370	chr3:72136370:A:C	6.30712e-07	-1.56737	0.322861	0.000124102	-1.54198	0.388194
72136912	chr3:72136912:A:G	1.87009e-07	-1.20911	-1.2511	3.21707e-05	-1.27448	-1.22936
72136952	chr3:72136952:G:A	7.36489e-07	-1.5082e-10	-1.08947	0.000134481	-1.5082e-10	-1.07347
72137054	chr3:72137054:C:T	1.17332e-07	-1.71311	-1.21324	2.30572e-05	-1.69816	-1.13875
72137250	chr3:72137250:G:A	6.65186e-07	-1.5082e-10	-1.1913	0.00012011	-1.5082e-10	-1.18649
72137275	chr3:72137275:C:G	6.25303e-07	-1.5082e-10	-1.25313	0.000114225	-1.5082e-10	-1.23672
72137547	chr3:72137547:A:G	3.99139e-07	-1.70205	-2.97869e-10	7.33518e-05	-1.67963	-2.97869e-10
72137633	chr3:72137633:C:T	3.14752e-07	-0.820879	-1.1187	4.64783e-05	-0.945269	-1.19064
72137752	chr3:72137752:G:A	4.23506e-07	-1.64279	-2.97869e-10	7.95879e-05	-1.59803	-2.97869e-10
72137754	chr3:72137754:G:T	1.35499e-07	-1.60389	-1.17851	2.17284e-05	-1.66411	-1.23216
72138118	chr3:72138118:T:C	4.31918e-07	-1.3742	-0.248932	9.11776e-05	-1.03108	-0.430997
72138159	chr3:72138159:T:C	2.55396e-07	-0.936918	-1.21163	3.83264e-05	-1.10951	-1.21924
72138558	chr3:72138558:G:A	3.9556e-07	-1.71106	-2.97869e-10	7.1061e-05	-1.71135	-2.97869e-10
72138766	chr3:72138766:C:T	2.00461e-07	-1.12397	-1.26677	3.91332e-05	-1.05864	-1.24928
72138983	chr3:72138983:C:T	6.33077e-07	-1.5082e-10	-1.24077	0.000114169	-1.5082e-10	-1.23721
72139008	chr3:72139008:G:T	7.77302e-07	-1.5082e-10	-1.03553	0.000136822	-1.5082e-10	-1.05621
72139815	chr3:72139815:AAG:A	1.6425e-07	-1.6243	-0.965671	2.87132e-05	-1.58254	-1.035
72139844	chr3:72139844:C:G	6.17639e-07	-1.5082e-10	-1.26546	0.000111216	-1.5082e-10	-1.26341
72140090	chr3:72140090:G:C	7.04975e-07	-1.5082e-10	-1.1332	0.000129422	-1.5082e-10	-1.11181
72140858	chr3:72140858:CA:C	6.17332e-07	-1.5082e-10	-1.26596	0.000111778	-1.5082e-10	-1.25838
72140940	chr3:72140940:G:A	7.14464e-07	-1.5082e-10	-1.11983	0.000128759	-1.5082e-10	-1.11695
72141362	chr3:72141362:GAA:G	6.16143e-07	-1.5082e-10	-1.26788	0.000110568	-1.5082e-10	-1.26926
72141387	chr3:72141387:T:A	3.37947e-07	-1.11386	-0.754618	6.77997e-05	-1.01491	-0.743422
72141832	chr3:72141832:T:C	7.26653e-07	-1.5082e-10	-1.10291	0.000128362	-1.5082e-10	-1.12004
72141866	chr3:72141866:T:G	1.10178e-05	-1.5082e-10	1.6159	0.00177408	-1.5082e-10	1.50615
72142320	chr3:72142320:T:C	3.95787e-07	-1.71049	-2.97869e-10	7.11823e-05	-1.70965	-2.97869e-10
72142353	chr3:72142353:T:C	2.74348e-07	-1.1491	-0.92787	3.64196e-05	-1.32382	-1.05596
72142379	chr3:72142379:A:G	3.95852e-07	-1.71032	-2.97869e-10	7.11133e-05	-1.71062	-2.97869e-10
72142642	chr3:72142642:T:C	1.27529e-07	-1.6353	-1.20772	2.17229e-05	-1.65507	-1.24145
72143122	chr3:72143122:T:C	1.29767e-07	-1.64981	-1.17581	2.19695e-05	-1.6674	-1.21784
72143272	chr3:72143272:T:G	4.58668e-07	-1.00437	-0.558663	0.000108395	-0.609787	-0.679326
72143274	chr3:72143274:C:T	7.03323e-07	-1.5082e-10	-1.13555	0.000125098	-1.5082e-10	-1.14579
72143420	chr3:72143420:C:T	8.55745e-07	-1.5082e-10	-0.93939	0.000151921	-1.5082e-10	-0.951528
72143896	chr3:72143896:TC:T	3.88856e-07	-1.39017	-0.337981	5.43104e-05	-1.48583	-0.494341
72144352	chr3:72144352:AT:A	1.22043e-07	-1.69922	-1.18778	2.19296e-05	-1.69492	-1.19214
72144645	chr3:72144645:C:T	6.65693e-07	-1.5082e-10	-1.19053	0.000119269	-1.5082e-10	-1.19351
72144840	chr3:72144840:C:T	9.39669e-07	-0.63487	-0.210966	0.000124741	-0.896349	-0.252306
72144945	chr3:72144945:G:A	3.94744e-07	-1.71313	-2.97869e-10	7.0933e-05	-1.71316	-2.97869e-10
72145311	chr3:72145311:C:A	7.38001e-07	-1.08742	-2.97869e-10	0.000135983	-1.06236	-2.97869e-10
72145357	chr3:72145357:G:A	2.14208e-07	-1.16047	-1.16394	3.53699e-05	-1.25648	-1.15255
72145380	chr3:72145380:T:A	9.09013e-07	-1.5082e-10	-0.879004	0.000160631	-1.5082e-10	-0.89578
72145493	chr3:72145493:A:G	2.17096e-07	-1.13947	-1.17155	3.56631e-05	-1.23958	-1.1612
72145537	chr3:72145537:A:T	6.10826e-07	-1.5082e-10	-1.27655	0.000109735	-1.5082e-10	-1.27683
72145683	chr3:72145683:A:G	2.24071e-06	-1.5082e-10	0.0231851	0.000407051	-1.5082e-10	0.0340463
72146089	chr3:72146089:A:G	1.99717e-07	-1.48122	-0.91324	3.32725e-05	-1.55478	-0.915378
72146471	chr3:72146471:A:G	7.48435e-07	-1.5082e-10	-1.07338	0.000132076	-1.5082e-10	-1.09152
72146533	chr3:72146533:G:A	1.47907e-06	-1.5082e-10	-0.392197	0.000269931	-1.5082e-10	-0.376726
72146539	chr3:72146539:G:A	2.15228e-07	-1.08211	-1.23755	3.347e-05	-1.21732	-1.24692
72146601	chr3:72146601:T:C	6.10254e-07	-1.5082e-10	-1.27749	0.00010959	-1.5082e-10	-1.27815
72146679	chr3:72146679:G:A	2.17552e-07	-1.2399	-1.06902	3.61565e-05	-1.33293	-1.0541
72147079	chr3:72147079:G:A	5.60641e-07	-1.36228	-2.97869e-10	9.91576e-05	-1.37818	-2.97869e-10
72147111	chr3:72147111:T:C	4.19161e-07	-1.56726	-0.0858452	7.76419e-05	-1.41232	-0.21046
72147142	chr3:72147142:T:C	1.1757e-07	-1.68029	-1.24404	2.01712e-05	-1.70543	-1.2652
72147268	chr3:72147268:T:G	6.8252e-07	-1.5082e-10	-1.16557	0.000121546	-1.5082e-10	-1.1746
72147306	chr3:72147306:A:G	1.56421e-06	-1.5082e-10	-0.336227	0.000274766	-1.5082e-10	-0.358973
72147317	chr3:72147317:G:A	7.66114e-07	-1.5082e-10	-1.05003	0.000136102	-1.5082e-10	-1.06149
72147599	chr3:72147599:T:C	3.95172e-07	-1.71204	-2.97869e-10	7.1027e-05	-1.71183	-2.97869e-10
72147649	chr3:72147649:T:C	1.13678e-05	-1.5082e-10	1.64718	0.00183306	-1.5082e-10	1.53885
72147817	chr3:72147817:T:A	6.50058e-07	-1.5082e-10	-1.2143	0.000116155	-1.5082e-10	-1.21996
72148021	chr3:72148021:T:C	3.14167e-06	0.361147	-2.97869e-10	0.000519354	0.277694	-2.97869e-10
72148269	chr3:72148269:A:G	4.85002e-07	-1.24554	-0.261665	9.8936e-05	-1.21414	-0.166275
72148383	chr3:72148383:C:T	6.15559e-07	-1.5082e-10	-1.26883	0.000110633	-1.5082e-10	-1.26867
72148615	chr3:72148615:C:T	4.00866e-07	-1.69774	-2.97869e-10	7.21799e-05	-1.69573	-2.97869e-10
72148941	chr3:72148941:C:T	6.45468e-07	-1.5082e-10	-1.22139	0.000118719	-1.5082e-10	-1.19813
72148961	chr3:72148961:T:A	2.76026e-06	-1.5082e-10	0.231716	0.000431672	-1.5082e-10	0.0927742
72149185	chr3:72149185:C:T	2.37532e-06	-1.5082e-10	0.0815249	0.000419007	-1.5082e-10	0.062997
72149242	chr3:72149242:C:T	1.33024e-06	-1.5082e-10	-0.498246	0.000215063	-1.5082e-10	-0.603963
72149431	chr3:72149431:T:C	2.35525e-06	-1.5082e-10	0.07304	0.000417492	-1.5082e-10	0.0593732
72149471	chr3:72149471:T:C	4.45755e-07	-1.59159	-2.97869e-10	8.47568e-05	-1.53511	-2.97869e-10
72149772	chr3:72149772:C:G	2.05061e-06	-1.5082e-10	-0.065472	0.000363617	-1.5082e-10	-0.078791
72149922	chr3:72149922:C:T	6.64884e-07	-1.5082e-10	-1.19175	0.000120784	-1.5082e-10	-1.18089
72149943	chr3:72149943:C:T	1.9218e-06	-1.5082e-10	-0.130346	0.000347049	-1.5082e-10	-0.125426
72150220	chr3:72150220:C:T	1.61741e-06	-1.5082e-10	-0.302783	0.000287263	-1.5082e-10	-0.314494
72150224	chr3:72150224:TTCC:T	2.08278e-06	-1.5082e-10	-0.0499041	0.00036936	-1.5082e-10	-0.0631205
72150239	chr3:72150239:A:G	3.58054e-07	-0.93054	-0.88014	5.45165e-05	-1.11148	-0.864913
72150583	chr3:72150583:C:A	7.93424e-07	-1.5082e-10	-1.01501	0.000143933	-1.5082e-10	-1.00554
72150636	chr3:72150636:C:T	3.97175e-07	-1.70699	-2.97869e-10	7.14681e-05	-1.70564	-2.97869e-10
72150755	chr3:72150755:A:C	3.76214e-07	-0.934684	-0.826522	5.70717e-05	-1.11652	-0.814059
72150828	chr3:72150828:T:C	6.29265e-06	-1.5082e-10	1.05577	0.00114393	-1.5082e-10	1.06733
72150830	chr3:72150830:G:A	7.47734e-07	-1.5082e-10	-1.07432	0.000133447	-1.5082e-10	-1.08119
72151098	chr3:72151098:G:A	4.44282e-07	-1.5949	-2.97869e-10	8.44078e-05	-1.53923	-2.97869e-10
72151370	chr3:72151370:C:T	6.875e-06	-1.5082e-10	1.14428	0.0011227	-1.5082e-10	1.0486
72151389	chr3:72151389:G:T	3.98261e-07	-0.435657	-1.2686	5.97272e-05	-0.606917	-1.27819
72151403	chr3:72151403:T:G	6.20114e-07	-1.5082e-10	-1.26146	0.00011142	-1.5082e-10	-1.26158
72151483	chr3:72151483:T:C	3.01654e-06	-1.5082e-10	0.320503	0.000546259	-1.5082e-10	0.328201
72151543	chr3:72151543:C:T	3.82332e-06	-1.5082e-10	0.557511	0.000689344	-1.5082e-10	0.560848
72151699	chr3:72151699:T:C	7.09157e-07	-1.5082e-10	-1.12729	0.000127689	-1.5082e-10	-1.12529
72152027	chr3:72152027:C:T	6.12497e-06	-1.5082e-10	1.02877	0.00111395	-1.5082e-10	1.04078
72152106	chr3:72152106:G:A	5.81683e-06	-1.5082e-10	0.977148	0.00105775	-1.5082e-10	0.989011
72152160	chr3:72152160:C:T	5.76341e-06	-1.5082e-10	0.967921	0.00104803	-1.5082e-10	0.979774
72152321	chr3:72152321:G:A	1.44808e-06	-1.5082e-10	-0.413368	0.000262127	-1.5082e-10	-0.406063
72152345	chr3:72152345:T:C	5.81206e-06	-1.5082e-10	0.976328	0.00105697	-1.5082e-10	0.988265
72152347	chr3:72152347:G:T	1.10121e-06	-1.5082e-10	-0.687199	0.000194734	-1.5082e-10	-0.703256
72152365	chr3:72152365:T:C	6.42214e-07	-1.5082e-10	-1.22644	0.000114524	-1.5082e-10	-1.23411
72152481	chr3:72152481:A:C	4.04379e-07	-1.32545	-0.363559	8.05774e-05	-1.25617	-0.329507
72152591	chr3:72152591:C:T	7.3324e-06	-1.5082e-10	1.20869	0.00134018	-1.5082e-10	1.22567
72152858	chr3:72152858:T:C	5.89416e-06	-1.5082e-10	0.990354	0.00107627	-1.5082e-10	1.00637
72152867	chr3:72152867:C:G	6.02277e-06	-1.5082e-10	1.01194	0.00109977	-1.5082e-10	1.02796
72152935	chr3:72152935:C:T	6.94191e-06	-1.5082e-10	1.15397	0.00126626	-1.5082e-10	1.16893
72153360	chr3:72153360:T:A	6.64131e-07	-1.5082e-10	-1.19288	0.000118952	-1.5082e-10	-1.19617
72153430	chr3:72153430:A:C	6.89156e-07	-1.5082e-10	-1.1559	0.000122456	-1.5082e-10	-1.16714
72153665	chr3:72153665:C:T	8.88801e-07	-1.5082e-10	-0.90149	0.000163835	-1.5082e-10	-0.87603
72153737	chr3:72153737:C:T	3.58489e-06	-1.5082e-10	0.49312	0.000656439	-1.5082e-10	0.511938
72153864	chr3:72153864:A:G	3.8323e-06	-1.5082e-10	0.559857	0.000574592	-1.5082e-10	0.378769
72153964	chr3:72153964:T:C	1.07832e-06	-1.5082e-10	-0.708205	0.000174789	-1.5082e-10	-0.811311
72154348	chr3:72154348:T:G	1.43851e-06	-1.5082e-10	-0.420002	0.000260338	-1.5082e-10	-0.412912
72154527	chr3:72154527:C:T	2.0751e-07	-1.07843	-1.27776	4.77477e-05	-0.83084	-1.27812
72154828	chr3:72154828:C:A	5.69716e-06	-1.5082e-10	0.95636	0.00104413	-1.5082e-10	0.976044
72154908	chr3:72154908:G:A	6.741e-07	-1.5082e-10	-1.17798	0.00011798	-1.5082e-10	-1.20438
72155309	chr3:72155309:C:T	5.68387e-07	-1.34856	-2.97869e-10	0.000113196	-1.24577	-2.97869e-10
72155722	chr3:72155722:A:G	4.8173e-07	-1.51398	-2.97869e-10	8.55132e-05	-1.52622	-2.97869e-10
72156039	chr3:72156039:G:A	6.96378e-07	-1.5082e-10	-1.14547	0.00012133	-1.5082e-10	-1.17638
72156295	chr3:72156295:A:G	4.92882e-06	-1.5082e-10	0.811492	0.00072882	-1.5082e-10	0.616535
72156392	chr3:72156392:CA:C	4.0513e-07	-0.692792	-0.994363	5.66328e-05	-0.832531	-1.10577
72156722	chr3:72156722:G:A	9.70778e-07	-1.5082e-10	-0.813265	0.000185173	-1.5082e-10	-0.753601
72157128	chr3:72157128:T:C	2.55152e-07	-0.911254	-1.23825	4.47173e-05	-0.946097	-1.22844
72157146	chr3:72157146:G:A	3.06629e-07	-0.687714	-1.27801	4.73781e-05	-0.846673	-1.27006
72157230	chr3:72157230:G:A	6.53421e-07	-1.5082e-10	-1.20914	0.000119147	-1.5082e-10	-1.19453
72157388	chr3:72157388:C:T	2.85537e-07	-0.764966	-1.27202	4.45437e-05	-0.900291	-1.27813
72157717	chr3:72157717:A:G	4.36069e-07	-0.692032	-0.921531	7.77346e-05	-0.724889	-0.896702
72157894	chr3:72157894:T:G	2.55095e-07	-0.957855	-1.19187	4.74357e-05	-0.94383	-1.17169
72157984	chr3:72157984:T:C	7.73824e-07	-1.5082e-10	-1.04002	0.000146389	-1.5082e-10	-0.988627
72158023	chr3:72158023:A:T	5.67e-07	-0.41248	-0.938523	9.74431e-05	-0.530922	-0.864702
72158087	chr3:72158087:C:T	1.11112e-07	-1.70862	-1.2722	2.01777e-05	-1.70905	-1.26127
72158123	chr3:72158123:G:A	3.94819e-07	-1.71293	-2.97869e-10	7.09593e-05	-1.71279	-2.97869e-10
72158167	chr3:72158167:G:A	1.11272e-07	-1.7068	-1.27259	2.01584e-05	-1.69307	-1.2782
72158168	chr3:72158168:C:T	1.11279e-07	-1.70673	-1.27259	2.01608e-05	-1.69295	-1.2782
72158275	chr3:72158275:A:C	1.53749e-06	-0.0184192	-0.335039	0.000130918	-0.613936	-0.486385
72159116	chr3:72159116:G:A	1.40143e-07	-1.50765	-1.24105	2.4884e-05	-1.50831	-1.25235
72159210	chr3:72159210:G:A	6.52428e-07	-1.5082e-10	-1.21066	0.000118302	-1.5082e-10	-1.20165
72159375	chr3:72159375:C:T	1.63652e-06	-1.5082e-10	-0.291034	0.000285434	-1.5082e-10	-0.32088
72159489	chr3:72159489:G:A	3.98393e-07	-1.70392	-2.97869e-10	7.31077e-05	-1.68296	-2.97869e-10
72159735	chr3:72159735:G:A	7.1891e-07	-1.5082e-10	-1.11363	0.000126427	-1.5082e-10	-1.13522
72160190	chr3:72160190:A:T	1.28419e-06	-1.26711	0.733631	0.000246502	-1.09634	0.628815
72160232	chr3:72160232:G:A	2.06013e-07	-1.16238	-1.20104	4.08765e-05	-1.04366	-1.22067
72160387	chr3:72160387:T:C	1.15877e-07	-1.69512	-1.24372	2.09396e-05	-1.68277	-1.25048
72160446	chr3:72160446:C:A	1.9178e-07	-1.70733	-0.727685	3.5628e-05	-1.70995	-0.691816
72160547	chr3:72160547:T:C	1.81737e-06	-1.5082e-10	-0.18622	0.000290011	-1.5082e-10	-0.304973
72160606	chr3:72160606:T:C	2.50049e-07	-1.16846	-1.00125	5.32293e-05	-1.00699	-0.993294
72160894	chr3:72160894:G:T	6.11199e-07	-1.5082e-10	-1.27594	0.000110291	-1.5082e-10	-1.27177
72161011	chr3:72161011:C:T	6.43807e-07	-1.5082e-10	-1.22396	0.000115836	-1.5082e-10	-1.22272
72161020	chr3:72161020:G:A	7.7283e-07	-1.5082e-10	-1.0413	0.000135571	-1.5082e-10	-1.06539
72161278	chr3:72161278:C:T	1.27592e-06	-1.54613	1.0062	0.000207846	-1.4656	0.827503
72161289	chr3:72161289:C:T	1.5687e-06	-1.5082e-10	-0.333362	0.000266216	-1.5082e-10	-0.390582
72161331	chr3:72161331:CT:C	3.40731e-07	-0.735026	-1.12524	7.33513e-05	-0.578936	-1.1007
72161341	chr3:72161341:T:C	7.07298e-07	-1.5082e-10	-1.12991	0.000130612	-1.5082e-10	-1.10266
72161637	chr3:72161637:G:C	2.74327e-06	-1.5082e-10	0.225542	0.000505338	-1.5082e-10	0.250336
72161769	chr3:72161769:C:T	1.4017e-07	-1.65426	-1.09425	2.60293e-05	-1.62085	-1.09482
72161965	chr3:72161965:G:T	1.17111e-07	-1.70498	-1.22327	2.06536e-05	-1.70764	-1.23936
72162108	chr3:72162108:C:T	2.85288e-07	-0.976743	-1.06112	5.26545e-05	-0.94739	-1.06375
72162527	chr3:72162527:A:C	2.19552e-07	-1.69519	-0.604585	3.74921e-05	-1.69205	-0.658708
72162736	chr3:72162736:T:C	2.18923e-07	-1.51024	-0.792404	3.71741e-05	-1.51949	-0.839787
72163211	chr3:72163211:C:T	1.17501e-07	-1.69354	-1.23137	2.16684e-05	-1.67486	-1.22418
72163693	chr3:72163693:A:C	2.29642e-06	-1.5082e-10	0.0477438	0.000408675	-1.5082e-10	0.0380277
72163853	chr3:72163853:G:T	2.30359e-06	-1.5082e-10	0.0508624	0.000409671	-1.5082e-10	0.0404625
72163874	chr3:72163874:G:A	2.48299e-07	-1.55954	-0.61719	4.18843e-05	-1.5532	-0.68678
72163991	chr3:72163991:C:T	7.62189e-07	-1.05517	-2.97869e-10	0.0001349	-1.07035	-2.97869e-10
72164050	chr3:72164050:C:T	7.40606e-07	-1.5082e-10	-1.08389	0.000135889	-1.5082e-10	-1.06305
72164057	chr3:72164057:C:T	8.90052e-07	-1.5082e-10	-0.900084	0.000167423	-1.5082e-10	-0.854371
72164162	chr3:72164162:G:A	7.45504e-07	-1.5082e-10	-1.0773	0.000136096	-1.5082e-10	-1.06153
72164770	chr3:72164770:C:T	1.57786e-07	-1.7056	-0.924523	2.80075e-05	-1.67497	-0.967448
72164936	chr3:72164936:C:G	2.25382e-07	-1.61423	-0.659331	3.75294e-05	-1.61965	-0.730115
72165068	chr3:72165068:G:A	8.46442e-07	-1.5082e-10	-0.950321	0.000155644	-1.5082e-10	-0.927323
72165407	chr3:72165407:G:A	1.46642e-07	-1.42985	-1.27352	2.64578e-05	-1.4224	-1.27694
72165661	chr3:72165661:A:T	2.61555e-07	-1.54466	-0.580063	4.42551e-05	-1.53662	-0.648304
72165692	chr3:72165692:C:T	1.38932e-07	-1.66634	-1.09104	2.43762e-05	-1.66504	-1.11624
72165723	chr3:72165723:A:G	7.34953e-07	-1.5082e-10	-1.09156	0.000126578	-1.5082e-10	-1.13403
72165949	chr3:72165949:A:G	7.41819e-07	-1.5082e-10	-1.08226	0.00013526	-1.5082e-10	-1.06769
72166146	chr3:72166146:AAC:A	8.36647e-07	-1.5082e-10	-0.961961	0.00015807	-1.5082e-10	-0.911856
72166445	chr3:72166445:G:A	1.53818e-07	-1.62179	-1.03381	2.80858e-05	-1.61578	-1.02385
72166964	chr3:72166964:A:G	1.43543e-07	-1.45366	-1.27108	2.56548e-05	-1.45364	-1.27652
72166967	chr3:72166967:G:T	2.27702e-07	-1.71177	-0.551558	4.06966e-05	-1.71271	-0.556041
72167024	chr3:72167024:G:A	2.21783e-07	-1.13082	-1.15885	4.3318e-05	-1.09032	-1.116
72167677	chr3:72167677:T:C	1.41534e-07	-1.48512	-1.2537	2.72696e-05	-1.41319	-1.25593
72167740	chr3:72167740:T:C	5.39396e-07	-1.40091	-2.97869e-10	0.000104466	-1.32603	-2.97869e-10
72167976	chr3:72167976:T:TG	1.13712e-07	-1.71283	-1.24487	2.04654e-05	-1.71109	-1.24507
72168208	chr3:72168208:C:A	1.25694e-07	-1.69211	-1.16541	2.34662e-05	-1.70226	-1.11707
72168283	chr3:72168283:G:A	1.73369e-07	-1.59065	-0.94529	3.36204e-05	-1.46204	-0.997719
72168406	chr3:72168406:G:A	1.17472e-07	-1.66071	-1.26446	2.11575e-05	-1.65563	-1.26727
72168489	chr3:72168489:A:G	2.47528e-07	-1.71064	-0.469201	4.41536e-05	-1.71207	-0.475145
72168547	chr3:72168547:C:T	6.60614e-07	-1.5082e-10	-1.19819	0.000117493	-1.5082e-10	-1.20851
72168548	chr3:72168548:G:A	7.3863e-07	-1.5082e-10	-1.08657	0.000134996	-1.5082e-10	-1.06964
72168664	chr3:72168664:C:T	6.91374e-07	-1.5082e-10	-1.15268	0.000124432	-1.5082e-10	-1.15113
72168845	chr3:72168845:C:T	1.73022e-07	-1.71116	-0.826779	3.16148e-05	-1.69601	-0.825258
72170089	chr3:72170089:A:G	1.5262e-07	-1.38981	-1.2736	2.54497e-05	-1.46133	-1.27686
72170522	chr3:72170522:A:G	5.8391e-07	-1.32162	-2.97869e-10	0.000109787	-1.27635	-2.97869e-10
72170524	chr3:72170524:C:T	1.49573e-07	-1.55015	-1.13343	2.81074e-05	-1.55589	-1.08297
72170620	chr3:72170620:A:G	5.74161e-07	-1.33845	-2.97869e-10	0.000103766	-1.33276	-2.97869e-10
72170844	chr3:72170844:T:G	1.0421e-06	-1.5082e-10	-0.742367	0.000197752	-1.5082e-10	-0.687877
72170867	chr3:72170867:C:G	1.03577e-06	-1.5082e-10	-0.74846	0.000196496	-1.5082e-10	-0.694252
72171324	chr3:72171324:C:T	7.97284e-07	-1.5082e-10	-1.01015	0.000146825	-1.5082e-10	-0.98565
72172071	chr3:72172071:C:T	1.4707e-07	-1.65063	-1.04982	2.81531e-05	-1.65102	-0.986209
72172278	chr3:72172278:G:C	2.21407e-07	-1.71262	-0.578734	4.09744e-05	-1.7105	-0.551444
72172931	chr3:72172931:T:C	1.26842e-07	-1.58356	-1.26486	2.40628e-05	-1.52878	-1.26544
72173152	chr3:72173152:G:T	3.77309e-06	-1.5082e-10	0.544287	0.000785676	-1.5082e-10	0.691653
72173283	chr3:72173283:G:C	2.70992e-07	-1.53396	-0.555318	4.57008e-05	-1.52542	-0.627351
72173499	chr3:72173499:G:A	1.99392e-07	-1.4588	-0.937286	3.72103e-05	-1.39679	-0.961519
72173538	chr3:72173538:C:T	2.32123e-07	-1.67189	-0.572206	4.45408e-05	-1.64589	-0.532597
72173950	chr3:72173950:G:C	1.07457e-06	-1.5082e-10	-0.711684	0.000184337	-1.5082e-10	-0.758128
72174022	chr3:72174022:TG:T	1.51767e-07	-1.56287	-1.10615	2.65351e-05	-1.63263	-1.06379
72174219	chr3:72174219:C:T	1.8031e-07	-1.69835	-0.798335	3.3032e-05	-1.69361	-0.783808
72174307	chr3:72174307:G:A	1.18517e-07	-1.70734	-1.20896	2.10487e-05	-1.7112	-1.21685
72174911	chr3:72174911:C:T	3.5093e-07	-1.27615	-0.554623	5.70515e-05	-1.2824	-0.648536
72175034	chr3:72175034:C:G	2.99307e-06	-1.5082e-10	0.312692	0.000566176	-1.5082e-10	0.364013
72175045	chr3:72175045:C:T	1.56627e-07	-1.65795	-0.979547	3.00858e-05	-1.65336	-0.917482
72175121	chr3:72175121:T:C	1.02144e-06	-1.5082e-10	-0.762397	0.00019317	-1.5082e-10	-0.711319
72175161	chr3:72175161:T:C	1.6522e-07	-1.54689	-1.0372	3.28047e-05	-1.40208	-1.08224
72175321	chr3:72175321:T:A	1.96867e-07	-1.2486	-1.16023	3.88753e-05	-1.15651	-1.15802
72175413	chr3:72175413:G:T	3.1438e-07	-1.66604	-0.274723	5.48853e-05	-1.67475	-0.294893
72175484	chr3:72175484:T:G	9.6719e-07	-1.5082e-10	-0.816968	0.000172757	-1.5082e-10	-0.823008
72175863	chr3:72175863:C:T	6.10753e-07	-1.5082e-10	-1.27667	0.000109618	-1.5082e-10	-1.27789
72176078	chr3:72176078:G:T	1.20054e-07	-1.65873	-1.24469	2.18579e-05	-1.64079	-1.24954
72176481	chr3:72176481:C:T	8.53328e-07	-1.5082e-10	-0.942219	0.000163137	-1.5082e-10	-0.880299
72176587	chr3:72176587:A:G	4.67322e-07	-1.26238	-0.281963	6.45982e-05	-1.41125	-0.395458
72176601	chr3:72176601:G:A	3.00986e-06	-1.5082e-10	0.318284	0.000569128	-1.5082e-10	0.369214
72176622	chr3:72176622:A:G	1.96785e-07	-1.18798	-1.22127	4.32561e-05	-0.968762	-1.23899
72176765	chr3:72176765:A:C	1.71069e-07	-1.65918	-0.890114	2.85143e-05	-1.68034	-0.944145
72176808	chr3:72176808:G:A	1.44212e-07	-1.52897	-1.19111	2.86035e-05	-1.42426	-1.19711
72177635	chr3:72177635:T:C	2.08856e-06	-1.5082e-10	-0.0471353	0.000395943	-1.5082e-10	0.00637914
72177780	chr3:72177780:A:G	6.475e-07	-1.5082e-10	-1.21824	0.000116051	-1.5082e-10	-1.22086
72178246	chr3:72178246:A:G	2.61917e-06	-1.5082e-10	0.179249	0.000586429	-1.5082e-10	0.39916
72178278	chr3:72178278:C:A	1.23975e-06	-1.5082e-10	-0.568696	0.000223176	-1.5082e-10	-0.566931
72178414	chr3:72178414:C:T	1.06175e-06	-1.5082e-10	-0.723692	0.000207226	-1.5082e-10	-0.641082
72178423	chr3:72178423:G:A	1.18877e-07	-1.70599	-1.20729	2.16272e-05	-1.69583	-1.20511
72178436	chr3:72178436:T:C	1.60059e-07	-1.50745	-1.10837	2.77827e-05	-1.60082	-1.04966
72178836	chr3:72178836:T:C	1.2191e-07	-1.61226	-1.27582	2.03733e-05	-1.6851	-1.27557
72179120	chr3:72179120:A:G	4.04035e-07	-1.68986	-2.97869e-10	7.23518e-05	-1.69335	-2.97869e-10
72179134	chr3:72179134:C:T	1.23442e-07	-1.7128	-1.16279	2.19747e-05	-1.71082	-1.17418
72179344	chr3:72179344:C:T	1.65404e-07	-1.709	-0.873976	2.87428e-05	-1.65141	-0.965095
72179383	chr3:72179383:G:A	1.19322e-07	-1.69913	-1.2104	2.21554e-05	-1.70517	-1.17164
72179565	chr3:72179565:T:C	1.37244e-07	-1.66557	-1.10403	2.2623e-05	-1.69191	-1.16402
72179570	chr3:72179570:T:C	1.96462e-06	-1.5082e-10	-0.10831	0.000384215	-1.5082e-10	-0.0236897
72179576	chr3:72179576:G:A	1.18646e-07	-1.70342	-1.21179	2.22001e-05	-1.7014	-1.17339
72179783	chr3:72179783:C:A	2.31398e-06	-1.5082e-10	0.0553612	0.000494605	-1.5082e-10	0.228868
72179969	chr3:72179969:T:C	5.84684e-07	-1.707	0.386706	9.68652e-05	-1.71203	0.310461
72180045	chr3:72180045:A:C	1.18837e-07	-1.70345	-1.21016	2.22525e-05	-1.70097	-1.17147
72180109	chr3:72180109:C:T	1.27407e-06	-1.5082e-10	-0.541395	0.000249652	-1.5082e-10	-0.454822
72180216	chr3:72180216:G:A	1.19727e-07	-1.70096	-1.20518	2.23341e-05	-1.70354	-1.16524
72180494	chr3:72180494:TA:T	1.17877e-07	-1.71286	-1.20886	2.1085e-05	-1.7126	-1.21373
72180496	chr3:72180496:A:C	1.17944e-07	-1.71229	-1.20886	2.1076e-05	-1.71303	-1.21373
72180569	chr3:72180569:C:T	3.42719e-07	-1.70459	-0.149856	6.38656e-05	-1.71316	-0.104952
72180835	chr3:72180835:A:G	1.13878e-07	-1.67841	-1.27783	1.99225e-05	-1.71262	-1.27043
72181128	chr3:72181128:A:G	1.95996e-06	-1.5082e-10	-0.110683	0.000383303	-1.5082e-10	-0.026065
72181339	chr3:72181339:G:T	6.47769e-07	-1.5082e-10	-1.21783	0.000115178	-1.5082e-10	-1.22842
72181435	chr3:72181435:C:T	1.15261e-07	-1.71222	-1.23194	2.07471e-05	-1.70843	-1.23406
72181558	chr3:72181558:G:A	6.40948e-07	-1.5082e-10	-1.22841	0.000114071	-1.5082e-10	-1.23807
72181640	chr3:72181640:C:T	3.28376e-07	-1.70978	-0.18742	6.43542e-05	-1.68763	-0.122856
72181765	chr3:72181765:TTGAG:T	1.35024e-07	-1.64718	-1.13874	2.302e-05	-1.70032	-1.13821
72181820	chr3:72181820:G:A	2.3145e-07	-1.4728	-0.774193	5.01401e-05	-1.36914	-0.69093
72181996	chr3:72181996:A:G	1.85395e-06	-1.5082e-10	-0.166289	0.000361892	-1.5082e-10	-0.0835467
72182051	chr3:72182051:A:G	1.28481e-07	-1.66732	-1.16826	2.22013e-05	-1.70802	-1.16672
72182368	chr3:72182368:C:G	1.31047e-06	-1.5082e-10	-0.513222	0.000233823	-1.5082e-10	-0.520326
72182521	chr3:72182521:T:C	3.46434e-07	-1.70929	-0.134378	6.65754e-05	-1.70467	-0.0718825
72182554	chr3:72182554:G:A	1.22834e-07	-1.70856	-1.17197	2.46366e-05	-1.64693	-1.12372
72182861	chr3:72182861:G:A	6.28823e-06	-1.5082e-10	1.05507	0.00125255	-1.5082e-10	1.15804
72183068	chr3:72183068:G:A	8.28085e-07	-1.5082e-10	-0.972247	0.00015002	-1.5082e-10	-0.964122
72183277	chr3:72183277:A:T	1.19597e-07	-1.70684	-1.2004	2.39177e-05	-1.6409	-1.15937
72183369	chr3:72183369:G:A	1.20061e-07	-1.70687	-1.19649	2.40286e-05	-1.64101	-1.15463
72183503	chr3:72183503:C:T	1.44152e-06	0.481854	-0.899761	0.00027155	0.557108	-0.927855
72183597	chr3:72183597:C:T	1.19171e-07	-1.7108	-1.2	2.35566e-05	-1.6566	-1.15888
72183867	chr3:72183867:A:G	1.25791e-07	-1.68499	-1.17176	2.61791e-05	-1.58618	-1.12375
72183976	chr3:72183976:C:T	1.29213e-07	-1.66911	-1.16079	2.73474e-05	-1.55466	-1.11162
72184406	chr3:72184406:C:T	6.584e-07	-1.5082e-10	-1.20155	0.000123236	-1.5082e-10	-1.16079
72184612	chr3:72184612:A:G	2.15455e-07	-1.64836	-0.670256	3.88254e-05	-1.537	-0.778819
72184709	chr3:72184709:G:A	1.32813e-06	-1.5082e-10	-0.499837	0.000236695	-1.5082e-10	-0.508119
72184718	chr3:72184718:A:C	6.35463e-07	-1.5082e-10	-1.23701	0.000118118	-1.5082e-10	-1.20321
72185125	chr3:72185125:T:G	6.50635e-07	-1.5082e-10	-1.21341	0.000121833	-1.5082e-10	-1.17224
72185534	chr3:72185534:T:C	2.56073e-07	-1.70636	-0.439538	4.53658e-05	-1.68327	-0.476866
72185738	chr3:72185738:G:C	4.17278e-07	-1.65761	-2.97869e-10	7.18541e-05	-1.70025	-2.97869e-10
72185949	chr3:72185949:A:T	6.43659e-07	-1.5082e-10	-1.22419	0.000120196	-1.5082e-10	-1.18577
72186239	chr3:72186239:G:A	4.21855e-07	-1.6467	-2.97869e-10	7.60198e-05	-1.6439	-2.97869e-10
72186295	chr3:72186295:T:C	2.51942e-07	-1.30584	-0.856329	4.36226e-05	-1.32793	-0.87139
72186392	chr3:72186392:C:T	3.92521e-07	-1.66686	-0.0519145	8.1295e-05	-1.61107	0.0342672
72186407	chr3:72186407:A:C	1.43582e-06	-1.5082e-10	-0.42187	0.000280694	-1.5082e-10	-0.337625
72187016	chr3:72187016:T:C	6.42705e-07	-1.22568	-2.97869e-10	0.00012618	-1.13719	-2.97869e-10
72187283	chr3:72187283:T:C	5.54508e-07	-1.64183	0.268545	0.000116949	-1.57852	0.365373
72187531	chr3:72187531:G:A	7.84683e-06	-1.5082e-10	1.2765	0.00154788	-1.5082e-10	1.36975
72187565	chr3:72187565:G:A	7.09016e-06	-1.5082e-10	1.1751	0.00138244	-1.5082e-10	1.25671
72187619	chr3:72187619:A:G	1.78977e-06	-1.5082e-10	-0.201521	0.000330656	-1.5082e-10	-0.173815
72187680	chr3:72187680:T:C	1.43657e-06	-1.5082e-10	-0.42135	0.000252045	-1.5082e-10	-0.445284
72187767	chr3:72187767:T:C	7.04334e-06	-1.5082e-10	1.16847	0.0013733	-1.5082e-10	1.25008
72187805	chr3:72187805:TCTGGATAGACTTGAGCAGAGTTG:T	2.90468e-07	-1.6997	-0.320174	5.10056e-05	-1.68118	-0.36178
72188215	chr3:72188215:C:T	5.4417e-07	-1.3921	-2.97869e-10	8.89628e-05	-1.48667	-2.97869e-10
72188461	chr3:72188461:T:C	0.000132624	4.10391	-2.97869e-10	0.062648	5.0704	-2.97869e-10
72188600	chr3:72188600:G:A	1.52178e-07	-1.51598	-1.15033	3.04102e-05	-1.44674	-1.11337
72188653	chr3:72188653:G:A	1.27153e-06	-1.5082e-10	-0.54339	0.000247139	-1.5082e-10	-0.464942
72188655	chr3:72188655:C:CTA	1.27171e-06	-1.5082e-10	-0.543243	0.000247183	-1.5082e-10	-0.464763
72188673	chr3:72188673:C:G	3.95378e-07	-1.71152	-2.97869e-10	7.09659e-05	-1.71269	-2.97869e-10
72189021	chr3:72189021:G:A	2.07046e-07	-1.65869	-0.699732	3.72566e-05	-1.62444	-0.732619
72189084	chr3:72189084:C:G	2.74792e-07	-1.6392	-0.436144	4.92177e-05	-1.60107	-0.477567
72189948	chr3:72189948:G:A	1.04177e-06	-1.60799	0.865305	0.000183171	-1.56296	0.798487
72190081	chr3:72190081:G:A	7.48612e-07	-1.5082e-10	-1.07314	0.000135779	-1.5082e-10	-1.06387
72190131	chr3:72190131:G:A	2.20093e-07	-1.62875	-0.668558	3.81645e-05	-1.58143	-0.751553
72190133	chr3:72190133:G:A	1.18797e-06	-1.5082e-10	-0.611358	0.000211625	-1.5082e-10	-0.620075
72190341	chr3:72190341:TCTC:T	4.17456e-07	-1.65718	-2.97869e-10	7.522e-05	-1.65447	-2.97869e-10
72190750	chr3:72190750:G:A	3.09101e-07	-1.65333	-0.304366	4.83228e-05	-1.64074	-0.456248
72191260	chr3:72191260:T:C	6.25735e-07	-1.5082e-10	-1.25244	0.000112106	-1.5082e-10	-1.25545
72191493	chr3:72191493:T:C	6.13228e-07	-1.5082e-10	-1.27263	0.000109969	-1.5082e-10	-1.27469
72193334	chr3:72193334:G:C	1.20711e-06	-1.5082e-10	-0.595379	0.000233501	-1.5082e-10	-0.521706
72193417	chr3:72193417:T:A	1.49349e-07	-1.71089	-0.974182	2.46118e-05	-1.70707	-1.0646
72194371	chr3:72194371:T:C	1.42626e-06	-1.5082e-10	-0.428551	0.000253289	-1.5082e-10	-0.44036
72194451	chr3:72194451:G:A	5.39299e-05	3.20408	-2.97869e-10	0.00814206	3.02991	-2.97869e-10
72194466	chr3:72194466:G:A	1.19639e-06	-1.5082e-10	-0.604297	0.000212867	-1.5082e-10	-0.614223
72194610	chr3:72194610:T:C	7.6717e-06	-1.5082e-10	1.25393	0.00151287	-1.5082e-10	1.34687
72194844	chr3:72194844:G:A	6.27842e-07	-1.5082e-10	-1.24907	0.000112231	-1.5082e-10	-1.25434
72194936	chr3:72194936:C:T	1.42835e-07	-1.47094	-1.25873	3.4094e-05	-1.16868	-1.27709
72195102	chr3:72195102:G:A	7.02385e-07	-1.5082e-10	-1.13688	0.000131676	-1.5082e-10	-1.09455
72196559	chr3:72196559:C:T	7.34892e-07	-1.5082e-10	-1.09164	0.000134068	-1.5082e-10	-1.07654
72197459	chr3:72197459:A:G	1.95464e-07	-1.67322	-0.742768	3.21385e-05	-1.66407	-0.840771
72197876	chr3:72197876:C:T	2.02229e-06	-1.5082e-10	-0.0793757	0.000413348	-1.5082e-10	0.0493981
72198093	chr3:72198093:A:G	4.35361e-07	-1.61519	-2.97869e-10	7.41791e-05	-1.66841	-2.97869e-10
72198435	chr3:72198435:C:T	6.97066e-07	-1.5082e-10	-1.14448	0.000124297	-1.5082e-10	-1.15222
72198760	chr3:72198760:T:A	3.17356e-07	-1.56085	-0.370491	5.82203e-05	-1.52217	-0.388483
72199416	chr3:72199416:C:T	6.73044e-07	-1.5082e-10	-1.17955	0.000120012	-1.5082e-10	-1.1873
72199449	chr3:72199449:A:G	1.13005e-07	-1.68577	-1.27816	2.11393e-05	-1.64947	-1.27429
72199555	chr3:72199555:G:A	1.7873e-07	-1.27279	-1.2327	3.17866e-05	-1.29096	-1.22488
72199802	chr3:72199802:G:A	1.59728e-06	-1.5082e-10	-0.315305	0.000282889	-1.5082e-10	-0.329838
72200103	chr3:72200103:C:T	1.35373e-07	-1.61882	-1.16451	2.45611e-05	-1.59298	-1.18075
72200603	chr3:72200603:G:A	1.32818e-06	-1.5082e-10	-0.499795	0.000257531	-1.5082e-10	-0.42375
72200612	chr3:72200612:T:C	6.51341e-07	-1.5082e-10	-1.21233	0.000115706	-1.5082e-10	-1.22384
72201100	chr3:72201100:T:A	1.86872e-06	-1.5082e-10	-0.158352	0.000331818	-1.5082e-10	-0.170305
72201243	chr3:72201243:AC:A	1.50598e-06	0.478681	-0.852846	0.000276489	0.506056	-0.858774
72201244	chr3:72201244:C:T	1.24109e-07	-1.59404	-1.27617	2.28451e-05	-1.57973	-1.26642
72201547	chr3:72201547:C:T	1.28267e-06	-1.5082e-10	-0.534662	0.000248684	-1.5082e-10	-0.45871
72201570	chr3:72201570:T:C	5.43394e-06	-1.5082e-10	0.909057	0.00105782	-1.5082e-10	0.989075
72201672	chr3:72201672:T:C	1.32704e-07	-1.70889	-1.09435	2.75441e-05	-1.62389	-1.03521
72202261	chr3:72202261:G:A	8.96769e-07	-1.5082e-10	-0.892565	0.000152713	-1.5082e-10	-0.946335
72202462	chr3:72202462:AT:A	4.9625e-07	-1.48428	-2.97869e-10	0.000101414	-1.35568	-2.97869e-10
72202611	chr3:72202611:A:C	1.3421e-07	-1.58652	-1.20544	2.31339e-05	-1.63474	-1.19886
72202871	chr3:72202871:T:C	3.23744e-07	-1.71135	-0.20006	4.86183e-05	-1.71221	-0.378687
72203127	chr3:72203127:C:A	8.01464e-07	-1.5082e-10	-1.00492	0.000141829	-1.5082e-10	-1.02027
72203163	chr3:72203163:A:G	1.28331e-07	-1.69013	-1.14662	2.21503e-05	-1.68465	-1.19239
72203443	chr3:72203443:G:A	7.95438e-07	-1.5082e-10	-1.01247	0.000140986	-1.5082e-10	-1.02623
72203509	chr3:72203509:G:A	3.09952e-06	-1.5082e-10	0.34764	0.000641204	-1.5082e-10	0.488455
72203605	chr3:72203605:T:C	2.14005e-07	-1.66825	-0.657113	3.54089e-05	-1.66058	-0.747347
72203838	chr3:72203838:A:G	1.3452e-06	0.407858	-0.89492	0.000245721	0.431277	-0.901971
72204130	chr3:72204130:G:A	1.59959e-07	-1.33864	-1.2778	4.10064e-05	-0.998174	-1.26299
72204177	chr3:72204177:C:T	6.38819e-07	-1.5082e-10	-1.23174	0.000112837	-1.5082e-10	-1.24895
72204277	chr3:72204277:T:C	8.14385e-07	-1.5082e-10	-0.988929	0.000154769	-1.5082e-10	-0.932957
72204437	chr3:72204437:A:G	1.52559e-06	-1.5082e-10	-0.361229	0.000299333	-1.5082e-10	-0.273335
72204523	chr3:72204523:C:T	1.58895e-06	-1.5082e-10	-0.320533	0.000281699	-1.5082e-10	-0.334051
72204908	chr3:72204908:A:G	1.51649e-05	1.93538	-2.97869e-10	0.00259781	1.88753	-2.97869e-10
72205153	chr3:72205153:T:C	7.48334e-07	-1.07351	-2.97869e-10	0.000132269	-1.09006	-2.97869e-10
72205212	chr3:72205212:A:G	1.59715e-07	-1.44041	-1.17756	3.68017e-05	-1.25477	-1.11458
72205446	chr3:72205446:G:A	1.16977e-06	-1.5082e-10	-0.626798	0.000227276	-1.5082e-10	-0.548725
72205600	chr3:72205600:A:G	1.6554e-07	-1.70934	-0.872816	2.97231e-05	-1.71235	-0.870621
72205676	chr3:72205676:G:A	1.77224e-06	-1.5082e-10	-0.211361	0.000348375	-1.5082e-10	-0.121613
72205739	chr3:72205739:G:A	4.74973e-07	-1.14425	-0.38386	0.000107269	-1.01139	-0.288165
72206404	chr3:72206404:G:A	2.05398e-07	-1.5533	-0.813115	3.78794e-05	-1.53576	-0.80472
72206693	chr3:72206693:A:G	1.27768e-07	-1.67039	-1.17076	2.22413e-05	-1.66079	-1.21215
72206938	chr3:72206938:T:C	1.65266e-06	-1.5082e-10	-0.281219	0.00032443	-1.5082e-10	-0.192822
72206941	chr3:72206941:C:A	6.86393e-07	-1.5082e-10	-1.15991	0.000120786	-1.5082e-10	-1.18087
72207099	chr3:72207099:T:A	6.12443e-07	-1.5082e-10	-1.27391	0.000109809	-1.5082e-10	-1.27615
72207638	chr3:72207638:T:G	1.75804e-07	-1.67644	-0.845557	2.95497e-05	-1.66774	-0.921081
72207680	chr3:72207680:T:C	2.22322e-06	-1.5082e-10	0.0153489	0.000439921	-1.5082e-10	0.111703
72208194	chr3:72208194:A:G	1.21006e-07	-1.62569	-1.26984	2.1891e-05	-1.61748	-1.27134
72208364	chr3:72208364:G:A	3.56259e-07	-0.594227	-1.22148	6.97744e-05	-0.51623	-1.2134
72208776	chr3:72208776:G:A	2.95762e-06	-1.5082e-10	0.300778	0.000507588	-1.5082e-10	0.254778
72209183	chr3:72209183:A:T	1.44189e-06	-0.417653	-2.97869e-10	0.000220577	-0.578647	-2.97869e-10
72209291	chr3:72209291:C:T	4.88537e-07	-1.14934	-0.350605	0.000103921	-0.999697	-0.331563
72209583	chr3:72209583:T:C	1.13971e-07	-1.68508	-1.27034	2.05568e-05	-1.68254	-1.26916
72209681	chr3:72209681:A:G	2.33253e-06	-1.5082e-10	0.0633462	0.000462453	-1.5082e-10	0.161654
72209854	chr3:72209854:G:C	3.17126e-06	-1.5082e-10	0.370521	0.000543222	-1.5082e-10	0.322626
72209879	chr3:72209879:T:TG	1.13744e-07	-1.6792	-1.27821	2.09731e-05	-1.65348	-1.27818
72210082	chr3:72210082:G:A	6.48839e-07	-1.5082e-10	-1.21618	0.000115312	-1.5082e-10	-1.22725
72210306	chr3:72210306:C:T	1.0695e-06	-1.5082e-10	-0.716419	0.000190504	-1.5082e-10	-0.72522
72210335	chr3:72210335:T:C	3.34074e-07	-0.756758	-1.12324	6.811e-05	-0.642997	-1.11077
72211787	chr3:72211787:C:T	1.63389e-07	-1.32333	-1.2719	3.14742e-05	-1.25421	-1.27152
72211840	chr3:72211840:T:C	6.97924e-07	-1.5082e-10	-1.14325	0.000124302	-1.5082e-10	-1.15218
72211851	chr3:72211851:C:T	4.11774e-07	-1.27872	-0.392165	7.64493e-05	-1.26449	-0.37377
72211929	chr3:72211929:A:G	1.00612e-06	-1.5082e-10	-0.777511	0.000169817	-1.5082e-10	-0.840173
72211970	chr3:72211970:A:G	7.53534e-07	-1.5082e-10	-1.06659	0.000134055	-1.5082e-10	-1.07664
72212059	chr3:72212059:C:T	1.44073e-07	-1.71312	-1.00792	2.60858e-05	-1.71201	-1.00149
72212130	chr3:72212130:C:T	4.59303e-07	-1.56165	-2.97869e-10	7.63498e-05	-1.63957	-2.97869e-10
72212153	chr3:72212153:G:A	6.19118e-07	-1.5082e-10	-1.26307	0.000110972	-1.5082e-10	-1.26561
72213282	chr3:72213282:G:A	1.81042e-07	-1.68359	-0.809044	3.43756e-05	-1.66497	-0.772574
72213315	chr3:72213315:A:G	6.22601e-07	-1.25746	-2.97869e-10	0.000124784	-1.14831	-2.97869e-10
72213527	chr3:72213527:T:C	7.29322e-07	-1.09925	-2.97869e-10	0.000126338	-1.13593	-2.97869e-10
72213603	chr3:72213603:T:C	7.42096e-07	-1.08189	-2.97869e-10	0.000159506	-0.902811	-2.97869e-10
72213654	chr3:72213654:C:T	4.46535e-07	-1.58985	-2.97869e-10	7.79815e-05	-1.61842	-2.97869e-10
72214368	chr3:72214368:C:T	9.10516e-07	-1.5082e-10	-0.877352	0.000164451	-1.5082e-10	-0.872279
72214431	chr3:72214431:T:C	1.69988e-07	-1.67105	-0.88458	3.21609e-05	-1.65503	-0.849113
72214701	chr3:72214701:C:T	7.25397e-07	-1.10464	-2.97869e-10	0.000155018	-0.931351	-2.97869e-10
72215074	chr3:72215074:T:A	7.23951e-07	-1.5082e-10	-1.10664	0.000133498	-1.5082e-10	-1.0808
72215323	chr3:72215323:G:A	4.16052e-07	-1.66055	-2.97869e-10	7.18081e-05	-1.70089	-2.97869e-10
72215333	chr3:72215333:C:A	1.66097e-07	-1.48112	-1.09766	3.2842e-05	-1.41594	-1.06724
72215476	chr3:72215476:T:C	1.00646e-06	0.467401	-1.24457	0.000242892	0.744311	-1.22658
72215563	chr3:72215563:C:T	8.12174e-07	-1.5082e-10	-0.991649	0.000146178	-1.5082e-10	-0.990069
72215629	chr3:72215629:C:T	1.66527e-07	-1.333	-1.24321	2.67692e-05	-1.43345	-1.25419
72216229	chr3:72216229:C:G	7.32987e-07	-1.5082e-10	-1.09423	0.00013513	-1.5082e-10	-1.06865
72216795	chr3:72216795:G:T	6.86364e-07	-1.5082e-10	-1.15996	0.000125065	-1.5082e-10	-1.14606
72217121	chr3:72217121:G:A	1.58791e-07	-1.36823	-1.25555	2.41e-05	-1.52903	-1.26365
72217160	chr3:72217160:C:T	1.32559e-07	-1.57613	-1.2282	2.24258e-05	-1.65888	-1.2058
72217183	chr3:72217183:T:G	2.21033e-07	-1.06028	-1.23277	3.00021e-05	-1.35489	-1.21873
72217229	chr3:72217229:G:T	6.86681e-07	-1.5082e-10	-1.15949	0.000125098	-1.5082e-10	-1.14579
72217349	chr3:72217349:T:G	6.11526e-07	-1.5082e-10	-1.27541	0.00011027	-1.5082e-10	-1.27196
72217365	chr3:72217365:G:C	2.3493e-07	-1.01235	-1.21973	3.16441e-05	-1.31643	-1.20391
72217372	chr3:72217372:G:A	6.88078e-07	-1.5082e-10	-1.15746	0.000127055	-1.5082e-10	-1.13027
72217486	chr3:72217486:C:A	9.6921e-07	-1.5082e-10	-0.814882	0.000165903	-1.5082e-10	-0.86349
72217624	chr3:72217624:A:C	2.32165e-07	-1.00994	-1.23398	3.1168e-05	-1.31497	-1.22053
72217840	chr3:72217840:G:A	2.61386e-07	-0.947692	-1.17767	3.50526e-05	-1.25585	-1.16219
72218514	chr3:72218514:G:A	6.12335e-07	-1.5082e-10	-1.27408	0.000109657	-1.5082e-10	-1.27754
72218603	chr3:72218603:G:C	9.8678e-07	-1.5082e-10	-0.796916	0.000176352	-1.5082e-10	-0.802408
72218755	chr3:72218755:G:A	2.13921e-07	-1.35038	-0.975377	3.28637e-05	-1.54016	-0.942366
72218858	chr3:72218858:A:ATATT	6.36227e-07	-1.5082e-10	-1.23581	0.000116179	-1.5082e-10	-1.21976
72219171	chr3:72219171:T:C	9.72347e-07	-1.5082e-10	-0.811651	0.000183086	-1.5082e-10	-0.764937
72219381	chr3:72219381:T:C	6.3482e-07	-1.5082e-10	-1.23802	0.000112517	-1.5082e-10	-1.25179
72219432	chr3:72219432:G:A	2.97416e-07	-0.756106	-1.24012	4.8304e-05	-0.861342	-1.23604
72219574	chr3:72219574:T:C	1.20367e-06	-1.20988	0.611649	0.000222	-1.35971	0.787497
72219584	chr3:72219584:A:G	8.09047e-07	-1.5082e-10	-0.995506	0.00014667	-1.5082e-10	-0.986708
72219707	chr3:72219707:A:C	3.99881e-07	-1.43467	-0.265529	6.96171e-05	-1.47595	-0.255931
72219892	chr3:72219892:A:G	6.34373e-07	-1.5082e-10	-1.23873	0.000112465	-1.5082e-10	-1.25225
72220001	chr3:72220001:A:G	8.22102e-07	-1.5082e-10	-0.979499	0.000149094	-1.5082e-10	-0.970317
72220046	chr3:72220046:C:T	1.35355e-07	-1.50592	-1.27754	2.19243e-05	-1.61457	-1.27272
72220402	chr3:72220402:A:G	7.34119e-07	-1.5082e-10	-1.09269	0.000135701	-1.5082e-10	-1.06444
72220679	chr3:72220679:C:T	6.31556e-07	-1.5082e-10	-1.24318	0.000113519	-1.5082e-10	-1.24292
72220707	chr3:72220707:G:A	9.92883e-07	-1.5082e-10	-0.790751	0.000187764	-1.5082e-10	-0.739704
72220978	chr3:72220978:A:G	6.55126e-07	-1.5082e-10	-1.20653	0.00011898	-1.5082e-10	-1.19594
72221814	chr3:72221814:A:G	7.45422e-07	-1.5082e-10	-1.07741	0.000136387	-1.5082e-10	-1.05939
72222693	chr3:72222693:T:G	3.63373e-07	-1.46713	-0.328802	6.70677e-05	-1.56621	-0.202981
72223308	chr3:72223308:G:A	7.86737e-07	-1.5082e-10	-1.02347	0.000136585	-1.5082e-10	-1.05794
72223350	chr3:72223350:G:T	6.6878e-07	-1.5082e-10	-1.18591	0.00012157	-1.5082e-10	-1.1744
72223391	chr3:72223391:A:G	3.69841e-07	-1.45203	-0.32626	6.80284e-05	-1.55451	-0.20046
72223885	chr3:72223885:A:G	8.27115e-07	-1.5082e-10	-0.973419	0.000152959	-1.5082e-10	-0.944723
72223901	chr3:72223901:T:G	2.98389e-07	-1.46747	-0.525496	5.41222e-05	-1.56623	-0.417414
72223977	chr3:72223977:A:G	3.91453e-07	-1.34488	-0.376616	6.77394e-05	-1.39211	-0.367109
72224180	chr3:72224180:G:A	2.34284e-07	-1.00576	-1.22906	3.24851e-05	-1.27252	-1.22159
72224263	chr3:72224263:G:A	1.35744e-06	-0.478007	-2.97869e-10	0.000213106	-0.613104	-2.97869e-10
72224327	chr3:72224327:T:G	3.1959e-07	-1.43853	-0.485791	5.77677e-05	-1.54354	-0.374922
72225234	chr3:72225234:G:A	1.56778e-06	-1.5082e-10	-0.333945	0.000276591	-1.5082e-10	-0.352353
72225298	chr3:72225298:G:A	3.40811e-07	-1.46262	-0.397416	6.2162e-05	-1.56213	-0.283016
72225511	chr3:72225511:T:C	3.30534e-07	-1.46017	-0.430484	6.01341e-05	-1.56015	-0.318161
72225547	chr3:72225547:T:C	7.06073e-07	-1.5082e-10	-1.13164	0.000128908	-1.5082e-10	-1.1158
72225796	chr3:72225796:A:C	6.12073e-07	-1.5082e-10	-1.27451	0.000109629	-1.5082e-10	-1.27779
72225979	chr3:72225979:T:C	1.58691e-06	-1.5082e-10	-0.321822	0.000279161	-1.5082e-10	-0.343104
72225993	chr3:72225993:C:T	6.70112e-07	-1.5082e-10	-1.18392	0.00011883	-1.5082e-10	-1.19719
72226019	chr3:72226019:A:G	1.44674e-06	-1.5082e-10	-0.414295	0.000276472	-1.5082e-10	-0.352784
72226064	chr3:72226064:G:T	2.4368e-07	-1.49864	-0.696873	4.38873e-05	-1.58862	-0.604651
72226264	chr3:72226264:G:A	2.80569e-07	-1.46285	-0.591695	5.04864e-05	-1.56099	-0.492197
72226828	chr3:72226828:G:T	2.43465e-07	-1.50479	-0.691603	4.39248e-05	-1.59326	-0.599151
72227055	chr3:72227055:A:G	2.44226e-07	-1.48804	-0.705231	4.3837e-05	-1.58064	-0.613777
72227353	chr3:72227353:A:G	1.43687e-06	-1.5082e-10	-0.421138	0.000296201	-1.5082e-10	-0.283852
72227413	chr3:72227413:T:C	1.44893e-06	-1.5082e-10	-0.412786	0.000298986	-1.5082e-10	-0.274494
72227421	chr3:72227421:T:C	4.16176e-07	-1.01266	-0.647594	7.02365e-05	-1.10423	-0.618792
72227464	chr3:72227464:A:G	2.41423e-07	-1.47657	-0.728238	4.31512e-05	-1.57319	-0.636994
72227644	chr3:72227644:CAG:C	1.12034e-06	-1.5082e-10	-0.669977	0.000199244	-1.5082e-10	-0.68036
72227645	chr3:72227645:A:G	3.03292e-07	-1.36472	-0.611944	5.45158e-05	-1.41561	-0.560788
72227873	chr3:72227873:C:A	3.38147e-07	-1.25772	-0.61016	6.03852e-05	-1.31436	-0.559785
72228030	chr3:72228030:C:T	2.31558e-07	-1.48675	-0.759788	4.13387e-05	-1.57977	-0.673323
72228277	chr3:72228277:A:G	1.25687e-06	-1.5082e-10	-0.554982	0.000256057	-1.5082e-10	-0.42949
72228363	chr3:72228363:G:A	2.61355e-07	-1.36843	-0.757054	4.55571e-05	-1.48576	-0.670161
72228626	chr3:72228626:A:G	1.3098e-06	-1.5082e-10	-0.513733	0.00026798	-1.5082e-10	-0.383981
72228646	chr3:72228646:G:A	1.64092e-06	-1.5082e-10	-0.288353	0.000312458	-1.5082e-10	-0.230423
72228683	chr3:72228683:T:C	6.63547e-07	-1.19376	-2.97869e-10	0.000114412	-1.23508	-2.97869e-10
72228760	chr3:72228760:G:A	2.35599e-07	-1.46771	-0.761518	4.18688e-05	-1.56515	-0.675202
72228770	chr3:72228770:T:C	2.40731e-07	-1.45414	-0.753548	4.26833e-05	-1.55457	-0.666511
72228779	chr3:72228779:C:T	2.42943e-07	-1.43448	-0.764059	4.28498e-05	-1.53911	-0.678079
72228794	chr3:72228794:T:A	6.42287e-07	-1.5082e-10	-1.22633	0.000114325	-1.5082e-10	-1.23585
72228817	chr3:72228817:T:C	9.55145e-07	-1.5082e-10	-0.8295	0.000188816	-1.5082e-10	-0.73412
72228859	chr3:72228859:G:T	6.82318e-07	-1.5082e-10	-1.16587	0.000120911	-1.5082e-10	-1.17984
72228904	chr3:72228904:T:C	8.48454e-07	-1.5082e-10	-0.947947	0.000157733	-1.5082e-10	-0.913986
72229306	chr3:72229306:C:T	2.33051e-07	-1.47613	-0.763975	4.14954e-05	-1.57169	-0.677614
72229440	chr3:72229440:G:A	1.33495e-06	-1.5082e-10	-0.494717	0.000273689	-1.5082e-10	-0.362898
72229584	chr3:72229584:G:A	3.43492e-07	-1.05918	-0.793018	5.67408e-05	-1.22726	-0.709138
72229585	chr3:72229585:A:G	8.92498e-07	-1.5082e-10	-0.897339	0.000161943	-1.5082e-10	-0.88765
72229658	chr3:72229658:A:C	2.91207e-07	-1.13254	-0.884793	4.59687e-05	-1.33916	-0.807769
72229749	chr3:72229749:G:A	2.26709e-07	-1.48994	-0.77775	4.04348e-05	-1.58235	-0.692847
72229994	chr3:72229994:A:G	8.20397e-07	-1.5082e-10	-0.981575	0.000153699	-1.5082e-10	-0.939894
72230420	chr3:72230420:A:G	2.96413e-07	-1.01051	-0.989101	4.52604e-05	-1.23892	-0.923536
72230555	chr3:72230555:T:C	2.38625e-07	-1.47868	-0.737787	4.2609e-05	-1.57404	-0.648785
72231409	chr3:72231409:G:A	3.44491e-07	-1.34211	-0.507181	6.19132e-05	-1.39563	-0.453527
72232143	chr3:72232143:C:T	2.43158e-07	-1.38306	-0.814588	3.74997e-05	-1.51516	-0.8354
72232183	chr3:72232183:A:G	4.35994e-07	-0.362191	-1.25154	6.20842e-05	-0.597322	-1.24908
72232333	chr3:72232333:G:A	9.61992e-07	-1.5082e-10	-0.822357	0.000169933	-1.5082e-10	-0.839489
72232388	chr3:72232388:T:C	1.3634e-07	-1.50097	-1.27525	2.21527e-05	-1.59866	-1.27827
72232514	chr3:72232514:T:C	3.93131e-07	-1.29713	-0.420087	7.06493e-05	-1.35398	-0.363181
72232529	chr3:72232529:C:T	1.79565e-07	-1.47428	-1.02655	2.85412e-05	-1.58375	-1.0398
72232533	chr3:72232533:T:C	3.92833e-07	-1.29322	-0.424757	7.05624e-05	-1.35036	-0.368033
72232672	chr3:72232672:G:A	3.54328e-07	-0.840683	-0.980457	5.55011e-05	-0.988047	-0.970443
72232762	chr3:72232762:C:G	3.98365e-07	-0.432213	-1.27178	5.68869e-05	-0.663381	-1.27045
72232815	chr3:72232815:C:T	1.55908e-07	-1.64796	-0.994138	2.67715e-05	-1.69484	-0.992711
72232842	chr3:72232842:T:C	4.26018e-07	-0.358591	-1.27829	6.09079e-05	-0.587299	-1.27823
72233061	chr3:72233061:C:T	3.0488e-07	-0.930166	-1.04128	4.6398e-05	-1.10399	-1.03364
72233088	chr3:72233088:T:C	7.88819e-07	-0.156734	-0.864092	9.12447e-05	-0.624304	-0.837043
72233303	chr3:72233303:T:G	4.70923e-07	-0.258719	-1.27795	6.65253e-05	-0.499711	-1.2776
72233355	chr3:72233355:T:C	5.07175e-07	-0.210421	-1.25209	7.15191e-05	-0.455867	-1.24906
72233400	chr3:72233400:T:C	5.02755e-07	-0.193506	-1.27775	7.05905e-05	-0.439941	-1.27806
72233414	chr3:72233414:G:A	4.39244e-07	-0.330452	-1.27586	6.13302e-05	-0.581964	-1.27666
72233545	chr3:72233545:C:A	4.84205e-07	-0.231101	-1.27775	6.81171e-05	-0.476342	-1.27732
72233588	chr3:72233588:T:G	4.96909e-07	-0.205269	-1.27769	6.97614e-05	-0.45257	-1.27724
72233742	chr3:72233742:G:T	9.27805e-07	-1.5082e-10	-0.858542	0.000174339	-1.5082e-10	-0.813888
72233781	chr3:72233781:G:A	4.76031e-07	-0.248008	-1.27787	6.70982e-05	-0.491257	-1.27748
72233901	chr3:72233901:A:G	1.23428e-07	-1.60245	-1.27326	2.09125e-05	-1.67057	-1.26398
72234550	chr3:72234550:G:A	6.60913e-07	-1.5082e-10	-1.19774	0.000119246	-1.5082e-10	-1.1937
72234689	chr3:72234689:G:C	6.7888e-07	-1.5082e-10	-1.17092	0.000123718	-1.5082e-10	-1.15689
72234970	chr3:72234970:G:A	1.3697e-06	-1.5082e-10	-0.469015	0.000235994	-1.5082e-10	-0.511087
72235050	chr3:72235050:C:T	1.18151e-07	-1.64328	-1.27612	2.08775e-05	-1.66559	-1.27063
72235125	chr3:72235125:A:G	6.65197e-07	-0.787326	-0.403955	0.000105325	-0.831822	-0.486018
72235230	chr3:72235230:G:A	1.1801e-06	-1.5082e-10	-0.618012	0.000194166	-1.5082e-10	-0.706181
72235602	chr3:72235602:T:G	6.31923e-07	-1.5082e-10	-1.2426	0.000112659	-1.5082e-10	-1.25052
72235653	chr3:72235653:A:G	6.48189e-07	-1.5082e-10	-1.21718	0.000113766	-1.5082e-10	-1.24075
72235813	chr3:72235813:G:A	6.17352e-07	-1.5082e-10	-1.26592	0.00011133	-1.5082e-10	-1.26239
72235924	chr3:72235924:C:T	8.57977e-07	-1.5082e-10	-0.936786	0.000145341	-1.5082e-10	-0.995809
72235939	chr3:72235939:A:G	4.96978e-07	-1.35593	-0.126893	8.62421e-05	-1.38227	-0.135467
72236001	chr3:72236001:G:A	4.93871e-07	-1.48909	-2.97869e-10	8.98722e-05	-1.4765	-2.97869e-10
72236145	chr3:72236145:G:T	9.01123e-07	-1.5082e-10	-0.887721	0.00016147	-1.5082e-10	-0.890571
72236182	chr3:72236182:C:T	7.13262e-07	-1.5082e-10	-1.12151	0.000126993	-1.5082e-10	-1.13076
72236461	chr3:72236461:C:T	2.36126e-07	-1.63387	-0.593126	4.88258e-05	-1.59436	-0.492275
72236508	chr3:72236508:G:C	1.99727e-06	-1.5082e-10	-0.0918243	0.000382091	-1.5082e-10	-0.0292336
72236544	chr3:72236544:G:A	5.88109e-07	-1.56378	0.249326	0.000133559	-1.4935	0.413152
72236938	chr3:72236938:T:C	2.94438e-07	-1.44971	-0.556584	5.25053e-05	-1.54215	-0.471829
72237100	chr3:72237100:G:A	4.96051e-07	-0.259316	-1.22537	7.85874e-05	-0.382597	-1.22808
72237162	chr3:72237162:G:A	3.8247e-06	-1.5082e-10	0.557872	0.000759786	-1.5082e-10	0.658146
72237675	chr3:72237675:A:G	6.10036e-07	-1.5082e-10	-1.27784	0.000109999	-1.5082e-10	-1.27442
72238016	chr3:72238016:T:C	1.22188e-07	-1.71316	-1.17264	2.19727e-05	-1.71316	-1.17193
72238119	chr3:72238119:ATC:A	3.51454e-06	-1.70057	2.17387	0.000738183	-1.67316	2.30246
72238244	chr3:72238244:T:C	9.02011e-07	-1.5082e-10	-0.886736	0.000161197	-1.5082e-10	-0.892264
72238322	chr3:72238322:C:T	2.56555e-06	-1.5082e-10	0.158566	0.00048693	-1.5082e-10	0.213228
72238678	chr3:72238678:G:C	8.84373e-07	-0.906484	-2.97869e-10	0.000151971	-0.951201	-2.97869e-10
72238867	chr3:72238867:G:A	1.58146e-06	-0.325257	-2.97869e-10	0.000240597	-0.491768	-2.97869e-10
72238977	chr3:72238977:C:G	7.98572e-07	-1.00854	-2.97869e-10	0.000137835	-1.04883	-2.97869e-10
72239594	chr3:72239594:A:G	1.75229e-06	-1.71315	1.49047	0.000353684	-1.70681	1.60032
72240019	chr3:72240019:T:C	4.48261e-06	-1.71283	2.42942	0.000971774	-1.70364	2.60787
72240274	chr3:72240274:A:G	1.17734e-07	-1.65286	-1.27007	2.00808e-05	-1.69758	-1.27755
72240357	chr3:72240357:A:C	9.31328e-07	-1.5082e-10	-0.854752	0.00016849	-1.5082e-10	-0.848017
72240506	chr3:72240506:C:T	2.35848e-07	-0.951158	-1.27702	3.84664e-05	-1.05027	-1.27483
72240805	chr3:72240805:C:T	8.19301e-07	-0.982912	-2.97869e-10	0.000140975	-1.02631	-2.97869e-10
72240902	chr3:72240902:G:A	2.97145e-06	-1.40327	1.70871	0.000747014	-1.09941	1.7406
72240974	chr3:72240974:A:T	1.99086e-06	-1.70913	1.61409	0.000426421	-1.69436	1.77489
72241503	chr3:72241503:C:T	8.22101e-07	-0.9795	-2.97869e-10	0.000141505	-1.02255	-2.97869e-10
72241939	chr3:72241939:T:C	1.18655e-07	-1.71303	-1.20211	2.38267e-05	-1.63452	-1.16956
72242073	chr3:72242073:C:T	4.07602e-06	-1.7074	2.32892	0.000926044	-1.68372	2.53975
72242337	chr3:72242337:C:G	6.70414e-07	-1.5082e-10	-1.18347	0.000116776	-1.5082e-10	-1.21464
72242383	chr3:72242383:C:T	6.03287e-07	-1.28897	-2.97869e-10	9.52157e-05	-1.41875	-2.97869e-10
72242487	chr3:72242487:A:G	1.6182e-07	-1.70807	-0.896805	3.28983e-05	-1.66519	-0.816278
72242807	chr3:72242807:A:G	4.46803e-06	-1.71244	2.42578	0.00100291	-1.70594	2.64171
72243302	chr3:72243302:C:T	5.34256e-07	-1.41049	-2.97869e-10	0.000115649	-1.22433	-2.97869e-10
72243626	chr3:72243626:A:C	7.04087e-06	-1.5082e-10	1.16812	0.00105912	-1.5082e-10	0.990301
72243817	chr3:72243817:A:G	6.09054e-07	-1.39397	0.114511	0.000121789	-1.4967	0.324104
72243905	chr3:72243905:G:A	6.26436e-07	-1.5082e-10	-1.25132	0.000111432	-1.5082e-10	-1.26148
72244894	chr3:72244894:T:C	4.09647e-07	-1.67607	-2.97869e-10	7.48121e-05	-1.65991	-2.97869e-10
72244985	chr3:72244985:A:G	5.44656e-07	-1.39121	-2.97869e-10	9.05302e-05	-1.46921	-2.97869e-10
72245314	chr3:72245314:T:A	8.20245e-07	-1.5082e-10	-0.98176	0.000144917	-1.5082e-10	-0.998732
72245592	chr3:72245592:C:T	1.37613e-07	-1.5517	-1.21521	2.2914e-05	-1.61289	-1.23025
72245645	chr3:72245645:G:A	1.59064e-06	-0.920317	0.600846	0.000288874	-1.00412	0.695219
72245705	chr3:72245705:T:C	2.35363e-07	-1.11831	-1.11193	3.46775e-05	-1.2689	-1.1599
72245783	chr3:72245783:C:G	1.49224e-06	-0.926776	0.543443	0.000272493	-1.005	0.637725
72246205	chr3:72246205:A:G	1.54226e-07	-1.61155	-1.04139	2.51493e-05	-1.64955	-1.10051
72246305	chr3:72246305:G:A	1.50945e-07	-1.42531	-1.24914	2.45816e-05	-1.51094	-1.26196
72246651	chr3:72246651:A:G	1.73061e-07	-1.35588	-1.18184	2.98616e-05	-1.392	-1.18631
72246790	chr3:72246790:C:G	1.25382e-07	-1.5818	-1.2782	2.33718e-05	-1.54668	-1.27668
72247037	chr3:72247037:G:A	6.10081e-07	-1.5082e-10	-1.27777	0.000109677	-1.5082e-10	-1.27735
72247190	chr3:72247190:A:G	3.71692e-06	-1.5082e-10	0.529288	0.000707281	-1.5082e-10	0.586537
72247257	chr3:72247257:C:T	1.77208e-07	-1.41141	-1.10262	2.8314e-05	-1.47897	-1.15257
72247439	chr3:72247439:A:G	1.09061e-06	-1.5082e-10	-0.696874	0.000176422	-1.5082e-10	-0.802015
72247474	chr3:72247474:G:A	6.14089e-07	-1.5082e-10	-1.27122	0.000110352	-1.5082e-10	-1.27121
72247601	chr3:72247601:T:C	4.26551e-07	-1.63563	-2.97869e-10	7.8495e-05	-1.61186	-2.97869e-10
72247811	chr3:72247811:G:T	3.88107e-07	-0.548623	-1.18146	5.37022e-05	-0.808121	-1.18332
72248068	chr3:72248068:T:G	3.94441e-07	-0.462102	-1.25179	5.39116e-05	-0.731754	-1.25579
72248696	chr3:72248696:C:T	4.10135e-07	-1.67488	-2.97869e-10	7.51058e-05	-1.65599	-2.97869e-10
72249190	chr3:72249190:C:T	8.74131e-07	-1.5082e-10	-0.918133	0.000161433	-1.5082e-10	-0.8908
72249459	chr3:72249459:T:C	1.40736e-06	-1.5082e-10	-0.441893	0.000270811	-1.5082e-10	-0.373469
72249506	chr3:72249506:A:G	1.85585e-06	-1.46531	1.30005	0.000290078	-1.45247	1.14773
72249797	chr3:72249797:T:TA	1.13269e-07	-1.68766	-1.27393	1.99985e-05	-1.70716	-1.27207
72250323	chr3:72250323:C:G	2.81241e-07	-0.873792	-1.17836	4.33518e-05	-1.02231	-1.18323
72250381	chr3:72250381:G:A	1.87192e-07	-1.21387	-1.24536	2.85842e-05	-1.41241	-1.20963
72250976	chr3:72250976:T:G	1.30539e-07	-1.67449	-1.1452	2.31072e-05	-1.70346	-1.13128
72251388	chr3:72251388:C:G	5.35568e-07	-1.30599	-0.10204	7.86319e-05	-1.42343	-0.186683
72251410	chr3:72251410:T:C	5.16089e-07	-1.31355	-0.131529	7.6011e-05	-1.42968	-0.214333
72251461	chr3:72251461:T:C	5.41612e-07	-1.29899	-0.0978235	7.94169e-05	-1.41752	-0.182662
72251630	chr3:72251630:G:T	7.22471e-07	-1.5082e-10	-1.10869	0.000123933	-1.5082e-10	-1.15515
72252413	chr3:72252413:C:T	2.74101e-05	-1.5082e-10	2.5273	0.0040191	-1.5082e-10	2.32392
72252849	chr3:72252849:T:C	5.27082e-07	-1.31841	-0.105598	7.72654e-05	-1.43412	-0.193527
72252942	chr3:72252942:C:T	4.58708e-07	-1.34956	-0.213388	7.00233e-05	-1.42608	-0.299979
72253000	chr3:72253000:G:A	1.2696e-06	-1.49959	0.954691	0.000196775	-1.49713	0.804304
72253127	chr3:72253127:A:G	1.24539e-07	-1.61277	-1.25398	2.12473e-05	-1.66028	-1.25838
72253766	chr3:72253766:A:G	1.03985e-06	-1.29571	0.551182	0.000164976	-1.3889	0.519805
72254418	chr3:72254418:G:T	1.49339e-07	-1.69486	-0.990279	2.71578e-05	-1.69212	-0.981108
72254556	chr3:72254556:G:C	4.42334e-06	-1.5082e-10	0.703288	0.000851093	-1.5082e-10	0.771629
72254802	chr3:72254802:T:C	6.14281e-07	-1.5082e-10	-1.27091	0.000111983	-1.5082e-10	-1.25654
72254916	chr3:72254916:C:T	6.51942e-06	-1.56439	2.65557	0.000892518	-1.58574	2.40489
72255363	chr3:72255363:G:A	1.43675e-05	-0.886065	2.76743	0.00157143	-1.08046	2.46532
72255472	chr3:72255472:G:A	1.84624e-06	1.06013	-1.23059	0.000242202	0.72164	-1.20676
72255907	chr3:72255907:G:C	1.05307e-06	-1.5082e-10	-0.731901	0.000168728	-1.5082e-10	-0.846607
72256395	chr3:72256395:T:C	4.38216e-07	-0.468956	-1.1397	4.42197e-05	-0.998067	-1.18765
72256494	chr3:72256494:G:C	1.13895e-07	-1.67926	-1.27683	2.09039e-05	-1.65822	-1.27674
72256677	chr3:72256677:G:A	2.06102e-06	-1.5082e-10	-0.0604074	0.000415675	-1.5082e-10	0.0550117
72256797	chr3:72256797:G:T	9.68958e-07	-1.5082e-10	-0.815141	0.000157809	-1.5082e-10	-0.913507
72257363	chr3:72257363:T:A	4.1657e-06	-1.5082e-10	0.643278	0.000800034	-1.5082e-10	0.709762
72257434	chr3:72257434:A:T	2.08659e-07	-1.15936	-1.1913	4.59826e-05	-0.968318	-1.17831
72257891	chr3:72257891:C:T	4.93346e-07	-0.716992	-0.77316	6.66223e-05	-1.00661	-0.769239
72257971	chr3:72257971:T:C	1.10585e-06	-0.172551	-0.510441	0.000171495	-0.224672	-0.605667
72258220	chr3:72258220:A:C	6.13464e-07	-0.915554	-0.356688	8.20071e-05	-1.212	-0.356089
72258423	chr3:72258423:C:T	2.21745e-07	-1.06494	-1.22489	4.96442e-05	-0.855153	-1.21486
72258536	chr3:72258536:T:A	6.92756e-07	-1.5082e-10	-1.15069	0.000125819	-1.5082e-10	-1.14005
72258916	chr3:72258916:G:A	2.10024e-07	-1.08361	-1.26053	3.98755e-05	-1.0175	-1.27163
72258938	chr3:72258938:C:A	7.11018e-07	-1.5082e-10	-1.12467	0.000125839	-1.5082e-10	-1.13989
72259015	chr3:72259015:T:G	1.92824e-07	-1.58467	-0.844913	3.14343e-05	-1.66741	-0.859583
72259375	chr3:72259375:C:T	3.04737e-06	-0.673942	1.00461	0.00039623	-0.761012	0.768114
72259463	chr3:72259463:C:T	7.83483e-06	2.28303	-1.00805	0.000627316	1.5539	-1.08734
72259565	chr3:72259565:C:T	7.09887e-06	2.19116	-1.01483	0.000573007	1.46909	-1.09308
72259688	chr3:72259688:G:A	1.55586e-07	-1.37548	-1.26869	2.24137e-05	-1.58728	-1.27794
72260137	chr3:72260137:A:G	1.37723e-06	-1.5082e-10	-0.463537	0.00026753	-1.5082e-10	-0.385661
72260159	chr3:72260159:T:C	2.04868e-07	-1.09362	-1.27537	3.91658e-05	-1.0288	-1.27828
72260261	chr3:72260261:G:C	6.14736e-07	-1.5082e-10	-1.27017	0.000110605	-1.5082e-10	-1.26892
72260936	chr3:72260936:C:T	1.35093e-07	-1.52744	-1.25796	2.0669e-05	-1.67212	-1.27413
72261018	chr3:72261018:C:T	1.3259e-06	-1.5082e-10	-0.501513	0.000253962	-1.5082e-10	-0.437709
72261324	chr3:72261324:T:C	7.14269e-07	-1.1201	-2.97869e-10	0.000246537	-0.467378	-2.97869e-10
72261458	chr3:72261458:G:C	1.14068e-06	-1.5082e-10	-0.651983	0.000214209	-1.5082e-10	-0.60794
72261590	chr3:72261590:C:T	4.70833e-07	-1.53686	-2.97869e-10	9.65994e-05	-1.40432	-2.97869e-10
72262076	chr3:72262076:G:A	1.5797e-07	-1.53219	-1.09677	3.37683e-05	-1.42404	-1.03133
72262484	chr3:72262484:G:T	7.0979e-07	-1.5082e-10	-1.12639	0.000125291	-1.5082e-10	-1.14425
72262956	chr3:72262956:A:C	2.16835e-07	-1.29667	-1.01555	2.86474e-05	-1.55026	-1.06957
72263319	chr3:72263319:C:T	2.21376e-07	-1.0138	-1.2777	4.21876e-05	-0.954473	-1.27829
72263454	chr3:72263454:A:C	9.17859e-07	-1.5082e-10	-0.86932	0.000153851	-1.5082e-10	-0.938906
72263626	chr3:72263626:G:A	6.75108e-07	-1.5082e-10	-1.17649	0.000122614	-1.5082e-10	-1.16585
72263941	chr3:72263941:T:A	1.66193e-06	-1.5082e-10	-0.275628	0.000327682	-1.5082e-10	-0.182847
72264290	chr3:72264290:G:C	1.97513e-06	-1.5082e-10	-0.102976	0.000392845	-1.5082e-10	-0.00147774
72264455	chr3:72264455:C:T	3.27096e-07	-0.78712	-1.11399	4.78004e-05	-0.993191	-1.11467
72264562	chr3:72264562:A:G	1.12598e-06	-1.5082e-10	-0.664953	0.000200341	-1.5082e-10	-0.674869
72264564	chr3:72264564:G:A	3.02663e-07	-0.709373	-1.26937	4.47441e-05	-0.903696	-1.27024
72264752	chr3:72264752:G:C	2.01459e-06	-1.5082e-10	-0.0831904	0.000400144	-1.5082e-10	0.0169333
72264767	chr3:72264767:G:A	3.98543e-07	-1.70355	-2.97869e-10	7.2462e-05	-1.69183	-2.97869e-10
72265118	chr3:72265118:T:C	3.24559e-06	-1.5082e-10	0.393688	0.000512442	-1.5082e-10	0.264297
72265389	chr3:72265389:G:T	1.61342e-07	-1.52131	-1.08653	2.74201e-05	-1.65293	-1.01068
72265606	chr3:72265606:A:G	4.59714e-07	-1.56076	-2.97869e-10	8.93283e-05	-1.48257	-2.97869e-10
72265928	chr3:72265928:G:A	1.31176e-07	-1.69166	-1.12316	2.38648e-05	-1.68983	-1.11266
72266068	chr3:72266068:T:C	2.04225e-06	-1.5082e-10	-0.069558	0.000413154	-1.5082e-10	0.0489292
72266093	chr3:72266093:T:C	2.26174e-06	-1.5082e-10	0.0325285	0.00045112	-1.5082e-10	0.136841
72266218	chr3:72266218:G:A	1.31926e-07	-1.69828	-1.11085	2.39898e-05	-1.69684	-1.10042
72266225	chr3:72266225:G:A	2.35676e-07	-1.15968	-1.06922	3.80194e-05	-1.23072	-1.10607
72266417	chr3:72266417:C:T	2.5558e-06	-1.5082e-10	0.154757	0.000505768	-1.5082e-10	0.251187
72266644	chr3:72266644:G:A	2.53881e-06	-1.5082e-10	0.148088	0.000501826	-1.5082e-10	0.243361
72266805	chr3:72266805:T:C	2.8503e-07	-1.21196	-0.826805	4.59882e-05	-1.27671	-0.869793
72266984	chr3:72266984:C:T	4.19381e-06	-1.5082e-10	0.650002	0.00087129	-1.5082e-10	0.795083
72267211	chr3:72267211:A:T	1.14267e-07	-1.71283	-1.24	2.06626e-05	-1.71316	-1.2334
72267408	chr3:72267408:A:G	1.92945e-07	-1.25949	-1.16947	3.72422e-05	-1.15918	-1.19827
72267581	chr3:72267581:C:T	6.93193e-07	-1.5082e-10	-1.15005	0.000126024	-1.5082e-10	-1.13842
72267625	chr3:72267625:C:T	1.93148e-07	-1.25069	-1.17722	3.73388e-05	-1.14996	-1.2049
72267694	chr3:72267694:C:T	2.65697e-07	-1.02751	-1.0815	4.78479e-05	-0.978871	-1.12799
72267803	chr3:72267803:A:G	1.52904e-07	-1.69079	-0.970768	2.80115e-05	-1.68426	-0.958015
72267922	chr3:72267922:C:A	7.11302e-07	-1.5082e-10	-1.12427	0.000129446	-1.5082e-10	-1.11163
72267949	chr3:72267949:C:T	2.36018e-07	-1.16638	-1.06108	3.77635e-05	-1.29266	-1.05089
72267997	chr3:72267997:T:C	1.46913e-07	-1.71314	-0.98838	2.67471e-05	-1.7129	-0.975562
72268319	chr3:72268319:C:T	1.18542e-07	-1.68716	-1.22894	2.12243e-05	-1.71271	-1.20703
72268388	chr3:72268388:T:C	1.15415e-07	-1.70508	-1.23774	2.10493e-05	-1.71088	-1.21714
72269549	chr3:72269549:A:T	1.32632e-07	-1.58498	-1.21881	2.2495e-05	-1.68814	-1.17346
72269559	chr3:72269559:A:C	6.791e-07	-1.5082e-10	-1.17059	0.000126797	-1.5082e-10	-1.1323
72270375	chr3:72270375:T:C	5.11384e-06	-1.5082e-10	0.848343	0.000953008	-1.5082e-10	0.884732
72270562	chr3:72270562:G:A	1.8914e-07	-1.65367	-0.795203	3.55191e-05	-1.67452	-0.730299
72270729	chr3:72270729:C:T	1.14662e-07	-1.71296	-1.23641	2.0442e-05	-1.71315	-1.24415
72270814	chr3:72270814:T:A	1.19905e-07	-1.62852	-1.27614	2.18244e-05	-1.62199	-1.26987
72271291	chr3:72271291:C:G	1.37779e-07	-1.51267	-1.25305	2.53911e-05	-1.50651	-1.23398
72271297	chr3:72271297:G:A	4.2809e-07	-1.63203	-2.97869e-10	7.57044e-05	-1.64805	-2.97869e-10
72271582	chr3:72271582:T:A	4.46074e-07	-1.59088	-2.97869e-10	7.44384e-05	-1.66492	-2.97869e-10
72271639	chr3:72271639:G:A	1.13049e-07	-1.6925	-1.27104	2.00732e-05	-1.70129	-1.27422
72271730	chr3:72271730:A:G	7.01333e-07	-1.5082e-10	-1.13838	0.000130632	-1.5082e-10	-1.10251
72271957	chr3:72271957:A:G	1.87454e-07	-1.63377	-0.824053	3.22323e-05	-1.62508	-0.876841
72272146	chr3:72272146:T:A	7.29506e-07	-1.5082e-10	-1.099	0.000135863	-1.5082e-10	-1.06324
72272210	chr3:72272210:A:G	6.14908e-07	-1.5082e-10	-1.26989	0.000109582	-1.5082e-10	-1.27822
72272498	chr3:72272498:C:T	2.21743e-06	-1.5082e-10	0.0127411	0.000409334	-1.5082e-10	0.0396393
72272764	chr3:72272764:G:A	2.13453e-07	-1.07115	-1.2568	3.39369e-05	-1.18574	-1.26465
72272850	chr3:72272850:C:G	4.52045e-07	-1.57758	-2.97869e-10	8.643e-05	-1.51556	-2.97869e-10
72273072	chr3:72273072:T:C	1.53759e-06	-1.5082e-10	-0.353392	0.000307593	-1.5082e-10	-0.246114
72273114	chr3:72273114:T:C	1.21921e-07	-1.6298	-1.25819	2.17076e-05	-1.63044	-1.26679
72273306	chr3:72273306:G:C	1.35367e-07	-1.59539	-1.18799	2.41266e-05	-1.59425	-1.19733
72273559	chr3:72273559:G:A	1.12077e-07	-1.71303	-1.25914	2.01322e-05	-1.71263	-1.25994
72273746	chr3:72273746:C:T	4.18395e-07	-0.487645	-1.16729	6.78924e-05	-0.562139	-1.19483
72274020	chr3:72274020:C:T	1.36374e-07	-1.57408	-1.20189	2.43951e-05	-1.57154	-1.20897
72274136	chr3:72274136:A:G	1.18019e-07	-1.67961	-1.2409	2.07032e-05	-1.68767	-1.25693
72275154	chr3:72275154:G:C	6.57567e-07	-1.5082e-10	-1.20282	0.000121046	-1.5082e-10	-1.17872
72275286	chr3:72275286:A:C	6.19196e-07	-1.5082e-10	-1.26294	0.00011005	-1.5082e-10	-1.27396
72275550	chr3:72275550:C:T	8.39739e-07	-0.958272	-2.97869e-10	0.000133512	-1.0807	-2.97869e-10
72276215	chr3:72276215:G:A	7.37721e-07	-1.0878	-2.97869e-10	0.000114415	-1.23506	-2.97869e-10
72276350	chr3:72276350:T:C	6.35532e-07	-1.5082e-10	-1.2369	0.000111933	-1.5082e-10	-1.25699
72276956	chr3:72276956:T:C	6.31828e-07	-1.5082e-10	-1.24275	0.000111506	-1.5082e-10	-1.26081
72277398	chr3:72277398:A:G	1.19206e-06	-1.5082e-10	-0.607923	0.000189529	-1.5082e-10	-0.730351
72277540	chr3:72277540:T:C	1.99942e-07	-1.23376	-1.15958	4.03586e-05	-1.14166	-1.13543
72277573	chr3:72277573:G:A	6.73908e-07	-1.5082e-10	-1.17827	0.000116919	-1.5082e-10	-1.21341
72277649	chr3:72277649:A:T	1.80047e-07	-1.70525	-0.792893	2.86947e-05	-1.71312	-0.905057
72277916	chr3:72277916:TCC:T	1.41804e-07	-1.61702	-1.11989	2.60195e-05	-1.62939	-1.08666
72278032	chr3:72278032:A:G	6.11225e-07	-1.5082e-10	-1.2759	0.000110484	-1.5082e-10	-1.27002
72278381	chr3:72278381:T:C	3.97e-07	-1.70743	-2.97869e-10	7.17117e-05	-1.70224	-2.97869e-10
72278388	chr3:72278388:CA:C	8.26955e-07	-1.5082e-10	-0.973613	0.000139654	-1.5082e-10	-1.03573
72278579	chr3:72278579:T:C	8.46681e-07	-0.396433	-0.553606	0.000149779	-0.368308	-0.597421
72278582	chr3:72278582:C:A	6.21757e-07	-1.5082e-10	-1.25881	0.000112869	-1.5082e-10	-1.24866
72278628	chr3:72278628:C:T	7.29344e-07	-1.5082e-10	-1.09922	0.000133292	-1.5082e-10	-1.08235
72278762	chr3:72278762:G:A	5.06912e-07	-0.916523	-0.546503	5.72416e-05	-1.18774	-0.739872
72278800	chr3:72278800:C:T	8.10035e-07	-0.22278	-0.771506	8.15174e-05	-0.657159	-0.916916
72278976	chr3:72278976:T:A	8.26027e-07	-1.5082e-10	-0.974736	0.000152503	-1.5082e-10	-0.94771
72279065	chr3:72279065:A:G	2.20168e-07	-1.40295	-0.894019	3.97069e-05	-1.48083	-0.812538
72279470	chr3:72279470:C:T	4.38683e-07	-1.60759	-2.97869e-10	8.64244e-05	-1.51562	-2.97869e-10
72280186	chr3:72280186:C:T	5.49427e-07	-1.66661	0.28412	0.000115752	-1.42008	0.19664
72280196	chr3:72280196:G:A	6.9075e-07	-1.5082e-10	-1.15359	0.000122522	-1.5082e-10	-1.1666
72280264	chr3:72280264:C:T	1.45428e-06	-1.5082e-10	-0.409097	0.000285102	-1.5082e-10	-0.322044
72280517	chr3:72280517:T:C	2.70285e-07	-1.23687	-0.855016	3.45164e-05	-1.58001	-0.853442
72280568	chr3:72280568:A:G	6.14621e-07	-1.5082e-10	-1.27036	0.000109751	-1.5082e-10	-1.27668
72280719	chr3:72280719:A:T	2.68649e-07	-1.20906	-0.888896	6.19171e-05	-0.889863	-0.959233
72281186	chr3:72281186:T:C	6.31334e-07	-1.5082e-10	-1.24353	0.000111231	-1.5082e-10	-1.26329
72281854	chr3:72281854:T:A	9.93779e-07	-1.5082e-10	-0.789849	0.000190691	-1.5082e-10	-0.724237
72282093	chr3:72282093:G:A	7.98204e-07	-1.57737	0.568375	0.000156	-1.43305	0.508016
72282283	chr3:72282283:T:C	6.12134e-07	-1.5082e-10	-1.27441	0.000109997	-1.5082e-10	-1.27444
72282462	chr3:72282462:C:T	6.19136e-07	-1.5082e-10	-1.26304	0.000111255	-1.5082e-10	-1.26307
72282585	chr3:72282585:A:G	6.09763e-07	-1.5082e-10	-1.27829	0.000109574	-1.5082e-10	-1.27829
72282602	chr3:72282602:A:G	1.19845e-07	-1.63932	-1.26584	2.04995e-05	-1.71305	-1.24144
72282627	chr3:72282627:C:T	3.93197e-07	-1.30306	-0.413996	5.49497e-05	-1.57288	-0.395597
72282654	chr3:72282654:G:A	9.68159e-07	-1.5082e-10	-0.815967	0.000168556	-1.5082e-10	-0.847622
72282742	chr3:72282742:C:T	1.1943e-07	-1.67587	-1.23276	2.16412e-05	-1.7084	-1.19189
72282788	chr3:72282788:C:G	2.03805e-06	-1.5082e-10	-0.0716128	0.000380498	-1.5082e-10	-0.0334118
72283156	chr3:72283156:C:T	1.50623e-06	-1.5082e-10	-0.373997	0.000298004	-1.5082e-10	-0.277786
72283182	chr3:72283182:T:C	2.05233e-06	0.584173	-0.648805	0.000234485	0.167239	-0.684738
72283309	chr3:72283309:G:C	1.64677e-06	0.47841	-0.763203	0.000190134	0.0693336	-0.796495
72283579	chr3:72283579:C:T	1.75533e-07	-1.49222	-1.03131	3.40069e-05	-1.39328	-1.05505
72284124	chr3:72284124:C:T	3.26347e-07	-1.32756	-0.575841	4.20742e-05	-1.60771	-0.627744
72284310	chr3:72284310:C:T	2.64285e-07	-1.33361	-0.780724	5.10018e-05	-1.13418	-0.908855
72284741	chr3:72284741:C:T	7.9895e-07	-1.5082e-10	-1.00806	0.000147326	-1.5082e-10	-0.982243
72284765	chr3:72284765:A:G	7.61416e-07	-1.5082e-10	-1.05618	0.000135985	-1.5082e-10	-1.06235
72285053	chr3:72285053:CCTCCCAA:C	2.71121e-07	-1.5384	-0.550395	4.23592e-05	-1.60063	-0.628075
72285549	chr3:72285549:G:A	1.77851e-07	-1.62269	-0.887726	3.41374e-05	-1.46336	-0.98114
72285559	chr3:72285559:T:C	2.29276e-07	-1.5809	-0.67553	4.37951e-05	-1.39709	-0.798284
72285560	chr3:72285560:T:G	5.15561e-07	-1.44611	-2.97869e-10	7.93337e-05	-1.60123	-2.97869e-10
72285621	chr3:72285621:A:G	1.85244e-07	-1.57338	-0.896305	3.66601e-05	-1.38458	-0.988621
72285708	chr3:72285708:T:C	1.75449e-07	-1.24829	-1.27572	4.39603e-05	-0.913614	-1.27799
72285771	chr3:72285771:T:A	7.56948e-07	-0.567275	-0.494793	7.85428e-05	-1.04879	-0.562456
72285926	chr3:72285926:T:C	9.18603e-07	-1.5082e-10	-0.868509	0.000174143	-1.5082e-10	-0.815015
72285997	chr3:72285997:G:T	4.28966e-06	-1.5082e-10	0.672599	0.000809626	-1.5082e-10	0.721681
72285998	chr3:72285998:C:T	6.33661e-07	-1.5082e-10	-1.23985	0.000110702	-1.5082e-10	-1.26805
72286017	chr3:72286017:C:A	4.71211e-07	-1.53606	-2.97869e-10	7.28452e-05	-1.68656	-2.97869e-10
72286292	chr3:72286292:G:A	6.34742e-07	-1.5082e-10	-1.23815	0.000119433	-1.5082e-10	-1.19213
72286340	chr3:72286340:A:G	7.52055e-07	-0.877737	-0.190818	0.000217868	-0.420836	-0.170167
72286456	chr3:72286456:C:T	1.44628e-06	-1.5082e-10	-0.414614	0.000242667	-1.5082e-10	-0.483203
72286472	chr3:72286472:C:T	6.11918e-07	-1.5082e-10	-1.27477	0.000112537	-1.5082e-10	-1.25161
72286597	chr3:72286597:G:A	4.79429e-07	-0.962832	-0.555936	9.58857e-05	-0.783554	-0.628182
72286678	chr3:72286678:C:T	9.67155e-07	-1.5082e-10	-0.817004	0.000164931	-1.5082e-10	-0.869363
72286746	chr3:72286746:C:T	9.97589e-07	-0.84459	0.0585682	0.000221204	-0.853644	0.277837
72286944	chr3:72286944:C:T	2.18677e-07	-1.14454	-1.15922	3.34845e-05	-1.39513	-1.06868
72287013	chr3:72287013:C:A	6.11243e-07	-1.5082e-10	-1.27587	0.00010973	-1.5082e-10	-1.27687
72287319	chr3:72287319:CT:C	4.32138e-07	-1.17228	-0.450335	0.00011328	-0.808775	-0.436252
72287345	chr3:72287345:G:T	7.54658e-07	-1.5082e-10	-1.0651	0.000134724	-1.5082e-10	-1.07167
72287372	chr3:72287372:G:C	9.16887e-07	-1.5082e-10	-0.870378	0.0001569	-1.5082e-10	-0.919286
72287406	chr3:72287406:G:A	8.80354e-07	-1.5082e-10	-0.911039	0.000166556	-1.5082e-10	-0.859558
72287624	chr3:72287624:G:A	6.17904e-07	-1.5082e-10	-1.26503	0.000110574	-1.5082e-10	-1.26921
72288130	chr3:72288130:G:A	3.59353e-06	-1.69589	2.19142	0.000663107	-1.69304	2.21509
72288304	chr3:72288304:A:G	1.42885e-07	-1.7039	-1.02542	2.68342e-05	-1.66258	-1.02263
72288428	chr3:72288428:ACAGC:A	7.06613e-07	-1.5082e-10	-1.13088	0.000125264	-1.5082e-10	-1.14447
72288481	chr3:72288481:G:A	7.56825e-07	-1.5082e-10	-1.06223	0.000141506	-1.5082e-10	-1.02255
72288710	chr3:72288710:C:T	6.13175e-07	-1.5082e-10	-1.27271	0.000110557	-1.5082e-10	-1.26936
72288871	chr3:72288871:T:A	3.03939e-07	-0.871764	-1.10277	5.83941e-05	-0.782965	-1.12471
72288891	chr3:72288891:C:T	9.77522e-07	-0.806343	-2.97869e-10	0.000116361	-1.2182	-2.97869e-10
72288897	chr3:72288897:G:A	7.30103e-06	-1.5082e-10	1.20441	0.00140404	-1.5082e-10	1.27222
72288995	chr3:72288995:C:T	2.12569e-07	-1.68486	-0.647235	3.82437e-05	-1.68545	-0.645468
72289814	chr3:72289814:G:A	6.50202e-07	-1.5082e-10	-1.21408	0.000118686	-1.5082e-10	-1.19841
72290399	chr3:72290399:C:T	3.81721e-06	-1.5082e-10	0.555911	0.000720552	-1.5082e-10	0.605125
72290656	chr3:72290656:A:G	6.3406e-07	-1.5082e-10	-1.23922	0.000115032	-1.5082e-10	-1.22968
72290677	chr3:72290677:A:T	1.65651e-06	0.554986	-0.83388	0.000234639	0.338005	-0.854848
72291212	chr3:72291212:C:T	7.21836e-07	-1.5082e-10	-1.10957	0.000139829	-1.5082e-10	-1.03447
72291530	chr3:72291530:G:A	1.69429e-06	-1.5082e-10	-0.256342	0.000282526	-1.5082e-10	-0.331122
72291702	chr3:72291702:G:A	1.57202e-07	-1.61098	-1.02285	2.81007e-05	-1.60097	-1.03813
72291861	chr3:72291861:G:A	4.18793e-06	-1.5082e-10	0.648599	0.000792498	-1.5082e-10	0.700298
72291877	chr3:72291877:T:G	6.76201e-07	-1.5082e-10	-1.17487	0.000116981	-1.5082e-10	-1.21288
72292027	chr3:72292027:G:A	6.87501e-07	-1.5082e-10	-1.1583	0.000120861	-1.5082e-10	-1.18025
72292051	chr3:72292051:C:T	1.44564e-07	-1.52368	-1.19396	2.29167e-05	-1.65707	-1.18596
72292146	chr3:72292146:G:T	6.72166e-07	-1.18086	-2.97869e-10	8.3913e-05	-1.54511	-2.97869e-10
72292305	chr3:72292305:C:T	4.06349e-06	-1.5082e-10	0.618435	0.000768488	-1.5082e-10	0.669534
72292586	chr3:72292586:T:C	1.28734e-07	-1.59914	-1.23447	2.10854e-05	-1.69207	-1.23424
72292623	chr3:72292623:TA:T	2.37043e-07	-1.61994	-0.603178	4.21797e-05	-1.67613	-0.556825
72292655	chr3:72292655:C:T	4.12898e-07	-1.66816	-2.97869e-10	0.000110791	-1.26725	-2.97869e-10
72292825	chr3:72292825:G:C	6.62946e-07	-1.5082e-10	-1.19467	0.000113792	-1.5082e-10	-1.24052
72293096	chr3:72293096:C:T	2.60906e-06	-1.5082e-10	0.175383	0.000537496	-1.5082e-10	0.31203
72293130	chr3:72293130:A:G	1.21553e-06	-1.5082e-10	-0.588429	0.000249339	-1.5082e-10	-0.456077
72293312	chr3:72293312:A:T	3.41659e-07	-1.33818	-0.519368	5.94954e-05	-1.41363	-0.475366
72293503	chr3:72293503:C:A	1.75524e-07	-1.70532	-0.818269	3.17875e-05	-1.7063	-0.80952
72293752	chr3:72293752:T:C	6.21845e-07	-1.5082e-10	-1.25867	0.000112544	-1.5082e-10	-1.25155
72293778	chr3:72293778:T:C	1.24068e-07	-1.5933	-1.27724	2.16506e-05	-1.62164	-1.27821
72293861	chr3:72293861:G:A	6.82665e-07	-1.5082e-10	-1.16536	0.000116113	-1.5082e-10	-1.22033
72294489	chr3:72294489:T:G	6.24374e-07	-1.5082e-10	-1.25461	0.000111314	-1.5082e-10	-1.26254
72294563	chr3:72294563:G:A	5.11014e-07	-1.45497	-2.97869e-10	8.42995e-05	-1.54052	-2.97869e-10
72294786	chr3:72294786:G:A	7.61472e-07	-1.5082e-10	-1.05611	0.000126049	-1.5082e-10	-1.13822
72295191	chr3:72295191:A:G	2.47477e-06	-1.5082e-10	0.122539	0.000366626	-1.5082e-10	-0.0705504
72295450	chr3:72295450:C:T	3.84512e-07	-0.519898	-1.21949	7.63355e-05	-0.419598	-1.22016
72295760	chr3:72295760:A:C	8.82293e-07	-1.5082e-10	-0.908839	0.00016677	-1.5082e-10	-0.858279
72295820	chr3:72295820:A:G	4.17802e-07	-1.57931	-0.0770501	9.07136e-05	-1.48477	0.0175814
72296060	chr3:72296060:A:G	2.51517e-06	-1.5082e-10	0.138734	0.000476595	-1.5082e-10	0.191775
72296402	chr3:72296402:A:G	4.89779e-07	-1.60075	0.103343	0.00010865	-1.5113	0.224538
72296408	chr3:72296408:G:A	1.228e-06	-1.24322	0.665001	0.000161157	-1.38905	0.496536
72296453	chr3:72296453:G:A	4.42147e-07	-0.894885	-0.704836	8.9509e-05	-0.777575	-0.702978
72296736	chr3:72296736:A:C	4.98623e-06	-1.5082e-10	0.823072	0.000948537	-1.5082e-10	0.880029
72296748	chr3:72296748:G:A	1.08062e-06	-1.5082e-10	-0.706073	0.000216042	-1.5082e-10	-0.599419
72296775	chr3:72296775:G:C	1.64702e-06	-0.284638	-2.97869e-10	0.000169834	-0.840072	-2.97869e-10
72296959	chr3:72296959:C:T	4.93644e-06	-1.5082e-10	0.813037	0.000938959	-1.5082e-10	0.86988
72297009	chr3:72297009:C:T	2.36107e-07	-1.32192	-0.905158	3.70767e-05	-1.49964	-0.862259
72297346	chr3:72297346:C:A	4.95163e-06	-1.5082e-10	0.816108	0.000941904	-1.5082e-10	0.873012
72297408	chr3:72297408:G:A	4.03225e-07	-1.69187	-2.97869e-10	7.13797e-05	-1.70688	-2.97869e-10
72297507	chr3:72297507:C:A	1.21612e-06	-1.5082e-10	-0.587945	0.00020859	-1.5082e-10	-0.634521
72297509	chr3:72297509:C:T	1.81436e-06	-1.5082e-10	-0.187875	0.000363745	-1.5082e-10	-0.0784379
72297668	chr3:72297668:TAAC:T	4.45366e-07	-0.981821	-0.610645	8.88776e-05	-0.869179	-0.618453
72297804	chr3:72297804:T:C	1.35778e-06	-1.5082e-10	-0.477758	0.00023972	-1.5082e-10	-0.495419
72297871	chr3:72297871:A:G	5.95402e-07	-1.30213	-2.97869e-10	0.000106251	-1.30908	-2.97869e-10
72297872	chr3:72297872:G:C	5.95678e-07	-1.30166	-2.97869e-10	0.0001063	-1.30862	-2.97869e-10
72298273	chr3:72298273:G:C	6.59559e-07	-1.5082e-10	-1.19979	0.000118472	-1.5082e-10	-1.20022
72298294	chr3:72298294:G:C	7.40076e-07	-1.5082e-10	-1.08461	0.000146367	-1.5082e-10	-0.988772
72298328	chr3:72298328:A:G	1.9665e-07	-1.26501	-1.14493	3.22753e-05	-1.34799	-1.1526
72299080	chr3:72299080:G:C	1.82521e-07	-1.34537	-1.13913	3.01826e-05	-1.42217	-1.14546
72299263	chr3:72299263:C:T	6.35553e-07	-1.5082e-10	-1.23687	0.00011906	-1.5082e-10	-1.19527
72300134	chr3:72300134:T:C	8.06586e-07	-1.5082e-10	-0.998553	0.000153433	-1.5082e-10	-0.941626
72300154	chr3:72300154:T:C	8.23888e-06	-1.5082e-10	1.32526	0.00156405	-1.5082e-10	1.38014
72300425	chr3:72300425:G:A	2.95057e-07	-1.10184	-0.902353	4.96879e-05	-1.23543	-0.833702
72300712	chr3:72300712:C:T	3.62149e-07	-0.533859	-1.26545	6.06379e-05	-0.605262	-1.26471
72301080	chr3:72301080:C:T	5.21525e-07	-1.01134	-0.423262	0.000106221	-0.87975	-0.42962
72301272	chr3:72301272:C:T	5.22461e-07	-0.944222	-0.48859	0.000106841	-0.809191	-0.494361
72301389	chr3:72301389:G:GA	1.7955e-06	-1.5082e-10	-0.198325	0.000384433	-1.5082e-10	-0.0231214
72301428	chr3:72301428:G:A	5.31874e-07	-0.144392	-1.27056	0.000104189	-0.0602208	-1.26847
72301538	chr3:72301538:A:G	1.21004e-06	-1.5082e-10	-0.592956	0.000191691	-1.5082e-10	-0.719005
72301665	chr3:72301665:A:G	8.81998e-07	0.263597	-1.17277	0.000155188	0.2134	-1.14366
72301729	chr3:72301729:C:A	1.31295e-07	-1.55845	-1.25547	2.11217e-05	-1.68391	-1.24068
72301813	chr3:72301813:A:G	3.03871e-07	-1.37638	-0.598377	5.29866e-05	-1.62433	-0.380527
72301865	chr3:72301865:G:A	3.58716e-06	-1.5082e-10	0.493754	0.000691174	-1.5082e-10	0.5635
72301997	chr3:72301997:G:A	1.53532e-06	-0.354866	-2.97869e-10	0.000162591	-0.883651	-2.97869e-10
72302014	chr3:72302014:G:A	5.61219e-07	-0.792141	-0.56911	5.02322e-05	-1.28093	-0.777303
72302073	chr3:72302073:A:G	6.63262e-07	-0.31322	-0.880973	0.000113508	-0.280163	-0.962856
72302197	chr3:72302197:A:G	4.70323e-06	-1.5082e-10	0.764642	0.000790976	-1.5082e-10	0.698375
72302206	chr3:72302206:G:A	3.69893e-07	-1.33241	-0.445738	6.45264e-05	-1.60206	-0.205752
72302216	chr3:72302216:C:T	6.64791e-07	-1.5082e-10	-1.19189	0.000119076	-1.5082e-10	-1.19513
72302487	chr3:72302487:T:C	2.01215e-06	-1.5082e-10	-0.0844045	0.000411505	-1.5082e-10	0.0449286
72302529	chr3:72302529:A:C	8.7849e-07	0.364216	-1.27737	0.000177069	0.479876	-1.27823
72303297	chr3:72303297:C:T	4.1046e-07	-1.66358	-0.0105055	8.9352e-05	-1.65628	0.173968
72303669	chr3:72303669:C:T	7.39814e-07	-1.5082e-10	-1.08496	0.000132225	-1.5082e-10	-1.09039
72303833	chr3:72303833:T:C	1.81537e-07	-1.45046	-1.03945	3.3176e-05	-1.4616	-1.01146
72303845	chr3:72303845:C:T	4.95074e-07	-0.925627	-0.561028	0.000100213	-0.802329	-0.565266
72304172	chr3:72304172:C:G	3.16751e-07	-1.70199	-0.231256	5.34646e-05	-1.70645	-0.289417
72304264	chr3:72304264:C:T	1.93265e-07	-1.40612	-1.02118	4.5149e-05	-1.07868	-1.08625
72304743	chr3:72304743:G:A	1.19099e-07	-1.69643	-1.21497	2.14083e-05	-1.70909	-1.20202
72304781	chr3:72304781:G:A	3.74586e-07	-0.489306	-1.27624	7.46696e-05	-0.388509	-1.27331
72305012	chr3:72305012:A:C	3.27651e-06	-1.31133	1.7145	0.000295133	-1.70458	1.41711
72305030	chr3:72305030:G:T	2.41491e-07	-1.18493	-1.0196	5.32096e-05	-0.993448	-1.00721
72305307	chr3:72305307:T:G	7.00736e-07	-0.49559	-0.643642	0.000149037	-0.385081	-0.585615
72305360	chr3:72305360:C:T	1.94346e-07	-1.22191	-1.19981	3.92243e-05	-1.08061	-1.22499
72305373	chr3:72305373:T:C	8.70805e-07	-1.5082e-10	-0.921945	0.00017038	-1.5082e-10	-0.836863
72305415	chr3:72305415:C:A	1.27882e-07	-1.56594	-1.27431	2.20247e-05	-1.60446	-1.27827
72305993	chr3:72305993:C:T	2.40753e-07	-1.07042	-1.13717	3.83287e-05	-1.21797	-1.11072
72306092	chr3:72306092:T:C	2.57689e-07	-1.02917	-1.11045	4.10989e-05	-1.18028	-1.07863
72306116	chr3:72306116:T:A	1.56366e-06	-0.33658	-2.97869e-10	0.000161872	-0.888085	-2.97869e-10
72306182	chr3:72306182:G:A	1.58163e-06	-1.5082e-10	-0.325154	0.000269084	-1.5082e-10	-0.379869
72306228	chr3:72306228:A:G	1.72062e-07	-1.53774	-1.00577	3.97585e-05	-1.26845	-1.02362
72306338	chr3:72306338:A:G	2.00397e-07	-1.44015	-0.950912	3.5657e-05	-1.48517	-0.915778
72306426	chr3:72306426:C:T	5.47982e-06	-1.5082e-10	0.917465	0.00110055	-1.5082e-10	1.02868
72307141	chr3:72307141:C:T	8.29476e-07	0.285726	-1.25629	0.000167867	0.397434	-1.24915
72307789	chr3:72307789:A:G	1.36406e-06	-0.473145	-2.97869e-10	0.000145444	-0.995103	-2.97869e-10
72307855	chr3:72307855:T:C	2.51307e-07	-1.0411	-1.12359	5.1019e-05	-0.949081	-1.09361
72307867	chr3:72307867:C:T	4.6784e-07	-1.00886	-0.534379	9.31471e-05	-0.902641	-0.53807
72307938	chr3:72307938:T:G	1.24318e-06	-1.5082e-10	-0.565932	0.000212926	-1.5082e-10	-0.613945
72308012	chr3:72308012:G:A	6.78565e-07	0.0689629	-1.24035	0.000135066	0.165132	-1.23426
72308706	chr3:72308706:G:A	1.74869e-07	-1.6933	-0.834031	3.11551e-05	-1.70927	-0.826646
72309650	chr3:72309650:G:A	2.99136e-07	-1.20826	-0.782199	5.30148e-05	-1.26142	-0.7429
72309661	chr3:72309661:T:C	1.2428e-06	-1.5082e-10	-0.566244	0.000212862	-1.5082e-10	-0.614245
72309772	chr3:72309772:T:C	2.65868e-07	-1.00981	-1.09855	4.30269e-05	-1.14932	-1.06374
72309777	chr3:72309777:A:T	2.60609e-07	-1.03214	-1.0962	4.23211e-05	-1.16843	-1.06117
72310340	chr3:72310340:A:G	2.72767e-07	-1.46064	-0.622103	4.98186e-05	-1.6649	-0.401601
72310376	chr3:72310376:G:A	1.55288e-06	0.934257	-1.27776	0.000307022	1.03018	-1.27815
72310395	chr3:72310395:A:G	6.59998e-07	-1.5082e-10	-1.19913	0.000113431	-1.5082e-10	-1.2437
72310525	chr3:72310525:G:A	1.90362e-07	-1.38273	-1.0597	3.30522e-05	-1.41989	-1.05691
72310593	chr3:72310593:T:C	1.24511e-06	-1.5082e-10	-0.564386	0.000213248	-1.5082e-10	-0.612438
72310712	chr3:72310712:T:C	6.78038e-07	-1.5082e-10	-1.17216	0.000129711	-1.5082e-10	-1.10958
72311199	chr3:72311199:C:A	2.49033e-07	-1.6911	-0.482676	4.82885e-05	-1.71125	-0.386445
72311222	chr3:72311222:G:A	6.11992e-07	-1.5082e-10	-1.27464	0.00010973	-1.5082e-10	-1.27687
72311230	chr3:72311230:C:T	6.26029e-07	-1.5082e-10	-1.25197	0.000110061	-1.5082e-10	-1.27385
72311306	chr3:72311306:G:C	1.17685e-07	-1.69957	-1.22378	2.51158e-05	-1.57724	-1.17415
72311313	chr3:72311313:T:G	1.55018e-07	-1.65514	-0.992685	2.67461e-05	-1.71257	-0.975937
72311461	chr3:72311461:C:T	2.39552e-06	-1.39664	1.48663	0.000236104	-1.71298	1.20236
72311817	chr3:72311817:C:T	6.60737e-07	-1.5082e-10	-1.19801	0.000117662	-1.5082e-10	-1.20707
72311903	chr3:72311903:A:C	8.5748e-07	-1.66662	0.729257	0.00017263	-1.70965	0.885903
72311962	chr3:72311962:A:T	4.79878e-07	-1.51783	-2.97869e-10	7.38792e-05	-1.67246	-2.97869e-10
72312006	chr3:72312006:A:G	3.72524e-07	-1.5809	-0.190161	6.64997e-05	-1.66252	-0.115175
72312068	chr3:72312068:G:T	6.91982e-07	-1.5082e-10	-1.1518	0.000123444	-1.5082e-10	-1.15911
72312315	chr3:72312315:G:A	5.01252e-07	-1.2418	-0.232452	8.43932e-05	-1.37574	-0.163667
72312531	chr3:72312531:C:T	1.30568e-06	-1.5082e-10	-0.516885	0.000231561	-1.5082e-10	-0.530048
72312853	chr3:72312853:G:A	6.69756e-07	-1.5082e-10	-1.18445	0.000114481	-1.5082e-10	-1.23448
72312877	chr3:72312877:A:T	5.8329e-07	-1.11064	-0.212035	9.61478e-05	-1.26441	-0.144599
72312882	chr3:72312882:T:G	1.90897e-06	-0.137045	-2.97869e-10	0.000187541	-0.740896	-2.97869e-10
72312892	chr3:72312892:C:T	4.25242e-07	-1.17253	-0.466176	9.09619e-05	-1.15726	-0.307192
72312927	chr3:72312927:T:TTTA	2.51605e-06	0.139084	-2.97869e-10	0.000231961	-0.528321	-2.97869e-10
72313056	chr3:72313056:A:T	6.29719e-07	-1.5082e-10	-1.24609	0.000110326	-1.5082e-10	-1.27145
72313158	chr3:72313158:C:T	1.3379e-07	-1.71261	-1.08249	2.34107e-05	-1.70824	-1.11346
72313320	chr3:72313320:T:C	1.2533e-06	-1.5082e-10	-0.557829	0.000222068	-1.5082e-10	-0.57191
72313341	chr3:72313341:T:C	1.15122e-06	-1.5082e-10	-0.642782	0.000201379	-1.5082e-10	-0.669702
72313390	chr3:72313390:A:C	3.67522e-06	-1.5082e-10	0.518004	0.00070518	-1.5082e-10	0.583561
72313439	chr3:72313439:A:T	2.71681e-07	-1.69785	-0.388885	5.37133e-05	-1.70816	-0.283071
72313624	chr3:72313624:A:C	1.56231e-06	-0.979278	0.641834	0.00026977	-1.13364	0.756315
72313810	chr3:72313810:G:A	4.6496e-07	-1.51896	-0.0304477	8.66822e-05	-1.53096	0.0183199
72313930	chr3:72313930:G:A	1.59873e-06	-0.163716	-0.150679	0.000142564	-0.799817	-0.215286
72314523	chr3:72314523:T:C	3.7506e-06	0.895999	-0.35769	0.000909564	1.18423	-0.346159
72314799	chr3:72314799:T:G	6.14059e-07	-1.5082e-10	-1.27127	0.000111002	-1.5082e-10	-1.26534
72315187	chr3:72315187:A:G	3.38693e-07	-0.69575	-1.17052	5.22457e-05	-0.872521	-1.14641
72315322	chr3:72315322:C:T	2.26127e-06	-1.5082e-10	0.032318	0.000389817	-1.5082e-10	-0.00921541
72315405	chr3:72315405:C:G	4.89303e-07	-1.49838	-2.97869e-10	8.92221e-05	-1.48376	-2.97869e-10
72315422	chr3:72315422:G:C	4.14538e-07	-1.21023	-0.45397	0.000108147	-0.967711	-0.323686
72315455	chr3:72315455:A:G	7.04428e-07	-0.0403403	-1.09364	6.43306e-05	-0.688278	-1.12258
72315890	chr3:72315890:G:A	1.71964e-06	-0.241495	-2.97869e-10	0.000172227	-0.826077	-2.97869e-10
72316226	chr3:72316226:G:T	7.44068e-07	-1.5082e-10	-1.07923	0.000130718	-1.5082e-10	-1.10185
72316247	chr3:72316247:C:T	2.33865e-07	-1.40215	-0.834469	4.10128e-05	-1.62462	-0.636386
72316907	chr3:72316907:AGAG:A	1.0014e-06	-1.5082e-10	-0.782212	0.000187202	-1.5082e-10	-0.742703
72317089	chr3:72317089:C:T	9.0717e-07	-1.5082e-10	-0.881033	0.000173325	-1.5082e-10	-0.819725
72317606	chr3:72317606:G:A	9.32047e-07	-0.0705141	-0.783466	8.36161e-05	-0.705815	-0.842841
72317639	chr3:72317639:G:C	2.14779e-06	0.985287	-1.00445	0.000399621	1.04337	-1.02775
72317708	chr3:72317708:A:G	4.98466e-07	-1.47983	-2.97869e-10	7.29875e-05	-1.6846	-2.97869e-10
72318146	chr3:72318146:G:A	2.88932e-07	-0.917291	-1.10788	3.95799e-05	-1.23031	-1.06627
72318755	chr3:72318755:A:G	1.40484e-07	-1.69659	-1.04968	2.40957e-05	-1.70118	-1.09167
72319016	chr3:72319016:T:C	1.01228e-06	-0.368658	-0.402745	0.000141919	-0.730379	-0.289255
72319573	chr3:72319573:G:A	6.2236e-07	-1.5082e-10	-1.25784	0.000112817	-1.5082e-10	-1.24912
72320721	chr3:72320721:A:C	7.27687e-07	-0.910376	-0.191117	0.000121455	-1.2713	0.0959535
72320871	chr3:72320871:C:T	6.25982e-07	-1.5082e-10	-1.25204	0.00011366	-1.5082e-10	-1.24168
72321261	chr3:72321261:G:A	8.01704e-07	-1.5082e-10	-1.00462	0.000161329	-1.5082e-10	-0.891448
72321704	chr3:72321704:C:G	8.95207e-07	-1.5082e-10	-0.894308	0.000175481	-1.5082e-10	-0.807359
72321758	chr3:72321758:C:T	6.73722e-07	-1.5082e-10	-1.17855	0.000130303	-1.5082e-10	-1.10503
72322374	chr3:72322374:C:T	1.43466e-07	-1.71153	-1.01373	2.80709e-05	-1.69195	-0.948208
72322412	chr3:72322412:C:A	7.65409e-07	-1.02765	-0.0233007	0.000137196	-1.20608	0.1526
72322440	chr3:72322440:G:T	2.15995e-06	-1.5082e-10	-0.0135216	0.000324449	-1.5082e-10	-0.192765
72322571	chr3:72322571:G:A	2.08491e-07	-1.1377	-1.21376	3.08135e-05	-1.43273	-1.11421
72322624	chr3:72322624:G:C	9.08464e-07	0.393996	-1.2736	6.89808e-05	-0.473184	-1.26788
72322780	chr3:72322780:G:A	8.33807e-07	-1.5082e-10	-0.965361	0.000151843	-1.5082e-10	-0.952042
72322860	chr3:72322860:G:A	6.26579e-07	-1.5082e-10	-1.25109	0.000116117	-1.5082e-10	-1.2203
72323244	chr3:72323244:T:C	9.80757e-07	0.230285	-1.03332	0.000110009	-0.240345	-1.03399
72323329	chr3:72323329:G:A	1.41986e-07	-1.70149	-1.03415	3.48468e-05	-1.46759	-0.956338
72323407	chr3:72323407:A:C	1.58917e-06	0.463533	-0.783927	0.000171422	-0.0922285	-0.738534
72323439	chr3:72323439:G:A	1.15114e-06	-1.5082e-10	-0.642855	0.000222925	-1.5082e-10	-0.568055
72323543	chr3:72323543:G:A	8.93999e-07	-1.5082e-10	-0.895659	0.000166946	-1.5082e-10	-0.857222
72323643	chr3:72323643:C:T	7.07153e-07	-1.13012	-2.97869e-10	8.58684e-05	-1.52208	-2.97869e-10
72323694	chr3:72323694:T:C	1.01713e-06	-1.5082e-10	-0.766618	0.000196104	-1.5082e-10	-0.696245
72323873	chr3:72323873:C:G	4.2495e-07	-0.475241	-1.16415	5.72758e-05	-0.778312	-1.1487
72324876	chr3:72324876:G:C	4.01452e-07	-1.69627	-2.97869e-10	7.4357e-05	-1.66601	-2.97869e-10
72324982	chr3:72324982:C:A	3.36766e-07	-0.617086	-1.25489	8.64427e-05	-0.277203	-1.23821
72325515	chr3:72325515:C:T	1.16908e-07	-1.70594	-1.22404	2.80709e-05	-1.4862	-1.15395
72325533	chr3:72325533:T:C	2.98347e-06	0.81158	-0.5021	0.000279464	0.0810177	-0.423035
72325848	chr3:72325848:G:T	4.12707e-07	-1.66863	-2.97869e-10	7.101e-05	-1.71207	-2.97869e-10
72325849	chr3:72325849:A:G	6.49239e-07	-1.5082e-10	-1.21556	0.000119164	-1.5082e-10	-1.19439
72326452	chr3:72326452:G:A	6.36715e-07	-1.5082e-10	-1.23504	0.00011646	-1.5082e-10	-1.21734
72326461	chr3:72326461:C:A	1.53633e-07	-1.43169	-1.22511	4.09742e-05	-1.03981	-1.22214
72326632	chr3:72326632:T:C	1.53974e-07	-1.38092	-1.27366	2.09132e-05	-1.66016	-1.27435
72326788	chr3:72326788:A:T	3.34833e-06	-0.325128	0.749981	0.000328172	-0.707781	0.526428
72326827	chr3:72326827:T:C	1.04562e-06	-1.5082e-10	-0.739002	0.000190502	-1.5082e-10	-0.725229
72326832	chr3:72326832:C:G	4.8431e-07	-0.690463	-0.818176	4.24607e-05	-1.41645	-0.809861
72327214	chr3:72327214:A:C	4.85482e-07	-1.50622	-2.97869e-10	7.9729e-05	-1.59626	-2.97869e-10
72327458	chr3:72327458:A:AT	4.79476e-06	-0.129612	0.913527	0.000406715	-0.546552	0.579772
72327518	chr3:72327518:G:A	4.05009e-07	-0.672899	-1.01455	3.51654e-05	-1.40702	-1.00781
72327629	chr3:72327629:T:C	4.62614e-07	-1.55447	-2.97869e-10	7.68835e-05	-1.6326	-2.97869e-10
72327637	chr3:72327637:C:G	4.0695e-07	-0.494412	-1.18826	5.50936e-05	-0.790647	-1.17521
72327657	chr3:72327657:C:T	2.35544e-07	-1.47844	-0.751025	4.08591e-05	-1.54036	-0.7244
72327834	chr3:72327834:T:C	1.29294e-07	-1.69979	-1.12948	3.23859e-05	-1.45938	-1.03779
72327932	chr3:72327932:A:C	7.07812e-07	-1.5082e-10	-1.12919	0.000130601	-1.5082e-10	-1.10275
72328039	chr3:72328039:C:T	3.12812e-06	-0.37981	0.736635	0.000310992	-0.750823	0.515698
72328151	chr3:72328151:C:T	6.17332e-07	-1.5082e-10	-1.26596	0.00011038	-1.5082e-10	-1.27096
72328389	chr3:72328389:G:T	1.16042e-06	0.612648	-1.24748	8.63872e-05	-0.284438	-1.23161
72328557	chr3:72328557:A:G	6.45846e-07	-1.5082e-10	-1.2208	0.000121039	-1.5082e-10	-1.17878
72328665	chr3:72328665:CAAAGCAAAG:C	6.67811e-07	-0.0622715	-1.12509	0.00019894	0.435649	-1.11754
72329253	chr3:72329253:C:T	6.1842e-07	-1.5082e-10	-1.2642	0.000115061	-1.5082e-10	-1.22943
72329582	chr3:72329582:C:T	1.50065e-07	-1.54619	-1.1341	2.44487e-05	-1.70786	-1.07046
72329799	chr3:72329799:A:G	7.33359e-06	2.47092	-1.26207	0.000328683	1.09571	-1.27551
72330140	chr3:72330140:A:G	8.29698e-07	-0.970301	-2.97869e-10	0.000114535	-1.23401	-2.97869e-10
72330144	chr3:72330144:G:A	8.94064e-07	-1.5082e-10	-0.895585	0.000160486	-1.5082e-10	-0.896685
72330991	chr3:72330991:G:A	1.41038e-07	-1.71029	-1.03204	2.24009e-05	-1.71248	-1.15332
72331114	chr3:72331114:G:C	4.63912e-06	1.71182	-0.960907	0.000111889	-0.324596	-0.932788
72331278	chr3:72331278:C:G	8.87723e-07	-1.5082e-10	-0.902704	0.00015224	-1.5082e-10	-0.949432
72331710	chr3:72331710:A:G	2.90158e-05	3.84848	-1.26425	0.000247696	0.774946	-1.23764
72331779	chr3:72331779:T:C	2.98889e-07	-0.869906	-1.12138	3.06758e-05	-1.47499	-1.07643
72331794	chr3:72331794:G:A	5.05134e-06	-1.5082e-10	0.836045	0.000711771	-1.5082e-10	0.592864
72332146	chr3:72332146:C:T	9.12138e-07	-0.875572	-2.97869e-10	0.000131161	-1.09847	-2.97869e-10
72332195	chr3:72332195:C:G	8.82231e-07	-0.908909	-2.97869e-10	0.00012742	-1.1274	-2.97869e-10
72332455	chr3:72332455:C:T	9.54773e-07	-0.829889	-2.97869e-10	0.000128485	-1.11908	-2.97869e-10
72332505	chr3:72332505:G:A	9.10599e-07	-1.5082e-10	-0.87726	0.000188696	-1.5082e-10	-0.734757
72332942	chr3:72332942:G:T	6.86971e-07	-1.5082e-10	-1.15907	0.000121978	-1.5082e-10	-1.17105
72333093	chr3:72333093:A:T	6.90938e-07	-1.5082e-10	-1.15331	0.000126384	-1.5082e-10	-1.13556
72333807	chr3:72333807:A:T	2.18208e-07	-1.62098	-0.684937	3.70056e-05	-1.6431	-0.720724
72334231	chr3:72334231:G:A	1.49177e-06	-1.5082e-10	-0.383642	0.000292972	-1.5082e-10	-0.294814
72334262	chr3:72334262:C:T	4.92363e-07	-0.214033	-1.27811	2.92765e-05	-1.32146	-1.27664
72334344	chr3:72334344:G:A	1.98305e-07	-1.25003	-1.15153	2.6604e-05	-1.49174	-1.20209
72334885	chr3:72334885:A:G	6.09783e-07	-1.5082e-10	-1.27826	0.000109624	-1.5082e-10	-1.27784
72334962	chr3:72334962:C:CTAAA	1.10289e-07	-1.71086	-1.2774	3.53934e-05	-1.14579	-1.26258
72335067	chr3:72335067:G:A	4.26425e-07	-1.63593	-2.97869e-10	7.14811e-05	-1.70546	-2.97869e-10
72336370	chr3:72336370:T:C	9.025e-07	0.373681	-1.25988	2.7626e-05	-1.40368	-1.25245
72336567	chr3:72336567:C:G	6.43538e-07	-1.5082e-10	-1.22438	0.000120293	-1.5082e-10	-1.18496
72336733	chr3:72336733:C:T	0.00382145	8.24225	-0.777476	0.0012013	1.96006	-0.843794
72336992	chr3:72336992:G:A	6.89099e-07	-1.5082e-10	-1.15598	0.00011635	-1.5082e-10	-1.21829
72337109	chr3:72337109:C:T	4.74279e-07	-1.52957	-2.97869e-10	7.10095e-05	-1.71208	-2.97869e-10
72337115	chr3:72337115:C:T	1.964e-06	1.16163	-1.27025	2.25347e-05	-1.5816	-1.27824
72338238	chr3:72338238:A:G	3.10748e-07	-0.763226	-1.18915	3.08909e-05	-1.27322	-1.27121
72338239	chr3:72338239:A:G	3.94738e-07	-1.71314	-2.97869e-10	8.02785e-05	-1.58939	-2.97869e-10
72338287	chr3:72338287:C:T	6.10676e-07	-1.5082e-10	-1.2768	0.000110122	-1.5082e-10	-1.27331
72338820	chr3:72338820:A:T	6.29256e-06	2.32094	-1.26518	2.48477e-05	-1.48634	-1.27579
72339582	chr3:72339582:C:T	6.45235e-07	-1.5082e-10	-1.22175	0.000113097	-1.5082e-10	-1.24665
72339836	chr3:72339836:A:G	1.1044e-06	-1.5082e-10	-0.684302	0.000220641	-1.5082e-10	-0.578356
72339934	chr3:72339934:T:G	6.66845e-07	-1.5082e-10	-1.18881	0.000159368	-1.5082e-10	-0.903678
72340236	chr3:72340236:A:G	0.000751857	7.10957	-1.27063	4.07576e-05	-1.1528	-1.11445
72340359	chr3:72340359:G:C	1.38775e-06	0.785662	-1.24158	2.67318e-05	-1.41084	-1.2782
72340455	chr3:72340455:G:A	6.12601e-07	-1.5082e-10	-1.27365	0.000109584	-1.5082e-10	-1.2782
72340648	chr3:72340648:A:G	1.09973e-06	-1.5082e-10	-0.688544	0.000220759	-1.5082e-10	-0.57782
72340673	chr3:72340673:G:A	4.05679e-06	1.80898	-1.1922	2.19939e-05	-1.62211	-1.26202
72341661	chr3:72341661:A:G	6.58788e-07	-1.5082e-10	-1.20096	0.000115587	-1.5082e-10	-1.22487
72341664	chr3:72341664:T:A	6.10027e-07	-1.5082e-10	-1.27786	0.000109835	-1.5082e-10	-1.27592
72341922	chr3:72341922:G:C	6.47912e-07	0.0585974	-1.27621	2.20927e-05	-1.62528	-1.25436
72342548	chr3:72342548:G:A	7.48635e-07	-1.5082e-10	-1.07311	0.000153833	-1.5082e-10	-0.939025
72342658	chr3:72342658:CT:C	6.83141e-07	-1.5082e-10	-1.16466	0.00013657	-1.5082e-10	-1.05806
72342686	chr3:72342686:G:A	6.58219e-07	-1.5082e-10	-1.20182	0.000109888	-1.5082e-10	-1.27543
72342828	chr3:72342828:G:A	8.95492e-07	-1.5082e-10	-0.89399	0.000141405	-1.5082e-10	-1.02326
72343159	chr3:72343159:C:T	0.00196061	7.94352	-1.14612	2.64876e-05	-1.49234	-1.20588
72343336	chr3:72343336:C:T	1.04856e-06	0.427411	-1.1636	2.7621e-05	-1.66702	-0.989293
72343477	chr3:72343477:T:C	1.10197e-06	-1.5082e-10	-0.686509	0.000166763	-1.5082e-10	-0.85832
72344147	chr3:72344147:TTGAGAAAAACTGAAC:T	6.71616e-07	-1.5082e-10	-1.18168	0.00011347	-1.5082e-10	-1.24335
72344161	chr3:72344161:A:C	0.00752816	8.83436	-0.691557	2.87112e-05	-1.35118	-1.26643
72344224	chr3:72344224:C:T	6.4494e-07	-1.5082e-10	-1.22221	0.000123185	-1.5082e-10	-1.1612
72344611	chr3:72344611:G:C	4.70578e-07	-0.511487	-1.02591	2.24565e-05	-1.6865	-1.17682
72344797	chr3:72344797:C:T	1.03856e-06	-1.5082e-10	-0.745773	0.00014927	-1.5082e-10	-0.969137
72344831	chr3:72344831:C:G	0.131264	10.2117	0.78969	7.20023e-05	-0.983063	-0.715131
72344876	chr3:72344876:G:A	0.0796159	9.40171	1.09965	7.11923e-05	-1.16632	-0.543185
72344917	chr3:72344917:T:C	6.11221e-07	-1.5082e-10	-1.2759	0.00011282	-1.5082e-10	-1.2491
72344979	chr3:72344979:A:G	1.88454e-06	-1.5082e-10	-0.149923	0.00045584	-1.5082e-10	0.147249
72345008	chr3:72345008:C:T	6.89539e-07	0.118789	-1.27413	2.09458e-05	-1.70029	-1.23266
72345135	chr3:72345135:C:T	6.35678e-07	-1.25295	0.0162761	9.72584e-05	-1.50689	0.109373
72345292	chr3:72345292:C:T	7.1512e-07	-1.5082e-10	-1.11891	0.000113797	-1.5082e-10	-1.24047
72345593	chr3:72345593:A:C	7.96015e-07	-1.5082e-10	-1.01175	0.000167497	-1.5082e-10	-0.853929
72345701	chr3:72345701:T:C	7.06014e-07	-0.416608	-0.71512	2.75729e-05	-1.69571	-0.962351
72345922	chr3:72345922:C:G	4.97473e-07	-1.48182	-2.97869e-10	7.12169e-05	-1.70916	-2.97869e-10
72346177	chr3:72346177:T:C	2.12267e-06	-0.0309312	-2.97869e-10	0.00017025	-0.837624	-2.97869e-10
72346241	chr3:72346241:A:T	6.60599e-07	-1.5082e-10	-1.19822	0.000112154	-1.5082e-10	-1.25502
72346266	chr3:72346266:A:G	6.19871e-07	-1.5082e-10	-1.26185	0.000114729	-1.5082e-10	-1.23232
72346419	chr3:72346419:T:C	0.000138308	5.34952	-1.20364	3.12736e-05	-1.28537	-1.24675
72346602	chr3:72346602:C:T	7.90424e-07	-1.5082e-10	-1.01879	0.000130546	-1.5082e-10	-1.10316
72346654	chr3:72346654:C:T	6.29998e-07	-1.5082e-10	-1.24565	0.000109596	-1.5082e-10	-1.27809
72347025	chr3:72347025:C:T	8.32115e-07	-1.5082e-10	-0.967392	0.000196607	-1.5082e-10	-0.693683
72347090	chr3:72347090:C:T	0.165978	10.2432	0.992851	5.67365e-05	-1.29005	-0.646422
72347178	chr3:72347178:G:A	0.000143729	5.28853	-1.10421	3.00059e-05	-1.29633	-1.27717
72347743	chr3:72347743:A:AC	9.04817e-07	-1.5082e-10	-0.883631	0.000204871	-1.5082e-10	-0.65251
72347751	chr3:72347751:G:T	0.0242996	10.4052	-1.09063	2.9756e-05	-1.35244	-1.22942
72347782	chr3:72347782:G:A	6.79994e-07	-1.5082e-10	-1.16928	0.00011095	-1.5082e-10	-1.26581
72348074	chr3:72348074:G:A	6.10338e-07	-1.5082e-10	-1.27735	0.000109981	-1.5082e-10	-1.27459
72348120	chr3:72348120:C:A	1.10136e-06	-1.5082e-10	-0.687064	0.000208652	-1.5082e-10	-0.634226
72348128	chr3:72348128:A:G	0.495286	12.6756	-0.346353	4.12546e-05	-1.0017	-1.25343
72348133	chr3:72348133:C:A	0.000126125	5.09772	-1.04406	3.13766e-05	-1.29858	-1.23025
72348282	chr3:72348282:T:C	6.27182e-07	-1.5082e-10	-1.25013	0.000115955	-1.5082e-10	-1.22169
72349303	chr3:72349303:A:G	1.05744e-06	-1.5082e-10	-0.727761	0.000200051	-1.5082e-10	-0.67632
72349453	chr3:72349453:C:T	0.000110591	5.19497	-1.27274	3.3973e-05	-1.3295	-1.11982
72349467	chr3:72349467:G:A	6.34503e-07	-1.5082e-10	-1.23852	0.00013373	-1.5082e-10	-1.07907
72349942	chr3:72349942:G:A	0.000181254	5.63046	-1.21417	5.38561e-05	-1.25447	-0.734102
72350147	chr3:72350147:A:G	6.19347e-07	-1.5082e-10	-1.2627	0.000113906	-1.5082e-10	-1.23952
72350419	chr3:72350419:C:G	9.32449e-05	5.02614	-1.27452	3.71255e-05	-1.36827	-0.992317
72350735	chr3:72350735:C:T	1.22934e-06	-1.5082e-10	-0.577134	0.000244251	-1.5082e-10	-0.476695
72350918	chr3:72350918:G:A	9.16084e-07	-1.68335	0.812094	0.000225828	-1.55241	0.997293
72350922	chr3:72350922:G:T	9.97395e-06	2.73834	-1.22198	0.00048393	1.48433	-1.27728
72350930	chr3:72350930:A:G	1.76638e-06	1.05748	-1.27215	0.000107267	-0.0464545	-1.25312
72351230	chr3:72351230:G:A	0.000251601	5.99776	-1.25352	5.21475e-05	-1.14473	-0.876087
72351398	chr3:72351398:G:A	6.19194e-07	-1.5082e-10	-1.26295	0.000124924	-1.5082e-10	-1.14719
72351485	chr3:72351485:G:C	4.17977e-07	-1.65594	-2.97869e-10	0.000104666	-1.32412	-2.97869e-10
72351524	chr3:72351524:A:G	4.0431e-07	-1.68918	-2.97869e-10	7.40243e-05	-1.6705	-2.97869e-10
72351871	chr3:72351871:C:T	1.87217e-07	-1.45351	-1.00559	3.30444e-05	-1.27989	-1.19715
72352444	chr3:72352444:T:TGATAAGTTA	6.81385e-07	-1.5082e-10	-1.16724	0.000122744	-1.5082e-10	-1.16479
72352628	chr3:72352628:T:C	4.18925e-05	3.87858	-0.92708	0.000220603	0.576977	-1.1555
72353026	chr3:72353026:T:A	7.81779e-06	2.0402	-0.767402	7.46331e-05	-0.587744	-1.07456
72353181	chr3:72353181:A:G	1.53286e-07	-1.71316	-0.9459	2.8729e-05	-1.65988	-0.957101
72353185	chr3:72353185:G:A	6.42355e-07	-1.5082e-10	-1.22622	0.000112013	-1.5082e-10	-1.25627
72353233	chr3:72353233:A:G	1.16194e-07	-1.66158	-1.27452	1.98926e-05	-1.70641	-1.27814
72353563	chr3:72353563:C:T	6.4292e-07	-1.5082e-10	-1.22534	0.000112814	-1.5082e-10	-1.24915
72353587	chr3:72353587:T:C	6.58363e-05	4.13414	-0.730573	0.000183674	0.41967	-1.1814
72353626	chr3:72353626:C:A	1.70078e-07	-1.64119	-0.913917	3.10398e-05	-1.71155	-0.828069
72353740	chr3:72353740:G:A	1.10019e-06	-0.688128	-2.97869e-10	9.71394e-05	-1.39874	-2.97869e-10
72354067	chr3:72354067:G:T	6.30227e-07	-1.5082e-10	-1.24528	0.000111279	-1.5082e-10	-1.26285
72354099	chr3:72354099:A:G	8.3065e-07	-1.5082e-10	-0.969155	0.000149582	-1.5082e-10	-0.967045
72354118	chr3:72354118:G:A	2.19218e-07	-1.62363	-0.677667	3.97489e-05	-1.47826	-0.814053
72354316	chr3:72354316:A:G	9.11763e-05	4.44805	-0.718859	0.000276592	0.689659	-1.04201
72354583	chr3:72354583:A:G	8.47739e-05	4.38563	-0.72925	0.000264347	0.650446	-1.04808
72355032	chr3:72355032:T:G	1.43971e-07	-1.66191	-1.05984	2.62717e-05	-1.71316	-0.993236
72355081	chr3:72355081:A:C	5.03988e-05	4.10367	-0.967311	0.00024563	0.707121	-1.17819
72355097	chr3:72355097:CCTT:C	6.28528e-07	-1.5082e-10	-1.24798	0.000114567	-1.5082e-10	-1.23373
72355163	chr3:72355163:C:A	6.18828e-07	-1.5082e-10	-1.26354	0.000110001	-1.5082e-10	-1.2744
72355391	chr3:72355391:C:A	1.39101e-05	1.84901	-2.97869e-10	0.000340979	-0.14307	-2.97869e-10
72355519	chr3:72355519:C:A	6.63387e-07	-1.5082e-10	-1.194	0.000127003	-1.5082e-10	-1.13068
72355599	chr3:72355599:T:C	2.07997e-06	-1.5082e-10	-0.0512534	0.000448613	-1.5082e-10	0.131269
72355759	chr3:72355759:C:T	6.24105e-07	-1.5082e-10	-1.25504	0.000113637	-1.5082e-10	-1.24188
72356113	chr3:72356113:G:A	6.55163e-07	-1.5082e-10	-1.20648	0.000119925	-1.5082e-10	-1.18803
72356287	chr3:72356287:G:A	3.01231e-07	-1.60331	-0.380173	4.71125e-05	-1.56875	-0.553608
72356583	chr3:72356583:G:A	0.000193859	5.76164	-1.27811	0.000266204	0.853559	-1.24419
72356761	chr3:72356761:G:C	8.30739e-06	2.61115	-1.27761	5.33221e-05	-0.72778	-1.27076
72356801	chr3:72356801:T:A	0.000123793	5.31206	-1.27705	0.000205007	0.570691	-1.22254
72356927	chr3:72356927:A:G	1.41615e-07	-1.53546	-1.20279	2.17019e-05	-1.68935	-1.20814
72357083	chr3:72357083:T:C	2.02913e-06	-1.5082e-10	-0.075999	0.000436074	-1.5082e-10	0.10292
72357153	chr3:72357153:A:T	1.07069e-06	0.062434	-0.777737	4.85782e-05	-1.41894	-0.672777
72357217	chr3:72357217:C:T	6.66778e-07	-1.5082e-10	-1.18891	0.00011558	-1.5082e-10	-1.22493
72357315	chr3:72357315:G:A	1.44133e-07	-1.52706	-1.19357	2.19486e-05	-1.68623	-1.19996
72358065	chr3:72358065:C:G	1.87039e-07	-1.65638	-0.803662	3.49757e-05	-1.71302	-0.707216
72358134	chr3:72358134:A:T	1.35016e-06	-1.5082e-10	-0.483385	0.000311005	-1.5082e-10	-0.235082
72358516	chr3:72358516:T:C	1.33419e-06	-1.5082e-10	-0.495285	0.000306771	-1.5082e-10	-0.248789
72358829	chr3:72358829:A:G	7.37885e-07	-1.5082e-10	-1.08758	0.000123662	-1.5082e-10	-1.15734
72359307	chr3:72359307:A:G	6.41369e-07	-1.5082e-10	-1.22776	0.000118974	-1.5082e-10	-1.19599
72359473	chr3:72359473:C:G	1.37339e-07	-1.5395	-1.22942	2.11231e-05	-1.69072	-1.2338
72359560	chr3:72359560:C:A	2.25923e-07	-1.48549	-0.785677	3.86211e-05	-1.64961	-0.671488
72359719	chr3:72359719:TTTG:T	1.30356e-06	-1.5082e-10	-0.51851	0.000255011	-1.5082e-10	-0.433585
72359770	chr3:72359770:T:G	2.21507e-07	-1.57934	-0.711571	5.19758e-05	-1.39021	-0.6339
72359853	chr3:72359853:T:C	1.34729e-06	-1.5082e-10	-0.485515	0.000264158	-1.5082e-10	-0.398343
72360162	chr3:72360162:G:A	6.64624e-07	-1.5082e-10	-1.19214	0.000127533	-1.5082e-10	-1.12652
72360332	chr3:72360332:C:T	4.99649e-05	2.73179	0.395919	0.000256889	-0.206167	-0.220082
72360388	chr3:72360388:C:A	1.18536e-06	-1.5082e-10	-0.613561	0.000230325	-1.5082e-10	-0.5354
72360632	chr3:72360632:A:G	1.145e-06	-1.5082e-10	-0.648202	0.000221447	-1.5082e-10	-0.574708
72360705	chr3:72360705:A:G	0.000228239	4.73308	-0.0862964	0.000690827	1.17122	-0.608218
72360708	chr3:72360708:G:A	1.74139e-07	-1.61591	-0.915597	3.11284e-05	-1.70595	-0.83082
72360874	chr3:72360874:T:C	9.84206e-07	-0.799527	-2.97869e-10	9.51445e-05	-1.41949	-2.97869e-10
72361035	chr3:72361035:C:G	1.35893e-06	-1.5082e-10	-0.476909	0.000266191	-1.5082e-10	-0.390679
72361270	chr3:72361270:G:A	6.63091e-07	-1.5082e-10	-1.19445	0.000118983	-1.5082e-10	-1.19591
72361323	chr3:72361323:G:A	1.66463e-06	-1.5082e-10	-0.274004	0.000352815	-1.5082e-10	-0.108948
72361906	chr3:72361906:A:T	2.51328e-07	-1.45082	-0.713788	4.25887e-05	-1.63059	-0.592717
72362033	chr3:72362033:T:C	1.31603e-06	-1.5082e-10	-0.508986	0.000257225	-1.5082e-10	-0.424942
72362149	chr3:72362149:G:A	1.25912e-06	-1.5082e-10	-0.553197	0.000245712	-1.5082e-10	-0.470731
72362406	chr3:72362406:G:A	6.23182e-07	-1.5082e-10	-1.25652	0.00011348	-1.5082e-10	-1.24326
72362600	chr3:72362600:T:A	2.28903e-07	-1.43328	-0.824781	3.81121e-05	-1.62051	-0.71385
72362660	chr3:72362660:C:T	1.32955e-06	-1.5082e-10	-0.498766	0.000260444	-1.5082e-10	-0.412503
72363115	chr3:72363115:T:C	1.97632e-07	-1.56056	-0.844393	4.68134e-05	-1.35917	-0.769549
72363136	chr3:72363136:C:T	1.74434e-07	-1.64916	-0.880659	3.19835e-05	-1.71229	-0.79738
72363378	chr3:72363378:G:A	2.37032e-06	-1.5082e-10	0.0794161	0.000366081	-1.5082e-10	-0.0720373
72363417	chr3:72363417:T:C	6.20127e-07	-1.5082e-10	-1.26144	0.000114117	-1.5082e-10	-1.23766
72363568	chr3:72363568:G:C	2.84482e-06	-1.5082e-10	0.26189	0.000437346	-1.5082e-10	0.105832
72363792	chr3:72363792:A:G	1.73081e-05	2.38922	-0.321659	8.92155e-05	-0.952518	-0.531319
72363963	chr3:72363963:T:C	2.26818e-07	-1.14851	-1.1187	6.00447e-05	-0.745324	-1.13448
72364179	chr3:72364179:T:C	6.21067e-07	-1.5082e-10	-1.25992	0.000125561	-1.5082e-10	-1.1421
72364536	chr3:72364536:T:C	7.40786e-07	-1.57226	0.488605	0.000176984	-1.39517	0.596334
72365198	chr3:72365198:C:T	7.22775e-07	-1.5082e-10	-1.10827	0.000118485	-1.5082e-10	-1.2001
72365506	chr3:72365506:G:A	1.25004e-06	-1.5082e-10	-0.560431	0.000197533	-1.5082e-10	-0.688988
72365648	chr3:72365648:C:G	0.0814737	10.0755	0.448958	0.000208225	-0.381855	-0.254417
72365664	chr3:72365664:T:C	5.75308e-05	4.19467	-0.925955	0.000136352	-0.00374351	-1.05591
72365875	chr3:72365875:C:T	5.14185e-05	1.98467	1.17171	0.00023984	-1.40131	0.906387
72365986	chr3:72365986:TC:T	1.3328e-05	2.18666	-0.380401	6.14273e-05	-1.31716	-0.539877
72366147	chr3:72366147:C:G	5.33909e-06	2.13864	-1.2472	2.15624e-05	-1.62747	-1.27647
72366175	chr3:72366175:A:G	2.40029e-07	-1.31009	-0.900514	4.83226e-05	-1.27621	-0.820778
72366180	chr3:72366180:A:G	1.06521e-06	-1.5082e-10	-0.720438	0.000257039	-1.5082e-10	-0.425664
72366516	chr3:72366516:G:T	1.5631e-06	-1.5082e-10	-0.336936	0.000332271	-1.5082e-10	-0.16894
72366916	chr3:72366916:C:T	6.43369e-07	-1.5082e-10	-1.22464	0.000113594	-1.5082e-10	-1.24226
72367011	chr3:72367011:C:T	5.63704e-07	-0.0883222	-1.26851	2.28024e-05	-1.58576	-1.26227
72367508	chr3:72367508:G:A	1.45205e-06	-1.5082e-10	-0.41063	0.000334118	-1.5082e-10	-0.163398
72368221	chr3:72368221:C:T	4.16611e-05	4.22361	-1.27765	2.99815e-05	-1.35425	-1.22006
72368593	chr3:72368593:A:G	7.35596e-06	-1.5082e-10	1.2119	0.00159713	-1.5082e-10	1.40107
72368706	chr3:72368706:A:T	1.70816e-06	-0.229125	-0.0190669	5.9058e-05	-1.52299	-0.373384
72368762	chr3:72368762:C:T	8.17171e-07	-1.5082e-10	-0.985515	0.000130455	-1.5082e-10	-1.10387
72369074	chr3:72369074:G:A	1.39892e-06	-1.5082e-10	-0.447904	0.000287072	-1.5082e-10	-0.31516
72369154	chr3:72369154:A:G	6.22147e-07	-1.5082e-10	-1.25819	0.000117079	-1.5082e-10	-1.21205
72369481	chr3:72369481:C:A	6.23317e-07	-1.5082e-10	-1.25631	0.000116436	-1.5082e-10	-1.21755
72369504	chr3:72369504:G:T	2.47348e-07	-1.67536	-0.505207	4.94853e-05	-1.53621	-0.537004
72369561	chr3:72369561:A:G	9.42982e-07	-1.5082e-10	-0.842316	0.00014609	-1.5082e-10	-0.990671
72369751	chr3:72369751:T:C	6.52039e-07	-1.5082e-10	-1.21126	0.00012515	-1.5082e-10	-1.14538
72369774	chr3:72369774:G:T	3.32669e-07	-1.64501	-0.239202	6.39685e-05	-1.54684	-0.269665
72370075	chr3:72370075:C:T	2.00068e-06	0.923207	-1.01333	5.38743e-05	-1.01732	-0.970923
72370872	chr3:72370872:A:C	1.31543e-07	-1.62107	-1.19096	2.79756e-05	-1.4396	-1.20395
72371163	chr3:72371163:C:T	1.86735e-05	2.85325	-0.709753	6.35377e-05	-0.901417	-0.921841
72371232	chr3:72371232:A:T	7.66682e-07	-1.5082e-10	-1.04929	0.000203757	-1.5082e-10	-0.657962
72371536	chr3:72371536:T:C	1.2733e-07	-1.58784	-1.25675	2.81335e-05	-1.38192	-1.25601
72371579	chr3:72371579:T:C	1.70306e-06	-1.5082e-10	-0.251181	0.000270162	-1.5082e-10	-0.37587
72371807	chr3:72371807:A:G	5.02332e-07	-1.4721	-2.97869e-10	7.32031e-05	-1.68165	-2.97869e-10
72372502	chr3:72372502:G:A	6.31973e-07	-1.5082e-10	-1.24252	0.000116196	-1.5082e-10	-1.21961
72375320	chr3:72375320:A:G	2.12367e-07	-1.2954	-1.03765	4.1992e-05	-1.16001	-1.0774
72375778	chr3:72375778:A:G	5.51782e-07	-1.37821	-2.97869e-10	0.00017335	-0.81958	-2.97869e-10
72376097	chr3:72376097:T:A	6.10893e-07	-1.5082e-10	-1.27644	0.000112484	-1.5082e-10	-1.25208
72376650	chr3:72376650:T:C	2.46629e-06	-1.5082e-10	0.119108	0.000524186	-1.5082e-10	0.286955
72376812	chr3:72376812:A:T	1.10474e-06	-0.684001	-2.97869e-10	0.000666122	0.526581	-2.97869e-10
72376919	chr3:72376919:T:A	1.63835e-07	-1.33802	-1.25449	3.60734e-05	-1.11187	-1.27747
72376925	chr3:72376925:T:A	6.11541e-07	-1.5082e-10	-1.27538	0.00011293	-1.5082e-10	-1.24812
72376928	chr3:72376928:T:A	6.13667e-07	-1.5082e-10	-1.27191	0.00010958	-1.5082e-10	-1.27823
72379592	chr3:72379592:A:G	7.14941e-07	-1.5082e-10	-1.11916	0.000137485	-1.5082e-10	-1.05138
72379811	chr3:72379811:T:C	7.20488e-07	-1.5082e-10	-1.11143	0.000136731	-1.5082e-10	-1.05688
72380339	chr3:72380339:T:C	6.48973e-07	-1.5082e-10	-1.21597	0.000125888	-1.5082e-10	-1.1395
72380344	chr3:72380344:C:T	6.30022e-07	-1.5082e-10	-1.24561	0.00011736	-1.5082e-10	-1.20965
72380468	chr3:72380468:C:T	1.72014e-07	-1.70032	-0.843464	3.21735e-05	-1.67557	-0.828173
72380760	chr3:72380760:TGG:T	6.30794e-07	-1.5082e-10	-1.24438	0.00011759	-1.5082e-10	-1.20769
72380850	chr3:72380850:T:C	1.28423e-06	-1.5082e-10	-0.533445	0.000280215	-1.5082e-10	-0.339336
72382515	chr3:72382515:A:C	6.16111e-07	-1.5082e-10	-1.26794	0.000113321	-1.5082e-10	-1.24467
72383589	chr3:72383589:C:T	6.10727e-07	-1.5082e-10	-1.27671	0.00010963	-1.5082e-10	-1.27778
72383660	chr3:72383660:A:G	7.09151e-07	-1.5082e-10	-1.1273	0.000142425	-1.5082e-10	-1.01607
72383737	chr3:72383737:G:A	2.30512e-07	-1.01038	-1.24068	2.46517e-05	-1.59523	-1.17481
72384563	chr3:72384563:T:G	6.49727e-07	-1.5082e-10	-1.21481	0.000126222	-1.5082e-10	-1.13685
72384773	chr3:72384773:A:C	6.11112e-07	-1.5082e-10	-1.27608	0.000111708	-1.5082e-10	-1.259
72385514	chr3:72385514:G:T	2.44889e-07	-1.60699	-0.583573	4.87256e-05	-1.54244	-0.54625
72386167	chr3:72386167:T:C	6.47695e-07	-1.5082e-10	-1.21794	0.000128746	-1.5082e-10	-1.11705
72386327	chr3:72386327:T:C	6.12918e-07	-1.5082e-10	-1.27313	0.000109697	-1.5082e-10	-1.27717
72386913	chr3:72386913:G:A	1.55025e-06	-1.5082e-10	-0.345192	0.000409638	-1.5082e-10	0.0403827
72387159	chr3:72387159:G:T	1.25897e-06	0.721775	-1.27509	8.44019e-05	-0.263799	-1.2755
72387987	chr3:72387987:A:G	1.00948e-06	-0.774171	-2.97869e-10	0.000273052	-0.36523	-2.97869e-10
72387997	chr3:72387997:T:C	2.09177e-07	-1.34436	-1.00382	4.04883e-05	-1.30565	-0.968229
72388262	chr3:72388262:C:T	2.52853e-07	-1.31086	-0.847694	4.96839e-05	-1.15246	-0.916749
72388337	chr3:72388337:C:T	6.76804e-07	-1.5082e-10	-1.17398	0.000122149	-1.5082e-10	-1.16965
72388350	chr3:72388350:C:T	7.0658e-07	-1.5082e-10	-1.13093	0.000132227	-1.5082e-10	-1.09037
72388530	chr3:72388530:G:A	2.13081e-07	-1.23083	-1.09886	3.68279e-05	-1.23956	-1.12908
72388534	chr3:72388534:C:T	6.78427e-07	-1.5082e-10	-1.17159	0.000134623	-1.5082e-10	-1.07241
72388580	chr3:72388580:A:G	1.71045e-05	-1.09006	3.14579	0.000886959	-1.70895	2.52186
72388689	chr3:72388689:G:T	6.90546e-07	-1.5082e-10	-1.15388	0.000137896	-1.5082e-10	-1.04839
72389001	chr3:72389001:T:C	1.92786e-06	-1.5082e-10	-0.127199	0.000486576	-1.5082e-10	0.212501
72389800	chr3:72389800:A:G	7.29696e-07	-1.5082e-10	-1.09874	0.000124934	-1.5082e-10	-1.14711
72389924	chr3:72389924:C:T	2.55214e-07	-1.63174	-0.517521	5.04327e-05	-1.5742	-0.480052
72390217	chr3:72390217:C:T	2.35967e-07	-1.60985	-0.61782	4.67773e-05	-1.54631	-0.583182
72390241	chr3:72390241:A:G	1.27532e-06	-1.5082e-10	-0.540412	0.000319232	-1.5082e-10	-0.208973
72390661	chr3:72390661:C:T	1.41217e-06	-1.5082e-10	-0.438484	0.000221013	-1.5082e-10	-0.576671
72390762	chr3:72390762:A:G	3.24639e-06	-1.5082e-10	0.393937	0.000702346	-1.5082e-10	0.579535
72390998	chr3:72390998:C:T	6.13971e-07	-1.5082e-10	-1.27141	0.000112362	-1.5082e-10	-1.25317
72391260	chr3:72391260:T:C	4.62847e-06	-1.5082e-10	0.748617	0.00101893	-1.5082e-10	0.951619
72391924	chr3:72391924:A:C	6.81427e-07	-1.5082e-10	-1.16717	0.000134969	-1.5082e-10	-1.06985
72392415	chr3:72392415:A:C	6.16039e-07	-1.5082e-10	-1.26805	0.000113355	-1.5082e-10	-1.24437
72392872	chr3:72392872:A:G	1.24848e-06	-1.5082e-10	-0.56168	0.000309531	-1.5082e-10	-0.239833
72393914	chr3:72393914:T:C	1.03698e-06	-1.5082e-10	-0.747296	0.000206284	-1.5082e-10	-0.64564
72394154	chr3:72394154:A:C	6.84045e-07	-1.5082e-10	-1.16334	0.000135787	-1.5082e-10	-1.0638
72394176	chr3:72394176:G:C	6.98152e-07	-1.5082e-10	-1.14293	0.000133541	-1.5082e-10	-1.08049
72394432	chr3:72394432:C:T	9.03424e-07	-1.5082e-10	-0.885171	0.000152709	-1.5082e-10	-0.94636
72395307	chr3:72395307:A:C	6.82047e-07	-1.5082e-10	-1.16626	0.000129973	-1.5082e-10	-1.10756
72395401	chr3:72395401:T:C	2.22988e-06	0.0183414	-2.97869e-10	0.000159067	-0.905566	-2.97869e-10
72395649	chr3:72395649:G:A	5.02836e-07	-1.4711	-2.97869e-10	7.44983e-05	-1.66412	-2.97869e-10
72396282	chr3:72396282:A:C	7.19216e-07	-1.5082e-10	-1.1132	0.000138479	-1.5082e-10	-1.04417
72397613	chr3:72397613:AT:A	6.48687e-07	-1.5082e-10	-1.21641	0.000125906	-1.5082e-10	-1.13936
72397836	chr3:72397836:C:T	2.3663e-07	-0.992562	-1.2323	7.08975e-05	-0.440884	-1.27277
72397923	chr3:72397923:G:A	2.34057e-07	-1.27042	-0.965377	4.15351e-05	-1.16035	-1.088
72398739	chr3:72398739:C:G	1.60439e-06	0.961559	-1.27242	2.29134e-05	-1.63869	-1.20448
72399079	chr3:72399079:C:A	7.20937e-07	-1.5082e-10	-1.11081	0.000138785	-1.5082e-10	-1.04197
72399122	chr3:72399122:T:A	1.11742e-06	-1.5082e-10	-0.672589	0.000220574	-1.5082e-10	-0.578658
72399349	chr3:72399349:T:C	7.74086e-07	-1.5082e-10	-1.03968	0.000150702	-1.5082e-10	-0.959586
72399489	chr3:72399489:C:CTAA	3.37087e-06	-1.5082e-10	0.431564	0.000590176	-1.5082e-10	0.405529
72399678	chr3:72399678:T:G	1.03277e-06	-0.751365	-2.97869e-10	0.00028147	-0.334868	-2.97869e-10
72399766	chr3:72399766:G:A	6.2719e-07	-1.5082e-10	-1.25011	0.000117028	-1.5082e-10	-1.21248
72399849	chr3:72399849:G:A	4.94885e-07	-1.48704	-2.97869e-10	8.32406e-05	-1.55316	-2.97869e-10
72399850	chr3:72399850:T:C	4.82466e-07	-1.51245	-2.97869e-10	8.13018e-05	-1.57672	-2.97869e-10
72400487	chr3:72400487:T:C	7.05234e-07	-1.5082e-10	-1.13283	0.000131244	-1.5082e-10	-1.09783
72400681	chr3:72400681:A:G	7.0795e-07	-1.5082e-10	-1.12899	0.0001229	-1.5082e-10	-1.16352
72402305	chr3:72402305:A:G	6.16139e-07	-1.5082e-10	-1.26789	0.000113256	-1.5082e-10	-1.24524
72402521	chr3:72402521:G:A	1.48514e-06	-0.388101	-2.97869e-10	0.000542487	0.321273	-2.97869e-10
72402614	chr3:72402614:T:C	1.7568e-07	-1.69271	-0.829986	3.34116e-05	-1.66163	-0.804359
72403392	chr3:72403392:G:T	6.10766e-07	-1.5082e-10	-1.27665	0.000111179	-1.5082e-10	-1.26375
72403544	chr3:72403544:A:G	1.03813e-06	-1.5082e-10	-0.746185	0.000206569	-1.5082e-10	-0.644259
72403601	chr3:72403601:A:G	6.10306e-07	-1.5082e-10	-1.2774	0.000110904	-1.5082e-10	-1.26623
72404257	chr3:72404257:A:G	4.95551e-07	-1.48569	-2.97869e-10	8.78511e-05	-1.49925	-2.97869e-10
72404298	chr3:72404298:TG:T	7.43322e-07	-1.5082e-10	-1.08023	0.000138361	-1.5082e-10	-1.04502
72404457	chr3:72404457:AC:A	2.19046e-06	0.809923	-0.809418	4.46018e-05	-1.67243	-0.504687
72404497	chr3:72404497:T:C	6.10185e-07	-1.5082e-10	-1.2776	0.000110821	-1.5082e-10	-1.26697
72405005	chr3:72405005:A:T	2.20541e-07	-1.64476	-0.650523	4.3001e-05	-1.71266	-0.50101
72405009	chr3:72405009:A:G	7.06335e-07	-1.5082e-10	-1.13127	0.000135416	-1.5082e-10	-1.06654
72405156	chr3:72405156:T:C	7.08253e-06	-1.5082e-10	1.17402	0.00164921	-1.5082e-10	1.43316
72405221	chr3:72405221:C:T	9.60595e-07	-1.5082e-10	-0.82381	0.000189164	-1.5082e-10	-0.732275
72405246	chr3:72405246:C:T	6.09997e-07	-1.5082e-10	-1.27791	0.000110667	-1.5082e-10	-1.26837
72405904	chr3:72405904:G:T	6.11675e-07	-1.5082e-10	-1.27516	0.000109576	-1.5082e-10	-1.27827
72405968	chr3:72405968:C:G	7.7537e-07	-1.5082e-10	-1.03802	0.000154342	-1.5082e-10	-0.935719
72406122	chr3:72406122:A:C	1.98285e-07	-1.27259	-1.12906	3.74554e-05	-1.19143	-1.16031
72406214	chr3:72406214:A:G	1.68406e-07	-1.36655	-1.19843	3.99203e-05	-1.02297	-1.26504
72406220	chr3:72406220:T:C	1.23982e-06	-1.5082e-10	-0.568645	0.000250664	-1.5082e-10	-0.450777
72406296	chr3:72406296:G:A	1.57758e-07	-1.35697	-1.27333	4.19885e-05	-1.02556	-1.21193
72406646	chr3:72406646:A:C	2.37027e-07	-1.20632	-1.01687	3.6341e-05	-1.22819	-1.15376
72406840	chr3:72406840:C:T	7.07061e-07	-1.5082e-10	-1.13025	0.000135629	-1.5082e-10	-1.06497
72406998	chr3:72406998:A:G	6.11691e-07	-1.5082e-10	-1.27514	0.000113025	-1.5082e-10	-1.24728
72407269	chr3:72407269:G:A	1.6418e-06	-1.5082e-10	-0.287813	0.000376023	-1.5082e-10	-0.0452406
72408070	chr3:72408070:A:G	2.12641e-07	-1.12729	-1.20447	2.80631e-05	-1.54368	-1.09676
72408295	chr3:72408295:C:T	1.55361e-06	-1.5082e-10	-0.343024	0.000353487	-1.5082e-10	-0.107046
72408687	chr3:72408687:C:T	1.57138e-06	-1.5082e-10	-0.331655	0.00035803	-1.5082e-10	-0.094274
72409376	chr3:72409376:G:A	1.86133e-06	-1.5082e-10	-0.162318	0.000392979	-1.5082e-10	-0.00113571
72409628	chr3:72409628:T:TGC	2.1112e-07	-1.66634	-0.672594	4.0788e-05	-1.62337	-0.643133
72409663	chr3:72409663:T:C	6.13787e-07	-1.5082e-10	-1.27171	0.000109748	-1.5082e-10	-1.2767
72410136	chr3:72410136:T:C	2.68382e-06	0.203633	-2.97869e-10	0.0001658	-0.864112	-2.97869e-10
72410275	chr3:72410275:A:T	6.18978e-07	-1.5082e-10	-1.26329	0.000114629	-1.5082e-10	-1.2332
72410662	chr3:72410662:T:C	1.61297e-06	-1.5082e-10	-0.305528	0.000368727	-1.5082e-10	-0.0648345
72410794	chr3:72410794:A:G	1.59726e-06	-1.5082e-10	-0.315321	0.00036472	-1.5082e-10	-0.0757615
72410803	chr3:72410803:T:G	8.37171e-07	-1.5082e-10	-0.961335	0.000163687	-1.5082e-10	-0.876937
72410911	chr3:72410911:C:T	7.48058e-07	-1.5082e-10	-1.07388	0.000142775	-1.5082e-10	-1.01362
72411152	chr3:72411152:T:C	2.22967e-07	-1.63939	-0.644947	4.34661e-05	-1.58828	-0.614634
72411436	chr3:72411436:T:C	4.58602e-07	-1.56318	-2.97869e-10	7.83246e-05	-1.61403	-2.97869e-10
72412125	chr3:72412125:T:C	7.52983e-07	-1.5082e-10	-1.06732	0.000148981	-1.5082e-10	-0.971072
72412246	chr3:72412246:T:C	3.20582e-06	-1.5082e-10	0.38136	0.000692959	-1.5082e-10	0.566079
72412750	chr3:72412750:T:C	6.54377e-07	-1.5082e-10	-1.20768	0.000123481	-1.5082e-10	-1.1588
72412877	chr3:72412877:G:A	7.19596e-07	-1.5082e-10	-1.11267	0.000138574	-1.5082e-10	-1.04349
72413272	chr3:72413272:C:T	1.60519e-06	-0.310365	-2.97869e-10	0.000683554	0.552415	-2.97869e-10
72413427	chr3:72413427:T:C	1.81049e-07	-1.38689	-1.10571	4.33021e-05	-1.01389	-1.1928
72414333	chr3:72414333:T:C	1.33244e-06	-1.5082e-10	-0.496596	0.000270267	-1.5082e-10	-0.375483
72414654	chr3:72414654:TA:T	1.7866e-06	-1.5082e-10	-0.203293	0.000388375	-1.5082e-10	-0.0129201
72414702	chr3:72414702:C:T	6.11205e-07	-1.5082e-10	-1.27593	0.000111406	-1.5082e-10	-1.26171
72414703	chr3:72414703:T:C	6.11131e-07	-1.5082e-10	-1.27605	0.000111371	-1.5082e-10	-1.26203
72415373	chr3:72415373:A:C	6.71072e-07	-1.5082e-10	-1.18249	0.000127508	-1.5082e-10	-1.12672
72415424	chr3:72415424:G:A	6.27374e-07	-1.5082e-10	-1.24982	0.000116469	-1.5082e-10	-1.21726
72415700	chr3:72415700:T:C	1.60783e-06	-1.5082e-10	-0.308724	0.000258908	-1.5082e-10	-0.418418
72415899	chr3:72415899:C:T	7.23913e-07	-1.5082e-10	-1.10669	0.000139513	-1.5082e-10	-1.03673
72416026	chr3:72416026:G:A	6.51075e-07	-1.5082e-10	-1.21274	0.00012256	-1.5082e-10	-1.16629
72416124	chr3:72416124:C:T	1.56445e-06	-1.5082e-10	-0.336072	0.000356529	-1.5082e-10	-0.0984754
72416609	chr3:72416609:G:T	6.65271e-07	-1.5082e-10	-1.19117	0.000126452	-1.5082e-10	-1.13503
72417630	chr3:72417630:T:A	1.39233e-06	-1.5082e-10	-0.452629	0.000312264	-1.5082e-10	-0.231041
72417683	chr3:72417683:T:G	1.47968e-07	-1.7042	-0.990168	6.94445e-05	-0.945687	-0.788676
72418186	chr3:72418186:T:C	6.69948e-07	-1.5082e-10	-1.18416	0.000126894	-1.5082e-10	-1.13154
72418622	chr3:72418622:G:A	3.69505e-06	0.523387	-2.97869e-10	0.000280388	-0.338716	-2.97869e-10
72418921	chr3:72418921:T:C	1.03698e-06	-1.5082e-10	-0.747296	0.000206284	-1.5082e-10	-0.64564
72420022	chr3:72420022:C:T	7.43127e-07	-1.5082e-10	-1.0805	0.000146632	-1.5082e-10	-0.986967
72420027	chr3:72420027:C:T	4.13773e-07	-1.66604	-2.97869e-10	8.85379e-05	-1.49146	-2.97869e-10
72420404	chr3:72420404:C:T	6.11679e-07	-1.5082e-10	-1.27516	0.000110047	-1.5082e-10	-1.27398
72420500	chr3:72420500:T:C	2.41268e-06	1.37486	-1.27773	3.66264e-05	-1.10105	-1.27307
72420700	chr3:72420700:A:G	1.71087e-06	-1.5082e-10	-0.246608	0.000382325	-1.5082e-10	-0.0286208
72420703	chr3:72420703:C:T	2.39541e-06	-1.5082e-10	0.0899458	0.000598157	-1.5082e-10	0.418962
72421146	chr3:72421146:A:C	1.68269e-06	-1.5082e-10	-0.263216	0.000375586	-1.5082e-10	-0.0464042
72421434	chr3:72421434:C:A	8.23377e-07	-1.5082e-10	-0.977949	0.000153734	-1.5082e-10	-0.939669
72421835	chr3:72421835:T:A	6.3119e-07	-1.5082e-10	-1.24376	0.000113781	-1.5082e-10	-1.24062
72422250	chr3:72422250:G:A	3.43954e-06	-1.5082e-10	0.451729	0.000545307	-1.5082e-10	0.326458
72422971	chr3:72422971:G:A	4.77882e-07	-0.533336	-0.988664	0.000181367	0.237374	-1.01175
72423234	chr3:72423234:G:A	8.63946e-07	-1.5082e-10	-0.929853	0.000176888	-1.5082e-10	-0.799377
72423236	chr3:72423236:A:G	9.49632e-07	-1.5082e-10	-0.835288	0.000205386	-1.5082e-10	-0.649998
72423353	chr3:72423353:A:G	1.06694e-06	-1.5082e-10	-0.71881	0.000212928	-1.5082e-10	-0.613935
72424044	chr3:72424044:T:C	6.12515e-07	0.00418737	-1.27798	0.000270013	0.898646	-1.27507
72424391	chr3:72424391:T:A	9.35361e-07	-1.5082e-10	-0.850431	0.000178989	-1.5082e-10	-0.787567
72424597	chr3:72424597:T:C	3.15306e-06	-1.5082e-10	0.364766	0.000545322	-1.5082e-10	0.326484
72424611	chr3:72424611:A:C	1.97756e-06	-1.5082e-10	-0.101746	0.00041954	-1.5082e-10	0.0642673
72424696	chr3:72424696:C:T	9.36999e-07	-1.5082e-10	-0.848681	0.0001943	-1.5082e-10	-0.705489
72424920	chr3:72424920:T:C	7.23866e-07	-1.5082e-10	-1.10676	0.000137477	-1.5082e-10	-1.05144
72426086	chr3:72426086:T:C	9.72096e-07	-0.811908	-2.97869e-10	0.000110203	-1.27257	-2.97869e-10
72426090	chr3:72426090:C:T	6.31004e-07	-1.5082e-10	-1.24405	0.000113137	-1.5082e-10	-1.24629
72426780	chr3:72426780:G:C	1.99675e-07	-1.12384	-1.27084	6.83546e-05	-0.471894	-1.27829
72427445	chr3:72427445:A:C	4.8143e-06	-1.5082e-10	0.787982	0.00106009	-1.5082e-10	0.991217
72427499	chr3:72427499:G:A	3.96144e-07	-1.70959	-2.97869e-10	7.16107e-05	-1.70365	-2.97869e-10
72427683	chr3:72427683:A:T	9.14148e-07	-1.5082e-10	-0.873371	0.000188782	-1.5082e-10	-0.734298
72428668	chr3:72428668:A:C	0.000525285	4.71468	0.765653	0.00067122	0.401743	0.132463
72428972	chr3:72428972:G:A	6.09999e-07	-1.5082e-10	-1.27791	0.000109577	-1.5082e-10	-1.27827
72429185	chr3:72429185:G:A	6.27033e-07	-1.5082e-10	-1.25036	0.000112471	-1.5082e-10	-1.2522
72429839	chr3:72429839:C:A	6.09771e-07	-1.5082e-10	-1.27828	0.000110011	-1.5082e-10	-1.27431
72430512	chr3:72430512:G:A	6.10222e-07	-1.5082e-10	-1.27754	0.000109664	-1.5082e-10	-1.27747
72430527	chr3:72430527:G:A	9.10207e-07	-1.5082e-10	-0.877691	0.00018782	-1.5082e-10	-0.739406
72430967	chr3:72430967:C:T	6.1001e-07	-1.5082e-10	-1.27789	0.000109577	-1.5082e-10	-1.27826
72431548	chr3:72431548:A:G	3.74553e-06	-1.5082e-10	0.536956	0.000815113	-1.5082e-10	0.728435
72431692	chr3:72431692:A:C	7.5033e-07	-1.5082e-10	-1.07085	0.000143439	-1.5082e-10	-1.00898
72431832	chr3:72431832:C:A	8.13042e-07	-1.5082e-10	-0.990581	0.000162557	-1.5082e-10	-0.883866
72432310	chr3:72432310:A:C	1.83674e-07	-1.48589	-0.992308	3.53909e-05	-1.45017	-0.95827
72433725	chr3:72433725:A:G	5.20602e-06	-1.5082e-10	0.866207	0.00115093	-1.5082e-10	1.07343
72433728	chr3:72433728:A:G	8.4712e-07	-0.949521	-2.97869e-10	0.000220305	-0.579877	-2.97869e-10
72433817	chr3:72433817:A:G	7.80415e-07	-1.5082e-10	-1.03154	0.000149694	-1.5082e-10	-0.9663
72434801	chr3:72434801:A:G	1.66234e-06	-1.5082e-10	-0.275384	0.000287782	-1.5082e-10	-0.312689
72434890	chr3:72434890:G:C	8.68023e-07	-1.5082e-10	-0.925145	0.00017771	-1.5082e-10	-0.794741
72435216	chr3:72435216:G:A	3.12272e-06	0.355097	-2.97869e-10	0.00024596	-0.469721	-2.97869e-10
72435353	chr3:72435353:T:A	6.09791e-07	-1.5082e-10	-1.27825	0.000110057	-1.5082e-10	-1.27389
72435385	chr3:72435385:G:A	3.0082e-06	-1.5082e-10	0.317733	0.000669643	-1.5082e-10	0.531854
72435538	chr3:72435538:G:A	1.03449e-06	-1.5082e-10	-0.749704	0.000217217	-1.5082e-10	-0.593997
72435814	chr3:72435814:T:A	6.11327e-07	-1.5082e-10	-1.27573	0.000110038	-1.5082e-10	-1.27406
72435987	chr3:72435987:G:C	6.09967e-07	-1.5082e-10	-1.27796	0.000109576	-1.5082e-10	-1.27828
72436064	chr3:72436064:G:A	6.85155e-07	-1.16172	-2.97869e-10	0.000314243	-0.224724	-2.97869e-10
72436083	chr3:72436083:C:A	2.49817e-07	-1.64878	-0.521856	4.89109e-05	-1.60033	-0.484562
72436101	chr3:72436101:C:T	1.02161e-06	-1.5082e-10	-0.762226	0.0001965	-1.5082e-10	-0.694227
72436105	chr3:72436105:T:C	1.39205e-06	-1.5082e-10	-0.452832	0.000237652	-1.5082e-10	-0.504083
72436756	chr3:72436756:T:G	7.99656e-07	-1.5082e-10	-1.00718	0.000151789	-1.5082e-10	-0.952402
72436878	chr3:72436878:C:T	1.09104e-06	-1.5082e-10	-0.696475	0.000214359	-1.5082e-10	-0.60724
72438093	chr3:72438093:A:T	6.93929e-07	-1.5082e-10	-1.14899	0.000134703	-1.5082e-10	-1.07182
72438515	chr3:72438515:C:T	6.27446e-07	-1.5082e-10	-1.24971	0.00011004	-1.5082e-10	-1.27405
72438598	chr3:72438598:A:T	1.16005e-06	-1.5082e-10	-0.635142	0.000237079	-1.5082e-10	-0.506497
72438935	chr3:72438935:G:A	1.15824e-06	-1.5082e-10	-0.636704	0.00023714	-1.5082e-10	-0.50624
72438994	chr3:72438994:C:A	2.33392e-06	-1.5082e-10	0.0639413	0.000514175	-1.5082e-10	0.267672
72439389	chr3:72439389:G:C	0.000101553	3.02711	0.80986	0.000375006	-0.247047	0.199097
72439607	chr3:72439607:C:T	2.91297e-06	-1.5082e-10	0.285566	0.000656454	-1.5082e-10	0.511961
72439831	chr3:72439831:G:A	6.4613e-07	-1.5082e-10	-1.22036	0.000118902	-1.5082e-10	-1.19659
72440075	chr3:72440075:G:A	8.66678e-07	-1.5082e-10	-0.926695	0.000167162	-1.5082e-10	-0.855927
72441400	chr3:72441400:T:TTA	5.24973e-06	-1.5082e-10	0.874568	0.00119047	-1.5082e-10	1.10721
72441504	chr3:72441504:A:G	7.27831e-07	-1.5082e-10	-1.10129	0.000135087	-1.5082e-10	-1.06897
72441601	chr3:72441601:G:T	1.05278e-06	0.306966	-1.03914	3.89387e-05	-1.40536	-0.907544
72442341	chr3:72442341:C:A	4.82847e-07	-1.51166	-2.97869e-10	9.63858e-05	-1.40653	-2.97869e-10
72443106	chr3:72443106:T:A	4.21893e-07	-1.64661	-2.97869e-10	9.69089e-05	-1.40112	-2.97869e-10
72443345	chr3:72443345:G:T	9.10804e-07	-1.5082e-10	-0.877036	0.000181533	-1.5082e-10	-0.773456
72443427	chr3:72443427:C:T	7.33853e-07	-1.5082e-10	-1.09305	0.0001444	-1.5082e-10	-1.00231
72443790	chr3:72443790:C:A	7.89021e-07	-1.5082e-10	-1.02057	0.000149668	-1.5082e-10	-0.966474
72443915	chr3:72443915:A:T	6.10414e-07	-0.944148	-0.333077	0.000280044	-0.279666	-0.0602782
72444094	chr3:72444094:T:G	1.58283e-06	-0.324395	-2.97869e-10	0.000135541	-1.06562	-2.97869e-10
72444355	chr3:72444355:G:A	6.54194e-07	-1.5082e-10	-1.20796	0.00011244	-1.5082e-10	-1.25247
72444670	chr3:72444670:T:G	9.35136e-07	-1.5082e-10	-0.850672	0.00019362	-1.5082e-10	-0.708995
72444771	chr3:72444771:A:G	2.32371e-07	-1.59587	-0.647156	4.70958e-05	-1.50741	-0.615298
72444898	chr3:72444898:T:C	5.23181e-07	-1.43144	-2.97869e-10	0.00017071	-0.834928	-2.97869e-10
72444929	chr3:72444929:A:G	1.31583e-06	-1.5082e-10	-0.509138	0.000190274	-1.5082e-10	-0.726427
72444934	chr3:72444934:G:A	2.15222e-07	-1.43523	-0.884463	5.5444e-05	-0.942203	-1.01731
72445067	chr3:72445067:G:A	4.03e-07	-1.69243	-2.97869e-10	7.18613e-05	-1.70015	-2.97869e-10
72445648	chr3:72445648:C:G	1.69855e-06	-1.5082e-10	-0.253835	0.00036	-1.5082e-10	-0.0887877
72445909	chr3:72445909:TCCC:T	6.51171e-07	-1.5082e-10	-1.21259	0.000113035	-1.5082e-10	-1.24719
72446626	chr3:72446626:C:G	6.21418e-07	-1.5082e-10	-1.25936	0.000114555	-1.5082e-10	-1.23384
72448203	chr3:72448203:AAGACAC:A	1.06704e-06	-0.717678	-0.0010398	7.77108e-05	-1.51461	-0.107289
72448330	chr3:72448330:G:A	6.23867e-07	-1.5082e-10	-1.25543	0.000113268	-1.5082e-10	-1.24514
72448499	chr3:72448499:T:C	8.70409e-07	-0.9224	-2.97869e-10	0.000102527	-1.34476	-2.97869e-10
72449285	chr3:72449285:T:C	1.54721e-07	-1.61946	-1.03028	2.65698e-05	-1.59487	-1.10024
72449395	chr3:72449395:G:A	6.91816e-07	-1.5082e-10	-1.15204	0.000129646	-1.5082e-10	-1.11008
72449875	chr3:72449875:A:G	6.75931e-07	-1.5082e-10	-1.17527	0.000126279	-1.5082e-10	-1.1364
72450096	chr3:72450096:C:A	4.22012e-07	-1.64633	-2.97869e-10	7.09416e-05	-1.71303	-2.97869e-10
72450373	chr3:72450373:T:C	6.8086e-07	-1.5082e-10	-1.16801	0.000127395	-1.5082e-10	-1.1276
72450645	chr3:72450645:G:A	6.53903e-07	-1.5082e-10	-1.2084	0.00012144	-1.5082e-10	-1.17548
72450804	chr3:72450804:C:G	1.5319e-07	-1.62428	-1.03541	2.62149e-05	-1.60214	-1.10643
72451245	chr3:72451245:A:G	6.31083e-07	-1.5082e-10	-1.24393	0.000112	-1.5082e-10	-1.25639
72451872	chr3:72451872:A:G	6.13016e-07	-1.5082e-10	-1.27297	0.000113687	-1.5082e-10	-1.24144
72452144	chr3:72452144:G:A	3.6116e-06	-1.5082e-10	0.500542	0.000565444	-1.5082e-10	0.36272
72452339	chr3:72452339:T:C	5.06127e-07	-0.971128	-0.493447	4.25657e-05	-1.61701	-0.606838
72452596	chr3:72452596:G:A	4.82015e-07	-1.51339	-2.97869e-10	7.35e-05	-1.67761	-2.97869e-10
72452843	chr3:72452843:C:T	1.47437e-07	-1.56596	-1.132	2.63878e-05	-1.5178	-1.18419
72453202	chr3:72453202:C:T	1.46392e-07	-1.57151	-1.13357	2.61802e-05	-1.52436	-1.18553
72453464	chr3:72453464:A:G	1.08814e-06	-1.5082e-10	-0.699138	0.000216461	-1.5082e-10	-0.597483
72454002	chr3:72454002:A:G	2.27525e-06	-1.5082e-10	0.0384799	0.000498258	-1.5082e-10	0.236226
72455031	chr3:72455031:T:C	1.30973e-06	-1.5082e-10	-0.51379	0.000262595	-1.5082e-10	-0.40428
72455271	chr3:72455271:G:A	3.8754e-07	-0.925139	-0.806405	3.15884e-05	-1.60829	-0.913811
72455503	chr3:72455503:A:G	5.30548e-07	-1.00791	-0.409544	4.85915e-05	-1.624	-0.467439
72455754	chr3:72455754:C:T	1.89724e-06	1.02558	-1.16879	3.74151e-05	-1.11639	-1.23643
72455818	chr3:72455818:C:T	1.56675e-07	-1.53528	-1.10191	2.7918e-05	-1.48586	-1.15976
72456165	chr3:72456165:A:G	4.94363e-07	-0.81407	-0.674024	3.72907e-05	-1.55938	-0.796772
72456378	chr3:72456378:C:T	6.34351e-07	-1.23876	-2.97869e-10	0.000170645	-0.835305	-2.97869e-10
72456494	chr3:72456494:C:T	1.44691e-07	-1.59058	-1.12618	2.57249e-05	-1.54766	-1.17977
72456527	chr3:72456527:T:C	1.16156e-06	-1.5082e-10	-0.633844	0.000230743	-1.5082e-10	-0.533585
72456748	chr3:72456748:G:A	6.42718e-07	-1.5082e-10	-1.22566	0.000117138	-1.5082e-10	-1.21154
72457301	chr3:72457301:A:G	7.4506e-07	-0.834028	-0.243871	5.69389e-05	-1.56563	-0.367278
72457752	chr3:72457752:A:G	6.48082e-07	-1.5082e-10	-1.21735	0.000118004	-1.5082e-10	-1.20417
72457762	chr3:72457762:C:T	6.40436e-07	-1.5082e-10	-1.22921	0.000116429	-1.5082e-10	-1.21761
72457814	chr3:72457814:A:G	1.23977e-06	-0.990135	0.421449	0.000102505	-1.62521	0.280229
72457831	chr3:72457831:A:T	6.39815e-07	-1.5082e-10	-1.23018	0.000116302	-1.5082e-10	-1.2187
72458044	chr3:72458044:T:C	7.9958e-07	-1.5082e-10	-1.00728	0.000156716	-1.5082e-10	-0.920454
72458114	chr3:72458114:G:A	6.94541e-07	-1.5082e-10	-1.14811	0.000120004	-1.5082e-10	-1.18737
72458139	chr3:72458139:C:T	6.40432e-07	-1.5082e-10	-1.22922	0.000116429	-1.5082e-10	-1.21761
72458368	chr3:72458368:A:G	6.3337e-07	-1.02928	-0.211032	5.7466e-05	-1.63445	-0.289248
72458535	chr3:72458535:T:C	7.4754e-07	-1.5082e-10	-1.07458	0.000127682	-1.5082e-10	-1.12535
72458828	chr3:72458828:C:T	8.86815e-07	-1.5082e-10	-0.903726	0.000185076	-1.5082e-10	-0.754127
72458925	chr3:72458925:C:G	7.47438e-07	-1.5082e-10	-1.07471	0.000127666	-1.5082e-10	-1.12547
72458973	chr3:72458973:C:G	1.72688e-06	0.268147	-0.50544	7.58161e-05	-0.984808	-0.661773
72459262	chr3:72459262:A:C	4.39921e-07	-1.60477	-2.97869e-10	7.12298e-05	-1.70898	-2.97869e-10
72459361	chr3:72459361:T:C	5.39353e-07	-0.851172	-0.549821	4.68029e-05	-1.56455	-0.564397
72459745	chr3:72459745:T:A	7.35972e-07	-0.742356	-0.347815	4.23792e-05	-1.53279	-0.695441
72459841	chr3:72459841:T:C	4.00178e-07	-1.69945	-2.97869e-10	8.5785e-05	-1.52305	-2.97869e-10
72460031	chr3:72460031:A:G	7.54726e-07	-1.5082e-10	-1.06501	0.000151939	-1.5082e-10	-0.951414
72460120	chr3:72460120:T:C	2.08162e-07	-1.4652	-0.887841	3.13043e-05	-1.65575	-0.875385
72460169	chr3:72460169:T:A	1.77935e-07	-1.25042	-1.25952	2.05563e-05	-1.71141	-1.24031
72460273	chr3:72460273:G:A	1.36867e-06	-1.5082e-10	-0.469772	0.000279433	-1.5082e-10	-0.342128
72460486	chr3:72460486:T:C	1.15178e-06	0.0339447	-0.676248	3.36554e-05	-1.53237	-0.926347
72460682	chr3:72460682:A:G	6.37546e-07	-1.5082e-10	-1.23374	0.000113223	-1.5082e-10	-1.24554
72461313	chr3:72461313:A:T	1.73312e-07	-1.27462	-1.26165	2.0528e-05	-1.70981	-1.24329
72461439	chr3:72461439:T:C	1.87751e-07	-1.20254	-1.2537	2.0689e-05	-1.71314	-1.23215
72461459	chr3:72461459:G:T	6.54646e-07	-1.20727	-2.97869e-10	0.000117348	-1.20975	-2.97869e-10
72461541	chr3:72461541:C:T	1.97938e-06	-0.100824	-2.97869e-10	0.000183321	-0.763653	-2.97869e-10
72462140	chr3:72462140:C:G	6.69049e-07	-1.5082e-10	-1.18551	0.000130184	-1.5082e-10	-1.10594
72462208	chr3:72462208:G:A	5.00468e-07	-0.605504	-0.870315	2.58063e-05	-1.70014	-1.02413
72462390	chr3:72462390:C:G	2.1953e-06	-1.5082e-10	0.00271117	0.000397794	-1.5082e-10	0.0110416
72462959	chr3:72462959:G:T	1.75078e-06	-1.5082e-10	-0.223546	0.000293527	-1.5082e-10	-0.292923
72463093	chr3:72463093:G:A	1.38596e-07	-1.49684	-1.26297	1.99516e-05	-1.71315	-1.26844
72463229	chr3:72463229:C:T	1.58227e-07	-1.66246	-0.964869	2.71679e-05	-1.6112	-1.06165
72463666	chr3:72463666:G:A	8.95017e-07	-1.5082e-10	-0.894521	0.000155322	-1.5082e-10	-0.929391
72463755	chr3:72463755:G:A	1.57968e-06	-1.5082e-10	-0.326387	0.00034827	-1.5082e-10	-0.121914
72464028	chr3:72464028:G:A	1.47206e-06	-1.5082e-10	-0.396943	0.000265097	-1.5082e-10	-0.394796
72464441	chr3:72464441:A:G	1.15861e-07	-1.66947	-1.26951	2.08417e-05	-1.68452	-1.25341
72464619	chr3:72464619:G:A	1.00799e-06	-1.5082e-10	-0.775651	0.000210514	-1.5082e-10	-0.625338
72464791	chr3:72464791:C:T	4.05987e-07	-1.68504	-2.97869e-10	7.44915e-05	-1.66421	-2.97869e-10
72464858	chr3:72464858:C:G	1.49766e-07	-1.43404	-1.24825	3.15634e-05	-1.25734	-1.26555
72465071	chr3:72465071:T:C	6.74465e-07	-0.931441	-0.246003	6.74301e-05	-1.32503	-0.438767
72465179	chr3:72465179:TG:T	4.43752e-07	-0.727045	-0.869051	2.80805e-05	-1.61771	-1.02211
72465525	chr3:72465525:T:C	1.21506e-07	-1.65139	-1.24001	2.06635e-05	-1.69858	-1.24795
72465705	chr3:72465705:T:C	6.5694e-07	-1.5082e-10	-1.20377	0.000124598	-1.5082e-10	-1.1498
72466264	chr3:72466264:G:A	1.20954e-07	-1.64056	-1.2554	2.05917e-05	-1.71261	-1.23739
72466396	chr3:72466396:A:G	6.51884e-07	-0.521093	-0.690403	4.66114e-05	-1.34823	-0.784817
72466690	chr3:72466690:A:G	1.60093e-07	-1.33767	-1.27794	2.24651e-05	-1.59326	-1.26967
72466776	chr3:72466776:G:A	1.17202e-07	-1.65097	-1.2765	1.99905e-05	-1.71286	-1.26678
72466905	chr3:72466905:T:G	3.43519e-07	-1.46416	-0.387962	6.21028e-05	-1.43974	-0.406362
72467055	chr3:72467055:C:T	1.28024e-07	-1.71309	-1.12605	2.34654e-05	-1.66203	-1.15734
72467214	chr3:72467214:G:A	1.29991e-07	-1.69812	-1.12577	2.50644e-05	-1.59538	-1.15807
72467661	chr3:72467661:G:C	6.10203e-07	-1.5082e-10	-1.27757	0.000109591	-1.5082e-10	-1.27813
72467708	chr3:72467708:A:G	3.31958e-07	-1.54567	-0.340681	6.56686e-05	-1.52923	-0.261039
72467728	chr3:72467728:G:C	3.35361e-07	-1.57541	-0.300749	6.67423e-05	-1.56989	-0.204167
72468028	chr3:72468028:A:G	6.51311e-07	-1.5082e-10	-1.21238	0.000115448	-1.5082e-10	-1.22607
72468246	chr3:72468246:GC:G	1.35495e-06	-1.5082e-10	-0.479844	0.000280329	-1.5082e-10	-0.338927
72468275	chr3:72468275:G:A	6.92395e-07	-1.15121	-2.97869e-10	0.000169127	-0.844239	-2.97869e-10
72468305	chr3:72468305:C:CA	1.55264e-07	-1.68403	-0.962202	2.96205e-05	-1.71315	-0.873271
72468374	chr3:72468374:T:G	1.60211e-06	-1.5082e-10	-0.312289	0.000335847	-1.5082e-10	-0.158235
72468889	chr3:72468889:A:G	2.0534e-07	-1.11547	-1.25123	2.10829e-05	-1.68825	-1.23818
72469525	chr3:72469525:T:A	6.14571e-07	-1.5082e-10	-1.27044	0.000110685	-1.5082e-10	-1.2682
72469623	chr3:72469623:G:A	1.57557e-06	-1.5082e-10	-0.328992	0.000279305	-1.5082e-10	-0.342587
72469761	chr3:72469761:T:C	1.09378e-06	-1.5082e-10	-0.693973	0.000195558	-1.5082e-10	-0.699035
72469981	chr3:72469981:T:C	7.63859e-07	-1.5082e-10	-1.05298	0.000143005	-1.5082e-10	-1.01201
72470102	chr3:72470102:G:C	1.99526e-07	-1.16216	-1.23325	2.16575e-05	-1.69896	-1.20058
72470185	chr3:72470185:C:T	1.38389e-06	-1.5082e-10	-0.458706	0.000286297	-1.5082e-10	-0.317862
72470369	chr3:72470369:T:C	1.01936e-06	-1.5082e-10	-0.764436	0.000211533	-1.5082e-10	-0.620511
72470682	chr3:72470682:A:G	6.00319e-07	-1.2939	-2.97869e-10	8.12148e-05	-1.57779	-2.97869e-10
72471092	chr3:72471092:T:C	9.07516e-07	-0.0848014	-0.79585	5.51827e-05	-1.06573	-0.898513
72471490	chr3:72471490:A:G	1.97993e-07	-1.32532	-1.07781	2.59088e-05	-1.6006	-1.11971
72472061	chr3:72472061:C:CA	2.8588e-07	-1.15854	-0.87725	3.38662e-05	-1.70437	-0.748103
72472242	chr3:72472242:T:C	1.48152e-07	-1.4311	-1.26203	2.79202e-05	-1.37755	-1.26799
72472365	chr3:72472365:G:A	1.86249e-06	-1.5082e-10	-0.161692	0.000353946	-1.5082e-10	-0.105746
72472367	chr3:72472367:G:T	1.89517e-07	-1.37584	-1.07105	2.53747e-05	-1.6277	-1.11344
72472405	chr3:72472405:A:T	5.06205e-07	-1.46442	-2.97869e-10	7.42857e-05	-1.66697	-2.97869e-10
72472549	chr3:72472549:T:C	4.97591e-07	-1.48158	-2.97869e-10	7.37527e-05	-1.67417	-2.97869e-10
72472675	chr3:72472675:T:C	1.97293e-07	-1.32126	-1.08541	2.57576e-05	-1.6002	-1.12596
72472978	chr3:72472978:G:A	2.49351e-07	-1.13768	-1.03482	3.5058e-05	-1.43337	-0.98452
72473165	chr3:72473165:C:T	1.85057e-07	-1.3177	-1.153	2.43127e-05	-1.5952	-1.18869
72473253	chr3:72473253:T:C	1.99253e-07	-1.54965	-0.847136	3.6509e-05	-1.52213	-0.855205
72473765	chr3:72473765:G:A	3.71798e-07	-0.80118	-0.971833	3.43248e-05	-1.59549	-0.843529
72473903	chr3:72473903:A:G	1.59948e-06	-1.5082e-10	-0.31393	0.00026873	-1.5082e-10	-0.381183
72474234	chr3:72474234:C:T	1.84783e-07	-1.49039	-0.981787	3.46621e-05	-1.45659	-0.972656
72474481	chr3:72474481:T:C	8.99922e-07	-1.5082e-10	-0.889055	0.000183748	-1.5082e-10	-0.761325
72475050	chr3:72475050:C:T	7.73611e-07	-1.5082e-10	-1.04029	0.00014507	-1.5082e-10	-0.997678
72475104	chr3:72475104:C:T	1.86359e-06	-1.5082e-10	-0.161102	0.000311547	-1.5082e-10	-0.233343
72475325	chr3:72475325:G:A	1.6929e-07	-1.39242	-1.16733	2.12963e-05	-1.69536	-1.221
72475989	chr3:72475989:G:T	4.25845e-07	-1.63729	-2.97869e-10	7.09327e-05	-1.71316	-2.97869e-10
72476168	chr3:72476168:G:A	7.83513e-07	-1.5082e-10	-1.02757	0.000147148	-1.5082e-10	-0.98345
72476478	chr3:72476478:G:A	4.03829e-07	-1.69037	-2.97869e-10	7.09335e-05	-1.71315	-2.97869e-10
72476777	chr3:72476777:G:A	6.13263e-07	-1.5082e-10	-1.27257	0.000110908	-1.5082e-10	-1.26619
72476927	chr3:72476927:A:C	1.99244e-07	-1.26526	-1.13157	2.55491e-05	-1.56281	-1.17148
72476930	chr3:72476930:A:G	2.13433e-06	-1.5082e-10	-0.025456	0.000355952	-1.5082e-10	-0.100095
72477375	chr3:72477375:G:A	2.78072e-06	-1.5082e-10	0.239102	0.000456854	-1.5082e-10	0.149472
72477826	chr3:72477826:G:A	7.96933e-07	-1.5082e-10	-1.01059	0.000149695	-1.5082e-10	-0.966293
72478176	chr3:72478176:G:T	2.0206e-07	-1.22489	-1.1579	2.60329e-05	-1.53004	-1.18549
72478218	chr3:72478218:T:C	1.96423e-07	-1.33414	-1.07695	3.02949e-05	-1.50285	-1.06106
72478240	chr3:72478240:T:A	2.68722e-07	-1.546	-0.551679	5.1904e-05	-1.53509	-0.490405
72478306	chr3:72478306:G:A	1.93434e-07	-1.36161	-1.06482	3.00741e-05	-1.52292	-1.04831
72478395	chr3:72478395:A:G	1.06596e-06	-1.5082e-10	-0.719733	0.000174338	-1.5082e-10	-0.813898
72478470	chr3:72478470:G:GC	1.94834e-07	-1.34736	-1.07185	3.01723e-05	-1.51237	-1.0556
72478569	chr3:72478569:T:C	1.88688e-07	-1.37177	-1.07949	2.94008e-05	-1.53023	-1.06364
72478603	chr3:72478603:C:T	6.37292e-07	-1.5082e-10	-1.23413	0.000115085	-1.5082e-10	-1.22922
72478605	chr3:72478605:G:A	6.09353e-07	-1.27897	-2.97869e-10	8.19456e-05	-1.56884	-2.97869e-10
72479085	chr3:72479085:A:C	1.93775e-07	-1.41664	-1.00803	3.59018e-05	-1.35494	-1.03917
72479187	chr3:72479187:C:T	7.62988e-07	-1.5082e-10	-1.05412	0.000142736	-1.5082e-10	-1.01389
72479430	chr3:72479430:A:G	4.84082e-07	-1.50911	-2.97869e-10	7.29874e-05	-1.6846	-2.97869e-10
72479579	chr3:72479579:C:A	6.58459e-07	-1.5082e-10	-1.20146	0.000121414	-1.5082e-10	-1.17569
72479822	chr3:72479822:A:G	9.48632e-07	-1.5082e-10	-0.836342	0.000174085	-1.5082e-10	-0.815348
72480213	chr3:72480213:C:T	2.77878e-06	-1.5082e-10	0.238402	0.000529006	-1.5082e-10	0.296108
72480370	chr3:72480370:C:A	1.16461e-05	-1.5082e-10	1.67136	0.00197391	-1.5082e-10	1.61288
72480409	chr3:72480409:C:T	6.24208e-07	-1.5082e-10	-1.25488	0.000112951	-1.5082e-10	-1.24794
72480655	chr3:72480655:C:T	7.24724e-07	-1.5082e-10	-1.10557	0.000127111	-1.5082e-10	-1.12983
72481009	chr3:72481009:C:T	4.47904e-07	-1.58678	-2.97869e-10	8.10039e-05	-1.58039	-2.97869e-10
72481200	chr3:72481200:T:C	3.38272e-07	-1.31449	-0.553029	3.69721e-05	-1.7119	-0.65283
72481426	chr3:72481426:C:G	7.00534e-07	-1.5082e-10	-1.13952	0.000122947	-1.5082e-10	-1.16314
72481621	chr3:72481621:A:G	2.52464e-07	-1.66022	-0.499881	4.20821e-05	-1.63923	-0.596042
72481647	chr3:72481647:C:T	9.41914e-07	-0.843449	-2.97869e-10	0.000118108	-1.2033	-2.97869e-10
72482342	chr3:72482342:A:G	8.72532e-07	-1.34936	0.429397	9.83637e-05	-1.71301	0.326792
72482434	chr3:72482434:G:A	5.55581e-07	-1.37135	-2.97869e-10	7.34369e-05	-1.67847	-2.97869e-10
72482440	chr3:72482440:TG:T	1.41382e-07	-1.64531	-1.09459	2.83548e-05	-1.63044	-0.999659
72482472	chr3:72482472:C:T	7.56584e-07	-1.5082e-10	-1.06255	0.000140027	-1.5082e-10	-1.03306
72482511	chr3:72482511:T:C	2.00403e-07	-1.18511	-1.20593	2.25009e-05	-1.67955	-1.18179
72483040	chr3:72483040:C:T	7.65341e-07	-1.5082e-10	-1.05104	0.00012396	-1.5082e-10	-1.15493
72483335	chr3:72483335:G:A	4.85064e-07	-0.245482	-1.2616	3.14511e-05	-1.25958	-1.26688
72483433	chr3:72483433:A:T	1.27468e-07	-1.59739	-1.24611	2.28406e-05	-1.6826	-1.16375
72483615	chr3:72483615:C:T	1.17343e-07	-1.67992	-1.24634	2.35995e-05	-1.56438	-1.24929
72483753	chr3:72483753:A:G	4.3132e-07	-0.68792	-0.936593	2.99289e-05	-1.51484	-1.06123
72483937	chr3:72483937:T:C	2.96381e-07	-0.73789	-1.26183	3.78862e-05	-1.0907	-1.24961
72484075	chr3:72484075:T:C	8.98783e-07	-0.890321	-2.97869e-10	0.000109744	-1.27674	-2.97869e-10
72484093	chr3:72484093:T:C	1.19973e-07	-1.70199	-1.2021	2.34722e-05	-1.62458	-1.1945
72484263	chr3:72484263:A:G	3.84782e-06	-1.5082e-10	0.563898	0.000782165	-1.5082e-10	0.687174
72484617	chr3:72484617:A:G	2.17584e-07	-1.3853	-0.923473	2.58239e-05	-1.71313	-1.01046
72484933	chr3:72484933:T:C	6.46572e-07	-1.5082e-10	-1.21968	0.000119164	-1.5082e-10	-1.19439
72485202	chr3:72485202:T:C	1.70909e-06	-0.724799	0.477154	0.000108997	-1.53396	0.250389
72485582	chr3:72485582:C:T	1.51046e-06	-0.794373	0.423176	0.000100776	-1.56226	0.200263
72485886	chr3:72485886:T:C	5.69635e-07	-0.232223	-1.11414	3.59509e-05	-1.25678	-1.13596
72485951	chr3:72485951:A:G	3.72207e-07	-0.988763	-0.783151	3.01203e-05	-1.63268	-0.937015
72486376	chr3:72486376:T:C	6.88199e-07	-0.656	-0.501285	9.6198e-05	-1.01151	-0.396974
72486640	chr3:72486640:C:T	3.34863e-07	-0.601408	-1.27623	2.43081e-05	-1.50705	-1.27703
72486661	chr3:72486661:G:C	8.61873e-07	-1.5082e-10	-0.932256	0.000138944	-1.5082e-10	-1.04082
72486778	chr3:72486778:G:A	9.98084e-07	-0.785525	-2.97869e-10	8.09967e-05	-1.58048	-2.97869e-10
72486842	chr3:72486842:T:C	1.49644e-06	-1.5082e-10	-0.380521	0.000248126	-1.5082e-10	-0.460955
72487349	chr3:72487349:G:C	7.06404e-07	-1.13118	-2.97869e-10	9.27906e-05	-1.44455	-2.97869e-10
72487379	chr3:72487379:C:T	6.34337e-07	-1.5082e-10	-1.23878	0.000117272	-1.5082e-10	-1.2104
72487440	chr3:72487440:T:C	2.3207e-06	-1.5082e-10	0.0582593	0.000426238	-1.5082e-10	0.0801073
72487553	chr3:72487553:G:A	2.14881e-07	-1.05092	-1.27036	2.05631e-05	-1.69029	-1.2611
72487775	chr3:72487775:C:T	1.19694e-07	-1.63561	-1.27081	3.58615e-05	-1.17371	-1.22152
72487814	chr3:72487814:G:C	1.28511e-06	-1.5082e-10	-0.532767	0.000261051	-1.5082e-10	-0.410174
72488007	chr3:72488007:G:C	1.79294e-07	-1.61416	-0.888182	6.68248e-05	-1.13113	-0.641684
72488022	chr3:72488022:A:G	3.04538e-06	0.330018	-2.97869e-10	0.000264247	-0.398006	-2.97869e-10
72488042	chr3:72488042:T:C	6.09777e-07	-1.5082e-10	-1.27827	0.00010961	-1.5082e-10	-1.27796
72488280	chr3:72488280:A:G	1.17858e-05	-1.5082e-10	1.68329	0.00345467	-1.5082e-10	2.17259
72488916	chr3:72488916:G:A	1.20807e-07	-1.63901	-1.25816	3.63304e-05	-1.18639	-1.19585
72488923	chr3:72488923:C:T	7.84068e-07	-1.02687	-2.97869e-10	9.4699e-05	-1.42419	-2.97869e-10
72488969	chr3:72488969:A:G	9.05824e-07	-1.5082e-10	-0.882519	0.00018188	-1.5082e-10	-0.771546
72489013	chr3:72489013:C:T	4.811e-07	-0.515301	-0.999988	3.34924e-05	-1.47692	-0.986654
72489189	chr3:72489189:A:G	1.30924e-06	-0.514159	-2.97869e-10	0.000251801	-0.446252	-2.97869e-10
72489219	chr3:72489219:C:G	2.08436e-07	-1.18407	-1.16766	3.50254e-05	-1.21416	-1.20466
72489582	chr3:72489582:C:T	1.23767e-05	-0.807847	2.54006	0.000533312	-1.65486	1.95908
72489659	chr3:72489659:C:T	1.21252e-07	-1.68971	-1.20378	3.28637e-05	-1.36524	-1.11728
72489911	chr3:72489911:T:C	6.74867e-07	-1.5082e-10	-1.17685	0.000127415	-1.5082e-10	-1.12744
72490114	chr3:72490114:G:A	6.84784e-07	-1.5082e-10	-1.16226	0.000114909	-1.5082e-10	-1.23075
72490263	chr3:72490263:G:GA	6.60572e-07	-1.5082e-10	-1.19826	0.00012387	-1.5082e-10	-1.15566
72490317	chr3:72490317:T:C	1.17938e-06	-1.5082e-10	-0.618618	0.000237897	-1.5082e-10	-0.503054
72490483	chr3:72490483:C:T	9.41677e-07	-1.5082e-10	-0.843701	0.000190177	-1.5082e-10	-0.726936
72490762	chr3:72490762:A:G	6.65084e-07	-1.5082e-10	-1.19145	0.000112871	-1.5082e-10	-1.24865
72490864	chr3:72490864:T:C	6.75944e-07	-1.17525	-2.97869e-10	9.02539e-05	-1.47227	-2.97869e-10
72491048	chr3:72491048:T:C	1.23515e-06	-1.5082e-10	-0.572415	0.000250205	-1.5082e-10	-0.45261
72491450	chr3:72491450:A:G	1.15579e-07	-1.69876	-1.24265	2.50893e-05	-1.54912	-1.20333
72491523	chr3:72491523:C:T	6.10029e-07	-1.5082e-10	-1.27786	0.000110466	-1.5082e-10	-1.27019
72492104	chr3:72492104:T:C	7.93254e-06	-1.5082e-10	1.28737	0.00223226	-1.5082e-10	1.73588
72492140	chr3:72492140:C:T	1.34613e-07	-1.6671	-1.12186	2.74917e-05	-1.63576	-1.02524
72492144	chr3:72492144:G:T	6.56601e-07	-1.5082e-10	-1.20429	0.000117278	-1.5082e-10	-1.21035
72492167	chr3:72492167:G:A	6.16319e-07	-1.5082e-10	-1.2676	0.000112169	-1.5082e-10	-1.25488
72492215	chr3:72492215:T:C	8.32758e-07	-0.96662	-2.97869e-10	0.000107684	-1.29569	-2.97869e-10
72492554	chr3:72492554:T:C	1.48258e-07	-1.51177	-1.18065	3.0512e-05	-1.39366	-1.16311
72492990	chr3:72492990:T:C	1.35189e-07	-1.51762	-1.26707	2.70795e-05	-1.41876	-1.25735
72493157	chr3:72493157:C:T	1.2446e-07	-1.66044	-1.20694	2.56454e-05	-1.62251	-1.10801
72493297	chr3:72493297:C:T	1.34004e-07	-1.70517	-1.08832	3.35459e-05	-1.51511	-0.946866
72493656	chr3:72493656:AC:A	9.24322e-07	-1.5082e-10	-0.862303	0.00016117	-1.5082e-10	-0.892432
72493858	chr3:72493858:T:C	8.50162e-07	-0.945937	-2.97869e-10	0.00010941	-1.27979	-2.97869e-10
72494115	chr3:72494115:T:C	9.70021e-07	-1.5082e-10	-0.814045	0.000169348	-1.5082e-10	-0.842936
72494116	chr3:72494116:A:G	5.6137e-07	-1.36098	-2.97869e-10	0.000103682	-1.33357	-2.97869e-10
72494406	chr3:72494406:A:G	7.42237e-06	-1.5082e-10	1.22089	0.00138828	-1.5082e-10	1.26093
72494658	chr3:72494658:A:G	2.6679e-05	-1.5082e-10	2.50027	0.00735836	-1.5082e-10	2.9287
72494887	chr3:72494887:T:C	6.27399e-07	-1.5082e-10	-1.24978	0.000111038	-1.5082e-10	-1.26502
72494945	chr3:72494945:A:G	4.37245e-06	-1.21631	1.90802	0.00129719	-1.33735	2.53041
72495045	chr3:72495045:C:T	1.09978e-07	-1.71285	-1.27823	2.67851e-05	-1.43443	-1.25262
72495084	chr3:72495084:G:A	8.34415e-07	-0.964632	-2.97869e-10	0.000104514	-1.32557	-2.97869e-10
72495706	chr3:72495706:C:G	1.37782e-07	-1.66783	-1.09786	3.18613e-05	-1.60646	-0.907038
72495799	chr3:72495799:A:G	6.53191e-07	-1.20949	-2.97869e-10	9.41688e-05	-1.4298	-2.97869e-10
72496447	chr3:72496447:G:T	1.88025e-06	-1.5082e-10	-0.152201	0.000405526	-1.5082e-10	0.0302922
72496522	chr3:72496522:C:A	2.3877e-05	-1.5082e-10	2.38931	0.00840347	-1.5082e-10	3.06151
72497114	chr3:72497114:C:T	3.44539e-07	-0.85845	-0.990705	2.84137e-05	-1.53361	-1.09441
72497449	chr3:72497449:A:T	2.2834e-06	-1.5082e-10	0.0420594	0.000351554	-1.5082e-10	-0.112528
72498218	chr3:72498218:C:T	3.14381e-07	-0.792907	-1.14785	2.72116e-05	-1.56483	-1.10642
72498234	chr3:72498234:T:C	1.31802e-07	-1.60204	-1.20803	2.21969e-05	-1.65188	-1.22306
72498471	chr3:72498471:A:C	5.8988e-06	-1.5082e-10	0.99114	0.00135561	-1.5082e-10	1.23711
72498542	chr3:72498542:TAGAG:T	5.83119e-06	-1.5082e-10	0.979613	0.00133761	-1.5082e-10	1.22375
72498701	chr3:72498701:C:T	6.12405e-07	-1.5082e-10	-1.27397	0.000109808	-1.5082e-10	-1.27616
72498911	chr3:72498911:A:G	3.4624e-06	-0.559644	1.018	0.000397384	-1.33879	1.3488
72499200	chr3:72499200:A:G	2.75407e-06	-0.566375	0.795849	0.000310154	-1.34329	1.10546
72499249	chr3:72499249:G:A	7.2709e-07	-1.5082e-10	-1.10231	0.00013435	-1.5082e-10	-1.07444
72499328	chr3:72499328:G:A	9.0881e-06	-1.5082e-10	1.42336	0.00217073	-1.5082e-10	1.70793
72499401	chr3:72499401:A:G	2.20732e-06	-1.5082e-10	0.00817276	0.000366489	-1.5082e-10	-0.0709245
72500006	chr3:72500006:C:A	6.1838e-07	-1.5082e-10	-1.26426	0.00011252	-1.5082e-10	-1.25176
72500242	chr3:72500242:C:T	1.4429e-05	-1.5082e-10	1.88563	0.00410031	-1.5082e-10	2.34393
72500252	chr3:72500252:T:C	1.27087e-05	-1.5082e-10	1.75868	0.00312705	-1.5082e-10	2.07295
72500364	chr3:72500364:T:C	4.14563e-06	-0.549996	1.18844	0.000482751	-1.33263	1.53724
72501079	chr3:72501079:CT:C	4.11702e-07	-1.67106	-2.97869e-10	9.20715e-05	-1.45233	-2.97869e-10
72501080	chr3:72501080:T:C	1.84852e-05	-1.5082e-10	2.13336	0.00466727	-1.5082e-10	2.47344
72501220	chr3:72501220:G:T	1.51482e-05	-1.5082e-10	1.93427	0.00375485	-1.5082e-10	2.25591
72501276	chr3:72501276:A:G	1.87512e-05	-1.5082e-10	2.14765	0.00470819	-1.5082e-10	2.48217
72501277	chr3:72501277:T:C	1.88527e-05	-1.5082e-10	2.15305	0.00474251	-1.5082e-10	2.48943
72501318	chr3:72501318:T:C	1.3402e-05	-1.5082e-10	1.8118	0.00330639	-1.5082e-10	2.12872
72501729	chr3:72501729:T:C	3.68464e-07	-0.717217	-1.0648	2.9098e-05	-1.45087	-1.15335
72501783	chr3:72501783:A:G	1.50262e-07	-1.56414	-1.11485	2.50712e-05	-1.59321	-1.15996
72501790	chr3:72501790:TG:T	1.13062e-06	-1.5082e-10	-0.660839	0.000200198	-1.5082e-10	-0.675585
72502003	chr3:72502003:C:T	1.45176e-05	-1.5082e-10	1.89175	0.00486658	-1.5082e-10	2.51526
72502200	chr3:72502200:C:T	1.02571e-06	-1.5082e-10	-0.758223	0.000204785	-1.5082e-10	-0.652929
72502447	chr3:72502447:T:C	1.16272e-07	-1.65863	-1.27681	2.01155e-05	-1.6958	-1.2776
72502997	chr3:72502997:T:C	1.42132e-07	-1.46205	-1.27256	1.98737e-05	-1.70978	-1.27572
72503227	chr3:72503227:C:A	1.12364e-06	-0.667034	-2.97869e-10	0.00013605	-1.06187	-2.97869e-10
72503811	chr3:72503811:C:T	2.44118e-05	-1.5082e-10	2.41146	0.00629529	-1.5082e-10	2.77266
72503872	chr3:72503872:C:T	6.09841e-07	-1.27817	-2.97869e-10	9.78597e-05	-1.39136	-2.97869e-10
72504280	chr3:72504280:G:A	1.44259e-05	-1.5082e-10	1.88542	0.00361663	-1.5082e-10	2.21841
72504310	chr3:72504310:A:G	1.74376e-07	-1.31096	-1.21919	2.11275e-05	-1.66028	-1.26404
72504361	chr3:72504361:G:A	4.44594e-07	-0.339617	-1.25458	2.90793e-05	-1.35631	-1.24855
72504397	chr3:72504397:G:T	8.03309e-07	-1.5082e-10	-1.00262	0.000156468	-1.5082e-10	-0.922042
72504907	chr3:72504907:A:G	2.64374e-06	-1.5082e-10	0.188588	0.00045571	-1.5082e-10	0.146965
72504929	chr3:72504929:C:T	4.99585e-07	-1.47759	-2.97869e-10	9.39486e-05	-1.43214	-2.97869e-10
72505040	chr3:72505040:C:T	1.04423e-06	-0.740328	-2.97869e-10	0.000128423	-1.11956	-2.97869e-10
72505377	chr3:72505377:C:T	2.00822e-07	-1.23531	-1.15363	2.23824e-05	-1.63796	-1.22866
72506157	chr3:72506157:C:A	6.77493e-07	-1.5082e-10	-1.17296	0.000128419	-1.5082e-10	-1.11959
72506689	chr3:72506689:A:G	5.6102e-07	-0.536072	-0.825534	4.40691e-05	-1.44175	-0.747383
72506794	chr3:72506794:T:C	1.23189e-07	-1.5997	-1.27795	2.01524e-05	-1.70534	-1.26623
72507012	chr3:72507012:A:G	2.20162e-07	-1.69447	-0.60253	4.00401e-05	-1.71214	-0.57287
72507129	chr3:72507129:C:T	6.71669e-07	-1.5082e-10	-1.1816	0.000119018	-1.5082e-10	-1.19562
72507133	chr3:72507133:T:A	6.65006e-07	-1.5082e-10	-1.19157	0.000132188	-1.5082e-10	-1.09067
72507184	chr3:72507184:G:A	1.28726e-07	-1.5604	-1.27327	1.98462e-05	-1.71194	-1.27494
72507233	chr3:72507233:G:A	6.56661e-07	-1.5082e-10	-1.2042	0.000120803	-1.5082e-10	-1.18073
72507364	chr3:72507364:C:T	1.16708e-07	-1.65686	-1.27483	2.0537e-05	-1.67916	-1.2735
72507831	chr3:72507831:T:C	3.29495e-07	-1.68096	-0.21284	5.63324e-05	-1.70056	-0.243059
72507892	chr3:72507892:C:T	7.29539e-07	-1.5082e-10	-1.09895	0.000141744	-1.5082e-10	-1.02087
72507965	chr3:72507965:G:A	5.73634e-07	-1.33937	-2.97869e-10	7.6458e-05	-1.63815	-2.97869e-10
72508313	chr3:72508313:T:C	2.03191e-07	-1.11631	-1.26091	2.27085e-05	-1.62068	-1.23147
72508357	chr3:72508357:A:G	4.02915e-07	-1.69333	0.000696229	7.37575e-05	-1.71174	0.0376346
72508471	chr3:72508471:G:A	1.8996e-06	-1.5082e-10	-0.141967	0.000329702	-1.5082e-10	-0.176702
72509466	chr3:72509466:C:T	3.88655e-06	0.573914	-2.97869e-10	0.000210271	-0.626494	-2.97869e-10
72509848	chr3:72509848:T:C	4.8004e-07	-0.640791	-0.876703	3.99292e-05	-1.48358	-0.804205
72509862	chr3:72509862:C:T	1.00588e-06	-1.5082e-10	-0.777741	0.000197502	-1.5082e-10	-0.689143
72510023	chr3:72510023:G:T	7.19629e-07	-1.5082e-10	-1.11263	0.000125972	-1.5082e-10	-1.13883
72510611	chr3:72510611:G:A	1.89245e-07	-1.65722	-0.7911	4.04771e-05	-1.67419	-0.599967
72510628	chr3:72510628:C:T	7.10947e-07	-1.5082e-10	-1.12477	0.000142252	-1.5082e-10	-1.01729
72510711	chr3:72510711:C:T	5.86162e-07	-1.31777	-2.97869e-10	7.56326e-05	-1.649	-2.97869e-10
72510903	chr3:72510903:T:C	3.64985e-07	-0.813766	-0.977741	3.31249e-05	-1.56065	-0.913955
72510951	chr3:72510951:T:C	4.06258e-07	-0.698151	-0.986223	3.4524e-05	-1.50992	-0.923318
72511111	chr3:72511111:A:C	6.63601e-07	-1.5082e-10	-1.19368	0.000129445	-1.5082e-10	-1.11164
72511302	chr3:72511302:C:T	8.84196e-07	-0.906684	-2.97869e-10	0.000109461	-1.27932	-2.97869e-10
72511740	chr3:72511740:T:C	1.03218e-05	-1.5082e-10	1.55065	0.00245368	-1.5082e-10	1.83045
72511776	chr3:72511776:G:C	4.45536e-07	-1.64767	0.0555878	8.66056e-05	-1.69211	0.178584
72511838	chr3:72511838:C:CT	1.29377e-07	-1.56019	-1.26844	1.97774e-05	-1.71311	-1.27724
72512117	chr3:72512117:G:A	1.46376e-07	-1.63057	-1.07462	2.6074e-05	-1.70277	-1.01118
72512241	chr3:72512241:G:A	1.02224e-06	-0.761611	-2.97869e-10	0.000126395	-1.13548	-2.97869e-10
72512246	chr3:72512246:C:A	1.41224e-07	-1.5647	-1.17631	2.29324e-05	-1.71291	-1.12943
72512647	chr3:72512647:T:G	1.1709e-06	-0.625833	-2.97869e-10	0.000140727	-1.02807	-2.97869e-10
72512946	chr3:72512946:C:T	1.15469e-06	-1.5082e-10	-0.639772	0.000190913	-1.5082e-10	-0.723073
72512950	chr3:72512950:T:C	2.04701e-07	-1.20912	-1.16069	3.5653e-05	-1.23763	-1.16343
72513130	chr3:72513130:A:G	4.34071e-06	-1.5082e-10	0.68443	0.00094656	-1.5082e-10	0.877943
72513258	chr3:72513258:T:C	1.2684e-06	-1.5082e-10	-0.545854	0.00024861	-1.5082e-10	-0.459005
72513267	chr3:72513267:A:G	4.42353e-07	-1.59926	-2.97869e-10	8.95662e-05	-1.47991	-2.97869e-10
72513495	chr3:72513495:C:T	6.72925e-07	-1.5082e-10	-1.17973	0.000127173	-1.5082e-10	-1.12934
72513753	chr3:72513753:C:A	6.32823e-07	-1.5082e-10	-1.24117	0.000114542	-1.5082e-10	-1.23395
72514718	chr3:72514718:G:A	8.24212e-07	-1.5082e-10	-0.976935	0.000148535	-1.5082e-10	-0.974069
72514866	chr3:72514866:T:C	9.05778e-07	-1.5082e-10	-0.882569	0.000154603	-1.5082e-10	-0.934034
72514964	chr3:72514964:G:A	2.23903e-06	-1.5082e-10	0.0224363	0.000387199	-1.5082e-10	-0.0159532
72515004	chr3:72515004:G:T	9.04468e-07	-1.5082e-10	-0.884017	0.000178551	-1.5082e-10	-0.790015
72515147	chr3:72515147:A:G	8.06835e-07	-0.998243	-2.97869e-10	0.000106582	-1.30597	-2.97869e-10
72515372	chr3:72515372:A:G	3.25014e-07	-0.630021	-1.27748	7.69341e-05	-0.354211	-1.27773
72515416	chr3:72515416:T:A	6.10817e-07	-1.5082e-10	-1.27657	0.000109575	-1.5082e-10	-1.27828
72515426	chr3:72515426:C:T	6.95735e-07	-1.5082e-10	-1.14639	0.000126272	-1.5082e-10	-1.13645
72515542	chr3:72515542:G:A	2.28923e-06	0.0446072	-2.97869e-10	0.000372744	-0.0540006	-2.97869e-10
72515738	chr3:72515738:G:A	2.08965e-07	-1.08215	-1.26704	4.73726e-05	-0.853499	-1.26335
72515948	chr3:72515948:G:C	3.03684e-06	-1.5082e-10	0.32721	0.000586671	-1.5082e-10	0.399573
72516005	chr3:72516005:T:C	6.98927e-07	-1.14182	-2.97869e-10	9.65792e-05	-1.40453	-2.97869e-10
72516631	chr3:72516631:G:A	6.15022e-07	-1.5082e-10	-1.26971	0.000109626	-1.5082e-10	-1.27781
72516888	chr3:72516888:G:A	3.80353e-07	-0.596967	-1.1533	7.00113e-05	-0.590738	-1.1355
72517653	chr3:72517653:C:T	1.29689e-06	-0.523636	-2.97869e-10	0.000161712	-0.889073	-2.97869e-10
72517704	chr3:72517704:G:A	4.00341e-07	-1.69905	-2.97869e-10	7.15554e-05	-1.70442	-2.97869e-10
72518078	chr3:72518078:T:A	1.27897e-06	-0.537551	-2.97869e-10	0.000160103	-0.899072	-2.97869e-10
72518182	chr3:72518182:G:C	6.32764e-07	-1.5082e-10	-1.24127	0.000116607	-1.5082e-10	-1.21609
72518728	chr3:72518728:T:C	7.81122e-07	-1.5082e-10	-1.03063	0.000134864	-1.5082e-10	-1.07062
72518830	chr3:72518830:A:G	2.47054e-07	-1.12145	-1.0603	5.33788e-05	-1.00785	-0.989632
72518887	chr3:72518887:T:C	1.95586e-07	-1.14701	-1.26835	2.49378e-05	-1.51684	-1.24167
72519218	chr3:72519218:A:C	8.29984e-07	0.0847587	-1.05472	6.87525e-05	-0.763611	-0.980767
72519224	chr3:72519224:T:C	7.7255e-07	-1.5082e-10	-1.04167	0.000145235	-1.5082e-10	-0.996542
72519624	chr3:72519624:C:T	4.02586e-07	-1.69346	-2.97869e-10	7.63437e-05	-1.63965	-2.97869e-10
72519644	chr3:72519644:CACACAT:C	6.39512e-07	-1.5082e-10	-1.23066	0.000114738	-1.5082e-10	-1.23224
72519908	chr3:72519908:C:T	1.11994e-07	-1.70114	-1.27178	2.0961e-05	-1.66137	-1.27085
72520467	chr3:72520467:G:C	8.35926e-07	-1.5082e-10	-0.962823	0.00014676	-1.5082e-10	-0.98609
72520670	chr3:72520670:T:A	1.48251e-07	-1.4362	-1.25625	2.10687e-05	-1.69324	-1.23387
72520691	chr3:72520691:G:A	1.458e-07	-1.45011	-1.25902	2.09041e-05	-1.69702	-1.23793
72520720	chr3:72520720:A:G	2.69011e-06	-1.5082e-10	0.205975	0.000487595	-1.5082e-10	0.214593
72521108	chr3:72521108:A:G	1.15592e-06	-1.5082e-10	-0.638709	0.000212617	-1.5082e-10	-0.615399
72521351	chr3:72521351:G:A	3.89887e-07	-0.631595	-1.09391	7.14544e-05	-0.545641	-1.16019
72521403	chr3:72521403:GACA:G	1.82377e-06	-1.5082e-10	-0.182704	0.000347704	-1.5082e-10	-0.12354
72521705	chr3:72521705:G:A	1.73188e-06	-1.5082e-10	-0.234402	0.000329719	-1.5082e-10	-0.176651
72521835	chr3:72521835:T:C	1.24857e-07	-1.65651	-1.20769	3.14405e-05	-1.27245	-1.25434
72521854	chr3:72521854:C:G	4.90334e-06	0.806309	-2.97869e-10	0.000422726	0.0718327	-2.97869e-10
72522025	chr3:72522025:C:T	8.23556e-07	-0.977731	-2.97869e-10	0.000185593	-0.751333	-2.97869e-10
72522164	chr3:72522164:T:G	9.74195e-07	-1.5082e-10	-0.809752	0.000181427	-1.5082e-10	-0.774039
72522327	chr3:72522327:A:T	3.97678e-07	-1.70572	-2.97869e-10	7.09647e-05	-1.71271	-2.97869e-10
72522398	chr3:72522398:G:A	1.81747e-06	-1.5082e-10	-0.186161	0.000346389	-1.5082e-10	-0.127331
72522436	chr3:72522436:G:A	7.85244e-07	-1.46738	0.442016	6.77721e-05	-1.71272	-0.0460248
72522525	chr3:72522525:A:G	6.17477e-07	-1.5082e-10	-1.26572	0.000112437	-1.5082e-10	-1.2525
72522581	chr3:72522581:A:G	1.56843e-07	-1.56523	-1.07089	4.32244e-05	-1.03754	-1.17095
72523065	chr3:72523065:T:A	2.41845e-07	-1.65408	-0.548985	4.44615e-05	-1.60292	-0.577352
72523506	chr3:72523506:C:A	4.00586e-07	-1.69843	-2.97869e-10	7.09844e-05	-1.71243	-2.97869e-10
72523756	chr3:72523756:C:T	6.62947e-07	-1.5082e-10	-1.19467	0.000122603	-1.5082e-10	-1.16594
72523882	chr3:72523882:A:G	4.56318e-07	-1.6852	0.117029	8.39652e-05	-1.64103	0.096542
72523979	chr3:72523979:G:C	6.22141e-07	-1.5082e-10	-1.2582	0.00011242	-1.5082e-10	-1.25265
72524213	chr3:72524213:T:C	6.00845e-07	-1.67796	0.38493	0.000110037	-1.63071	0.356634
72524237	chr3:72524237:AACCTCT:A	6.34245e-07	-1.5082e-10	-1.23893	0.000114882	-1.5082e-10	-1.23098
72524412	chr3:72524412:G:A	6.41893e-07	-1.5082e-10	-1.22694	0.000114023	-1.5082e-10	-1.2385
72524603	chr3:72524603:C:T	4.36641e-07	-1.01022	-0.602035	4.73827e-05	-1.4795	-0.637137
72524702	chr3:72524702:G:A	7.26087e-07	-1.5082e-10	-1.10369	0.0001356	-1.5082e-10	-1.06518
72524737	chr3:72524737:T:C	4.19788e-07	-1.65161	-2.97869e-10	7.28775e-05	-1.68611	-2.97869e-10
72525209	chr3:72525209:G:A	1.31483e-07	-1.66394	-1.14855	2.32514e-05	-1.70761	-1.12092
72525369	chr3:72525369:G:A	7.86675e-07	-1.5082e-10	-1.02355	0.000133017	-1.5082e-10	-1.08442
72525641	chr3:72525641:C:T	1.85678e-07	-1.71273	-0.754624	3.13017e-05	-1.6086	-0.922617
72525642	chr3:72525642:A:G	5.30808e-07	-1.67424	0.257273	0.000103386	-1.6333	0.296881
72525715	chr3:72525715:T:C	1.25595e-07	-1.68959	-1.16871	2.38908e-05	-1.64807	-1.15333
72525998	chr3:72525998:G:A	2.9331e-06	-1.5082e-10	0.292452	0.000568845	-1.5082e-10	0.368716
72526019	chr3:72526019:C:T	1.33624e-07	-1.69691	-1.09942	2.46987e-05	-1.64757	-1.12058
72526038	chr3:72526038:G:A	7.56407e-07	-1.5082e-10	-1.06278	0.000136345	-1.5082e-10	-1.0597
72526103	chr3:72526103:C:T	8.3271e-06	-1.5082e-10	1.33591	0.00165978	-1.5082e-10	1.43955
72526466	chr3:72526466:ATGG:A	1.02489e-06	-1.5082e-10	-0.759027	0.000181468	-1.5082e-10	-0.773814
72527334	chr3:72527334:C:T	8.36028e-07	-1.5082e-10	-0.962701	0.00014836	-1.5082e-10	-0.975249
72527409	chr3:72527409:A:C	6.27844e-07	-1.5082e-10	-1.24907	0.000112028	-1.5082e-10	-1.25614
72527416	chr3:72527416:A:G	1.38695e-06	-1.5082e-10	-0.456502	0.000217766	-1.5082e-10	-0.591471
72527442	chr3:72527442:C:T	1.48532e-07	-1.42059	-1.26997	1.99834e-05	-1.71125	-1.26874
72527737	chr3:72527737:A:G	1.76482e-07	-1.24851	-1.26964	2.05452e-05	-1.68489	-1.26737
72528053	chr3:72528053:C:T	4.7641e-07	-1.52508	-2.97869e-10	7.42742e-05	-1.66713	-2.97869e-10
72528128	chr3:72528128:A:T	7.95565e-07	-1.5082e-10	-1.01231	0.000143287	-1.5082e-10	-1.01005
72528244	chr3:72528244:T:C	3.46203e-07	-0.891398	-0.95294	3.45709e-05	-1.6071	-0.824783
72528505	chr3:72528505:C:T	7.49377e-07	-1.5082e-10	-1.07212	0.00015061	-1.5082e-10	-0.9602
72528519	chr3:72528519:A:AT	1.98782e-07	-1.14241	-1.25675	2.35848e-05	-1.64432	-1.16997
72528866	chr3:72528866:G:A	1.68034e-07	-1.36602	-1.20118	2.01412e-05	-1.70701	-1.26511
72528961	chr3:72528961:G:A	6.14284e-07	-1.5082e-10	-1.27091	0.00011152	-1.5082e-10	-1.26068
72529161	chr3:72529161:C:A	4.76665e-07	-1.244	-0.280548	3.9425e-05	-1.69255	-0.607937
72529279	chr3:72529279:C:G	1.22135e-06	-0.583652	-2.97869e-10	0.00013752	-1.05112	-2.97869e-10
72529604	chr3:72529604:C:T	6.2754e-07	-1.5082e-10	-1.24956	0.000114821	-1.5082e-10	-1.23152
72529682	chr3:72529682:C:T	1.28177e-07	-1.60803	-1.22992	2.22116e-05	-1.66626	-1.20802
72529811	chr3:72529811:T:C	1.26213e-07	-1.65451	-1.19888	2.24813e-05	-1.68606	-1.17614
72529951	chr3:72529951:T:C	1.90875e-07	-1.34517	-1.09458	2.7861e-05	-1.68847	-0.959198
72530195	chr3:72530195:GTCTCCATAGCCACATGTAGCTAGTGGTGGCCACGTTGGAAAGCTCAGATACGGGACATGTCCATCATTGCAAAAAGTTCTATTGGACAATACTAT:G	6.33765e-07	-1.5082e-10	-1.23968	0.000113964	-1.5082e-10	-1.239
72530379	chr3:72530379:A:C	1.32894e-07	-1.59392	-1.20789	2.22582e-05	-1.6638	-1.20838
72530604	chr3:72530604:G:T	6.68676e-07	-1.5082e-10	-1.18606	0.00012482	-1.5082e-10	-1.14802
72530683	chr3:72530683:A:G	3.00746e-07	-1.62466	-0.360435	4.8105e-05	-1.71308	-0.388427
72530692	chr3:72530692:T:C	8.01007e-07	-1.5082e-10	-1.00549	0.000150773	-1.5082e-10	-0.959115
72530812	chr3:72530812:G:T	1.40117e-07	-1.55949	-1.1894	2.39647e-05	-1.63528	-1.16303
72531503	chr3:72531503:C:G	5.48972e-07	-1.38332	-2.97869e-10	7.76668e-05	-1.62246	-2.97869e-10
72531693	chr3:72531693:C:T	1.93027e-07	-1.34514	-1.08339	2.24235e-05	-1.69933	-1.16545
72531925	chr3:72531925:T:G	1.11938e-07	-1.69551	-1.27791	1.98016e-05	-1.713	-1.27613
72532252	chr3:72532252:A:AC	6.58753e-07	-1.4545	0.253488	0.00015773	-1.07703	0.163026
72532405	chr3:72532405:A:G	2.40375e-07	-1.69224	-0.516926	4.0339e-05	-1.71081	-0.566758
72532426	chr3:72532426:G:A	7.5362e-07	-1.5082e-10	-1.06647	0.000132716	-1.5082e-10	-1.08668
72532782	chr3:72532782:AATGGG:A	3.82075e-07	-1.56019	-0.185557	6.69519e-05	-1.48018	-0.290735
72532848	chr3:72532848:T:A	7.49913e-07	-1.5082e-10	-1.07141	0.000134724	-1.5082e-10	-1.07166
72532894	chr3:72532894:A:G	1.25559e-07	-1.58036	-1.27823	2.12293e-05	-1.64359	-1.27592
72532960	chr3:72532960:G:A	8.39054e-07	-1.5082e-10	-0.959088	0.000156883	-1.5082e-10	-0.919391
72533200	chr3:72533200:T:C	7.24029e-07	-1.46424	0.357708	0.000130082	-1.65724	0.550518
72533307	chr3:72533307:C:T	2.2337e-06	-1.5082e-10	0.0200508	0.000397048	-1.5082e-10	0.00916439
72533448	chr3:72533448:T:C	7.38203e-07	-1.5082e-10	-1.08714	0.000128377	-1.5082e-10	-1.11992
72533531	chr3:72533531:G:A	8.45103e-07	-1.5082e-10	-0.951904	0.000150863	-1.5082e-10	-0.958518
72533597	chr3:72533597:A:G	6.34616e-07	-1.5082e-10	-1.23834	0.000117561	-1.5082e-10	-1.20793
72533738	chr3:72533738:T:C	1.51811e-07	-1.70777	-0.960957	2.71833e-05	-1.66844	-1.00385
72533960	chr3:72533960:C:G	6.15165e-07	-1.5082e-10	-1.26947	0.000112438	-1.5082e-10	-1.25249
72534342	chr3:72534342:GTGTGGTTGTGTGTGGT:G	2.43288e-07	-1.57134	-0.625775	4.35641e-05	-1.4847	-0.715957
72534698	chr3:72534698:C:T	3.01678e-07	-1.58667	-0.395336	4.95611e-05	-1.67262	-0.399062
72534842	chr3:72534842:G:A	3.61579e-06	-1.5082e-10	0.501703	0.000632898	-1.5082e-10	0.475417
72534861	chr3:72534861:T:A	2.3164e-06	-1.5082e-10	0.056405	0.000409396	-1.5082e-10	0.0397905
72534902	chr3:72534902:G:T	6.55186e-07	-1.5082e-10	-1.20644	0.00012246	-1.5082e-10	-1.16711
72534936	chr3:72534936:TG:T	4.11308e-07	-1.67202	-2.97869e-10	7.1198e-05	-1.70943	-2.97869e-10
72534990	chr3:72534990:A:C	6.51959e-07	-1.5082e-10	-1.21138	0.000120427	-1.5082e-10	-1.18385
72535131	chr3:72535131:A:G	6.48426e-07	-1.5082e-10	-1.21681	0.000120973	-1.5082e-10	-1.17932
72535167	chr3:72535167:G:A	6.70859e-07	-1.1828	-2.97869e-10	8.82971e-05	-1.49418	-2.97869e-10
72535182	chr3:72535182:T:C	2.0333e-07	-1.29531	-1.08122	2.22878e-05	-1.67606	-1.19479
72535351	chr3:72535351:G:A	1.2231e-06	-1.71102	1.1288	0.000189805	-1.67375	0.944858
72535384	chr3:72535384:A:T	1.86803e-07	-1.33152	-1.12979	4.7926e-05	-0.954648	-1.15059
72535909	chr3:72535909:G:T	7.07054e-07	-1.13026	-2.97869e-10	9.14699e-05	-1.45888	-2.97869e-10
72535953	chr3:72535953:A:G	2.60803e-06	-1.27731	1.4523	0.00043801	-1.0571	1.16445
72536034	chr3:72536034:T:G	3.31226e-06	-1.5082e-10	0.414023	0.000776204	-1.5082e-10	0.679523
72536264	chr3:72536264:T:C	6.48426e-07	-1.5082e-10	-1.21681	0.000120973	-1.5082e-10	-1.17932
72536347	chr3:72536347:C:T	9.12731e-07	-1.58193	0.707004	0.000109204	-1.70994	0.428273
72536718	chr3:72536718:A:G	1.01536e-06	-1.59838	0.830011	0.000196365	-1.35896	0.664051
72536989	chr3:72536989:A:C	1.42256e-07	-1.517	-1.21674	2.1831e-05	-1.68039	-1.21117
72537010	chr3:72537010:G:T	6.49163e-07	-1.5082e-10	-1.21568	0.000121172	-1.5082e-10	-1.17768
72537183	chr3:72537183:G:A	6.14429e-07	-1.5082e-10	-1.27067	0.000111394	-1.5082e-10	-1.26182
72537488	chr3:72537488:T:C	2.01616e-07	-1.63643	-0.748569	4.49812e-05	-1.3811	-0.787546
72538198	chr3:72538198:T:G	1.37417e-07	-1.61705	-1.1513	3.20947e-05	-1.33621	-1.17
72538234	chr3:72538234:A:T	4.14904e-07	-1.66332	-2.97869e-10	7.10466e-05	-1.71156	-2.97869e-10
72538338	chr3:72538338:C:T	4.07829e-07	-1.68052	-2.97869e-10	7.14229e-05	-1.70627	-2.97869e-10
72538502	chr3:72538502:A:G	1.7499e-06	-1.5082e-10	-0.224049	0.000385445	-1.5082e-10	-0.0204937
72538671	chr3:72538671:G:A	3.97461e-07	-1.70627	-2.97869e-10	7.56746e-05	-1.64845	-2.97869e-10
72538859	chr3:72538859:G:A	4.18285e-07	-1.6552	-2.97869e-10	7.09582e-05	-1.7128	-2.97869e-10
72538995	chr3:72538995:C:T	1.69013e-07	-1.28626	-1.27513	2.3534e-05	-1.54074	-1.27571
72539735	chr3:72539735:C:T	1.32379e-07	-1.70879	-1.09691	2.37086e-05	-1.69925	-1.1098
72539884	chr3:72539884:C:G	1.90922e-06	-1.61681	1.4799	0.00034832	-1.3947	1.27293
72539980	chr3:72539980:C:T	1.34262e-07	-1.63599	-1.15558	3.06594e-05	-1.38132	-1.17063
72540044	chr3:72540044:G:A	1.36234e-06	-1.49969	1.02529	0.000338917	-0.956318	0.807181
72540360	chr3:72540360:G:A	6.76304e-07	-0.956596	-0.218124	4.72637e-05	-1.64429	-0.474863
72540459	chr3:72540459:C:T	1.37843e-06	-1.5082e-10	-0.46266	0.000236598	-1.5082e-10	-0.50853
72540862	chr3:72540862:G:A	7.62987e-07	-1.68098	0.62686	0.000133874	-1.53142	0.453433
72541194	chr3:72541194:C:G	1.15742e-07	-1.713	-1.22699	2.17087e-05	-1.65523	-1.24195
72541278	chr3:72541278:G:A	7.12614e-07	-0.987978	-0.134445	4.9922e-05	-1.55073	-0.513699
72541353	chr3:72541353:C:T	1.56166e-06	-1.5082e-10	-0.337856	0.000275997	-1.5082e-10	-0.354502
72541626	chr3:72541626:T:C	8.74657e-06	0.00392814	1.38113	0.00119961	-0.783378	1.89824
72541749	chr3:72541749:C:T	3.81435e-07	-1.31977	-0.427655	3.51765e-05	-1.6739	-0.740614
72541807	chr3:72541807:A:C	1.9335e-07	-1.66142	-0.765445	3.17743e-05	-1.71153	-0.804708
72541814	chr3:72541814:C:T	6.47891e-07	-1.5082e-10	-1.21764	0.000113315	-1.5082e-10	-1.24472
72541835	chr3:72541835:C:T	8.18181e-07	-1.03746	0.0531782	5.65996e-05	-1.68534	-0.253552
72542155	chr3:72542155:G:C	5.23906e-07	-1.16835	-0.261697	4.79675e-05	-1.56289	-0.541474
72542237	chr3:72542237:C:T	8.3181e-07	-1.5082e-10	-0.96776	0.000148379	-1.5082e-10	-0.975121
72542601	chr3:72542601:A:G	2.14307e-07	-1.05455	-1.26941	2.60744e-05	-1.4365	-1.27744
72542622	chr3:72542622:G:T	6.22274e-07	-1.5082e-10	-1.25798	0.000113447	-1.5082e-10	-1.24355
72542957	chr3:72542957:G:C	6.315e-07	-1.5082e-10	-1.24326	0.000111355	-1.5082e-10	-1.26216
72543272	chr3:72543272:T:C	1.07882e-06	-1.5082e-10	-0.707741	0.000187903	-1.5082e-10	-0.738963
72543374	chr3:72543374:G:A	7.75204e-07	-1.5082e-10	-1.03824	0.000143519	-1.5082e-10	-1.00842
72543572	chr3:72543572:A:G	6.26491e-07	-1.5082e-10	-1.25123	0.00011538	-1.5082e-10	-1.22666
72543916	chr3:72543916:T:A	1.792e-07	-1.61915	-0.883707	4.11391e-05	-1.33934	-0.918595
72543965	chr3:72543965:A:G	1.54306e-06	-1.5082e-10	-0.34984	0.000272748	-1.5082e-10	-0.366343
72544007	chr3:72544007:C:T	5.64513e-07	-0.0906845	-1.26472	4.50223e-05	-0.891006	-1.27673
72544159	chr3:72544159:A:T	8.59617e-07	-0.934877	-2.97869e-10	8.77087e-05	-1.50087	-2.97869e-10
72544283	chr3:72544283:G:A	7.53127e-07	-1.5082e-10	-1.06713	0.000137002	-1.5082e-10	-1.0549
72544332	chr3:72544332:A:G	9.76056e-07	-0.807843	-2.97869e-10	0.000116911	-1.21348	-2.97869e-10
72544705	chr3:72544705:G:A	3.30119e-07	-0.61386	-1.27805	3.26326e-05	-1.2193	-1.27027
72544801	chr3:72544801:G:A	3.5165e-06	-1.5082e-10	0.473857	0.000667652	-1.5082e-10	0.528875
72546249	chr3:72546249:A:G	3.68396e-07	-1.08543	-0.696772	3.16149e-05	-1.56682	-0.954442
72546284	chr3:72546284:A:C	1.22036e-07	-1.60878	-1.27827	2.0011e-05	-1.70031	-1.27829
72546294	chr3:72546294:C:A	1.1874e-06	-1.5082e-10	-0.611844	0.0002234	-1.5082e-10	-0.565926
72546449	chr3:72546449:A:G	1.54381e-06	-1.64694	1.29758	0.000273688	-1.43602	1.07312
72546642	chr3:72546642:C:T	1.15151e-06	-1.5082e-10	-0.64253	0.000202247	-1.5082e-10	-0.6654
72547006	chr3:72547006:G:T	1.01659e-06	-1.5082e-10	-0.767159	0.000169335	-1.5082e-10	-0.843014
72547447	chr3:72547447:T:C	1.20001e-07	-1.62816	-1.2757	1.99474e-05	-1.70667	-1.27512
72547554	chr3:72547554:G:A	3.21316e-07	-1.67396	-0.244976	6.20581e-05	-1.68972	-0.157096
72548206	chr3:72548206:A:G	4.15243e-07	-1.6625	-2.97869e-10	7.10179e-05	-1.71196	-2.97869e-10
72548776	chr3:72548776:G:A	5.24491e-06	-0.27265	1.1463	0.000692189	-0.849063	1.41403
72548909	chr3:72548909:G:A	6.23608e-07	-1.5082e-10	-1.25584	0.00011371	-1.5082e-10	-1.24124
72549011	chr3:72549011:A:C	2.04437e-07	-1.31125	-1.05985	4.89221e-05	-0.953321	-1.13134
72549131	chr3:72549131:C:T	9.03293e-06	-1.5082e-10	1.41727	0.00153336	-1.5082e-10	1.36033
72549258	chr3:72549258:C:A	6.12539e-07	-1.5082e-10	-1.27375	0.000109705	-1.5082e-10	-1.2771
72549430	chr3:72549430:C:T	7.76992e-07	-1.5082e-10	-1.03593	0.000143525	-1.5082e-10	-1.00838
72549647	chr3:72549647:G:T	2.0972e-06	-1.5082e-10	-0.043007	0.000352299	-1.5082e-10	-0.11041
72550052	chr3:72550052:G:A	1.14343e-06	-1.69392	1.04434	0.000229742	-1.70063	1.16269
72550361	chr3:72550361:A:G	1.20572e-07	-1.62343	-1.27568	2.00283e-05	-1.70327	-1.27448
72550653	chr3:72550653:T:C	1.81398e-06	-1.5082e-10	-0.188087	0.000322028	-1.5082e-10	-0.200255
72550870	chr3:72550870:CCTCT:C	2.00841e-06	-1.5082e-10	-0.0862648	0.000357107	-1.5082e-10	-0.0968576
72551129	chr3:72551129:T:C	1.44948e-06	-1.5082e-10	-0.412404	0.00027846	-1.5082e-10	-0.345617
72551351	chr3:72551351:T:C	1.14489e-06	-1.5082e-10	-0.648295	0.000213676	-1.5082e-10	-0.61043
72551405	chr3:72551405:G:A	6.51167e-07	-1.5082e-10	-1.2126	0.000119827	-1.5082e-10	-1.18884
72551439	chr3:72551439:G:A	6.12572e-07	-1.5082e-10	-1.2737	0.000110253	-1.5082e-10	-1.27211
72551886	chr3:72551886:T:C	4.37769e-07	-1.60967	-2.97869e-10	7.80495e-05	-1.61755	-2.97869e-10
72551896	chr3:72551896:T:C	5.05953e-07	-1.46492	-2.97869e-10	7.46608e-05	-1.66194	-2.97869e-10
72552465	chr3:72552465:T:C	1.29068e-06	-1.5082e-10	-0.528438	0.000273775	-1.5082e-10	-0.362586
72552804	chr3:72552804:A:G	3.51438e-07	-1.12983	-0.699505	4.48919e-05	-1.43545	-0.735184
72553106	chr3:72553106:G:A	1.04744e-06	-1.5082e-10	-0.737256	0.000194161	-1.5082e-10	-0.706205
72553634	chr3:72553634:C:T	3.14897e-07	-1.46764	-0.471472	4.92219e-05	-1.60814	-0.47041
72554209	chr3:72554209:A:G	1.17047e-06	-1.5082e-10	-0.626205	0.000211759	-1.5082e-10	-0.619441
72554260	chr3:72554260:A:C	6.1043e-07	-1.5082e-10	-1.2772	0.000109802	-1.5082e-10	-1.27622
72554681	chr3:72554681:C:T	6.21356e-07	-1.5082e-10	-1.25946	0.000112353	-1.5082e-10	-1.25325
72556253	chr3:72556253:G:T	5.79146e-07	-0.13877	-1.19104	7.12115e-05	-0.609936	-1.0993
72556518	chr3:72556518:A:G	6.3779e-07	-1.5082e-10	-1.23335	0.000114335	-1.5082e-10	-1.23576
72556622	chr3:72556622:T:G	1.88172e-06	-1.57588	1.42446	0.000339427	-1.67324	1.52561
72556623	chr3:72556623:G:T	6.29417e-07	-1.5082e-10	-1.24657	0.000115639	-1.5082e-10	-1.22442
72556701	chr3:72556701:C:T	1.35217e-06	-1.5082e-10	-0.481899	0.000253879	-1.5082e-10	-0.438035
72556888	chr3:72556888:G:A	6.37679e-07	-1.23353	-2.97869e-10	0.00018556	-0.751511	-2.97869e-10
72557013	chr3:72557013:G:T	4.10419e-07	-1.69008	0.0158923	7.32418e-05	-1.70647	0.0253417
72557488	chr3:72557488:A:G	6.29627e-07	-1.5082e-10	-1.24623	0.000111646	-1.5082e-10	-1.25956
72557619	chr3:72557619:T:C	9.38169e-07	-1.5082e-10	-0.847433	0.000173045	-1.5082e-10	-0.821341
72557631	chr3:72557631:G:A	2.72542e-06	-1.5082e-10	0.219015	0.000473356	-1.5082e-10	0.184956
72557911	chr3:72557911:T:C	2.18785e-06	-1.5082e-10	-0.000688777	0.000400516	-1.5082e-10	0.0178624
72558136	chr3:72558136:T:C	6.167e-07	-1.5082e-10	-1.26698	0.000110971	-1.5082e-10	-1.26562
72558372	chr3:72558372:CT:C	5.76563e-06	-1.5082e-10	0.968307	0.00106717	-1.5082e-10	0.997869
72558896	chr3:72558896:T:C	2.86866e-06	-1.5082e-10	0.270238	0.000517035	-1.5082e-10	0.273219
72559155	chr3:72559155:G:A	6.15712e-07	-1.5082e-10	-1.26858	0.00011201	-1.5082e-10	-1.25631
72559573	chr3:72559573:A:G	6.17098e-07	-1.5082e-10	-1.26634	0.000112502	-1.5082e-10	-1.25192
72559711	chr3:72559711:A:G	4.06195e-07	-1.68453	-2.97869e-10	7.12467e-05	-1.70874	-2.97869e-10
72559801	chr3:72559801:T:C	2.82062e-06	-1.5082e-10	0.253349	0.000571779	-1.5082e-10	0.373861
72559859	chr3:72559859:G:A	6.64781e-07	-1.5082e-10	-1.19191	0.000121686	-1.5082e-10	-1.17345
72560102	chr3:72560102:G:A	1.16451e-05	1.67128	-2.97869e-10	0.00606866	2.736	-2.97869e-10
72560486	chr3:72560486:C:T	1.59389e-07	-1.60641	-1.01361	2.67042e-05	-1.69917	-0.990896
72561242	chr3:72561242:C:T	3.96968e-07	-1.70751	-2.97869e-10	7.9371e-05	-1.60076	-2.97869e-10
72561388	chr3:72561388:C:T	1.87795e-07	-1.28401	-1.172	2.39671e-05	-1.60833	-1.18988
72563038	chr3:72563038:T:A	6.33122e-06	-1.5082e-10	1.06189	0.00118717	-1.5082e-10	1.10443
72563148	chr3:72563148:G:A	1.15756e-06	-1.5082e-10	-0.637297	0.000190705	-1.5082e-10	-0.724163
72563187	chr3:72563187:C:T	6.40661e-07	-1.5082e-10	-1.22886	0.00011943	-1.5082e-10	-1.19216
72563305	chr3:72563305:C:T	5.44709e-07	-1.39111	-2.97869e-10	7.7664e-05	-1.6225	-2.97869e-10
72563343	chr3:72563343:G:A	6.25231e-07	-1.5082e-10	-1.25324	0.000115448	-1.5082e-10	-1.22607
72563516	chr3:72563516:T:C	2.25726e-07	-1.40151	-0.87053	2.92586e-05	-1.67746	-0.921258
72563570	chr3:72563570:G:A	7.7756e-07	-1.5082e-10	-1.0352	0.0001361	-1.5082e-10	-1.0615
72563958	chr3:72563958:A:G	6.30998e-07	-1.5082e-10	-1.24406	0.000111877	-1.5082e-10	-1.25749
72564485	chr3:72564485:C:T	6.19755e-07	-1.5082e-10	-1.26204	0.000113133	-1.5082e-10	-1.24633
72564711	chr3:72564711:C:T	1.00963e-06	-1.5082e-10	-0.774026	0.000186654	-1.5082e-10	-0.745634
72564957	chr3:72564957:C:T	6.4769e-07	-1.5082e-10	-1.21795	0.000121126	-1.5082e-10	-1.17806
72565434	chr3:72565434:C:T	6.01239e-06	1.01022	-2.97869e-10	0.0013029	1.19746	-2.97869e-10
72565879	chr3:72565879:G:A	6.12063e-07	-1.5082e-10	-1.27453	0.000111407	-1.5082e-10	-1.2617
72566136	chr3:72566136:T:C	1.10373e-06	-1.5082e-10	-0.684913	0.000202392	-1.5082e-10	-0.664685
72566430	chr3:72566430:T:C	6.14748e-07	-1.5082e-10	-1.27015	0.000109844	-1.5082e-10	-1.27583
72566486	chr3:72566486:T:G	8.66931e-07	-1.5082e-10	-0.926404	0.000149146	-1.5082e-10	-0.969963
72566757	chr3:72566757:G:A	2.74332e-07	-1.21641	-0.860617	3.29999e-05	-1.57841	-0.899981
72567753	chr3:72567753:T:C	2.21986e-06	-1.5082e-10	0.0138353	0.000398223	-1.5082e-10	0.0121202
72567770	chr3:72567770:G:A	1.79767e-07	-1.2324	-1.26731	2.30337e-05	-1.5673	-1.27063
72568139	chr3:72568139:A:G	1.34535e-06	-1.57149	1.08453	0.000252449	-1.58869	1.14501
72568247	chr3:72568247:C:G	2.74983e-06	-1.5082e-10	0.227931	0.00044562	-1.5082e-10	0.124574
72568260	chr3:72568260:A:G	3.98446e-07	-1.70379	-2.97869e-10	7.23522e-05	-1.69335	-2.97869e-10
72568646	chr3:72568646:G:A	7.34568e-07	-1.5082e-10	-1.09208	0.000133008	-1.5082e-10	-1.08448
72568921	chr3:72568921:G:A	5.85036e-06	-1.62644	2.60934	0.000851028	-1.70971	2.48126
72569458	chr3:72569458:C:CAT	9.80376e-07	-1.5082e-10	-0.803427	0.000183538	-1.5082e-10	-0.76247
72569715	chr3:72569715:A:G	6.91887e-07	-1.15194	-2.97869e-10	0.000196068	-0.696429	-2.97869e-10
72569929	chr3:72569929:A:G	4.37005e-07	-1.61142	-2.97869e-10	7.74389e-05	-1.6254	-2.97869e-10
72570087	chr3:72570087:G:A	6.31046e-07	-1.5082e-10	-1.24398	0.0001119	-1.5082e-10	-1.25729
72570114	chr3:72570114:G:A	4.02574e-07	-1.69349	-2.97869e-10	8.28375e-05	-1.55801	-2.97869e-10
72570184	chr3:72570184:C:T	7.49191e-07	-1.5082e-10	-1.07237	0.000139511	-1.5082e-10	-1.03675
72570335	chr3:72570335:C:T	6.31607e-07	-1.5082e-10	-1.2431	0.000114361	-1.5082e-10	-1.23553
72570547	chr3:72570547:G:A	6.48399e-07	-1.5082e-10	-1.21686	0.000118823	-1.5082e-10	-1.19725
72570640	chr3:72570640:G:A	9.92219e-07	-1.5082e-10	-0.79142	0.000199118	-1.5082e-10	-0.680994
72571156	chr3:72571156:C:T	6.48826e-07	-1.5082e-10	-1.2162	0.000121368	-1.5082e-10	-1.17607
72571374	chr3:72571374:A:G	6.2206e-07	-1.5082e-10	-1.25833	0.000113345	-1.5082e-10	-1.24446
72571444	chr3:72571444:G:A	2.10643e-06	0.318141	-0.356755	0.000235354	-0.266727	-0.247076
72571456	chr3:72571456:A:G	1.61846e-05	0.653305	1.34715	0.00250058	0.086482	1.7629
72571466	chr3:72571466:A:G	7.13464e-07	-1.5082e-10	-1.12123	0.00013079	-1.5082e-10	-1.1013
72571560	chr3:72571560:T:C	2.66354e-06	-1.5082e-10	0.196049	0.000611134	-1.5082e-10	0.440424
72571626	chr3:72571626:C:G	6.25622e-07	-1.5082e-10	-1.25262	0.000112657	-1.5082e-10	-1.25054
72572851	chr3:72572851:A:AG	8.71793e-07	-0.920811	-2.97869e-10	0.000106671	-1.30514	-2.97869e-10
72572889	chr3:72572889:C:T	1.46412e-07	-1.42731	-1.27763	2.07402e-05	-1.66476	-1.27806
72573027	chr3:72573027:C:T	3.54341e-06	-1.5082e-10	0.481482	0.000615424	-1.5082e-10	0.447419
72573134	chr3:72573134:G:A	7.57611e-07	-1.5082e-10	-1.06119	0.000139807	-1.5082e-10	-1.03463
72573313	chr3:72573313:G:A	4.31427e-07	-1.62427	-2.97869e-10	7.09777e-05	-1.71253	-2.97869e-10
72573381	chr3:72573381:A:G	3.00661e-06	-1.32582	1.64302	0.000581179	-1.35383	1.744
72573996	chr3:72573996:G:A	4.97178e-05	2.08237	1.04038	0.00408134	0.902434	1.43685
72574979	chr3:72574979:A:C	3.19387e-06	-1.5082e-10	0.377625	0.000567514	-1.5082e-10	0.366374
72575316	chr3:72575316:A:C	8.59376e-06	-1.5082e-10	1.36743	0.00163429	-1.5082e-10	1.42407
72575432	chr3:72575432:A:G	2.84709e-06	-1.5082e-10	0.26269	0.000506561	-1.5082e-10	0.252753
72575486	chr3:72575486:T:C	0.000111635	0.394007	3.53762	0.0214816	-0.139093	4.13916
72575526	chr3:72575526:G:C	6.22856e-07	-1.25705	-2.97869e-10	0.000128689	-1.11749	-2.97869e-10
72575754	chr3:72575754:A:G	8.53327e-06	-1.5082e-10	1.36036	0.00191271	-1.5082e-10	1.58138
72575768	chr3:72575768:G:A	5.1838e-07	-1.44065	-2.97869e-10	7.55307e-05	-1.65035	-2.97869e-10
72575887	chr3:72575887:T:G	2.55117e-06	-1.5082e-10	0.152945	0.000579261	-1.5082e-10	0.386862
72576242	chr3:72576242:TCATCTAAAATTAGAGA:T	2.63287e-06	-1.5082e-10	0.184467	0.000598945	-1.5082e-10	0.420278
72576248	chr3:72576248:A:G	2.49902e-06	-1.5082e-10	0.13229	0.000439309	-1.5082e-10	0.110311
72576265	chr3:72576265:C:T	8.54973e-07	-1.5082e-10	-0.940293	0.000162001	-1.5082e-10	-0.887292
72576310	chr3:72576310:A:G	2.83626e-06	-1.5082e-10	0.25888	0.00050461	-1.5082e-10	0.248895
72576911	chr3:72576911:AC:A	8.51665e-07	-1.5082e-10	-0.94417	0.000153243	-1.5082e-10	-0.942865
72577097	chr3:72577097:A:G	1.49568e-06	-1.5082e-10	-0.381025	0.000309074	-1.5082e-10	-0.24131
72577180	chr3:72577180:T:C	4.02197e-07	-1.69442	-2.97869e-10	7.11071e-05	-1.7107	-2.97869e-10
72577909	chr3:72577909:A:G	4.35437e-06	-1.5082e-10	0.687571	0.000964321	-1.5082e-10	0.896532
72578137	chr3:72578137:G:A	3.03695e-06	-1.5082e-10	0.327247	0.000605312	-1.5082e-10	0.430853
72578304	chr3:72578304:T:C	1.22385e-06	-0.581603	-2.97869e-10	0.000167696	-0.852737	-2.97869e-10
72578483	chr3:72578483:G:A	8.63496e-07	-1.5082e-10	-0.930373	0.000175388	-1.5082e-10	-0.807888
72578688	chr3:72578688:C:T	6.49463e-07	-1.5082e-10	-1.21522	0.000119496	-1.5082e-10	-1.19161
72578849	chr3:72578849:A:C	6.69709e-07	-1.5082e-10	-1.18452	0.000123585	-1.5082e-10	-1.15797
72578986	chr3:72578986:T:C	1.68411e-06	-1.5082e-10	-0.262369	0.000368008	-1.5082e-10	-0.0667857
72579056	chr3:72579056:C:T	3.44356e-07	-0.898695	-0.950991	3.23065e-05	-1.40849	-1.09113
72579173	chr3:72579173:G:A	1.67403e-06	-1.5082e-10	-0.268376	0.000317013	-1.5082e-10	-0.215948
72579435	chr3:72579435:G:A	7.91648e-07	-1.5082e-10	-1.01725	0.00014383	-1.5082e-10	-1.00626
72579590	chr3:72579590:T:G	8.67842e-07	-1.5082e-10	-0.925354	0.000158016	-1.5082e-10	-0.912194
72579606	chr3:72579606:T:C	1.83001e-06	-1.5082e-10	-0.179286	0.000403168	-1.5082e-10	0.0244606
72579910	chr3:72579910:C:T	3.99539e-07	-1.70105	-2.97869e-10	7.23364e-05	-1.69356	-2.97869e-10
72580225	chr3:72580225:A:G	6.47829e-06	-1.5082e-10	1.08485	0.0012128	-1.5082e-10	1.1258
72580541	chr3:72580541:A:T	1.37773e-06	-1.5082e-10	-0.463168	0.000244657	-1.5082e-10	-0.475034
72580645	chr3:72580645:G:A	9.50458e-07	0.436711	-1.27113	5.32899e-05	-0.722596	-1.27655
72580990	chr3:72580990:G:A	1.91125e-07	-1.19024	-1.2482	2.48633e-05	-1.51619	-1.24531
72581146	chr3:72581146:A:ATATTTTCAGGATGTGTGCAAAAAATTT	1.9734e-06	-1.5082e-10	-0.103848	0.000368079	-1.5082e-10	-0.0665954
72581255	chr3:72581255:A:G	2.19077e-06	-1.5082e-10	0.000644092	0.000388203	-1.5082e-10	-0.0133622
72581619	chr3:72581619:AT:A	1.61773e-06	-1.5082e-10	-0.302587	0.000288251	-1.5082e-10	-0.311059
72581766	chr3:72581766:G:T	1.6676e-06	-1.5082e-10	-0.27222	0.00029209	-1.5082e-10	-0.29783
72581821	chr3:72581821:C:T	7.86395e-07	-1.5082e-10	-1.0239	0.000134674	-1.5082e-10	-1.07203
72581889	chr3:72581889:T:A	6.60895e-06	-1.5082e-10	1.10482	0.00150775	-1.5082e-10	1.34349
72582009	chr3:72582009:C:T	1.4961e-06	-1.5082e-10	-0.380746	0.00026668	-1.5082e-10	-0.388843
72582095	chr3:72582095:C:T	3.92064e-06	0.582647	-2.97869e-10	0.000353685	-0.106484	-2.97869e-10
72582540	chr3:72582540:C:T	6.53787e-07	-1.5082e-10	-1.20858	0.000116244	-1.5082e-10	-1.2192
72582701	chr3:72582701:A:G	6.4449e-07	-1.5082e-10	-1.2229	0.000119487	-1.5082e-10	-1.19169
72582769	chr3:72582769:G:C	1.58393e-07	-1.3506	-1.27568	2.15383e-05	-1.63069	-1.27437
72582793	chr3:72582793:C:T	1.30653e-07	-1.6983	-1.12052	2.46998e-05	-1.68027	-1.08782
72582822	chr3:72582822:G:C	2.59345e-06	-1.30508	1.47446	0.000357982	-1.52574	1.43133
72583016	chr3:72583016:A:G	6.33783e-07	-1.5082e-10	-1.23966	0.000112222	-1.5082e-10	-1.25441
72583063	chr3:72583063:T:C	7.178e-07	-1.68281	0.567636	0.000157095	-1.71292	0.794881
72583328	chr3:72583328:CT:C	9.27386e-07	0.241224	-1.10022	6.80492e-05	-0.69246	-1.0622
72583391	chr3:72583391:T:C	4.2076e-05	0.985082	1.97079	0.00469161	-0.0482199	2.52686
72583695	chr3:72583695:T:A	6.58768e-07	-1.5082e-10	-1.20099	0.000116761	-1.5082e-10	-1.21476
72584152	chr3:72584152:T:C	3.08198e-07	-0.953906	-1.00671	3.67612e-05	-1.40017	-0.970283
72584365	chr3:72584365:T:C	6.76805e-07	-1.5082e-10	-1.17398	0.000123179	-1.5082e-10	-1.16125
72584518	chr3:72584518:T:A	7.72299e-07	-1.5082e-10	-1.04199	0.000139151	-1.5082e-10	-1.03934
72584559	chr3:72584559:A:G	4.09402e-06	-1.5082e-10	0.62592	0.000718943	-1.5082e-10	0.60289
72584807	chr3:72584807:CTCATG:C	7.00673e-07	-1.5082e-10	-1.13932	0.000127632	-1.5082e-10	-1.12574
72584912	chr3:72584912:T:A	6.11838e-07	-1.5082e-10	-1.2749	0.000109661	-1.5082e-10	-1.2775
72584999	chr3:72584999:T:C	3.95331e-07	-1.71164	-2.97869e-10	7.41039e-05	-1.66942	-2.97869e-10
72585076	chr3:72585076:T:C	2.8968e-06	-1.5082e-10	0.28	0.00051306	-1.5082e-10	0.265502
72585245	chr3:72585245:T:C	6.35435e-07	-1.5082e-10	-1.23705	0.000114849	-1.5082e-10	-1.23127
72585417	chr3:72585417:T:C	1.64418e-07	-1.31214	-1.27682	2.18919e-05	-1.61135	-1.27743
72585543	chr3:72585543:A:G	3.80564e-06	1.00352	-0.450639	0.000273965	-0.0845854	-0.277306
72585547	chr3:72585547:T:C	1.26113e-05	-1.5082e-10	1.75098	0.00240077	-1.5082e-10	1.80866
72585581	chr3:72585581:G:A	6.14793e-07	-1.5082e-10	-1.27008	0.000110415	-1.5082e-10	-1.27064
72585616	chr3:72585616:A:G	5.34309e-07	-1.29568	-0.114707	6.68664e-05	-1.60042	-0.171771
72585946	chr3:72585946:G:A	7.70435e-07	-1.5082e-10	-1.04441	0.00014001	-1.5082e-10	-1.03318
72585953	chr3:72585953:T:C	2.41588e-07	-1.01197	-1.19216	2.97576e-05	-1.35963	-1.22217
72586286	chr3:72586286:G:A	1.36239e-06	0.342004	-0.816371	0.000134742	-0.33628	-0.735252
72586679	chr3:72586679:A:T	6.80529e-07	-1.5082e-10	-1.16849	0.000117967	-1.5082e-10	-1.20448
72587077	chr3:72587077:A:G	9.91935e-07	-1.5082e-10	-0.791706	0.000178079	-1.5082e-10	-0.792665
72587090	chr3:72587090:T:C	2.45125e-06	-1.5082e-10	0.112988	0.000549624	-1.5082e-10	0.334343
72587429	chr3:72587429:C:T	1.33016e-06	-0.498308	-2.97869e-10	0.000151041	-0.95734	-2.97869e-10
72587850	chr3:72587850:G:A	4.29108e-06	-1.5082e-10	0.672931	0.00113095	-1.5082e-10	1.05593
72587904	chr3:72587904:G:A	2.35983e-06	-1.5082e-10	0.0749804	0.000521238	-1.5082e-10	0.281316
72588381	chr3:72588381:T:C	6.83192e-07	-1.5082e-10	-1.16459	0.000120072	-1.5082e-10	-1.1868
72588440	chr3:72588440:C:G	2.20451e-06	-1.5082e-10	0.00689762	0.000489437	-1.5082e-10	0.218364
72588466	chr3:72588466:T:C	6.1982e-07	-1.5082e-10	-1.26193	0.000111087	-1.5082e-10	-1.26457
72588623	chr3:72588623:C:T	7.89495e-07	-1.5082e-10	-1.01997	0.000136544	-1.5082e-10	-1.05825
72589082	chr3:72589082:T:C	3.94762e-07	-1.71308	-2.97869e-10	7.17799e-05	-1.70129	-2.97869e-10
72589171	chr3:72589171:T:C	4.58096e-07	-0.502418	-1.06187	3.88631e-05	-1.12309	-1.19176
72589282	chr3:72589282:C:T	6.59447e-07	-1.5082e-10	-1.19996	0.000116954	-1.5082e-10	-1.21311
72589418	chr3:72589418:T:C	1.23222e-06	-1.5082e-10	-0.574791	0.000213173	-1.5082e-10	-0.612786
72589863	chr3:72589863:A:T	1.37873e-06	-1.5082e-10	-0.462443	0.000247329	-1.5082e-10	-0.464173
72589915	chr3:72589915:G:A	8.37014e-07	-1.5082e-10	-0.961522	0.00015078	-1.5082e-10	-0.959071
72590078	chr3:72590078:C:T	3.91759e-07	-0.443321	-1.2774	7.89516e-05	-0.335278	-1.27078
72590181	chr3:72590181:A:G	1.2583e-06	-1.5082e-10	-0.553845	0.000250512	-1.5082e-10	-0.451386
72590417	chr3:72590417:C:T	6.39669e-07	-1.5082e-10	-1.23041	0.00011412	-1.5082e-10	-1.23764
72590553	chr3:72590553:C:T	6.12251e-07	-1.5082e-10	-1.27422	0.000109658	-1.5082e-10	-1.27753
72590563	chr3:72590563:G:A	1.11289e-06	-0.676644	-2.97869e-10	0.00019881	-0.682542	-2.97869e-10
72590618	chr3:72590618:T:C	1.61963e-07	-1.60924	-0.994751	3.00452e-05	-1.60346	-0.968732
72590643	chr3:72590643:G:A	1.34837e-07	-1.51086	-1.27644	3.13698e-05	-1.28352	-1.24552
72591032	chr3:72591032:C:T	2.15862e-06	-1.56768	1.55354	0.000349405	-1.55542	1.43676
72591230	chr3:72591230:A:G	7.02681e-07	-1.5082e-10	-1.13646	0.000127912	-1.5082e-10	-1.12355
72591415	chr3:72591415:A:T	2.04471e-07	-1.41595	-0.95499	3.15534e-05	-1.47994	-1.04327
72591434	chr3:72591434:G:A	5.06998e-07	-1.52095	0.0580906	9.28405e-05	-1.47464	0.0306304
72591607	chr3:72591607:C:T	7.23908e-07	-1.5082e-10	-1.1067	0.00013186	-1.5082e-10	-1.09315
72591793	chr3:72591793:CTACT:C	7.00019e-06	-1.5082e-10	1.16233	0.00142382	-1.5082e-10	1.28621
72591859	chr3:72591859:A:G	1.24526e-07	-1.66887	-1.19798	2.3133e-05	-1.6285	-1.20513
72592149	chr3:72592149:T:C	8.48347e-07	-1.5082e-10	-0.948073	0.000163709	-1.5082e-10	-0.876802
72592393	chr3:72592393:G:A	1.24043e-07	-1.66333	-1.2074	2.15567e-05	-1.68409	-1.22012
72592491	chr3:72592491:G:A	2.53304e-07	-1.1228	-1.03397	5.32068e-05	-0.957518	-1.04319
72592685	chr3:72592685:A:T	6.12618e-07	-1.5082e-10	-1.27362	0.000110565	-1.5082e-10	-1.26929
72592733	chr3:72592733:G:A	8.0648e-06	1.3039	-2.97869e-10	0.00126969	1.17164	-2.97869e-10
72592959	chr3:72592959:G:C	1.10121e-06	0.120218	-0.807412	0.000284277	0.489958	-0.814901
72592966	chr3:72592966:C:T	1.73964e-07	-1.69998	-0.832537	3.55155e-05	-1.68793	-0.716993
72593179	chr3:72593179:A:C	9.90823e-07	-1.5082e-10	-0.792828	0.000192488	-1.5082e-10	-0.714857
72593253	chr3:72593253:G:A	1.66217e-07	-1.69292	-0.885149	2.87239e-05	-1.70582	-0.911345
72593606	chr3:72593606:G:T	6.92311e-07	-1.5082e-10	-1.15133	0.000126342	-1.5082e-10	-1.1359
72593897	chr3:72593897:A:G	7.86982e-07	-1.02316	-2.97869e-10	0.000138807	-1.04181	-2.97869e-10
72594105	chr3:72594105:G:T	7.32373e-07	-1.5082e-10	-1.09507	0.000127325	-1.5082e-10	-1.12815
72594124	chr3:72594124:G:C	7.05586e-07	-1.03923	-0.0931077	0.000153963	-0.710183	-0.227996
72594247	chr3:72594247:A:G	1.03239e-06	-1.5082e-10	-0.751733	0.000182696	-1.5082e-10	-0.767067
72594751	chr3:72594751:A:T	1.7212e-06	-1.5082e-10	-0.240588	0.000304073	-1.5082e-10	-0.257623
72595777	chr3:72595777:G:A	4.5929e-07	-1.56168	-2.97869e-10	7.69014e-05	-1.63237	-2.97869e-10
72596351	chr3:72596351:A:G	1.52917e-07	-1.43726	-1.22421	3.02463e-05	-1.33405	-1.23147
72596438	chr3:72596438:G:A	1.61943e-07	-1.46479	-1.13932	3.04435e-05	-1.41517	-1.14385
72596711	chr3:72596711:C:T	1.55818e-06	-1.5082e-10	-0.340089	0.000275233	-1.5082e-10	-0.357275
72598282	chr3:72598282:G:A	1.24532e-07	-1.70652	-1.16028	2.265e-05	-1.67309	-1.18164
72598871	chr3:72598871:G:A	2.69143e-07	-1.07983	-1.01629	5.80331e-05	-0.842194	-1.07168
72598994	chr3:72598994:A:G	8.06498e-07	0.170954	-1.16962	0.000221331	0.635039	-1.21027
72599291	chr3:72599291:C:A	7.75317e-07	-1.5082e-10	-1.03809	0.000135103	-1.5082e-10	-1.06886
72599329	chr3:72599329:G:A	6.10858e-07	-1.5082e-10	-1.2765	0.00010988	-1.5082e-10	-1.27551
72599409	chr3:72599409:C:T	9.85557e-07	-1.5082e-10	-0.798156	0.000171297	-1.5082e-10	-0.831492
72599501	chr3:72599501:C:G	1.19473e-06	-1.5082e-10	-0.605691	0.000228755	-1.5082e-10	-0.542242
72599708	chr3:72599708:G:T	1.72076e-07	-1.50508	-1.03835	3.45346e-05	-1.39872	-1.03421
72599775	chr3:72599775:CT:C	1.0949e-06	-1.5082e-10	-0.692948	0.00019457	-1.5082e-10	-0.7041
72599829	chr3:72599829:A:G	8.33891e-07	0.309794	-1.27505	0.000277452	0.928119	-1.27736
72599838	chr3:72599838:A:G	2.1145e-06	-1.5082e-10	-0.0347887	0.000361807	-1.5082e-10	-0.0837822
72600216	chr3:72600216:A:C	1.50224e-07	-1.55311	-1.12612	2.98381e-05	-1.46284	-1.11627
72600238	chr3:72600238:G:A	6.10016e-07	-1.5082e-10	-1.27788	0.000109605	-1.5082e-10	-1.27801
72600312	chr3:72600312:C:T	1.82039e-07	-1.46583	-1.02131	3.66242e-05	-1.30285	-1.07133
72600450	chr3:72600450:C:T	6.54735e-07	-1.5082e-10	-1.20713	0.000115991	-1.5082e-10	-1.22138
72600465	chr3:72600465:C:A	6.46594e-07	-1.5082e-10	-1.21964	0.000116011	-1.5082e-10	-1.2212
72600467	chr3:72600467:ACACC:A	6.67438e-07	-1.5082e-10	-1.18792	0.000119705	-1.5082e-10	-1.18986
72600473	chr3:72600473:C:A	6.67352e-07	-1.5082e-10	-1.18805	0.00011969	-1.5082e-10	-1.18998
72600722	chr3:72600722:A:G	1.14211e-06	-1.5082e-10	-0.650731	0.000217703	-1.5082e-10	-0.59176
72601121	chr3:72601121:C:T	6.74252e-07	-1.5082e-10	-1.17776	0.000121308	-1.5082e-10	-1.17656
72601259	chr3:72601259:T:C	6.3079e-07	-1.5082e-10	-1.24439	0.000113193	-1.5082e-10	-1.2458
72601650	chr3:72601650:A:G	1.52804e-07	-1.67563	-0.986582	2.76247e-05	-1.60377	-1.05241
72601735	chr3:72601735:C:T	1.59571e-07	-1.351	-1.26787	3.26181e-05	-1.22464	-1.26538
72602619	chr3:72602619:G:A	7.15306e-07	-1.5082e-10	-1.11865	0.000131312	-1.5082e-10	-1.09731
72602751	chr3:72602751:C:T	1.71186e-07	-1.2781	-1.27051	3.49029e-05	-1.15589	-1.26643
72603141	chr3:72603141:G:C	1.02182e-06	-1.5082e-10	-0.762025	0.000193644	-1.5082e-10	-0.70887
72603172	chr3:72603172:A:C	1.38095e-06	0.750185	-1.21102	0.000406345	1.2687	-1.23639
72603339	chr3:72603339:C:T	1.14852e-06	-1.5082e-10	-0.645134	0.000198551	-1.5082e-10	-0.683846
72603359	chr3:72603359:C:A	6.10197e-07	-1.5082e-10	-1.27758	0.000109777	-1.5082e-10	-1.27644
72603463	chr3:72603463:C:T	6.41123e-07	-1.5082e-10	-1.22814	0.000114253	-1.5082e-10	-1.23648
72603614	chr3:72603614:A:G	6.93578e-07	-1.5082e-10	-1.1495	0.000122329	-1.5082e-10	-1.16818
72603918	chr3:72603918:T:C	1.48377e-07	-1.44125	-1.25035	2.99081e-05	-1.33169	-1.24507
72604263	chr3:72604263:A:G	1.13492e-07	-1.70034	-1.25929	2.12196e-05	-1.66339	-1.25658
72604536	chr3:72604536:T:C	4.4655e-06	1.92853	-1.21575	0.00143691	2.52278	-1.22742
72604756	chr3:72604756:C:T	6.40583e-07	-1.5082e-10	-1.22898	0.000114202	-1.5082e-10	-1.23693
72605102	chr3:72605102:C:T	7.40963e-06	1.00249	0.216681	0.00229308	1.4852	0.277555
72605394	chr3:72605394:G:A	8.04847e-07	-1.5082e-10	-1.00071	0.000140907	-1.5082e-10	-1.02679
72605449	chr3:72605449:GAC:G	6.16927e-07	-1.5082e-10	-1.26661	0.000110278	-1.5082e-10	-1.27189
72606053	chr3:72606053:G:A	8.91537e-07	-1.5082e-10	-0.898416	0.000161222	-1.5082e-10	-0.89211
72606209	chr3:72606209:C:T	7.8422e-07	-1.5082e-10	-1.02667	0.000137595	-1.5082e-10	-1.05058
72606628	chr3:72606628:G:A	6.29822e-07	-1.5082e-10	-1.24593	0.000112289	-1.5082e-10	-1.25382
72606753	chr3:72606753:C:G	7.64712e-07	-1.5082e-10	-1.05186	0.000134029	-1.5082e-10	-1.07683
72606811	chr3:72606811:AAATT:A	9.50098e-07	-1.5082e-10	-0.834798	0.000166689	-1.5082e-10	-0.85876
72607295	chr3:72607295:G:C	2.14743e-07	-1.63607	-0.685853	4.10342e-05	-1.52878	-0.731706
72607962	chr3:72607962:A:C	1.57619e-07	-1.65505	-0.976135	3.13566e-05	-1.58161	-0.947857
72608027	chr3:72608027:T:C	9.44561e-07	-0.840643	-2.97869e-10	0.000196815	-0.692629	-2.97869e-10
72608032	chr3:72608032:T:A	1.58939e-07	-1.65349	-0.96935	3.03952e-05	-1.55873	-1.00188
72608160	chr3:72608160:T:C	1.95827e-07	-1.59523	-0.818897	3.81308e-05	-1.4732	-0.860666
72608416	chr3:72608416:T:C	9.05396e-07	-1.5082e-10	-0.882991	0.000159469	-1.5082e-10	-0.903045
72608497	chr3:72608497:A:G	2.22268e-06	-1.5082e-10	0.0151038	0.000370822	-1.5082e-10	-0.0591698
72608900	chr3:72608900:T:C	2.42932e-06	0.104005	-2.97869e-10	0.000411621	0.0452108	-2.97869e-10
72609194	chr3:72609194:T:C	1.67944e-07	-1.63937	-0.928356	3.23661e-05	-1.53438	-0.963404
72609356	chr3:72609356:T:C	7.41341e-07	-1.5082e-10	-1.0829	0.000130136	-1.5082e-10	-1.10631
72609707	chr3:72609707:A:T	4.56753e-07	-1.56722	-2.97869e-10	7.77435e-05	-1.62148	-2.97869e-10
72609852	chr3:72609852:A:C	1.44731e-06	-1.5082e-10	-0.413898	0.000247735	-1.5082e-10	-0.462533
72610212	chr3:72610212:A:G	1.40554e-06	-1.5082e-10	-0.443186	0.000238236	-1.5082e-10	-0.501629
72610251	chr3:72610251:C:G	2.01736e-07	-1.57459	-0.809818	3.96077e-05	-1.4444	-0.851466
72610417	chr3:72610417:T:C	1.37638e-06	-1.5082e-10	-0.464152	0.000233544	-1.5082e-10	-0.521522
72610594	chr3:72610594:A:G	6.11099e-07	-1.5082e-10	-1.2761	0.000109599	-1.5082e-10	-1.27806
72610662	chr3:72610662:A:G	6.09807e-07	-1.5082e-10	-1.27822	0.00010958	-1.5082e-10	-1.27824
72610785	chr3:72610785:C:A	6.91525e-07	-1.5082e-10	-1.15246	0.000126765	-1.5082e-10	-1.13256
72610950	chr3:72610950:A:C	8.12463e-07	-1.5082e-10	-0.991292	0.00014426	-1.5082e-10	-1.00327
72611063	chr3:72611063:A:G	1.33216e-06	-1.5082e-10	-0.496806	0.000226312	-1.5082e-10	-0.552976
72611160	chr3:72611160:G:T	1.02473e-05	2.34148	-0.798071	0.00386888	3.1181	-0.832277
72611363	chr3:72611363:C:T	1.44428e-06	-1.5082e-10	-0.415999	0.000244628	-1.5082e-10	-0.475153
72611618	chr3:72611618:T:C	6.10146e-07	-1.5082e-10	-1.27766	0.000109735	-1.5082e-10	-1.27682
72611629	chr3:72611629:G:C	2.32036e-06	-1.5082e-10	0.0581133	0.000451365	-1.5082e-10	0.137384
72611960	chr3:72611960:A:G	3.91685e-06	1.52838	-0.946702	0.00128141	2.09169	-0.910871
72612216	chr3:72612216:A:G	4.61552e-07	-0.28399	-1.27278	8.86871e-05	-0.216636	-1.27314
72612263	chr3:72612263:A:G	2.08611e-07	-1.09462	-1.25627	4.39331e-05	-0.928451	-1.26377
72612486	chr3:72612486:G:A	5.23695e-06	0.872132	-2.97869e-10	0.000884198	0.80979	-2.97869e-10
72612540	chr3:72612540:C:T	8.30914e-07	-1.5082e-10	-0.968837	0.000146349	-1.5082e-10	-0.988899
72612694	chr3:72612694:T:C	3.79599e-07	-0.531045	-1.2212	4.40403e-05	-0.960332	-1.22945
72612811	chr3:72612811:T:C	5.4173e-06	2.03548	-1.12949	0.0018733	2.66735	-1.10679
72612977	chr3:72612977:T:C	1.33748e-06	-1.5082e-10	-0.492823	0.000227183	-1.5082e-10	-0.549137
72613022	chr3:72613022:A:T	4.69528e-07	-1.53964	-2.97869e-10	9.00545e-05	-1.47448	-2.97869e-10
72613383	chr3:72613383:A:G	4.3884e-07	-0.360019	-1.24721	8.38462e-05	-0.297406	-1.2485
72613413	chr3:72613413:T:C	4.13024e-07	-1.66786	-2.97869e-10	7.25468e-05	-1.69066	-2.97869e-10
72613715	chr3:72613715:T:A	8.26547e-07	-1.5082e-10	-0.974107	0.000149377	-1.5082e-10	-0.968417
72613894	chr3:72613894:A:G	1.19921e-05	2.20208	-0.501438	0.00442349	2.88885	-0.469053
72614268	chr3:72614268:T:C	5.45996e-06	1.51129	-0.597457	0.00190261	2.21069	-0.634599
72614341	chr3:72614341:G:A	1.23032e-07	-1.60554	-1.27338	2.38451e-05	-1.54295	-1.26036
72614486	chr3:72614486:T:A	1.72676e-07	-1.46957	-1.07038	3.45062e-05	-1.34367	-1.09008
72614524	chr3:72614524:C:G	3.58462e-06	1.6151	-1.12206	0.00119672	2.21211	-1.09967
72614532	chr3:72614532:G:A	6.11893e-07	-1.5082e-10	-1.27481	0.000109822	-1.5082e-10	-1.27603
72614764	chr3:72614764:C:T	7.46369e-07	-1.5082e-10	-1.07614	0.00013097	-1.5082e-10	-1.09992
72615218	chr3:72615218:A:G	3.01329e-06	-1.5082e-10	0.319425	0.000621513	-1.5082e-10	0.457265
72615575	chr3:72615575:A:G	5.23396e-06	-1.5082e-10	0.871561	0.000949478	-1.5082e-10	0.881021
72615848	chr3:72615848:C:T	7.25161e-07	-1.5082e-10	-1.10497	0.000128724	-1.5082e-10	-1.11722
72616028	chr3:72616028:G:A	1.13914e-06	-1.5082e-10	-0.653339	0.000201593	-1.5082e-10	-0.668643
72616138	chr3:72616138:A:T	4.48779e-07	-0.50117	-1.08366	0.000139159	0.0968896	-1.13617
72616157	chr3:72616157:C:T	2.20902e-07	-1.07422	-1.21942	2.73586e-05	-1.42444	-1.24142
72616177	chr3:72616177:A:G	9.22339e-07	-1.5082e-10	-0.86445	0.000157091	-1.5082e-10	-0.918069
72616209	chr3:72616209:T:G	2.50121e-06	-1.5082e-10	0.133167	0.000492469	-1.5082e-10	0.22454
72616293	chr3:72616293:T:A	1.95052e-07	-1.14668	-1.27142	2.51522e-05	-1.47246	-1.27749
72616672	chr3:72616672:A:G	1.14182e-07	-1.67534	-1.27824	2.22593e-05	-1.5943	-1.27783
72617030	chr3:72617030:G:A	2.63203e-07	-0.845107	-1.27333	3.15144e-05	-1.26113	-1.26332
72617067	chr3:72617067:G:A	3.95655e-07	-1.71082	-2.97869e-10	7.22835e-05	-1.6943	-2.97869e-10
72617247	chr3:72617247:C:T	1.05287e-06	-1.5082e-10	-0.732084	0.000191783	-1.5082e-10	-0.71853
72617369	chr3:72617369:A:G	1.1744e-06	-0.622855	-2.97869e-10	0.0003189	-0.210015	-2.97869e-10
72617624	chr3:72617624:G:A	7.76157e-07	-1.5082e-10	-1.03701	0.00014243	-1.5082e-10	-1.01604
72617782	chr3:72617782:G:T	2.39951e-06	-1.5082e-10	0.0916572	0.000397123	-1.5082e-10	0.00935377
72617815	chr3:72617815:T:C	3.95198e-07	-0.494506	-1.21747	7.11447e-05	-0.479058	-1.23112
72618233	chr3:72618233:G:A	1.81152e-06	-1.5082e-10	-0.189443	0.000304731	-1.5082e-10	-0.255461
72618460	chr3:72618460:G:A	1.66046e-07	-1.3286	-1.2505	3.14051e-05	-1.29019	-1.23773
72618464	chr3:72618464:T:C	9.87885e-07	-1.5082e-10	-0.795796	0.000187833	-1.5082e-10	-0.739336
72618621	chr3:72618621:A:G	1.96441e-07	-1.13682	-1.27418	3.52123e-05	-1.13948	-1.27401
72618623	chr3:72618623:A:C	1.95647e-07	-1.14095	-1.2741	3.50717e-05	-1.14357	-1.27393
72618683	chr3:72618683:G:A	1.92604e-07	-1.15749	-1.27323	2.64384e-05	-1.42944	-1.27063
72618821	chr3:72618821:C:T	8.62109e-07	-0.931981	-2.97869e-10	0.00024049	-0.492213	-2.97869e-10
72618923	chr3:72618923:G:A	6.10794e-07	-1.5082e-10	-1.2766	0.000109733	-1.5082e-10	-1.27684
72619023	chr3:72619023:G:A	1.17692e-07	-1.70275	-1.22054	2.21322e-05	-1.64742	-1.23044
72619051	chr3:72619051:G:A	9.87638e-07	-1.5082e-10	-0.796047	0.000178171	-1.5082e-10	-0.792147
72619103	chr3:72619103:T:C	2.56547e-07	-1.09606	-1.04799	4.51386e-05	-1.10726	-1.05789
72619599	chr3:72619599:T:C	5.95725e-07	-0.410823	-0.890761	0.00010485	-0.392483	-0.929881
72619809	chr3:72619809:A:G	8.24239e-07	-0.976903	-2.97869e-10	0.000123854	-1.15579	-2.97869e-10
72620204	chr3:72620204:A:G	2.82062e-06	1.46302	-1.20967	0.000921056	2.06868	-1.21805
72620413	chr3:72620413:C:T	6.10382e-07	-1.5082e-10	-1.27728	0.000109699	-1.5082e-10	-1.27715
72620751	chr3:72620751:G:A	2.10705e-07	-1.06524	-1.27567	3.81026e-05	-1.06232	-1.27229
72620856	chr3:72620856:G:A	6.11183e-07	-1.5082e-10	-1.27597	0.000109595	-1.5082e-10	-1.2781
72621039	chr3:72621039:C:G	1.01098e-06	-1.5082e-10	-0.772683	0.000184026	-1.5082e-10	-0.759817
72621118	chr3:72621118:TC:T	4.62375e-07	-1.55499	-2.97869e-10	8.00334e-05	-1.59245	-2.97869e-10
72622176	chr3:72622176:C:T	1.9555e-07	-1.18478	-1.23076	3.67148e-05	-1.13679	-1.23492
72622260	chr3:72622260:C:A	9.99122e-07	-1.5082e-10	-0.784486	0.00018465	-1.5082e-10	-0.756429
72622578	chr3:72622578:G:A	1.15702e-07	-1.68482	-1.25552	2.27318e-05	-1.60796	-1.24317
72622767	chr3:72622767:A:G	1.91475e-07	-1.69658	-0.740027	4.03871e-05	-1.59941	-0.676976
72622813	chr3:72622813:G:A	1.40765e-07	-1.66356	-1.08071	3.01397e-05	-1.5621	-1.00695
72622900	chr3:72622900:T:C	6.39733e-07	-1.5082e-10	-1.23031	0.000113458	-1.5082e-10	-1.24346
72622903	chr3:72622903:C:T	1.24075e-07	-1.6325	-1.23797	2.63286e-05	-1.48309	-1.22115
72622955	chr3:72622955:C:A	2.85361e-07	-1.32357	-0.714038	4.55505e-05	-1.41829	-0.73778
72622991	chr3:72622991:T:C	9.94672e-07	-1.5082e-10	-0.78895	0.000181001	-1.5082e-10	-0.776389
72623153	chr3:72623153:T:C	1.1944e-07	-1.70684	-1.20171	2.45702e-05	-1.61624	-1.15712
72623390	chr3:72623390:A:C	1.02975e-06	0.260508	-1.0148	0.000308683	0.760317	-1.0029
72623874	chr3:72623874:G:A	1.65265e-07	-1.45048	-1.13333	3.32857e-05	-1.40075	-1.06901
72624420	chr3:72624420:T:C	1.42528e-07	-1.58977	-1.14206	3.34966e-05	-1.37964	-1.08381
72625035	chr3:72625035:A:G	6.67571e-07	-1.5082e-10	-1.18772	0.000119989	-1.5082e-10	-1.1875
72625677	chr3:72625677:G:A	1.87807e-07	-1.28205	-1.1739	3.82841e-05	-1.14798	-1.18188
72625774	chr3:72625774:A:G	1.8741e-07	-1.39623	-1.06184	3.71525e-05	-1.2826	-1.07726
72625826	chr3:72625826:A:G	6.65502e-07	-1.5082e-10	-1.19082	0.000122029	-1.5082e-10	-1.17063
72625881	chr3:72625881:T:C	1.82042e-07	-1.37109	-1.11603	3.57321e-05	-1.25885	-1.13999
72625968	chr3:72625968:C:T	6.17318e-07	-1.5082e-10	-1.26598	0.000110482	-1.5082e-10	-1.27004
72625987	chr3:72625987:T:C	6.70638e-07	-1.5082e-10	-1.18313	0.000120558	-1.5082e-10	-1.18276
72625995	chr3:72625995:G:A	1.27576e-07	-1.56652	-1.27612	2.30562e-05	-1.55867	-1.27828
72626063	chr3:72626063:A:G	6.89868e-07	-1.5082e-10	-1.15486	0.000120352	-1.5082e-10	-1.18447
72626064	chr3:72626064:C:T	1.59806e-07	-1.50245	-1.11495	3.31724e-05	-1.37873	-1.09445
72626119	chr3:72626119:C:T	1.01872e-06	-1.5082e-10	-0.76506	0.000174685	-1.5082e-10	-0.811905
72626175	chr3:72626175:G:A	4.36148e-06	-1.5082e-10	0.689204	0.000778671	-1.5082e-10	0.682697
72626393	chr3:72626393:C:T	6.62047e-07	0.062116	-1.25814	0.000176186	0.446406	-1.24976
72626431	chr3:72626431:A:G	6.13551e-07	-1.5082e-10	-1.2721	0.000110076	-1.5082e-10	-1.27372
72626714	chr3:72626714:C:A	1.34886e-07	-1.50944	-1.27749	2.76492e-05	-1.38389	-1.27141
72626950	chr3:72626950:A:G	2.28237e-07	-1.25585	-1.00513	4.53886e-05	-1.13733	-1.0223
72626983	chr3:72626983:G:C	9.90345e-07	-1.5082e-10	-0.79331	0.000175835	-1.5082e-10	-0.805347
72627300	chr3:72627300:C:T	2.33614e-07	-1.30519	-0.932503	5.65576e-05	-1.04729	-0.892345
72627460	chr3:72627460:G:A	9.20895e-07	-1.5082e-10	-0.866018	0.00016376	-1.5082e-10	-0.876492
72627558	chr3:72627558:C:T	6.55102e-07	-1.5082e-10	-1.20657	0.00011772	-1.5082e-10	-1.20658
72627749	chr3:72627749:C:T	6.50014e-07	-1.5082e-10	-1.21437	0.000115872	-1.5082e-10	-1.22241
72627821	chr3:72627821:T:C	6.10755e-07	-1.5082e-10	-1.27667	0.000109576	-1.5082e-10	-1.27827
72627833	chr3:72627833:T:C	4.29869e-07	-1.62788	-2.97869e-10	8.17528e-05	-1.57119	-2.97869e-10
72627918	chr3:72627918:A:G	2.73163e-07	-0.949938	-1.13136	4.71123e-05	-0.991938	-1.13042
72628364	chr3:72628364:G:A	6.14175e-07	-1.5082e-10	-1.27108	0.00011119	-1.5082e-10	-1.26365
72628582	chr3:72628582:G:A	2.55302e-07	-1.3561	-0.792814	5.06504e-05	-1.25261	-0.797331
72628583	chr3:72628583:T:C	8.31432e-07	-1.5082e-10	-0.968214	0.000144101	-1.5082e-10	-1.00438
72629002	chr3:72629002:TAGCAACTGGAA:T	3.41235e-07	-0.709596	-1.14919	5.83621e-05	-0.760066	-1.14816
72629078	chr3:72629078:G:A	1.56011e-07	-1.46452	-1.17692	3.18804e-05	-1.35108	-1.16183
72629236	chr3:72629236:G:A	1.84278e-07	-1.33679	-1.13813	3.73548e-05	-1.22152	-1.13291
72629618	chr3:72629618:C:T	2.47203e-07	-1.29418	-0.886977	5.99321e-05	-1.03488	-0.846797
72629737	chr3:72629737:A:C	8.10191e-06	-1.5082e-10	1.30849	0.00147453	-1.5082e-10	1.3212
72629787	chr3:72629787:C:T	1.89581e-07	-1.34651	-1.10004	3.83235e-05	-1.23561	-1.09322
72629976	chr3:72629976:T:C	2.77245e-07	-1.17163	-0.894827	5.63945e-05	-1.04554	-0.896985
72630294	chr3:72630294:T:C	7.19262e-07	-1.5082e-10	-1.11314	0.000126803	-1.5082e-10	-1.13226
72630339	chr3:72630339:C:G	8.49415e-07	-1.5082e-10	-0.946815	0.000146489	-1.5082e-10	-0.987941
72630540	chr3:72630540:C:T	6.18802e-07	-1.5082e-10	-1.26358	0.000110358	-1.5082e-10	-1.27116
72632816	chr3:72632816:A:G	3.63793e-06	1.7828	-1.27499	0.0011322	2.33471	-1.27768
72633118	chr3:72633118:A:G	2.32904e-07	-1.18358	-1.05715	5.38043e-05	-0.959198	-1.03034
72633168	chr3:72633168:T:C	5.25729e-07	-0.765995	-0.660582	0.000114655	-0.507606	-0.725354
72633273	chr3:72633273:G:T	5.51026e-07	-0.712001	-0.66758	0.000138305	-0.422335	-0.623099
72633300	chr3:72633300:T:C	6.36739e-07	-1.5082e-10	-1.235	0.000113525	-1.5082e-10	-1.24287
72633617	chr3:72633617:T:C	2.73429e-07	-1.08569	-0.994637	5.28458e-05	-0.985521	-1.02199
72633867	chr3:72633867:A:C	1.03047e-06	-1.5082e-10	-0.753596	0.000176194	-1.5082e-10	-0.803306
72634016	chr3:72634016:A:C	6.657e-07	-1.5082e-10	-1.19052	0.000119501	-1.5082e-10	-1.19157
72634075	chr3:72634075:G:C	6.90653e-07	-1.5082e-10	-1.15373	0.000123923	-1.5082e-10	-1.15523
72634196	chr3:72634196:T:C	9.11489e-07	-1.5082e-10	-0.876283	0.000166089	-1.5082e-10	-0.862365
72634415	chr3:72634415:G:A	1.97456e-06	-1.5082e-10	-0.103261	0.000363252	-1.5082e-10	-0.0797958
72634500	chr3:72634500:T:C	2.46746e-07	-0.949632	-1.23337	4.81331e-05	-0.862279	-1.23864
72634655	chr3:72634655:G:A	1.25445e-06	0.161526	-0.718435	0.000324121	0.486361	-0.680136
72634956	chr3:72634956:G:T	1.73631e-07	-1.25639	-1.27804	3.46399e-05	-1.15203	-1.27786
72635143	chr3:72635143:C:T	7.6766e-07	-1.5082e-10	-1.04802	0.000134359	-1.5082e-10	-1.07438
72636282	chr3:72636282:T:C	9.95367e-07	-1.5082e-10	-0.788252	0.000173725	-1.5082e-10	-0.817417
72636648	chr3:72636648:G:A	1.82352e-07	-1.2149	-1.27052	3.07797e-05	-1.28172	-1.26632
72636654	chr3:72636654:A:G	7.14021e-07	-1.12045	-2.97869e-10	0.000123659	-1.15737	-2.97869e-10
72636662	chr3:72636662:G:A	5.97754e-07	-1.29818	-2.97869e-10	0.000100189	-1.36784	-2.97869e-10
72636872	chr3:72636872:T:C	2.26928e-07	-1.35569	-0.911035	4.17968e-05	-1.24886	-0.993211
72636927	chr3:72636927:G:A	6.30754e-07	-1.5082e-10	-1.24445	0.000112768	-1.5082e-10	-1.24956
72637012	chr3:72637012:A:C	5.4114e-07	-0.592629	-0.805056	0.000125046	-0.252127	-0.894084
72637684	chr3:72637684:C:T	7.56741e-07	-1.5082e-10	-1.06234	0.000135159	-1.5082e-10	-1.06844
72637807	chr3:72637807:A:C	2.15522e-06	-1.5082e-10	-0.0157134	0.000357863	-1.5082e-10	-0.094742
72637880	chr3:72637880:A:G	1.46858e-07	-1.49585	-1.20605	2.28505e-05	-1.62473	-1.22119
72638173	chr3:72638173:T:C	7.3308e-07	-1.5082e-10	-1.09411	0.000130869	-1.5082e-10	-1.10069
72638364	chr3:72638364:C:G	4.93953e-07	-1.48892	-2.97869e-10	8.48875e-05	-1.53357	-2.97869e-10
72638414	chr3:72638414:A:G	7.94736e-07	-1.5082e-10	-1.01335	0.000144702	-1.5082e-10	-1.00021
72639267	chr3:72639267:G:A	6.91061e-07	-1.5082e-10	-1.15313	0.0001225	-1.5082e-10	-1.16678
72639491	chr3:72639491:C:G	3.76529e-06	-1.5082e-10	0.542216	0.000632439	-1.5082e-10	0.474692
72639911	chr3:72639911:AG:A	5.04392e-07	-1.46801	-2.97869e-10	9.71269e-05	-1.39887	-2.97869e-10
72640153	chr3:72640153:T:A	8.87049e-07	-1.5082e-10	-0.903462	0.000165713	-1.5082e-10	-0.864634
72640238	chr3:72640238:C:T	1.77024e-06	-1.5082e-10	-0.212494	0.000317739	-1.5082e-10	-0.21366
72640453	chr3:72640453:G:A	7.18396e-07	-1.5082e-10	-1.11434	0.000131829	-1.5082e-10	-1.09339
72640628	chr3:72640628:G:A	8.94614e-07	-1.5082e-10	-0.894971	0.000167522	-1.5082e-10	-0.853778
72640777	chr3:72640777:C:T	5.41022e-07	-1.34519	-0.0527137	8.83784e-05	-1.48011	-0.0131539
72640795	chr3:72640795:G:C	1.44903e-07	-1.51759	-1.19771	2.32596e-05	-1.6345	-1.19367
72640920	chr3:72640920:C:T	4.22933e-07	-1.64415	-2.97869e-10	7.92031e-05	-1.60288	-2.97869e-10
72641335	chr3:72641335:C:G	1.04104e-06	0.516415	-1.2598	0.000205514	0.606754	-1.25613
72641389	chr3:72641389:C:A	4.56746e-06	-1.5082e-10	0.73535	0.000788571	-1.5082e-10	0.69533
72641494	chr3:72641494:C:T	5.0921e-07	-1.33035	-0.128152	8.29496e-05	-1.46764	-0.0890213
72641661	chr3:72641661:G:C	7.2865e-07	-1.5082e-10	-1.10017	0.00013483	-1.5082e-10	-1.07088
72642086	chr3:72642086:G:A	6.10102e-07	-1.5082e-10	-1.27774	0.000109888	-1.5082e-10	-1.27543
72642297	chr3:72642297:G:C	6.66361e-07	-1.5082e-10	-1.18953	0.000118408	-1.5082e-10	-1.20076
72642302	chr3:72642302:T:C	3.9609e-07	-1.52712	-0.182604	6.93646e-05	-1.61571	-0.119804
72642309	chr3:72642309:A:T	2.13984e-07	-1.57515	-0.750307	3.33774e-05	-1.66406	-0.802954
72642723	chr3:72642723:A:G	6.6621e-07	-1.5082e-10	-1.18976	0.000118382	-1.5082e-10	-1.20097
72643873	chr3:72643873:G:C	6.7532e-07	-1.5082e-10	-1.17618	0.000119929	-1.5082e-10	-1.18799
72644088	chr3:72644088:C:G	8.55939e-07	-1.24957	0.310406	0.000168607	-0.986828	0.139509
72644209	chr3:72644209:C:T	7.05872e-07	-1.5082e-10	-1.13193	0.000125076	-1.5082e-10	-1.14597
72644335	chr3:72644335:C:T	6.39528e-07	-1.5082e-10	-1.23063	0.000116198	-1.5082e-10	-1.21959
72644460	chr3:72644460:A:G	6.23948e-07	-1.5082e-10	-1.2553	0.000111625	-1.5082e-10	-1.25975
72644692	chr3:72644692:C:T	6.90047e-07	-1.5082e-10	-1.1546	0.000122431	-1.5082e-10	-1.16734
72645207	chr3:72645207:G:A	6.90047e-07	-1.5082e-10	-1.1546	0.000122431	-1.5082e-10	-1.16734
72645303	chr3:72645303:G:A	6.90047e-07	-1.5082e-10	-1.1546	0.000122431	-1.5082e-10	-1.16734
72645440	chr3:72645440:T:A	8.95006e-07	-1.5082e-10	-0.894533	0.000160469	-1.5082e-10	-0.896791
72645697	chr3:72645697:C:T	7.55235e-07	-1.5082e-10	-1.06433	0.000134101	-1.5082e-10	-1.0763
72645762	chr3:72645762:A:G	3.71669e-07	-1.26898	-0.504383	7.74994e-05	-0.974467	-0.650155
72646709	chr3:72646709:T:C	1.30139e-07	-1.57815	-1.24461	2.14661e-05	-1.67659	-1.23182
72646781	chr3:72646781:C:T	1.17315e-06	0.243578	-0.867494	0.000197304	0.222692	-0.912836
72647077	chr3:72647077:A:G	7.72592e-07	0.212333	-1.25394	0.000167628	0.383081	-1.23623
72647367	chr3:72647367:C:A	9.40137e-07	0.0334338	-0.878771	0.000159301	0.0181459	-0.922244
72647476	chr3:72647476:G:A	3.08919e-06	-1.5082e-10	0.344302	0.000469508	-1.5082e-10	0.176794
72647859	chr3:72647859:A:G	7.20273e-07	-1.5082e-10	-1.11173	0.000132052	-1.5082e-10	-1.09169
72647860	chr3:72647860:G:A	1.15517e-07	-1.66452	-1.27742	2.03202e-05	-1.69184	-1.27144
72648094	chr3:72648094:CAG:C	2.07229e-06	-1.5082e-10	-0.0549533	0.000310305	-1.5082e-10	-0.237336
72648127	chr3:72648127:A:T	1.24124e-06	-1.5082e-10	-0.567498	0.000212175	-1.5082e-10	-0.617479
72648208	chr3:72648208:T:TA	1.11144e-06	-1.5082e-10	-0.67795	0.000190407	-1.5082e-10	-0.725727
72648534	chr3:72648534:C:T	1.29881e-06	-1.5082e-10	-0.522161	0.000221875	-1.5082e-10	-0.572776
72648665	chr3:72648665:T:C	1.49826e-06	-1.5082e-10	-0.3793	0.00025493	-1.5082e-10	-0.433902
72649000	chr3:72649000:A:T	7.16226e-07	-1.5082e-10	-1.11737	0.000127044	-1.5082e-10	-1.13036
72649174	chr3:72649174:G:A	6.18322e-07	-1.5082e-10	-1.26435	0.000111897	-1.5082e-10	-1.25732
72650237	chr3:72650237:G:T	3.4937e-07	-1.63716	-0.198071	6.281e-05	-1.60879	-0.225985
72650366	chr3:72650366:GA:G	1.6409e-06	-0.288365	-2.97869e-10	0.000282566	-0.33098	-2.97869e-10
72650696	chr3:72650696:T:C	1.40381e-06	-1.5082e-10	-0.444417	0.000238949	-1.5082e-10	-0.498641
72650836	chr3:72650836:T:C	7.52643e-07	-1.5082e-10	-1.06777	0.000138773	-1.5082e-10	-1.04205
72651030	chr3:72651030:T:C	4.1602e-07	-0.574602	-1.08603	0.000109224	-0.122503	-1.15899
72651418	chr3:72651418:T:C	2.47862e-07	-1.34393	-0.834562	6.25239e-05	-1.05002	-0.789321
72651455	chr3:72651455:G:A	4.07102e-07	-1.6823	-2.97869e-10	7.11889e-05	-1.70955	-2.97869e-10
72651648	chr3:72651648:C:T	6.34627e-07	-1.5082e-10	-1.23833	0.000113975	-1.5082e-10	-1.23891
72651898	chr3:72651898:C:G	6.28636e-07	-1.5082e-10	-1.24781	0.000112637	-1.5082e-10	-1.25073
72652480	chr3:72652480:G:A	8.20639e-07	-1.5082e-10	-0.98128	0.000142639	-1.5082e-10	-1.01457
72652509	chr3:72652509:T:C	1.59612e-07	-1.51203	-1.10659	2.81301e-05	-1.51933	-1.11872
72652788	chr3:72652788:T:C	2.1696e-07	-1.07828	-1.23337	4.68343e-05	-0.903509	-1.22477
72652792	chr3:72652792:TTC:T	2.10782e-07	-1.11081	-1.22973	4.53555e-05	-0.939597	-1.22076
72652807	chr3:72652807:TTC:T	6.85106e-07	-1.16179	-2.97869e-10	0.000144206	-1.00365	-2.97869e-10
72653120	chr3:72653120:C:T	1.91851e-07	-1.22204	-1.21261	4.1094e-05	-1.05696	-1.20207
72653157	chr3:72653157:T:C	1.16178e-06	-1.5082e-10	-0.633654	0.000205908	-1.5082e-10	-0.647463
72653369	chr3:72653369:TAG:T	1.94302e-06	-1.5082e-10	-0.119362	0.000346753	-1.5082e-10	-0.126279
72653403	chr3:72653403:T:C	6.5188e-07	-1.5082e-10	-1.2115	0.000116538	-1.5082e-10	-1.21667
72653404	chr3:72653404:A:T	1.21073e-06	-1.5082e-10	-0.592382	0.000224737	-1.5082e-10	-0.559959
72653655	chr3:72653655:T:C	6.29329e-07	-1.5082e-10	-1.24671	0.000113931	-1.5082e-10	-1.2393
72653796	chr3:72653796:A:G	1.4396e-07	-1.70444	-1.01739	2.51869e-05	-1.71208	-1.03648
72653918	chr3:72653918:G:A	6.13041e-07	-1.5082e-10	-1.27293	0.000110199	-1.5082e-10	-1.27261
72653969	chr3:72653969:T:C	2.10259e-07	-1.71299	-0.630033	3.54256e-05	-1.7116	-0.695853
72654163	chr3:72654163:T:A	1.1931e-06	-1.5082e-10	-0.607054	0.000211866	-1.5082e-10	-0.618937
72654359	chr3:72654359:A:G	1.6279e-06	-1.5082e-10	-0.296315	0.000288128	-1.5082e-10	-0.311485
72654468	chr3:72654468:C:CTAG	6.54933e-07	-1.20683	-2.97869e-10	0.000105148	-1.31953	-2.97869e-10
72654658	chr3:72654658:A:T	7.097e-07	-1.08698	-0.0395375	0.0001138	-1.10072	-0.139729
72654928	chr3:72654928:A:G	1.79798e-07	-1.62487	-0.874659	3.09094e-05	-1.68213	-0.861704
72655001	chr3:72655001:A:T	1.92826e-07	-1.19333	-1.23625	4.39553e-05	-0.953742	-1.23798
72655072	chr3:72655072:A:G	1.205e-06	-1.08336	0.486236	0.000187525	-1.10381	0.362832
72655121	chr3:72655121:A:G	4.79109e-07	-0.9759	-0.543535	7.91836e-05	-0.979272	-0.623851
72655364	chr3:72655364:T:C	2.23662e-07	-1.16478	-1.11645	5.11668e-05	-0.922015	-1.11779
72655685	chr3:72655685:C:A	1.5339e-07	-1.39804	-1.26034	3.30375e-05	-1.21589	-1.26135
72656020	chr3:72656020:G:A	1.29514e-07	-1.55973	-1.26784	2.14342e-05	-1.64993	-1.25997
72656056	chr3:72656056:C:T	3.0589e-06	-0.611052	0.945501	0.000803019	-0.212952	0.926439
72656316	chr3:72656316:A:T	2.1105e-07	-1.59862	-0.740646	3.57224e-05	-1.63331	-0.765802
72656552	chr3:72656552:C:T	1.14669e-07	-1.68706	-1.26226	2.16223e-05	-1.6421	-1.25906
72657149	chr3:72657149:A:G	3.87924e-07	-1.71063	-0.0199254	6.18328e-05	-1.70018	-0.150282
72657181	chr3:72657181:C:A	1.32659e-06	-1.5082e-10	-0.500999	0.000239665	-1.5082e-10	-0.495649
72657832	chr3:72657832:T:C	1.62365e-07	-1.64862	-0.952893	2.88263e-05	-1.67721	-0.936393
72657848	chr3:72657848:T:G	2.27912e-07	-1.45054	-0.811863	4.58197e-05	-1.37159	-0.778586
72658437	chr3:72658437:A:G	2.5461e-07	-1.39865	-0.752984	4.08106e-05	-1.52833	-0.737615
72658507	chr3:72658507:C:T	6.13975e-07	-1.5082e-10	-1.27141	0.000109916	-1.5082e-10	-1.27517
72658702	chr3:72658702:T:A	2.07017e-07	-1.37506	-0.983501	3.25828e-05	-1.5119	-0.979212
72659042	chr3:72659042:C:T	9.54099e-07	-0.830596	-2.97869e-10	0.000169574	-0.841605	-2.97869e-10
72659535	chr3:72659535:G:A	7.23908e-07	-1.5082e-10	-1.1067	0.000131919	-1.5082e-10	-1.09271
72659550	chr3:72659550:G:A	7.0355e-07	-1.5082e-10	-1.13522	0.000128983	-1.5082e-10	-1.11521
72659693	chr3:72659693:G:C	2.62672e-07	-1.47655	-0.643908	4.55891e-05	-1.49623	-0.658997
72659910	chr3:72659910:AC:A	1.27241e-06	-1.6486	1.10591	0.000188232	-1.68	0.942781
72660251	chr3:72660251:A:G	4.17577e-06	-1.14461	1.7903	0.000669768	-1.16979	1.70183
72660641	chr3:72660641:C:A	5.95285e-07	-1.70876	0.406439	9.35362e-05	-1.71309	0.276548
72660718	chr3:72660718:C:T	7.23789e-07	-1.5082e-10	-1.10686	0.000131896	-1.5082e-10	-1.09287
72660785	chr3:72660785:G:A	7.40831e-07	-1.5082e-10	-1.08359	0.00013249	-1.5082e-10	-1.08839
72661044	chr3:72661044:A:G	6.75505e-07	-1.5082e-10	-1.1759	0.000122556	-1.5082e-10	-1.16632
72661541	chr3:72661541:C:T	6.18592e-07	-1.5082e-10	-1.26392	0.000111325	-1.5082e-10	-1.26244
72662000	chr3:72662000:CTA:C	7.47457e-07	-1.5082e-10	-1.07469	0.000131766	-1.5082e-10	-1.09387
72662238	chr3:72662238:C:T	7.1529e-07	-1.5082e-10	-1.11867	0.000126448	-1.5082e-10	-1.13506
72662893	chr3:72662893:T:C	7.85587e-07	-1.5082e-10	-1.02493	0.000143574	-1.5082e-10	-1.00804
72662902	chr3:72662902:A:G	7.85058e-07	-1.5082e-10	-1.02561	0.00014347	-1.5082e-10	-1.00876
72663083	chr3:72663083:C:T	9.09221e-07	-0.878775	-2.97869e-10	0.000150784	-0.959046	-2.97869e-10
72664344	chr3:72664344:C:T	6.25388e-07	-1.5082e-10	-1.25299	0.000112057	-1.5082e-10	-1.25588
72664893	chr3:72664893:T:C	1.20462e-07	-1.66464	-1.23538	2.07355e-05	-1.704	-1.23905
72664899	chr3:72664899:T:A	6.10945e-07	-1.5082e-10	-1.27636	0.000110205	-1.5082e-10	-1.27255
72665641	chr3:72665641:G:A	7.39762e-07	-1.5082e-10	-1.08504	0.00013623	-1.5082e-10	-1.06055
72665765	chr3:72665765:G:C	1.21191e-06	-1.5082e-10	-0.591413	0.000225537	-1.5082e-10	-0.556407
72666815	chr3:72666815:G:A	6.0978e-07	-1.5082e-10	-1.27827	0.000109621	-1.5082e-10	-1.27786
72667214	chr3:72667214:C:G	8.76105e-07	-1.5082e-10	-0.915878	0.000151588	-1.5082e-10	-0.953726
72667616	chr3:72667616:T:C	7.47482e-07	-1.5082e-10	-1.07465	0.000141048	-1.5082e-10	-1.02579
72667625	chr3:72667625:T:C	4.4318e-07	-1.67103	0.0736459	7.85505e-05	-1.66692	0.0557697
72667630	chr3:72667630:AC:A	1.93082e-06	-1.5082e-10	-0.125666	0.000348842	-1.5082e-10	-0.120274
72667757	chr3:72667757:A:G	2.57083e-06	0.160622	-2.97869e-10	0.000415279	0.0540585	-2.97869e-10
72667884	chr3:72667884:C:T	6.09765e-07	-1.5082e-10	-1.27829	0.000109628	-1.5082e-10	-1.2778
72668060	chr3:72668060:G:C	6.09763e-07	-1.5082e-10	-1.27829	0.000109577	-1.5082e-10	-1.27826
72668185	chr3:72668185:T:C	1.40685e-07	-1.52315	-1.22169	2.71004e-05	-1.46294	-1.21241
72668501	chr3:72668501:TC:T	1.78593e-06	-1.5082e-10	-0.20367	0.000304625	-1.5082e-10	-0.255809
72668820	chr3:72668820:G:A	6.57756e-07	-1.5082e-10	-1.20253	0.000118326	-1.5082e-10	-1.20145
72669630	chr3:72669630:A:C	7.48861e-07	-1.5082e-10	-1.07281	0.00013172	-1.5082e-10	-1.09421
72670018	chr3:72670018:C:A	1.21069e-06	-1.5082e-10	-0.592421	0.000211892	-1.5082e-10	-0.618817
72670156	chr3:72670156:T:A	4.30143e-07	-0.494169	-1.13308	0.000101743	-0.267873	-1.08457
72670332	chr3:72670332:C:A	1.57864e-06	-1.5082e-10	-0.327044	0.000302173	-1.5082e-10	-0.263892
72670605	chr3:72670605:T:C	1.38454e-07	-1.55989	-1.20093	2.66644e-05	-1.50459	-1.18697
72671118	chr3:72671118:T:C	1.71546e-06	-1.5082e-10	-0.243926	0.000330069	-1.5082e-10	-0.175591
72671461	chr3:72671461:C:T	1.83706e-06	-1.5082e-10	-0.175442	0.000353445	-1.5082e-10	-0.107165
72671508	chr3:72671508:G:A	6.4523e-07	-1.5082e-10	-1.22176	0.000115932	-1.5082e-10	-1.22189
72671844	chr3:72671844:A:G	1.05585e-06	-1.5082e-10	-0.729264	0.000199021	-1.5082e-10	-0.681481
72671987	chr3:72671987:T:C	1.78518e-06	-1.5082e-10	-0.204089	0.000308222	-1.5082e-10	-0.24407
72672012	chr3:72672012:A:C	6.3786e-07	-1.5082e-10	-1.23324	0.000113722	-1.5082e-10	-1.24113
72672176	chr3:72672176:G:A	6.09771e-07	-1.5082e-10	-1.27828	0.000109574	-1.5082e-10	-1.27829
72672350	chr3:72672350:G:T	4.02276e-07	-1.69422	-2.97869e-10	7.28928e-05	-1.6859	-2.97869e-10
72672445	chr3:72672445:A:G	7.13156e-07	-1.5082e-10	-1.12166	0.000125962	-1.5082e-10	-1.13891
72672491	chr3:72672491:C:T	2.48022e-07	-0.948579	-1.22927	5.8367e-05	-0.728629	-1.17951
72672521	chr3:72672521:C:T	3.49532e-07	-0.612908	-1.22186	8.90082e-05	-0.300731	-1.18543
72672573	chr3:72672573:C:T	1.91639e-07	-1.19656	-1.23919	4.58317e-05	-0.927187	-1.22273
72672896	chr3:72672896:C:T	1.65778e-06	-1.5082e-10	-0.278127	0.000317467	-1.5082e-10	-0.214517
72673031	chr3:72673031:A:G	7.0486e-07	-1.5082e-10	-1.13336	0.000124516	-1.5082e-10	-1.15046
72673229	chr3:72673229:T:C	6.4153e-07	-1.5082e-10	-1.22751	0.000117029	-1.5082e-10	-1.21247
72673319	chr3:72673319:G:A	7.54936e-07	-1.5082e-10	-1.06473	0.000132943	-1.5082e-10	-1.08497
72673526	chr3:72673526:C:T	6.09887e-07	-1.5082e-10	-1.27809	0.000109579	-1.5082e-10	-1.27824
72673737	chr3:72673737:A:G	1.90406e-07	-1.17662	-1.26559	4.29358e-05	-0.983555	-1.23163
72673927	chr3:72673927:C:T	1.15361e-06	0.391717	-1.03243	0.000349832	0.849453	-0.966891
72674093	chr3:72674093:G:A	4.39934e-07	-1.60474	-2.97869e-10	7.79924e-05	-1.61828	-2.97869e-10
72674101	chr3:72674101:G:A	2.61283e-07	-0.871118	-1.25464	5.91161e-05	-0.674752	-1.22064
72674109	chr3:72674109:G:A	6.93064e-07	-1.5082e-10	-1.15024	0.000128427	-1.5082e-10	-1.11953
72674147	chr3:72674147:T:C	1.559e-06	-1.5082e-10	-0.339564	0.000298064	-1.5082e-10	-0.277583
72674386	chr3:72674386:C:T	1.66256e-06	-1.5082e-10	-0.275249	0.00031853	-1.5082e-10	-0.211175
72674493	chr3:72674493:C:T	2.01089e-07	-1.17676	-1.21086	4.23096e-05	-1.07099	-1.15888
72674535	chr3:72674535:A:G	9.06365e-07	-1.5082e-10	-0.881921	0.000157014	-1.5082e-10	-0.918556
72674599	chr3:72674599:C:T	2.09664e-06	-1.5082e-10	-0.0432714	0.000360562	-1.5082e-10	-0.0872283
72674621	chr3:72674621:G:A	2.56684e-07	-0.873077	-1.27044	5.88827e-05	-0.65161	-1.24774
72674975	chr3:72674975:G:T	7.8241e-07	-1.5082e-10	-1.02898	0.000138436	-1.5082e-10	-1.04448
72674989	chr3:72674989:G:C	3.57247e-05	-1.5082e-10	2.79223	0.00634746	-1.5082e-10	2.78092
72675186	chr3:72675186:G:A	1.53742e-07	-1.66291	-0.993177	2.95267e-05	-1.62402	-0.965577
72675443	chr3:72675443:C:G	1.70842e-06	-1.5082e-10	-0.248039	0.000327442	-1.5082e-10	-0.18358
72675589	chr3:72675589:C:T	5.62767e-07	-1.3585	-2.97869e-10	9.43198e-05	-1.4282	-2.97869e-10
72675820	chr3:72675820:A:G	6.98516e-07	-1.5082e-10	-1.1424	0.000124762	-1.5082e-10	-1.14849
72676196	chr3:72676196:A:T	1.82772e-07	-1.20851	-1.27462	4.06422e-05	-1.01788	-1.2522
72676243	chr3:72676243:G:A	8.29414e-07	-1.5082e-10	-0.970643	0.000153046	-1.5082e-10	-0.944153
72676403	chr3:72676403:C:T	5.90148e-07	-0.546111	-0.764879	0.000143421	-0.323819	-0.685287
72676741	chr3:72676741:G:A	1.21381e-07	-1.66071	-1.23172	2.27071e-05	-1.62689	-1.22533
72677434	chr3:72677434:G:A	6.31657e-07	-1.5082e-10	-1.24302	0.000114007	-1.5082e-10	-1.23863
72677442	chr3:72677442:T:C	6.11871e-07	-1.5082e-10	-1.27484	0.00010996	-1.5082e-10	-1.27477
72678128	chr3:72678128:G:A	6.3823e-07	-0.61137	-0.621295	0.000169412	-0.351923	-0.490636
72678248	chr3:72678248:G:T	6.22571e-07	-1.5082e-10	-1.25751	0.000110923	-1.5082e-10	-1.26606
72678796	chr3:72678796:A:T	3.61896e-07	-1.01855	-0.781459	7.89267e-05	-0.926582	-0.67979
72679455	chr3:72679455:G:A	2.28045e-07	-1.54857	-0.713249	4.3344e-05	-1.50754	-0.698181
72679630	chr3:72679630:C:T	8.85959e-07	-1.5082e-10	-0.904693	0.000153323	-1.5082e-10	-0.942343
72680604	chr3:72680604:T:C	8.58872e-07	-1.5082e-10	-0.935743	0.000172248	-1.5082e-10	-0.825954
72681046	chr3:72681046:A:T	6.85657e-07	-0.408157	-0.752828	0.000169756	-0.171925	-0.668607
72681943	chr3:72681943:T:C	1.79221e-06	-1.5082e-10	-0.200159	0.000308933	-1.5082e-10	-0.241769
72682313	chr3:72682313:G:C	1.14034e-06	0.620353	-1.27264	0.000255868	0.840865	-1.2711
72682650	chr3:72682650:A:G	2.13445e-07	-1.05337	-1.27461	4.83089e-05	-0.841807	-1.25547
72682655	chr3:72682655:A:G	2.40822e-07	-1.57554	-0.63176	4.38278e-05	-1.55354	-0.641084
72682735	chr3:72682735:C:T	7.44049e-07	-1.5082e-10	-1.07926	0.000136473	-1.5082e-10	-1.05876
72682850	chr3:72682850:T:C	2.38885e-07	-1.558	-0.657385	4.33927e-05	-1.53776	-0.666843
72683354	chr3:72683354:T:C	4.22598e-07	-1.64494	-2.97869e-10	8.31723e-05	-1.55398	-2.97869e-10
72683430	chr3:72683430:C:T	1.49659e-07	-1.56227	-1.12073	2.93814e-05	-1.49445	-1.10008
72683551	chr3:72683551:G:T	2.29502e-07	-1.11949	-1.13596	5.24872e-05	-0.953829	-1.06049
72683866	chr3:72683866:C:T	6.13724e-07	-1.5082e-10	-1.27182	0.000110384	-1.5082e-10	-1.27092
72683920	chr3:72683920:C:T	4.80923e-07	-0.384377	-1.13128	0.000118146	-0.124805	-1.07817
72683955	chr3:72683955:A:G	6.49838e-07	-1.5082e-10	-1.21464	0.000116134	-1.5082e-10	-1.22015
72684091	chr3:72684091:A:G	2.1923e-07	-1.10146	-1.19978	5.10571e-05	-0.911603	-1.13034
72684160	chr3:72684160:C:T	6.33094e-07	-0.0264918	-1.21425	0.000176441	0.446649	-1.24856
72684404	chr3:72684404:G:A	1.76624e-06	-1.5082e-10	-0.214758	0.000331829	-1.5082e-10	-0.170272
72684441	chr3:72684441:A:G	7.80773e-07	-1.5082e-10	-1.03108	0.00015179	-1.5082e-10	-0.952392
72684518	chr3:72684518:A:C	1.06617e-06	0.490901	-1.21044	0.000332812	0.99869	-1.166
72684588	chr3:72684588:A:G	2.32608e-07	-1.10816	-1.13385	4.57666e-05	-0.971363	-1.17997
72684894	chr3:72684894:C:A	8.96408e-07	-1.5082e-10	-0.892967	0.000162578	-1.5082e-10	-0.883736
72685167	chr3:72685167:A:G	1.75094e-07	-1.3852	-1.14084	3.81022e-05	-1.28181	-1.05281
72685338	chr3:72685338:A:T	6.16811e-07	-1.5082e-10	-1.2668	0.000111414	-1.5082e-10	-1.26164
72686061	chr3:72686061:A:G	6.10707e-07	-1.5082e-10	-1.27675	0.000109741	-1.5082e-10	-1.27677
72686530	chr3:72686530:C:T	6.43542e-07	-1.5082e-10	-1.22438	0.000114696	-1.5082e-10	-1.23261
72687224	chr3:72687224:C:T	8.47947e-07	-1.5082e-10	-0.948545	0.000148489	-1.5082e-10	-0.974378
72687387	chr3:72687387:T:G	1.32692e-05	-1.5082e-10	1.80183	0.00240005	-1.5082e-10	1.80835
72687407	chr3:72687407:G:A	6.9324e-07	-1.5082e-10	-1.14999	0.000124999	-1.5082e-10	-1.14659
72687441	chr3:72687441:A:G	1.41267e-07	-1.47612	-1.26459	2.36513e-05	-1.53444	-1.27703
72687452	chr3:72687452:A:C	2.49107e-07	-1.26353	-0.90995	4.52013e-05	-1.20147	-0.962295
72687562	chr3:72687562:G:T	1.32327e-06	-1.5082e-10	-0.503499	0.000253033	-1.5082e-10	-0.441372
72687680	chr3:72687680:A:AC	8.10732e-07	-1.5082e-10	-0.993426	0.00014912	-1.5082e-10	-0.970141
72687956	chr3:72687956:G:A	1.47707e-07	-1.6013	-1.09483	2.8563e-05	-1.54488	-1.0779
72688331	chr3:72688331:C:T	2.35309e-07	-0.952294	-1.27817	5.34104e-05	-0.729308	-1.26758
72688402	chr3:72688402:A:T	2.12624e-07	-1.05424	-1.2776	4.77156e-05	-0.84534	-1.26429
72688700	chr3:72688700:T:C	3.02347e-07	-1.52719	-0.452595	5.76147e-05	-1.47362	-0.447493
72689096	chr3:72689096:T:C	3.77911e-07	-0.502716	-1.25399	8.98222e-05	-0.245741	-1.23132
72689127	chr3:72689127:T:C	6.30163e-07	-1.5082e-10	-1.24539	0.000117869	-1.5082e-10	-1.20532
72689190	chr3:72689190:C:T	2.23688e-07	-1.00297	-1.27815	5.00708e-05	-0.789596	-1.27186
72689378	chr3:72689378:C:T	2.05172e-07	-1.14285	-1.22466	4.68746e-05	-0.952663	-1.17475
72689428	chr3:72689428:A:G	1.3003e-05	1.78157	-2.97869e-10	0.00196182	1.60674	-2.97869e-10
72689569	chr3:72689569:C:A	7.38799e-07	-1.5082e-10	-1.08634	0.000135517	-1.5082e-10	-1.0658
72689577	chr3:72689577:A:G	6.23846e-07	-1.5082e-10	-1.25546	0.000111183	-1.5082e-10	-1.26371
72689801	chr3:72689801:T:C	5.83347e-07	-0.16288	-1.1597	0.00013993	0.171978	-1.20573
72689847	chr3:72689847:T:C	6.10209e-07	-1.5082e-10	-1.27756	0.000109823	-1.5082e-10	-1.27602
72690041	chr3:72690041:A:C	3.49829e-07	-0.880871	-0.953047	6.61423e-05	-0.763429	-1.01965
72690337	chr3:72690337:A:G	6.11637e-07	-1.5082e-10	-1.27522	0.00011023	-1.5082e-10	-1.27232
72690450	chr3:72690450:T:C	4.41505e-07	-0.730827	-0.870346	8.4133e-05	-0.618005	-0.924488
72690877	chr3:72690877:G:C	6.56334e-07	-1.5082e-10	-1.20469	0.000119742	-1.5082e-10	-1.18955
72690988	chr3:72690988:A:G	5.57022e-07	-0.614444	-0.754315	0.000117787	-0.35614	-0.849877
72691104	chr3:72691104:G:A	6.14441e-07	-1.5082e-10	-1.27065	0.000109905	-1.5082e-10	-1.27527
72691332	chr3:72691332:A:T	2.29853e-07	-1.43376	-0.820161	4.57179e-05	-1.36186	-0.790543
72691893	chr3:72691893:C:T	7.0956e-07	-1.5082e-10	-1.12672	0.00012991	-1.5082e-10	-1.10805
72692099	chr3:72692099:ACT:A	1.63874e-06	-1.5082e-10	-0.289683	0.000281778	-1.5082e-10	-0.333771
72692424	chr3:72692424:C:A	1.51411e-06	-1.5082e-10	-0.368782	0.000260803	-1.5082e-10	-0.411125
72693476	chr3:72693476:G:A	6.39671e-07	-1.5082e-10	-1.23041	0.000113526	-1.5082e-10	-1.24286
72693798	chr3:72693798:C:T	1.88169e-06	0.926395	-1.07783	0.000488741	1.34957	-1.13263
72693992	chr3:72693992:C:T	4.45528e-06	-1.5082e-10	0.710483	0.000734576	-1.5082e-10	0.624402
72694044	chr3:72694044:G:A	6.15295e-07	-1.5082e-10	-1.26926	0.000110514	-1.5082e-10	-1.26975
72694083	chr3:72694083:G:C	2.30991e-06	1.24399	-1.19039	0.00064307	1.7166	-1.22524
72694189	chr3:72694189:C:T	9.27831e-07	-1.5082e-10	-0.858513	0.000160765	-1.5082e-10	-0.89495
72694257	chr3:72694257:A:AT	3.33283e-07	-0.615637	-1.26673	7.89249e-05	-0.328325	-1.27807
72694341	chr3:72694341:G:A	1.56871e-07	-1.46612	-1.16982	3.08311e-05	-1.3831	-1.16327
72694747	chr3:72694747:A:C	9.26407e-06	-1.5082e-10	1.44254	0.00166277	-1.5082e-10	1.44135
72695547	chr3:72695547:C:T	3.9901e-07	-1.70238	-2.97869e-10	7.13697e-05	-1.70702	-2.97869e-10
72695697	chr3:72695697:A:G	1.2393e-07	-1.70879	-1.16286	2.29321e-05	-1.69789	-1.14447
72695851	chr3:72695851:A:C	6.477e-07	-0.295207	-0.922729	0.000144609	0.0115455	-1.0124
72696198	chr3:72696198:A:G	1.5062e-07	-1.46477	-1.21184	2.91155e-05	-1.39472	-1.2089
72696228	chr3:72696228:C:A	1.60398e-07	-1.62119	-0.992519	3.07337e-05	-1.5685	-0.981028
72696232	chr3:72696232:G:A	6.68726e-07	-1.5082e-10	-1.18599	0.000117595	-1.5082e-10	-1.20765
72696263	chr3:72696263:C:A	6.47603e-07	-1.5082e-10	-1.21809	0.000114399	-1.5082e-10	-1.2352
72696569	chr3:72696569:C:T	1.03999e-06	-1.5082e-10	-0.744398	0.000182279	-1.5082e-10	-0.769351
72696849	chr3:72696849:A:G	8.28554e-07	-1.5082e-10	-0.971681	0.000144406	-1.5082e-10	-1.00227
72696853	chr3:72696853:C:T	6.11699e-07	-1.5082e-10	-1.27512	0.000110059	-1.5082e-10	-1.27388
72697235	chr3:72697235:C:T	6.17294e-07	-1.5082e-10	-1.26602	0.000111179	-1.5082e-10	-1.26375
72697236	chr3:72697236:G:A	8.8771e-07	-0.30903	-0.593688	0.000208624	0.0576459	-0.692004
72697908	chr3:72697908:G:A	7.07441e-07	-1.5082e-10	-1.12971	0.000124538	-1.5082e-10	-1.15028
72698112	chr3:72698112:C:G	1.96663e-06	0.506048	-0.613335	0.000354341	0.499036	-0.60367
72698394	chr3:72698394:A:AGGAAACCAC	1.2116e-06	-1.5082e-10	-0.591668	0.000211612	-1.5082e-10	-0.620136
72698975	chr3:72698975:T:C	6.58108e-07	-1.5082e-10	-1.20199	0.000119001	-1.5082e-10	-1.19576
72699316	chr3:72699316:G:A	5.50645e-07	-0.73106	-0.649212	9.78337e-05	-0.746403	-0.645219
72699562	chr3:72699562:G:A	6.4169e-06	-1.5082e-10	1.07533	0.00114887	-1.5082e-10	1.07164
72699974	chr3:72699974:G:A	1.2137e-07	-1.65408	-1.23844	2.43302e-05	-1.51344	-1.26973
72700171	chr3:72700171:T:C	1.25832e-06	-1.5486	0.994769	0.000240435	-1.60496	1.11252
72700271	chr3:72700271:G:C	1.33611e-06	-1.5082e-10	-0.493843	0.000239628	-1.5082e-10	-0.495805
72700617	chr3:72700617:G:C	3.95185e-07	-1.71201	-2.97869e-10	7.10327e-05	-1.71175	-2.97869e-10
72701257	chr3:72701257:T:C	7.96742e-07	-1.5082e-10	-1.01083	0.000140486	-1.5082e-10	-1.02979
72701265	chr3:72701265:G:A	6.64793e-07	-1.5082e-10	-1.19189	0.000120777	-1.5082e-10	-1.18095
72701324	chr3:72701324:G:A	8.8142e-07	-1.5082e-10	-0.909829	0.000154545	-1.5082e-10	-0.934406
72701344	chr3:72701344:G:A	1.44514e-07	-1.48379	-1.2342	2.95327e-05	-1.32926	-1.26013
72701644	chr3:72701644:G:C	7.95075e-07	-1.5082e-10	-1.01293	0.000140206	-1.5082e-10	-1.03178
72701808	chr3:72701808:G:A	1.54078e-07	-1.61948	-1.03442	3.08175e-05	-1.57592	-0.970886
72701819	chr3:72701819:C:G	1.48085e-07	-1.50111	-1.19247	2.97207e-05	-1.35216	-1.23089
72701983	chr3:72701983:G:A	6.57582e-07	-1.5082e-10	-1.20279	0.000118859	-1.5082e-10	-1.19695
72702277	chr3:72702277:T:C	8.28975e-07	-1.5082e-10	-0.971174	0.000143524	-1.5082e-10	-1.00839
72702304	chr3:72702304:G:T	6.31708e-07	-1.5082e-10	-1.24294	0.000113329	-1.5082e-10	-1.2446
72702511	chr3:72702511:C:T	3.94787e-07	-1.71302	-2.97869e-10	7.13757e-05	-1.70693	-2.97869e-10
72702536	chr3:72702536:G:A	6.79608e-07	-1.5082e-10	-1.16985	0.000122146	-1.5082e-10	-1.16967
72702999	chr3:72702999:G:T	8.53455e-07	-1.5082e-10	-0.94207	0.00015183	-1.5082e-10	-0.95213
72703239	chr3:72703239:G:A	6.10354e-07	-1.5082e-10	-1.27732	0.000109848	-1.5082e-10	-1.27579
72703514	chr3:72703514:T:G	6.42237e-07	-1.5082e-10	-1.22641	0.000113794	-1.5082e-10	-1.2405
72703671	chr3:72703671:T:C	1.36995e-07	-1.5976	-1.17382	2.70066e-05	-1.44909	-1.22972
72703698	chr3:72703698:C:T	2.07072e-07	-1.38779	-0.970508	4.05482e-05	-1.34934	-0.923055
72704114	chr3:72704114:G:A	6.607e-07	-1.5082e-10	-1.19806	0.000120279	-1.5082e-10	-1.18507
72705316	chr3:72705316:T:C	6.54795e-07	-1.5082e-10	-1.20704	0.000115448	-1.5082e-10	-1.22607
72705465	chr3:72705465:T:C	8.29102e-07	-1.5082e-10	-0.97102	0.000151419	-1.5082e-10	-0.954842
72705475	chr3:72705475:T:C	7.65681e-07	-1.5082e-10	-1.0506	0.000136605	-1.5082e-10	-1.0578
72705668	chr3:72705668:G:A	1.19251e-06	-1.5082e-10	-0.607547	0.00021202	-1.5082e-10	-0.618212
72706098	chr3:72706098:A:G	6.71048e-07	-1.5082e-10	-1.18252	0.000121384	-1.5082e-10	-1.17594
72706322	chr3:72706322:A:G	8.85821e-07	-1.5082e-10	-0.904849	0.000156096	-1.5082e-10	-0.924418
72706510	chr3:72706510:G:A	7.35639e-07	-1.5082e-10	-1.09062	0.000128787	-1.5082e-10	-1.11673
72706666	chr3:72706666:T:C	6.10231e-07	-1.5082e-10	-1.27753	0.000109617	-1.5082e-10	-1.2779
72706774	chr3:72706774:G:A	1.44079e-07	-1.61602	-1.10498	2.86101e-05	-1.55572	-1.06541
72706831	chr3:72706831:G:T	7.46294e-07	-1.5082e-10	-1.07624	0.000130468	-1.5082e-10	-1.10376
72706867	chr3:72706867:C:G	1.07205e-06	-1.5082e-10	-0.71404	0.000190747	-1.5082e-10	-0.723942
72706913	chr3:72706913:C:A	8.46133e-07	-1.5082e-10	-0.950687	0.000151433	-1.5082e-10	-0.954749
72707008	chr3:72707008:T:C	1.36168e-07	-1.68017	-1.0973	2.47854e-05	-1.61011	-1.15453
72707031	chr3:72707031:G:T	8.41941e-07	-1.5082e-10	-0.955653	0.000147813	-1.5082e-10	-0.978945
72707040	chr3:72707040:G:A	6.50817e-07	-1.5082e-10	-1.21313	0.000119131	-1.5082e-10	-1.19467
72707143	chr3:72707143:A:G	5.95083e-07	-0.120084	-1.18258	0.000165365	0.356013	-1.22275
72707155	chr3:72707155:G:A	6.70551e-07	-1.5082e-10	-1.18326	0.000122199	-1.5082e-10	-1.16924
72707560	chr3:72707560:G:A	1.08468e-06	-1.5082e-10	-0.702325	0.000182317	-1.5082e-10	-0.769144
72707831	chr3:72707831:G:A	8.44871e-07	-1.5082e-10	-0.952179	0.000158328	-1.5082e-10	-0.91022
72707917	chr3:72707917:C:G	2.51511e-07	-1.33926	-0.824621	5.02512e-05	-1.27252	-0.785334
72707920	chr3:72707920:G:A	6.41691e-07	-1.5082e-10	-1.22726	0.000115956	-1.5082e-10	-1.22168
72707944	chr3:72707944:A:T	6.34001e-07	-1.5082e-10	-1.23931	0.00011444	-1.5082e-10	-1.23484
72707974	chr3:72707974:G:A	1.13583e-06	-1.5082e-10	-0.656241	0.000198308	-1.5082e-10	-0.685069
72708080	chr3:72708080:G:A	1.39685e-07	-1.57081	-1.18116	2.48575e-05	-1.58856	-1.17317
72708175	chr3:72708175:C:G	6.49096e-07	-1.5082e-10	-1.21578	0.000117348	-1.5082e-10	-1.20974
72708257	chr3:72708257:A:G	6.09788e-07	-1.5082e-10	-1.27825	0.000109574	-1.5082e-10	-1.27829
72708330	chr3:72708330:T:A	1.14776e-06	-1.5082e-10	-0.645799	0.000202873	-1.5082e-10	-0.662313
72708742	chr3:72708742:G:A	1.29544e-07	-1.63085	-1.19649	2.26438e-05	-1.65113	-1.20387
72708744	chr3:72708744:G:A	1.12611e-06	-1.5082e-10	-0.664843	0.000214395	-1.5082e-10	-0.607071
72709185	chr3:72709185:C:T	9.72914e-07	-1.5082e-10	-0.811067	0.000161805	-1.5082e-10	-0.888501
72709275	chr3:72709275:G:T	5.88058e-07	-1.31454	-2.97869e-10	0.000109069	-1.28292	-2.97869e-10
72709383	chr3:72709383:A:C	7.49481e-07	-1.5082e-10	-1.07198	0.000134806	-1.5082e-10	-1.07106
72709753	chr3:72709753:T:C	9.39964e-07	-1.5082e-10	-0.845522	0.000165504	-1.5082e-10	-0.865895
72710476	chr3:72710476:T:A	1.45858e-06	-1.5082e-10	-0.406147	0.000260282	-1.5082e-10	-0.413127
72710855	chr3:72710855:C:A	6.53387e-07	-1.5082e-10	-1.20919	0.000117965	-1.5082e-10	-1.20451
72710988	chr3:72710988:T:C	1.55025e-07	-1.59672	-1.05105	2.7536e-05	-1.6022	-1.05719
72711258	chr3:72711258:C:T	6.20316e-07	-1.5082e-10	-1.26113	0.000112181	-1.5082e-10	-1.25478
72711734	chr3:72711734:T:G	6.38848e-07	-1.5082e-10	-1.2317	0.000115816	-1.5082e-10	-1.22289
72711739	chr3:72711739:G:C	6.39005e-07	-1.5082e-10	-1.23145	0.000115847	-1.5082e-10	-1.22262
72711746	chr3:72711746:T:G	6.38415e-07	-1.5082e-10	-1.23237	0.000115731	-1.5082e-10	-1.22363
72712135	chr3:72712135:T:G	1.29053e-07	-1.57314	-1.258	2.27966e-05	-1.59116	-1.25712
72712205	chr3:72712205:A:G	1.26327e-07	-1.61055	-1.24194	2.24842e-05	-1.6278	-1.23428
72712543	chr3:72712543:T:A	8.06408e-07	-1.5082e-10	-0.998773	0.000147163	-1.5082e-10	-0.983348
72712655	chr3:72712655:G:T	6.11369e-07	-1.5082e-10	-1.27566	0.000109932	-1.5082e-10	-1.27503
72712963	chr3:72712963:G:A	6.21202e-07	-1.5082e-10	-1.25971	0.000112713	-1.5082e-10	-1.25004
72713074	chr3:72713074:A:G	8.07582e-07	-1.5082e-10	-0.997318	0.000147448	-1.5082e-10	-0.981416
72713095	chr3:72713095:T:C	6.54299e-07	-1.5082e-10	-1.2078	0.000118831	-1.5082e-10	-1.19719
72713164	chr3:72713164:C:G	1.72155e-06	-1.5082e-10	-0.240384	0.00030376	-1.5082e-10	-0.258652
72713754	chr3:72713754:T:C	1.73581e-06	-1.5082e-10	-0.232136	0.000323959	-1.5082e-10	-0.194275
72713784	chr3:72713784:G:A	7.97933e-07	-1.5082e-10	-1.00934	0.000147314	-1.5082e-10	-0.982322
72714321	chr3:72714321:G:C	1.42715e-07	-1.5937	-1.13682	2.56753e-05	-1.5623	-1.16706
72714452	chr3:72714452:G:T	4.06948e-07	-1.68268	-2.97869e-10	7.2242e-05	-1.69487	-2.97869e-10
72714470	chr3:72714470:T:G	6.29857e-07	-1.5082e-10	-1.24587	0.00011298	-1.5082e-10	-1.24768
72715019	chr3:72715019:G:A	1.29063e-06	-1.5082e-10	-0.52848	0.000225428	-1.5082e-10	-0.556892
72715168	chr3:72715168:C:T	8.54599e-07	-0.940731	-2.97869e-10	0.000161754	-0.888814	-2.97869e-10
72715989	chr3:72715989:G:T	9.13386e-07	-1.5082e-10	-0.874205	0.000160325	-1.5082e-10	-0.89769
72716345	chr3:72716345:C:A	1.30551e-07	-1.60021	-1.21939	2.32777e-05	-1.61792	-1.20947
72716372	chr3:72716372:A:G	6.35522e-07	-1.5082e-10	-1.23692	0.000113764	-1.5082e-10	-1.24077
72716767	chr3:72716767:G:T	1.30439e-07	-1.56748	-1.25297	2.30557e-05	-1.58511	-1.25186
72717221	chr3:72717221:C:T	1.58346e-07	-1.64173	-0.984852	2.80063e-05	-1.64607	-0.99639
72717517	chr3:72717517:C:T	1.68169e-07	-1.39919	-1.1672	3.76906e-05	-1.19943	-1.14605
72717983	chr3:72717983:TTTTCTTTTCTTTTC:T	3.97329e-07	-1.7066	-2.97869e-10	7.11082e-05	-1.71069	-2.97869e-10
72718059	chr3:72718059:A:G	1.70024e-07	-1.58868	-0.966743	3.00382e-05	-1.59562	-0.976807
72718083	chr3:72718083:C:T	6.18553e-07	-1.5082e-10	-1.26398	0.000110656	-1.5082e-10	-1.26846
72718186	chr3:72718186:G:A	4.2036e-07	-1.65025	-2.97869e-10	8.04524e-05	-1.58723	-2.97869e-10
72718214	chr3:72718214:A:G	1.52781e-07	-1.51415	-1.14821	3.03164e-05	-1.36906	-1.19414
72718357	chr3:72718357:C:T	1.19738e-07	-1.62804	-1.27801	2.08147e-05	-1.6707	-1.26853
72718426	chr3:72718426:G:A	6.09787e-07	-1.5082e-10	-1.27825	0.000109639	-1.5082e-10	-1.2777
72718607	chr3:72718607:C:T	6.70674e-07	-1.5082e-10	-1.18308	0.000120593	-1.5082e-10	-1.18247
72718670	chr3:72718670:A:G	6.10797e-07	-1.5082e-10	-1.2766	0.000109697	-1.5082e-10	-1.27717
72718698	chr3:72718698:T:A	6.13793e-07	-1.5082e-10	-1.27171	0.00010994	-1.5082e-10	-1.27496
72718771	chr3:72718771:C:T	6.2592e-07	-1.5082e-10	-1.25214	0.00011163	-1.5082e-10	-1.2597
72718772	chr3:72718772:G:A	4.14316e-07	-1.66473	-2.97869e-10	7.81726e-05	-1.61597	-2.97869e-10
72718923	chr3:72718923:C:T	4.84995e-07	-1.50722	-2.97869e-10	8.28527e-05	-1.55783	-2.97869e-10
72718943	chr3:72718943:T:C	6.4283e-07	-1.5082e-10	-1.22548	0.000116602	-1.5082e-10	-1.21613
72718994	chr3:72718994:T:A	1.50723e-07	-1.59155	-1.08437	2.67753e-05	-1.59769	-1.08972
72719082	chr3:72719082:A:G	6.93244e-07	-1.5082e-10	-1.14998	0.000122396	-1.5082e-10	-1.16763
72719534	chr3:72719534:TAAG:T	1.65163e-07	-1.67172	-0.912712	3.15909e-05	-1.65809	-0.863937
72719704	chr3:72719704:T:A	5.50713e-07	-1.38015	-2.97869e-10	9.48977e-05	-1.42209	-2.97869e-10
72719864	chr3:72719864:G:A	1.08952e-06	-1.5082e-10	-0.697871	0.000184454	-1.5082e-10	-0.757492
72720020	chr3:72720020:T:G	6.21114e-07	-1.5082e-10	-1.25985	0.00011074	-1.5082e-10	-1.26771
72720172	chr3:72720172:G:A	1.44261e-07	-1.51241	-1.20732	2.60429e-05	-1.51272	-1.20242
72720229	chr3:72720229:G:A	1.2484e-07	-1.58941	-1.27492	2.26205e-05	-1.57937	-1.27667
72720237	chr3:72720237:A:G	1.26592e-07	-1.57974	-1.27066	2.29254e-05	-1.56916	-1.27349
72720238	chr3:72720238:T:G	1.2658e-07	-1.57929	-1.2712	2.29249e-05	-1.56875	-1.27392
72720277	chr3:72720277:C:A	1.25808e-07	-1.58325	-1.27335	2.27914e-05	-1.57296	-1.27554
72720436	chr3:72720436:G:A	1.18369e-07	-1.69747	-1.22009	2.14739e-05	-1.70242	-1.20563
72720768	chr3:72720768:G:C	6.14732e-07	-1.5082e-10	-1.27018	0.000110584	-1.5082e-10	-1.26912
72721024	chr3:72721024:T:C	8.23309e-07	-1.00373	0.0256969	0.000182717	-0.846515	0.0795612
72721107	chr3:72721107:TCCACTGG:T	1.69079e-06	-1.5082e-10	-0.258412	0.00030187	-1.5082e-10	-0.264897
72721636	chr3:72721636:C:T	1.25964e-07	-1.62794	-1.22742	2.25954e-05	-1.64282	-1.21432
72721657	chr3:72721657:G:A	4.29957e-07	-1.62768	-2.97869e-10	7.43435e-05	-1.6662	-2.97869e-10
72721737	chr3:72721737:G:T	4.39178e-07	-1.60646	-2.97869e-10	7.71515e-05	-1.62912	-2.97869e-10
72721918	chr3:72721918:C:T	1.60423e-06	-1.5082e-10	-0.310966	0.000286351	-1.5082e-10	-0.317673
72722346	chr3:72722346:C:T	3.22073e-06	-1.5082e-10	0.385999	0.000571014	-1.5082e-10	0.372523
72722472	chr3:72722472:C:T	3.3624e-07	-0.621602	-1.25194	5.41843e-05	-0.729354	-1.25315
72722587	chr3:72722587:A:C	6.2785e-07	-1.5082e-10	-1.24906	0.000111008	-1.5082e-10	-1.26529
72723582	chr3:72723582:T:C	6.25537e-07	-1.5082e-10	-1.25275	0.000113024	-1.5082e-10	-1.2473
72723593	chr3:72723593:A:C	6.12668e-07	-1.5082e-10	-1.27354	0.000110199	-1.5082e-10	-1.2726
72723823	chr3:72723823:A:G	6.17601e-07	-1.5082e-10	-1.26552	0.000110823	-1.5082e-10	-1.26695
72724081	chr3:72724081:G:A	6.43166e-07	-1.5082e-10	-1.22496	0.000115892	-1.5082e-10	-1.22223
72724104	chr3:72724104:C:A	1.4055e-07	-1.66217	-1.08363	2.66439e-05	-1.65636	-1.03597
72724171	chr3:72724171:G:A	1.72526e-07	-1.26529	-1.27552	4.15785e-05	-0.971063	-1.27625
72724215	chr3:72724215:C:A	7.39946e-07	-1.5082e-10	-1.08479	0.000138514	-1.5082e-10	-1.04392
72724502	chr3:72724502:CT:C	1.77305e-07	-1.68724	-0.826246	3.35456e-05	-1.61153	-0.850458
72724723	chr3:72724723:G:A	1.43895e-06	-0.419692	-2.97869e-10	0.000405606	0.0304905	-2.97869e-10
72726098	chr3:72726098:T:C	1.31984e-06	-1.5082e-10	-0.506096	0.000229697	-1.5082e-10	-0.538132
72726522	chr3:72726522:T:C	6.21842e-07	-1.5082e-10	-1.25868	0.000111241	-1.5082e-10	-1.26319
72726776	chr3:72726776:T:C	2.79599e-06	-1.5082e-10	0.244577	0.000454578	-1.5082e-10	0.144478
72726802	chr3:72726802:T:C	7.01965e-07	-1.5082e-10	-1.13748	0.000127165	-1.5082e-10	-1.1294
72727237	chr3:72727237:C:T	1.65853e-06	-1.5082e-10	-0.277676	0.000309259	-1.5082e-10	-0.240714
72727757	chr3:72727757:A:G	5.0354e-07	-1.4697	-2.97869e-10	8.94068e-05	-1.4817	-2.97869e-10
72727946	chr3:72727946:C:T	6.20515e-07	-1.5082e-10	-1.26081	0.000110731	-1.5082e-10	-1.26779
72728066	chr3:72728066:T:C	4.36359e-07	-1.6129	-2.97869e-10	8.20508e-05	-1.56755	-2.97869e-10
72728233	chr3:72728233:G:A	2.48331e-06	-1.5082e-10	0.125985	0.000448481	-1.5082e-10	0.130975
72728407	chr3:72728407:C:A	4.14934e-07	-1.66324	-2.97869e-10	8.06589e-05	-1.58466	-2.97869e-10
72728945	chr3:72728945:C:T	9.47352e-07	-1.5082e-10	-0.837693	0.000173512	-1.5082e-10	-0.818643
72729319	chr3:72729319:C:G	4.11108e-07	-1.67251	-2.97869e-10	7.59845e-05	-1.64436	-2.97869e-10
72729400	chr3:72729400:G:A	9.89317e-07	-1.5082e-10	-0.794349	0.000179181	-1.5082e-10	-0.786496
72729416	chr3:72729416:T:A	1.03027e-05	-1.5082e-10	1.5488	0.00207124	-1.5082e-10	1.66101
72729459	chr3:72729459:C:T	4.461e-07	-0.821205	-0.769615	0.000106987	-0.559751	-0.74243
72730008	chr3:72730008:C:T	1.47711e-07	-1.41918	-1.27693	2.73891e-05	-1.4008	-1.26394
72730013	chr3:72730013:T:C	9.83044e-07	-1.5082e-10	-0.800709	0.000178038	-1.5082e-10	-0.792896
72730427	chr3:72730427:A:G	6.17023e-07	-1.5082e-10	-1.26646	0.000110908	-1.5082e-10	-1.26619
72730436	chr3:72730436:T:C	3.95991e-07	-1.70997	-2.97869e-10	7.09338e-05	-1.71314	-2.97869e-10
72730572	chr3:72730572:G:A	6.16828e-07	-1.5082e-10	-1.26677	0.000110872	-1.5082e-10	-1.26651
72730605	chr3:72730605:C:T	6.10188e-07	-1.5082e-10	-1.2776	0.000109665	-1.5082e-10	-1.27746
72730895	chr3:72730895:T:C	6.10969e-07	-1.5082e-10	-1.27632	0.000110126	-1.5082e-10	-1.27326
72730992	chr3:72730992:T:C	3.01105e-07	-0.773216	-1.21069	7.14197e-05	-0.506211	-1.20011
72731924	chr3:72731924:G:A	2.65004e-07	-0.988836	-1.12278	6.09269e-05	-0.759956	-1.10526
72732205	chr3:72732205:G:A	1.33575e-07	-1.531	-1.2657	2.48766e-05	-1.51771	-1.24326
72732840	chr3:72732840:G:A	6.12659e-07	-1.5082e-10	-1.27355	0.000109824	-1.5082e-10	-1.27602
72732847	chr3:72732847:C:T	8.10121e-07	-1.5082e-10	-0.99418	0.000146325	-1.5082e-10	-0.989063
72733007	chr3:72733007:C:T	8.38557e-07	-1.5082e-10	-0.95968	0.000156229	-1.5082e-10	-0.923572
72733133	chr3:72733133:C:T	3.58939e-06	-1.5082e-10	0.494374	0.000701401	-1.5082e-10	0.578189
72733589	chr3:72733589:T:A	3.05535e-07	-0.878951	-1.09035	7.14432e-05	-0.635003	-1.07099
72733663	chr3:72733663:G:A	6.10637e-07	-1.5082e-10	-1.27686	0.000109601	-1.5082e-10	-1.27804
72734370	chr3:72734370:T:C	6.26221e-07	-1.5082e-10	-1.25166	0.00011198	-1.5082e-10	-1.25657
72734417	chr3:72734417:A:G	4.72771e-07	-1.53275	-2.97869e-10	8.90915e-05	-1.48523	-2.97869e-10
72734477	chr3:72734477:A:G	1.26865e-07	-1.57947	-1.26876	2.35078e-05	-1.56795	-1.24961
72734551	chr3:72734551:C:T	8.8475e-07	-1.5082e-10	-0.906058	0.000155448	-1.5082e-10	-0.928581
72734768	chr3:72734768:A:AGCACT	6.41867e-07	-1.5082e-10	-1.22698	0.000114402	-1.5082e-10	-1.23518
72734852	chr3:72734852:T:C	9.21136e-07	-1.5082e-10	-0.865755	0.000168057	-1.5082e-10	-0.850591
72734978	chr3:72734978:G:T	9.21961e-07	-1.5082e-10	-0.864861	0.000168209	-1.5082e-10	-0.849686
72735132	chr3:72735132:T:C	6.20798e-07	-1.5082e-10	-1.26036	0.000111112	-1.5082e-10	-1.26435
72735284	chr3:72735284:G:A	6.17309e-07	-1.5082e-10	-1.26599	0.000110451	-1.5082e-10	-1.27032
72735621	chr3:72735621:C:T	6.52371e-07	-1.5082e-10	-1.21075	0.000117984	-1.5082e-10	-1.20434
72736491	chr3:72736491:A:T	8.09497e-07	-1.5082e-10	-0.99495	0.000150528	-1.5082e-10	-0.960746
72736710	chr3:72736710:T:C	8.71645e-07	-1.5082e-10	-0.920981	0.000163475	-1.5082e-10	-0.878233
72736851	chr3:72736851:G:A	4.27408e-06	-1.5082e-10	0.668961	0.000830666	-1.5082e-10	0.747336
72737909	chr3:72737909:A:G	8.8656e-07	-0.904015	-2.97869e-10	0.000160047	-0.899424	-2.97869e-10
72738027	chr3:72738027:C:G	7.54083e-07	-1.5082e-10	-1.06586	0.000135826	-1.5082e-10	-1.06352
72738077	chr3:72738077:C:T	6.88799e-07	-1.5082e-10	-1.15641	0.000122168	-1.5082e-10	-1.16949
72738102	chr3:72738102:T:C	1.36331e-06	-1.5082e-10	-0.473691	0.000232603	-1.5082e-10	-0.525561
72738292	chr3:72738292:G:A	4.47234e-06	-1.5082e-10	0.714305	0.000868657	-1.5082e-10	0.792057
72738415	chr3:72738415:G:C	8.79396e-07	-0.912128	-2.97869e-10	0.000138075	-1.0471	-2.97869e-10
72738435	chr3:72738435:G:A	2.17752e-07	-1.0727	-1.23531	5.09179e-05	-0.819613	-1.22507
72738701	chr3:72738701:T:C	1.24776e-06	-1.5082e-10	-0.562258	0.000212582	-1.5082e-10	-0.615562
72738836	chr3:72738836:A:G	6.47745e-07	-1.5082e-10	-1.21787	0.000115658	-1.5082e-10	-1.22425
72738869	chr3:72738869:C:T	6.12444e-07	-1.5082e-10	-1.27391	0.00011032	-1.5082e-10	-1.27151
72739349	chr3:72739349:C:T	4.39534e-07	-1.60565	-2.97869e-10	7.84342e-05	-1.61263	-2.97869e-10
72740186	chr3:72740186:A:G	1.17649e-06	-1.5082e-10	-0.621069	0.000214369	-1.5082e-10	-0.607191
72740288	chr3:72740288:C:T	7.59993e-07	-1.5082e-10	-1.05805	0.000134098	-1.5082e-10	-1.07632
72740310	chr3:72740310:T:C	8.02958e-07	-1.5082e-10	-1.00306	0.000140559	-1.5082e-10	-1.02926
72740381	chr3:72740381:T:C	6.58929e-07	-1.5082e-10	-1.20075	0.000118521	-1.5082e-10	-1.19981
72740410	chr3:72740410:A:G	9.84267e-07	-1.5082e-10	-0.799466	0.00017249	-1.5082e-10	-0.824551
72740578	chr3:72740578:G:C	6.30022e-07	-1.5082e-10	-1.24561	0.000112668	-1.5082e-10	-1.25044
72740606	chr3:72740606:T:C	6.21539e-07	-1.5082e-10	-1.25916	0.000112366	-1.5082e-10	-1.25313
72740643	chr3:72740643:A:C	6.28934e-07	-1.5082e-10	-1.24734	0.000113858	-1.5082e-10	-1.23994
72740743	chr3:72740743:C:T	6.71902e-07	-1.5082e-10	-1.18125	0.000119435	-1.5082e-10	-1.19212
72740803	chr3:72740803:T:C	1.34554e-07	-1.69125	-1.09815	2.28056e-05	-1.68399	-1.16389
72740996	chr3:72740996:T:C	1.13314e-05	-1.5082e-10	1.64397	0.00227905	-1.5082e-10	1.75662
72741157	chr3:72741157:G:A	1.28317e-07	-1.55993	-1.27693	2.35976e-05	-1.5359	-1.27784
72741187	chr3:72741187:G:A	7.32573e-07	-1.5082e-10	-1.0948	0.000128301	-1.5082e-10	-1.12051
72741858	chr3:72741858:C:A	4.03333e-07	-1.6916	-2.97869e-10	7.34644e-05	-1.67809	-2.97869e-10
72742201	chr3:72742201:A:G	6.25097e-07	-1.5082e-10	-1.25346	0.000113366	-1.5082e-10	-1.24427
72742214	chr3:72742214:AC:A	2.15762e-07	-1.04555	-1.27164	4.99204e-05	-0.795591	-1.26887
72742256	chr3:72742256:A:G	8.09732e-06	-1.5082e-10	1.30792	0.00151742	-1.5082e-10	1.34987
72742894	chr3:72742894:C:G	2.41697e-07	-1.07306	-1.13062	5.48163e-05	-0.854346	-1.11656
72742988	chr3:72742988:C:T	3.95252e-07	-1.71184	-2.97869e-10	7.18808e-05	-1.69988	-2.97869e-10
72743103	chr3:72743103:CT:C	5.03314e-07	-1.47015	-2.97869e-10	8.52305e-05	-1.52953	-2.97869e-10
72743499	chr3:72743499:A:G	2.82098e-07	-0.986991	-1.06212	6.5122e-05	-0.754551	-1.04408
72743842	chr3:72743842:C:T	3.14817e-05	2.6658	-2.97869e-10	0.00509729	2.56157	-2.97869e-10
72744043	chr3:72744043:G:A	7.23857e-07	-1.5082e-10	-1.10677	0.000128025	-1.5082e-10	-1.12266
72744075	chr3:72744075:C:T	1.17182e-06	0.496493	-1.12154	0.000412442	1.13152	-1.08432
72744094	chr3:72744094:C:T	9.78938e-07	-1.5082e-10	-0.804895	0.000174086	-1.5082e-10	-0.815343
72744500	chr3:72744500:C:A	1.72253e-07	-1.56156	-0.98084	2.96827e-05	-1.5459	-1.03843
72744561	chr3:72744561:C:T	1.17998e-07	-1.70087	-1.21983	2.1692e-05	-1.7008	-1.19715
72744635	chr3:72744635:T:TC	2.59317e-07	-1.0114	-1.12192	5.95239e-05	-0.7825	-1.10601
72745047	chr3:72745047:A:G	1.53089e-07	-1.43606	-1.22429	2.92643e-05	-1.39939	-1.19913
72745715	chr3:72745715:T:C	2.05474e-06	-1.5082e-10	-0.0634599	0.000369212	-1.5082e-10	-0.0635195
72745720	chr3:72745720:GTTTATAAAAGTGCTTTGA:G	6.18192e-07	-1.5082e-10	-1.26456	0.000111123	-1.5082e-10	-1.26425
72745793	chr3:72745793:T:C	1.15789e-06	-1.5082e-10	-0.637008	0.000197604	-1.5082e-10	-0.688627
72745962	chr3:72745962:C:G	7.66849e-06	1.25351	-2.97869e-10	0.00224954	1.74359	-2.97869e-10
72746505	chr3:72746505:T:C	1.19605e-06	-1.5082e-10	-0.604581	0.000204151	-1.5082e-10	-0.656031
72746704	chr3:72746704:A:T	6.18296e-07	-1.5082e-10	-1.2644	0.000111141	-1.5082e-10	-1.26409
72746796	chr3:72746796:C:T	9.3871e-07	-1.5082e-10	-0.846857	0.000170122	-1.5082e-10	-0.838375
72747189	chr3:72747189:T:C	3.22072e-07	-1.01717	-0.899415	7.53807e-05	-0.781593	-0.870747
72747853	chr3:72747853:G:GT	4.11879e-07	-0.652303	-1.01833	0.000147217	-0.0338037	-0.949181
72747857	chr3:72747857:T:G	4.27422e-07	-0.638498	-0.995092	0.00015373	-0.0167663	-0.922925
72747944	chr3:72747944:A:G	6.17205e-07	-1.5082e-10	-1.26616	0.000110725	-1.5082e-10	-1.26785
72748127	chr3:72748127:G:A	2.99982e-06	1.43023	-1.11529	0.000744356	1.79015	-1.15252
72748889	chr3:72748889:A:T	9.52458e-07	-1.5082e-10	-0.832317	0.000172646	-1.5082e-10	-0.823646
72748975	chr3:72748975:A:G	1.53802e-06	-1.5082e-10	-0.353114	0.000268236	-1.5082e-10	-0.383024
72748981	chr3:72748981:A:G	1.03936e-06	-1.5082e-10	-0.745007	0.000188235	-1.5082e-10	-0.737201
72748996	chr3:72748996:CACAG:C	9.16914e-07	-1.5082e-10	-0.87035	0.000167693	-1.5082e-10	-0.852755
72749263	chr3:72749263:G:A	6.33577e-07	-1.5082e-10	-1.23998	0.000113755	-1.5082e-10	-1.24085
72749502	chr3:72749502:T:C	9.3871e-07	-1.5082e-10	-0.846857	0.000170122	-1.5082e-10	-0.838375
72749677	chr3:72749677:CTAAAA:C	1.55015e-06	-1.5082e-10	-0.345254	0.000295128	-1.5082e-10	-0.287482
72750397	chr3:72750397:C:T	3.91108e-06	-1.5082e-10	0.580205	0.000764073	-1.5082e-10	0.663772
72750552	chr3:72750552:C:T	1.56242e-07	-1.55128	-1.08867	2.72291e-05	-1.5369	-1.13371
72751004	chr3:72751004:A:C	1.2191e-06	-1.5082e-10	-0.585498	0.000209186	-1.5082e-10	-0.631669
72751363	chr3:72751363:T:C	1.22044e-06	-1.5082e-10	-0.584395	0.000223209	-1.5082e-10	-0.566784
72751411	chr3:72751411:T:A	1.95319e-06	-1.5082e-10	-0.114143	0.000359001	-1.5082e-10	-0.0915672
72751412	chr3:72751412:C:A	2.74859e-07	-0.869901	-1.2052	6.40847e-05	-0.619563	-1.19512
72751682	chr3:72751682:T:C	8.21582e-07	-1.5082e-10	-0.980131	0.000145604	-1.5082e-10	-0.994003
72751787	chr3:72751787:A:G	8.26285e-07	-1.5082e-10	-0.974423	0.000144621	-1.5082e-10	-1.00077
72752063	chr3:72752063:G:A	2.71301e-07	-0.952597	-1.13554	6.27259e-05	-0.715875	-1.12024
72752388	chr3:72752388:C:T	1.02651e-06	-1.5082e-10	-0.757443	0.000186573	-1.5082e-10	-0.746068
72752454	chr3:72752454:T:C	3.31312e-07	-1.01408	-0.874222	7.73109e-05	-0.782082	-0.844975
72752501	chr3:72752501:T:C	6.3015e-07	-1.5082e-10	-1.2454	0.000112659	-1.5082e-10	-1.25053
72753480	chr3:72753480:C:G	5.55419e-07	-1.37164	-2.97869e-10	8.91718e-05	-1.48433	-2.97869e-10
72753484	chr3:72753484:AC:A	8.6495e-07	-1.5082e-10	-0.928692	0.000156642	-1.5082e-10	-0.920931
72753573	chr3:72753573:G:C	6.47188e-07	-1.5082e-10	-1.21873	0.000115529	-1.5082e-10	-1.22537
72753660	chr3:72753660:G:A	1.71418e-06	-1.5082e-10	-0.244673	0.000330245	-1.5082e-10	-0.175058
72753947	chr3:72753947:G:A	6.33839e-07	-1.5082e-10	-1.23957	0.000113316	-1.5082e-10	-1.24472
72754375	chr3:72754375:TTTC:T	1.02388e-06	-1.5082e-10	-0.760008	0.000185104	-1.5082e-10	-0.753976
72754382	chr3:72754382:TTC:T	6.4494e-07	-1.5082e-10	-1.22221	0.00011512	-1.5082e-10	-1.22892
72754439	chr3:72754439:C:T	1.46895e-07	-1.49473	-1.20692	2.55443e-05	-1.48889	-1.24559
72754451	chr3:72754451:G:A	4.36333e-07	-1.61296	-2.97869e-10	7.51931e-05	-1.65483	-2.97869e-10
72754500	chr3:72754500:G:A	7.34807e-07	-1.09175	-2.97869e-10	0.000110776	-1.26738	-2.97869e-10
72754861	chr3:72754861:T:C	6.53249e-07	-1.5082e-10	-1.2094	0.000119234	-1.5082e-10	-1.1938
72755135	chr3:72755135:A:G	7.04414e-06	-1.5082e-10	1.16859	0.00129706	-1.5082e-10	1.19296
72755883	chr3:72755883:C:A	3.44475e-07	-0.896121	-0.953219	8.16965e-05	-0.642966	-0.928914
72756582	chr3:72756582:T:C	2.69349e-07	-0.993965	-1.10139	6.22467e-05	-0.759516	-1.08427
72756636	chr3:72756636:T:C	2.5205e-07	-0.984064	-1.17767	5.65035e-05	-0.770114	-1.17047
72756638	chr3:72756638:G:A	3.10862e-07	-1.02149	-0.930526	7.26741e-05	-0.785473	-0.903433
72756704	chr3:72756704:A:G	8.53103e-07	-1.5082e-10	-0.942483	0.000149262	-1.5082e-10	-0.969189
72756728	chr3:72756728:A:G	6.32006e-07	-1.5082e-10	-1.24246	0.000114567	-1.5082e-10	-1.23373
72756756	chr3:72756756:G:A	2.73037e-06	0.22083	-2.97869e-10	0.000612239	0.442231	-2.97869e-10
72756757	chr3:72756757:T:A	2.72812e-06	0.220005	-2.97869e-10	0.000611714	0.441373	-2.97869e-10
72756932	chr3:72756932:A:G	3.28878e-07	-1.01258	-0.8831	7.71326e-05	-0.774977	-0.854388
72757471	chr3:72757471:A:G	1.511e-07	-1.4748	-1.19862	2.89073e-05	-1.44979	-1.161
72757662	chr3:72757662:T:C	3.95697e-07	-1.71071	-2.97869e-10	7.11523e-05	-1.71007	-2.97869e-10
72757924	chr3:72757924:T:C	5.98114e-07	-1.29758	-2.97869e-10	9.48091e-05	-1.42303	-2.97869e-10
72758173	chr3:72758173:T:C	1.33934e-06	-1.5082e-10	-0.491434	0.000228984	-1.5082e-10	-0.54124
72758320	chr3:72758320:A:G	3.42153e-07	-0.659513	-1.19659	0.000122099	-0.0136299	-1.15643
72758751	chr3:72758751:TAG:T	6.28275e-07	-1.5082e-10	-1.24839	0.000112385	-1.5082e-10	-1.25296
72758862	chr3:72758862:T:C	3.58251e-07	-0.590806	-1.21932	0.000124358	0.0357717	-1.1875
72759021	chr3:72759021:G:T	7.33303e-07	-1.5082e-10	-1.0938	0.000134509	-1.5082e-10	-1.07326
72759209	chr3:72759209:T:C	6.09763e-07	-1.5082e-10	-1.27829	0.000109618	-1.5082e-10	-1.27789
72759234	chr3:72759234:G:T	7.4314e-07	-1.5082e-10	-1.08048	0.000136412	-1.5082e-10	-1.05921
72759243	chr3:72759243:G:A	8.53786e-07	-1.5082e-10	-0.941682	0.000151204	-1.5082e-10	-0.956264
72759464	chr3:72759464:GC:G	8.35341e-07	-1.5082e-10	-0.963523	0.00014801	-1.5082e-10	-0.977611
72759470	chr3:72759470:C:CAGG	8.35082e-07	-1.5082e-10	-0.963833	0.000147964	-1.5082e-10	-0.977922
72759501	chr3:72759501:GC:G	8.36725e-07	-1.5082e-10	-0.961868	0.000152634	-1.5082e-10	-0.946849
72759623	chr3:72759623:G:A	7.31294e-07	-1.5082e-10	-1.09655	0.000134125	-1.5082e-10	-1.07612
72760161	chr3:72760161:C:T	4.13487e-05	2.93843	-2.97869e-10	0.00667225	2.83082	-2.97869e-10
72760440	chr3:72760440:A:G	1.35383e-07	-1.5457	-1.23755	2.55122e-05	-1.52451	-1.21123
72760742	chr3:72760742:G:C	1.88046e-06	-1.5082e-10	-0.15209	0.000361941	-1.5082e-10	-0.0834101
72760863	chr3:72760863:C:A	6.55386e-07	-1.5082e-10	-1.20614	0.000115905	-1.5082e-10	-1.22212
72761306	chr3:72761306:G:A	9.74207e-07	-1.5082e-10	-0.809739	0.000170685	-1.5082e-10	-0.835071
72761409	chr3:72761409:C:T	7.40492e-07	-1.5082e-10	-1.08405	0.000135725	-1.5082e-10	-1.06426
72761780	chr3:72761780:AT:A	6.62163e-07	-1.5082e-10	-1.19585	0.00011696	-1.5082e-10	-1.21306
72761897	chr3:72761897:T:C	1.37037e-06	-1.5082e-10	-0.468525	0.000252043	-1.5082e-10	-0.445292
72761933	chr3:72761933:T:C	1.24946e-06	-1.5082e-10	-0.560895	0.000220205	-1.5082e-10	-0.580333
72762047	chr3:72762047:A:G	4.99281e-07	-1.47819	-2.97869e-10	9.24344e-05	-1.44839	-2.97869e-10
72762387	chr3:72762387:C:T	5.46721e-07	-0.31556	-1.07186	0.000201111	0.345923	-1.01696
72762560	chr3:72762560:G:A	6.43801e-07	-1.5082e-10	-1.22397	0.000114965	-1.5082e-10	-1.23026
72762573	chr3:72762573:G:A	1.36866e-06	-1.5082e-10	-0.469779	0.0002567	-1.5082e-10	-0.426984
72762638	chr3:72762638:A:G	6.33179e-07	-1.5082e-10	-1.24061	0.000114825	-1.5082e-10	-1.23148
72762676	chr3:72762676:C:T	3.21249e-07	-0.97413	-0.945017	7.54603e-05	-0.730675	-0.92061
72762874	chr3:72762874:C:T	6.44274e-07	-1.5082e-10	-1.22324	0.000115044	-1.5082e-10	-1.22958
72762909	chr3:72762909:C:T	6.36949e-07	-1.5082e-10	-1.23467	0.000113743	-1.5082e-10	-1.24095
72762957	chr3:72762957:A:C	7.25151e-07	-1.5082e-10	-1.10498	0.000132735	-1.5082e-10	-1.08654
72763393	chr3:72763393:G:A	7.50322e-07	-1.5082e-10	-1.07086	0.000132587	-1.5082e-10	-1.08766
72763538	chr3:72763538:G:A	8.38358e-07	-1.5082e-10	-0.959918	0.000154644	-1.5082e-10	-0.933767
72763595	chr3:72763595:C:T	1.50635e-07	-1.43747	-1.23904	2.73644e-05	-1.48336	-1.18229
72764160	chr3:72764160:CCT:C	1.15767e-06	-1.5082e-10	-0.637199	0.000216264	-1.5082e-10	-0.598392
72764183	chr3:72764183:C:A	6.26085e-07	-1.5082e-10	-1.25188	0.000111993	-1.5082e-10	-1.25645
72764797	chr3:72764797:C:G	6.67199e-07	-1.5082e-10	-1.18828	0.000121977	-1.5082e-10	-1.17106
72764862	chr3:72764862:T:C	9.87337e-07	0.273927	-1.07028	0.000338603	0.880496	-1.03056
72766197	chr3:72766197:T:C	6.16742e-07	-1.5082e-10	-1.26691	0.000110514	-1.5082e-10	-1.26975
72766603	chr3:72766603:T:C	1.26359e-06	0.439149	-0.988801	0.000446824	1.06973	-0.942457
72767161	chr3:72767161:T:C	6.26219e-07	-1.5082e-10	-1.25166	0.000113289	-1.5082e-10	-1.24495
72767323	chr3:72767323:G:A	6.24695e-07	-1.5082e-10	-1.2541	0.000113137	-1.5082e-10	-1.24629
72767337	chr3:72767337:C:T	3.54986e-07	-0.886825	-0.932461	8.43207e-05	-0.634632	-0.905632
72767876	chr3:72767876:T:C	8.79183e-07	-1.5082e-10	-0.91237	0.000160761	-1.5082e-10	-0.89497
72767968	chr3:72767968:C:T	8.47647e-07	-1.5082e-10	-0.948899	0.000150187	-1.5082e-10	-0.963011
72768129	chr3:72768129:A:G	6.29323e-07	-1.5082e-10	-1.24672	0.000112525	-1.5082e-10	-1.25171
72768461	chr3:72768461:T:C	1.35188e-06	0.500181	-0.982291	0.000481839	1.13854	-0.935819
72768470	chr3:72768470:T:G	1.4194e-06	-0.433375	-2.97869e-10	0.000246479	-0.467617	-2.97869e-10
72768697	chr3:72768697:G:A	8.81451e-07	-1.5082e-10	-0.909793	0.00016354	-1.5082e-10	-0.877835
72768893	chr3:72768893:A:G	7.31757e-07	-1.5082e-10	-1.09592	0.000134614	-1.5082e-10	-1.07248
72768903	chr3:72768903:G:A	8.33269e-07	-1.5082e-10	-0.966007	0.000147833	-1.5082e-10	-0.97881
72768911	chr3:72768911:C:T	6.38649e-07	-1.5082e-10	-1.23201	0.000115843	-1.5082e-10	-1.22265
72769014	chr3:72769014:A:C	2.24539e-07	-1.63829	-0.63902	4.58199e-05	-1.61789	-0.532283
72769495	chr3:72769495:C:T	7.38577e-07	-1.5082e-10	-1.08664	0.000129286	-1.5082e-10	-1.11287
72769623	chr3:72769623:A:C	8.8263e-07	-1.5082e-10	-0.908457	0.000163769	-1.5082e-10	-0.876436
72769675	chr3:72769675:T:C	6.79057e-06	-1.5082e-10	1.13193	0.00124888	-1.5082e-10	1.15511
72769751	chr3:72769751:T:A	1.62128e-07	-1.58755	-1.01542	2.79733e-05	-1.56449	-1.07915
72769845	chr3:72769845:C:T	7.51162e-07	-1.5082e-10	-1.06974	0.000131187	-1.5082e-10	-1.09827
72770260	chr3:72770260:A:C	6.47234e-07	-1.5082e-10	-1.21866	0.000115536	-1.5082e-10	-1.22531
72770944	chr3:72770944:T:A	6.20606e-07	-1.5082e-10	-1.26067	0.000111574	-1.5082e-10	-1.2602
72770979	chr3:72770979:A:G	1.94405e-06	0.669944	-0.788778	0.000741569	1.3519	-0.718026
72771157	chr3:72771157:C:G	8.81451e-07	-1.5082e-10	-0.909793	0.00016354	-1.5082e-10	-0.877835
72771647	chr3:72771647:G:A	5.35691e-07	-1.40781	-2.97869e-10	8.66743e-05	-1.51273	-2.97869e-10
72772003	chr3:72772003:A:AG	2.02172e-06	0.723415	-0.803073	0.000776592	1.41292	-0.732901
72772010	chr3:72772010:A:G	7.51876e-07	-1.5082e-10	-1.06879	0.00013237	-1.5082e-10	-1.08929
72772539	chr3:72772539:C:G	5.30053e-07	-1.41839	-2.97869e-10	8.9221e-05	-1.48378	-2.97869e-10
72772557	chr3:72772557:T:C	3.00732e-07	-1.13829	-0.846855	6.90806e-05	-0.922414	-0.817204
72773221	chr3:72773221:T:C	1.15968e-06	-1.5082e-10	-0.635461	0.000211378	-1.5082e-10	-0.621243
72773477	chr3:72773477:A:G	1.24737e-06	0.496739	-1.05931	0.000442989	1.13596	-1.01731
72773770	chr3:72773770:A:G	6.36316e-07	-1.5082e-10	-1.23567	0.000113714	-1.5082e-10	-1.2412
72773830	chr3:72773830:C:T	1.17075e-06	-1.5082e-10	-0.625966	0.000207983	-1.5082e-10	-0.637437
72774112	chr3:72774112:G:A	8.77133e-07	-1.5082e-10	-0.914705	0.00015616	-1.5082e-10	-0.924013
72774429	chr3:72774429:A:G	9.02059e-07	-1.5082e-10	-0.886683	0.000165423	-1.5082e-10	-0.866383
72774463	chr3:72774463:T:C	6.43241e-07	-1.5082e-10	-1.22484	0.000114832	-1.5082e-10	-1.23143
72774598	chr3:72774598:T:C	7.67455e-07	-1.5082e-10	-1.04828	0.000134238	-1.5082e-10	-1.07528
72774608	chr3:72774608:A:C	9.45222e-06	-1.5082e-10	1.46264	0.0017708	-1.5082e-10	1.5043
72774825	chr3:72774825:G:A	7.64691e-07	-1.5082e-10	-1.05189	0.000133478	-1.5082e-10	-1.08095
72775012	chr3:72775012:A:G	1.22888e-07	-1.62798	-1.25211	2.31308e-05	-1.61651	-1.21721
72775093	chr3:72775093:C:T	8.39099e-07	-1.5082e-10	-0.959035	0.000155365	-1.5082e-10	-0.929114
72775109	chr3:72775109:C:T	1.86449e-07	-1.21286	-1.25034	4.02797e-05	-1.02628	-1.25276
72775518	chr3:72775518:T:C	3.97339e-07	-1.70657	-2.97869e-10	7.19978e-05	-1.69826	-2.97869e-10
72775631	chr3:72775631:C:T	1.10734e-06	-1.5082e-10	-0.68165	0.000201863	-1.5082e-10	-0.667302
72775860	chr3:72775860:C:T	2.28969e-07	-1.54425	-0.713526	4.68786e-05	-1.51504	-0.612294
72776580	chr3:72776580:A:AT	8.52995e-07	-1.5082e-10	-0.942609	0.000155899	-1.5082e-10	-0.925681
72776687	chr3:72776687:TAA:T	6.35434e-07	-1.5082e-10	-1.23705	0.000114441	-1.5082e-10	-1.23483
72776850	chr3:72776850:G:A	6.53399e-07	-1.5082e-10	-1.20917	0.000116384	-1.5082e-10	-1.218
72776913	chr3:72776913:T:C	1.55464e-06	-1.5082e-10	-0.342366	0.00029033	-1.5082e-10	-0.303875
72777002	chr3:72777002:T:C	7.18331e-06	-1.5082e-10	1.18815	0.00132377	-1.5082e-10	1.21334
72777356	chr3:72777356:A:G	8.79943e-07	-1.5082e-10	-0.911506	0.000163244	-1.5082e-10	-0.879647
72777382	chr3:72777382:A:T	8.81827e-07	-1.5082e-10	-0.909368	0.000163613	-1.5082e-10	-0.877389
72777388	chr3:72777388:T:C	6.51951e-07	-1.5082e-10	-1.21139	0.000118654	-1.5082e-10	-1.19868
72777398	chr3:72777398:T:C	1.17888e-06	-1.5082e-10	-0.619045	0.000214947	-1.5082e-10	-0.604502
72777451	chr3:72777451:C:T	1.74137e-06	-1.5082e-10	-0.228934	0.00033453	-1.5082e-10	-0.162164
72777866	chr3:72777866:T:C	8.46828e-07	-1.5082e-10	-0.949866	0.000154564	-1.5082e-10	-0.934281
72778242	chr3:72778242:T:C	2.43001e-07	-0.938427	-1.25987	5.32921e-05	-0.74002	-1.25908
72778456	chr3:72778456:A:AAAAGAAAAGAAAAG	8.86103e-07	-1.5082e-10	-0.90453	0.000164757	-1.5082e-10	-0.870423
72778836	chr3:72778836:T:C	5.83754e-07	-0.893378	-0.428505	0.000136781	-0.644628	-0.41188
72779000	chr3:72779000:T:C	2.20731e-07	-1.03138	-1.26304	4.76958e-05	-0.846814	-1.26323
72779272	chr3:72779272:G:A	7.13999e-07	-1.5082e-10	-1.12048	0.000125158	-1.5082e-10	-1.14532
72779274	chr3:72779274:C:A	7.2861e-07	-1.5082e-10	-1.10022	0.000133231	-1.5082e-10	-1.0828
72779502	chr3:72779502:G:A	9.23087e-07	-1.5082e-10	-0.863639	0.000171573	-1.5082e-10	-0.829885
72779670	chr3:72779670:A:G	5.57976e-07	-0.0960061	-1.27104	0.000193212	0.545544	-1.25665
72779949	chr3:72779949:A:G	3.86665e-07	-0.931613	-0.802192	9.17331e-05	-0.684095	-0.771914
72779972	chr3:72779972:T:C	9.23568e-07	-1.5082e-10	-0.863119	0.000171664	-1.5082e-10	-0.829353
72780001	chr3:72780001:C:G	8.82628e-07	-1.5082e-10	-0.908459	0.000157583	-1.5082e-10	-0.914939
72780718	chr3:72780718:A:G	1.57161e-07	-1.42578	-1.20831	3.00332e-05	-1.40229	-1.1703
72781344	chr3:72781344:C:G	6.2379e-07	-1.5082e-10	-1.25555	0.000111307	-1.5082e-10	-1.2626
72781351	chr3:72781351:C:T	2.25837e-07	-1.02646	-1.24509	5.19415e-05	-0.76883	-1.25594
72781531	chr3:72781531:T:G	9.88565e-07	-1.5082e-10	-0.795109	0.000172373	-1.5082e-10	-0.82523
72781946	chr3:72781946:G:GA	1.10131e-06	-1.5082e-10	-0.687104	0.000203587	-1.5082e-10	-0.658798
72782247	chr3:72782247:T:G	9.22373e-07	-1.5082e-10	-0.864414	0.000171437	-1.5082e-10	-0.830677
72782472	chr3:72782472:G:A	7.45402e-07	-1.5082e-10	-1.07744	0.000136453	-1.5082e-10	-1.05891
72782672	chr3:72782672:G:A	7.10647e-07	-1.5082e-10	-1.12519	0.000129428	-1.5082e-10	-1.11176
72782925	chr3:72782925:C:T	2.13807e-07	-1.05865	-1.26764	4.9436e-05	-0.811203	-1.26301
72783489	chr3:72783489:T:C	4.03633e-07	-0.440818	-1.25004	0.000133042	0.140738	-1.22497
72783830	chr3:72783830:T:C	9.29053e-07	-1.5082e-10	-0.857197	0.000172695	-1.5082e-10	-0.823362
72784641	chr3:72784641:C:T	6.48348e-07	-1.5082e-10	-1.21694	0.000115634	-1.5082e-10	-1.22446
72785295	chr3:72785295:A:C	5.91695e-07	-0.0305103	-1.27786	0.000198797	0.594573	-1.27718
72785370	chr3:72785370:G:A	1.25629e-06	-1.5082e-10	-0.555444	0.000220064	-1.5082e-10	-0.580973
72785412	chr3:72785412:G:A	6.23015e-07	-1.5082e-10	-1.25679	0.000110928	-1.5082e-10	-1.26601
72785568	chr3:72785568:A:G	1.01158e-06	0.422932	-1.19503	0.000347299	1.04139	-1.16609
72786209	chr3:72786209:A:G	1.2365e-06	-0.57132	-2.97869e-10	0.000220813	-0.577577	-2.97869e-10
72786227	chr3:72786227:C:A	6.57892e-07	-1.20232	-2.97869e-10	0.000108263	-1.29033	-2.97869e-10
72786479	chr3:72786479:G:A	1.84326e-07	-1.48675	-0.987913	3.67856e-05	-1.44556	-0.924229
72786655	chr3:72786655:T:C	1.17276e-06	-1.5082e-10	-0.624252	0.00020557	-1.5082e-10	-0.649103
72786694	chr3:72786694:C:T	6.24307e-07	-1.5082e-10	-1.25472	0.000113698	-1.5082e-10	-1.24135
72786863	chr3:72786863:A:G	8.46734e-07	-1.5082e-10	-0.949976	0.00015446	-1.5082e-10	-0.934958
72786968	chr3:72786968:C:T	2.06799e-07	-1.087	-1.27261	4.75633e-05	-0.843807	-1.26902
72788253	chr3:72788253:C:T	7.0588e-07	-1.5082e-10	-1.13192	0.000127974	-1.5082e-10	-1.12307
72788308	chr3:72788308:C:T	1.07669e-06	-1.5082e-10	-0.709712	0.00019153	-1.5082e-10	-0.719849
72788773	chr3:72788773:C:T	6.46843e-07	-1.5082e-10	-1.21926	0.00011547	-1.5082e-10	-1.22588
72789026	chr3:72789026:A:G	6.47146e-07	-1.5082e-10	-1.21879	0.000115521	-1.5082e-10	-1.22544
72789400	chr3:72789400:C:T	2.36815e-07	-1.52463	-0.69945	4.82921e-05	-1.49015	-0.607474
72789433	chr3:72789433:TGGAAGCCAAA:T	9.75641e-07	-1.5082e-10	-0.808269	0.000181726	-1.5082e-10	-0.772389
72789605	chr3:72789605:C:A	2.01124e-07	-1.58639	-0.801053	3.98172e-05	-1.53493	-0.755663
72789833	chr3:72789833:CAG:C	6.29245e-07	-1.5082e-10	-1.24684	0.000114511	-1.5082e-10	-1.23422
72789933	chr3:72789933:A:G	1.17869e-06	-1.5082e-10	-0.619201	0.0002066	-1.5082e-10	-0.644108
72790158	chr3:72790158:GGCCAGGA:G	9.95311e-07	-1.5082e-10	-0.788308	0.000180991	-1.5082e-10	-0.776447
72790681	chr3:72790681:A:G	6.38995e-07	-1.5082e-10	-1.23147	0.000114159	-1.5082e-10	-1.2373
72790910	chr3:72790910:C:T	5.05734e-07	-1.46535	-2.97869e-10	9.52998e-05	-1.41786	-2.97869e-10
72791491	chr3:72791491:T:C	1.05352e-06	-1.5082e-10	-0.731473	0.000191511	-1.5082e-10	-0.719947
72791602	chr3:72791602:G:A	8.78517e-07	-1.5082e-10	-0.913127	0.000162915	-1.5082e-10	-0.881665
72791701	chr3:72791701:C:T	6.36352e-07	-1.5082e-10	-1.23561	0.000113717	-1.5082e-10	-1.24118
72791937	chr3:72791937:C:T	6.78628e-06	-1.5082e-10	1.1313	0.0012687	-1.5082e-10	1.17086
72792106	chr3:72792106:T:G	8.86303e-07	-1.5082e-10	-0.904304	0.000155102	-1.5082e-10	-0.930806
72793474	chr3:72793474:T:G	1.2296e-06	-1.5082e-10	-0.57692	0.000211412	-1.5082e-10	-0.621084
72793539	chr3:72793539:T:C	4.41004e-07	-1.60231	-2.97869e-10	7.48453e-05	-1.65947	-2.97869e-10
72793575	chr3:72793575:T:C	7.27405e-07	-1.5082e-10	-1.10188	0.000131845	-1.5082e-10	-1.09327
72793929	chr3:72793929:G:A	9.21029e-07	-1.5082e-10	-0.865872	0.000171174	-1.5082e-10	-0.83221
72794017	chr3:72794017:CATG:C	6.79697e-07	-1.5082e-10	-1.16972	0.000123669	-1.5082e-10	-1.15728
72794035	chr3:72794035:T:G	9.23335e-07	-1.5082e-10	-0.863371	0.000171619	-1.5082e-10	-0.829614
72794230	chr3:72794230:T:C	8.45956e-07	-1.5082e-10	-0.950896	0.000154315	-1.5082e-10	-0.935896
72794384	chr3:72794384:G:A	9.21757e-07	-1.5082e-10	-0.865082	0.000171316	-1.5082e-10	-0.831381
72794394	chr3:72794394:G:C	3.9473e-07	-1.71316	-2.97869e-10	7.16714e-05	-1.7028	-2.97869e-10
72794553	chr3:72794553:T:A	6.27332e-07	-1.5082e-10	-1.24989	0.000111522	-1.5082e-10	-1.26067
72795604	chr3:72795604:TTC:T	8.88054e-07	-1.5082e-10	-0.90233	0.000158103	-1.5082e-10	-0.911643
72795634	chr3:72795634:G:A	2.14607e-07	-1.16363	-1.15893	4.79977e-05	-0.941051	-1.16269
72796041	chr3:72796041:T:G	6.12674e-07	-1.5082e-10	-1.27353	0.000109698	-1.5082e-10	-1.27716
72796182	chr3:72796182:T:A	8.27356e-07	-1.5082e-10	-0.973127	0.000145098	-1.5082e-10	-0.997483
72796218	chr3:72796218:T:C	6.19397e-07	-1.5082e-10	-1.26262	0.000110933	-1.5082e-10	-1.26596
72796259	chr3:72796259:C:T	4.28157e-07	-1.63187	-2.97869e-10	7.64928e-05	-1.63769	-2.97869e-10
72796725	chr3:72796725:C:T	7.10154e-07	-1.5082e-10	-1.12588	0.000129101	-1.5082e-10	-1.1143
72797112	chr3:72797112:G:T	7.33258e-07	-1.5082e-10	-1.09387	0.000132945	-1.5082e-10	-1.08496
72797186	chr3:72797186:A:T	1.891e-06	-1.5082e-10	-0.1465	0.000370625	-1.5082e-10	-0.0597
72797808	chr3:72797808:G:A	3.2779e-06	-1.5082e-10	0.403595	0.000634125	-1.5082e-10	0.477355
72798267	chr3:72798267:C:T	1.78199e-07	-1.71225	-0.796211	3.3023e-05	-1.71299	-0.764701
72798349	chr3:72798349:C:T	8.778e-07	-1.5082e-10	-0.913945	0.000155328	-1.5082e-10	-0.929354
72798656	chr3:72798656:A:G	7.63985e-07	-1.5082e-10	-1.05281	0.000135503	-1.5082e-10	-1.0659
72799067	chr3:72799067:T:C	6.29923e-07	-1.5082e-10	-1.24577	0.000112621	-1.5082e-10	-1.25087
72799364	chr3:72799364:A:G	9.24067e-07	-1.5082e-10	-0.862578	0.000171762	-1.5082e-10	-0.828784
72799420	chr3:72799420:T:C	9.2484e-07	-1.5082e-10	-0.861743	0.000171918	-1.5082e-10	-0.827874
72799479	chr3:72799479:G:A	1.12236e-06	-1.5082e-10	-0.668171	0.000199438	-1.5082e-10	-0.679388
72799571	chr3:72799571:T:C	9.16804e-07	-1.5082e-10	-0.870469	0.000170371	-1.5082e-10	-0.836916
72799579	chr3:72799579:G:A	7.67168e-06	-1.5082e-10	1.25393	0.00145181	-1.5082e-10	1.30567
72799699	chr3:72799699:C:T	7.34638e-07	-1.5082e-10	-1.09198	0.000129464	-1.5082e-10	-1.11149
72800541	chr3:72800541:A:G	9.23942e-07	-1.5082e-10	-0.862714	0.000171738	-1.5082e-10	-0.828921
72800589	chr3:72800589:C:T	6.42527e-07	-1.5082e-10	-1.22595	0.000114743	-1.5082e-10	-1.23219
72801372	chr3:72801372:C:T	7.52143e-07	-1.5082e-10	-1.06844	0.0001314	-1.5082e-10	-1.09664
72801375	chr3:72801375:C:T	5.08001e-07	-1.46088	-2.97869e-10	9.01637e-05	-1.47326	-2.97869e-10
72801736	chr3:72801736:TAATA:T	7.15592e-07	-1.5082e-10	-1.11825	0.00012742	-1.5082e-10	-1.1274
72801996	chr3:72801996:CT:C	9.23325e-07	-1.5082e-10	-0.863381	0.000171619	-1.5082e-10	-0.829618
72802532	chr3:72802532:C:T	7.25635e-07	-1.5082e-10	-1.10432	0.000127092	-1.5082e-10	-1.12998
72802653	chr3:72802653:C:T	6.86265e-07	-1.5082e-10	-1.1601	0.000122587	-1.5082e-10	-1.16607
72802904	chr3:72802904:T:A	7.22319e-07	-1.5082e-10	-1.1089	0.000126587	-1.5082e-10	-1.13397
72802905	chr3:72802905:A:T	7.72248e-07	-1.5082e-10	-1.04206	0.000135706	-1.5082e-10	-1.0644
72802921	chr3:72802921:A:G	9.24431e-07	-1.5082e-10	-0.862185	0.00017183	-1.5082e-10	-0.828387
72803329	chr3:72803329:T:C	5.47589e-07	-0.515568	-0.87027	0.00020221	0.113051	-0.778636
72804073	chr3:72804073:C:T	9.17734e-07	-1.5082e-10	-0.869456	0.000165332	-1.5082e-10	-0.866937
72804635	chr3:72804635:C:G	6.10202e-07	-1.5082e-10	-1.27757	0.000109671	-1.5082e-10	-1.27741
72804735	chr3:72804735:C:A	9.97454e-07	-1.5082e-10	-0.786157	0.000185886	-1.5082e-10	-0.749757
72804737	chr3:72804737:A:G	9.11578e-07	-1.5082e-10	-0.876186	0.000159405	-1.5082e-10	-0.903445
72805035	chr3:72805035:A:G	5.27311e-07	-0.153238	-1.27034	0.000181242	0.480862	-1.25592
72805905	chr3:72805905:T:C	4.18527e-07	-1.65462	-2.97869e-10	7.6401e-05	-1.6389	-2.97869e-10
72806003	chr3:72806003:ATGACTAGAACT:A	1.00922e-06	-1.5082e-10	-0.774432	0.000176074	-1.5082e-10	-0.803985
72806012	chr3:72806012:A:G	8.92765e-07	-1.5082e-10	-0.89704	0.000165962	-1.5082e-10	-0.863131
72806084	chr3:72806084:C:T	7.4054e-07	-1.5082e-10	-1.08398	0.000130525	-1.5082e-10	-1.10332
72806986	chr3:72806986:A:C	6.2092e-07	-1.5082e-10	-1.26016	0.000112748	-1.5082e-10	-1.24973
72807340	chr3:72807340:T:C	7.70724e-06	-1.5082e-10	1.25855	0.00145472	-1.5082e-10	1.30768
72807389	chr3:72807389:T:C	6.33937e-07	-1.5082e-10	-1.23941	0.000113332	-1.5082e-10	-1.24457
72807400	chr3:72807400:T:C	4.48435e-07	-0.838494	-0.747106	0.000107917	-0.578274	-0.715256
72808527	chr3:72808527:T:C	7.68305e-07	-1.5082e-10	-1.04718	0.000139197	-1.5082e-10	-1.039
72808541	chr3:72808541:C:T	6.37022e-07	-1.5082e-10	-1.23456	0.000115164	-1.5082e-10	-1.22853
72808594	chr3:72808594:T:G	6.13437e-07	-1.5082e-10	-1.27229	0.000109873	-1.5082e-10	-1.27556
72808751	chr3:72808751:G:A	6.1401e-07	-1.5082e-10	-1.27135	0.000110353	-1.5082e-10	-1.27121
72808757	chr3:72808757:A:G	7.74158e-07	-1.5082e-10	-1.03959	0.000141896	-1.5082e-10	-1.0198
72808971	chr3:72808971:A:G	8.77334e-07	-1.5082e-10	-0.914475	0.000150509	-1.5082e-10	-0.960869
72808984	chr3:72808984:G:A	3.9477e-07	-1.71306	-2.97869e-10	7.09378e-05	-1.71309	-2.97869e-10
72809146	chr3:72809146:C:A	1.09054e-06	-1.5082e-10	-0.69693	0.000191435	-1.5082e-10	-0.720342
72809754	chr3:72809754:T:C	2.12461e-06	-1.5082e-10	-0.0300214	0.000390845	-1.5082e-10	-0.00658128
72810086	chr3:72810086:T:C	1.47326e-06	-1.5082e-10	-0.396128	0.000249917	-1.5082e-10	-0.453764
72810968	chr3:72810968:TTTC:T	3.81028e-06	-1.5082e-10	0.554094	0.000743069	-1.5082e-10	0.635897
72811366	chr3:72811366:ACACAGT:A	6.92209e-07	-1.5082e-10	-1.15148	0.000125312	-1.5082e-10	-1.14408
72811931	chr3:72811931:A:T	6.09873e-07	-1.5082e-10	-1.27811	0.000109579	-1.5082e-10	-1.27825
72812473	chr3:72812473:A:G	9.27955e-07	-1.5082e-10	-0.85838	0.00016148	-1.5082e-10	-0.890509
72812659	chr3:72812659:G:A	7.03062e-07	-1.5082e-10	-1.13592	0.000128566	-1.5082e-10	-1.11845
72812680	chr3:72812680:A:G	7.37022e-07	-1.5082e-10	-1.08875	0.000135135	-1.5082e-10	-1.06862
72813124	chr3:72813124:A:G	9.63104e-07	-1.5082e-10	-0.821202	0.000175586	-1.5082e-10	-0.806762
72813224	chr3:72813224:T:C	6.12643e-07	-1.5082e-10	-1.27358	0.000110164	-1.5082e-10	-1.27292
72813527	chr3:72813527:A:C	6.5559e-07	-1.5082e-10	-1.20583	0.000116447	-1.5082e-10	-1.21746
72813532	chr3:72813532:G:A	1.08855e-05	-1.5082e-10	1.60382	0.00213621	-1.5082e-10	1.6919
72813604	chr3:72813604:C:A	1.62602e-07	-1.33032	-1.26974	2.71159e-05	-1.39753	-1.27724
72813887	chr3:72813887:T:C	7.05511e-07	-1.5082e-10	-1.13244	0.000129083	-1.5082e-10	-1.11444
72814058	chr3:72814058:A:C	4.70903e-07	-0.875724	-0.660987	0.000111067	-0.637147	-0.627611
72814203	chr3:72814203:G:A	7.01071e-07	-1.5082e-10	-1.13875	0.000128181	-1.5082e-10	-1.12145
72814353	chr3:72814353:T:C	1.45583e-07	-1.71279	-0.997822	2.40351e-05	-1.71314	-1.08223
72814415	chr3:72814415:G:C	6.76862e-07	-1.5082e-10	-1.1739	0.000123474	-1.5082e-10	-1.15886
72814430	chr3:72814430:C:A	7.0812e-06	-1.5082e-10	1.17383	0.00132819	-1.5082e-10	1.21668
72815010	chr3:72815010:C:T	4.467e-07	-0.843816	-0.74566	0.000105775	-0.600621	-0.712951
72815122	chr3:72815122:C:T	1.92203e-06	-1.5082e-10	-0.130226	0.000353521	-1.5082e-10	-0.106948
72815125	chr3:72815125:T:C	1.39032e-06	0.619072	-1.07315	0.000492682	1.25369	-1.02872
72815275	chr3:72815275:C:A	9.31547e-07	-1.5082e-10	-0.854516	0.000169465	-1.5082e-10	-0.842243
72815624	chr3:72815624:T:A	6.95234e-07	-1.5082e-10	-1.14711	0.00012417	-1.5082e-10	-1.15324
72815727	chr3:72815727:G:C	1.70295e-06	-1.5082e-10	-0.251246	0.000331389	-1.5082e-10	-0.171599
72815975	chr3:72815975:A:G	4.69917e-07	-0.86464	-0.674167	0.000111165	-0.622645	-0.641228
72816707	chr3:72816707:A:G	9.93943e-07	-1.5082e-10	-0.789683	0.000182286	-1.5082e-10	-0.769317
72816879	chr3:72816879:T:C	4.57408e-07	-0.882658	-0.683129	0.000107864	-0.643682	-0.650339
72816932	chr3:72816932:AAGAGATG:A	7.15149e-07	-1.5082e-10	-1.11887	0.000130888	-1.5082e-10	-1.10055
72817215	chr3:72817215:C:T	7.8958e-07	-1.5082e-10	-1.01986	0.000137389	-1.5082e-10	-1.05207
72817726	chr3:72817726:CTAAA:C	6.15262e-07	-1.5082e-10	-1.26931	0.000110112	-1.5082e-10	-1.27339
72817729	chr3:72817729:A:C	7.12286e-07	-1.5082e-10	-1.12288	0.000130453	-1.5082e-10	-1.10388
72817940	chr3:72817940:G:A	4.77119e-07	-0.834459	-0.689138	0.000113212	-0.58912	-0.656511
72818628	chr3:72818628:A:G	4.9312e-07	-0.866653	-0.623957	0.000116662	-0.625793	-0.589822
72818798	chr3:72818798:G:C	4.73705e-07	-0.861248	-0.66953	0.000111974	-0.62006	-0.636562
72818877	chr3:72818877:C:T	3.3166e-07	-0.614361	-1.27289	9.88629e-05	-0.103113	-1.27804
72818942	chr3:72818942:T:C	9.12589e-07	-1.5082e-10	-0.875078	0.000169499	-1.5082e-10	-0.842045
72819083	chr3:72819083:T:C	1.5486e-07	-1.47004	-1.1788	2.64729e-05	-1.4712	-1.22758
72819169	chr3:72819169:T:C	9.16488e-07	-1.5082e-10	-0.870815	0.000166567	-1.5082e-10	-0.859493
72819379	chr3:72819379:A:G	6.92276e-07	-1.5082e-10	-1.15138	0.000123661	-1.5082e-10	-1.15735
72819727	chr3:72819727:T:C	7.14824e-07	-1.5082e-10	-1.11933	0.000130794	-1.5082e-10	-1.10127
72819877	chr3:72819877:C:T	6.3918e-07	-1.5082e-10	-1.23118	0.00011423	-1.5082e-10	-1.23668
72820256	chr3:72820256:C:G	1.54744e-07	-1.55281	-1.09678	2.56526e-05	-1.6596	-1.07065
72820315	chr3:72820315:T:C	6.49835e-07	-1.5082e-10	-1.21464	0.00011603	-1.5082e-10	-1.22104
72820565	chr3:72820565:G:A	7.979e-07	-1.5082e-10	-1.00938	0.000143148	-1.5082e-10	-1.01101
72820932	chr3:72820932:C:T	1.01139e-06	-1.5082e-10	-0.772285	0.000182053	-1.5082e-10	-0.770592
72821130	chr3:72821130:G:T	9.81346e-07	-1.5082e-10	-0.802438	0.000176612	-1.5082e-10	-0.800935
72821263	chr3:72821263:T:C	6.10721e-07	-1.5082e-10	-1.27672	0.000109737	-1.5082e-10	-1.27681
72821740	chr3:72821740:G:A	9.41588e-07	-1.5082e-10	-0.843796	0.000170552	-1.5082e-10	-0.835851
72822301	chr3:72822301:A:T	7.96981e-07	-1.5082e-10	-1.01053	0.000140517	-1.5082e-10	-1.02956
72822376	chr3:72822376:G:A	7.14986e-07	-1.5082e-10	-1.1191	0.000130858	-1.5082e-10	-1.10078
72822404	chr3:72822404:T:C	7.41474e-07	-1.5082e-10	-1.08272	0.000132253	-1.5082e-10	-1.09017
72822472	chr3:72822472:C:G	6.35444e-07	-1.5082e-10	-1.23704	0.000115637	-1.5082e-10	-1.22444
72822581	chr3:72822581:C:T	6.12185e-07	-1.5082e-10	-1.27433	0.000109984	-1.5082e-10	-1.27456
72822603	chr3:72822603:C:T	2.60915e-07	-0.848967	-1.2782	7.40627e-05	-0.394146	-1.27583
72822622	chr3:72822622:C:T	4.10862e-07	-1.42805	-0.245051	7.05334e-05	-1.39503	-0.323771
72822708	chr3:72822708:G:A	9.16965e-07	-1.5082e-10	-0.870294	0.000165195	-1.5082e-10	-0.867762
72822724	chr3:72822724:A:T	1.00533e-05	-1.5082e-10	1.52429	0.00188559	-1.5082e-10	1.5671
72822876	chr3:72822876:G:A	6.96549e-07	-1.5082e-10	-1.14523	0.000124382	-1.5082e-10	-1.15154
72822877	chr3:72822877:C:T	9.3547e-07	-1.5082e-10	-0.850314	0.000173895	-1.5082e-10	-0.816437
72823054	chr3:72823054:T:C	7.1102e-07	-1.5082e-10	-1.12466	0.000129478	-1.5082e-10	-1.11138
72823305	chr3:72823305:T:C	6.12474e-07	-1.5082e-10	-1.27386	0.00011004	-1.5082e-10	-1.27405
72823596	chr3:72823596:T:C	6.24391e-07	-1.5082e-10	-1.25459	0.000112063	-1.5082e-10	-1.25583
72823614	chr3:72823614:T:C	6.26057e-07	-1.5082e-10	-1.25192	0.000113674	-1.5082e-10	-1.24155
72823684	chr3:72823684:T:C	8.71857e-06	-1.5082e-10	1.38185	0.00164132	-1.5082e-10	1.42836
72823701	chr3:72823701:G:A	1.77351e-07	-1.30105	-1.21219	3.26708e-05	-1.25381	-1.2346
72823720	chr3:72823720:T:C	6.12518e-07	-1.5082e-10	-1.27378	0.000110048	-1.5082e-10	-1.27397
72823974	chr3:72823974:A:G	6.35342e-07	-1.5082e-10	-1.2372	0.000113593	-1.5082e-10	-1.24227
72824064	chr3:72824064:A:C	8.1566e-07	0.101289	-1.08865	0.000267916	0.661846	-1.04606
72824578	chr3:72824578:C:G	3.9926e-07	-1.70175	-2.97869e-10	7.14332e-05	-1.70613	-2.97869e-10
72824658	chr3:72824658:A:G	5.0511e-07	-0.827377	-0.63921	0.000120288	-0.579882	-0.605117
72825184	chr3:72825184:G:A	7.13726e-07	-1.5082e-10	-1.12086	0.000124997	-1.5082e-10	-1.1466
72825709	chr3:72825709:A:G	1.4514e-06	-1.5082e-10	-0.411083	0.000263922	-1.5082e-10	-0.399237
72825871	chr3:72825871:T:C	3.98651e-07	-1.70328	-2.97869e-10	7.14999e-05	-1.7052	-2.97869e-10
72825912	chr3:72825912:C:T	8.01295e-07	-1.5082e-10	-1.00513	0.000141247	-1.5082e-10	-1.02438
72826232	chr3:72826232:G:A	6.35342e-07	-1.5082e-10	-1.2372	0.000113593	-1.5082e-10	-1.24227
72826483	chr3:72826483:C:T	1.2217e-07	-1.63753	-1.24841	2.15813e-05	-1.64138	-1.26168
72826774	chr3:72826774:G:C	6.21197e-07	-1.5082e-10	-1.25972	0.00011112	-1.5082e-10	-1.26428
72826924	chr3:72826924:T:A	6.35423e-07	-1.5082e-10	-1.23707	0.000113607	-1.5082e-10	-1.24215
72827310	chr3:72827310:C:G	7.14445e-07	-1.5082e-10	-1.11986	0.000130754	-1.5082e-10	-1.10158
72827431	chr3:72827431:T:C	9.31164e-07	0.273575	-1.1285	0.000311434	0.856181	-1.08989
72827461	chr3:72827461:T:G	7.96037e-07	-1.5082e-10	-1.01172	0.000140357	-1.5082e-10	-1.0307
72827707	chr3:72827707:A:C	6.15371e-07	-1.5082e-10	-1.26914	0.000110553	-1.5082e-10	-1.26939
72827834	chr3:72827834:A:G	5.68705e-07	-0.0705951	-1.27741	0.000189618	0.54789	-1.27777
72828052	chr3:72828052:C:T	6.62055e-07	-1.5082e-10	-1.19601	0.000119731	-1.5082e-10	-1.18964
72828184	chr3:72828184:T:C	5.39766e-07	-0.124305	-1.27592	0.000179149	0.481657	-1.26833
72828454	chr3:72828454:G:A	4.81878e-07	-0.866408	-0.647264	0.000114048	-0.62537	-0.612907
72828615	chr3:72828615:AC:A	6.97641e-07	-1.5082e-10	-1.14366	0.000126956	-1.5082e-10	-1.13105
72828650	chr3:72828650:G:A	0.000112544	-1.5082e-10	3.93974	0.0234118	-1.5082e-10	4.0861
72829049	chr3:72829049:A:C	4.49975e-06	-1.5082e-10	0.720413	0.000876677	-1.5082e-10	0.801246
72829083	chr3:72829083:T:C	7.10381e-07	-1.5082e-10	-1.12556	0.000129967	-1.5082e-10	-1.10761
72829177	chr3:72829177:T:C	3.31777e-06	-1.5082e-10	0.415685	0.000607214	-1.5082e-10	0.43399
72829481	chr3:72829481:T:C	5.15182e-07	-0.796187	-0.650656	0.000123073	-0.545915	-0.616196
72829608	chr3:72829608:G:A	6.85667e-07	-1.5082e-10	-1.16097	0.00012077	-1.5082e-10	-1.181
72829733	chr3:72829733:C:T	7.15397e-07	-1.5082e-10	-1.11853	0.000130937	-1.5082e-10	-1.10017
72829744	chr3:72829744:A:G	6.98038e-07	-1.5082e-10	-1.14309	0.000127026	-1.5082e-10	-1.1305
72829969	chr3:72829969:A:G	7.61267e-07	-1.5082e-10	-1.05638	0.000138242	-1.5082e-10	-1.04589
72830402	chr3:72830402:A:T	8.75564e-07	-1.5082e-10	-0.916495	0.00015908	-1.5082e-10	-0.905487
72830467	chr3:72830467:T:C	8.00389e-07	-1.5082e-10	-1.00627	0.000141095	-1.5082e-10	-1.02546
72830614	chr3:72830614:T:C	6.66019e-07	0.0842616	-1.27431	0.000229038	0.724087	-1.26509
72830621	chr3:72830621:T:TAGTA	6.7299e-07	-1.5082e-10	-1.17963	0.000122262	-1.5082e-10	-1.16873
72831319	chr3:72831319:T:C	9.02306e-07	0.149912	-1.03632	0.000299626	0.714904	-0.987261
72831362	chr3:72831362:T:C	4.8323e-07	-1.51087	-2.97869e-10	8.66924e-05	-1.51253	-2.97869e-10
72831649	chr3:72831649:C:T	7.41248e-07	-1.5082e-10	-1.08303	0.000135175	-1.5082e-10	-1.06832
72831847	chr3:72831847:A:C	5.80848e-07	-0.0522059	-1.27467	0.000195384	0.565983	-1.26591
72832044	chr3:72832044:A:G	6.87979e-07	-1.5082e-10	-1.15761	0.000125093	-1.5082e-10	-1.14584
72832463	chr3:72832463:T:C	1.30374e-06	-1.5082e-10	-0.51837	0.000243963	-1.5082e-10	-0.477877
72832537	chr3:72832537:A:G	6.82185e-07	-1.5082e-10	-1.16606	0.000123365	-1.5082e-10	-1.15974
72832848	chr3:72832848:T:C	6.09775e-07	-1.5082e-10	-1.27827	0.000109574	-1.5082e-10	-1.27829
72832986	chr3:72832986:T:C	2.20671e-06	-1.5082e-10	0.0078962	0.000405987	-1.5082e-10	0.0314282
72833057	chr3:72833057:G:A	8.89877e-07	-1.5082e-10	-0.90028	0.000161771	-1.5082e-10	-0.888709
72833339	chr3:72833339:G:A	6.40363e-07	-1.5082e-10	-1.22933	0.000115032	-1.5082e-10	-1.22968
72833359	chr3:72833359:T:G	6.12931e-07	-1.5082e-10	-1.27311	0.000110117	-1.5082e-10	-1.27335
72833399	chr3:72833399:C:A	6.32518e-07	-1.5082e-10	-1.24165	0.000113855	-1.5082e-10	-1.23996
72833410	chr3:72833410:T:C	1.53533e-07	-1.47934	-1.17811	2.72837e-05	-1.45924	-1.20937
72833582	chr3:72833582:G:A	7.51177e-07	-1.5082e-10	-1.06972	0.000137784	-1.5082e-10	-1.0492
72833632	chr3:72833632:C:T	6.10635e-07	-1.5082e-10	-1.27686	0.000109696	-1.5082e-10	-1.27718
72833660	chr3:72833660:T:C	7.82008e-07	-1.5082e-10	-1.0295	0.000137961	-1.5082e-10	-1.04792
72834034	chr3:72834034:T:C	6.33682e-07	-1.5082e-10	-1.23982	0.00011407	-1.5082e-10	-1.23808
72834157	chr3:72834157:T:C	6.28756e-07	-1.5082e-10	-1.24762	0.000112488	-1.5082e-10	-1.25204
72834833	chr3:72834833:C:T	6.92431e-07	-1.5082e-10	-1.15115	0.000123687	-1.5082e-10	-1.15714
72834847	chr3:72834847:T:C	6.84165e-07	-1.5082e-10	-1.16316	0.000123598	-1.5082e-10	-1.15786
72834894	chr3:72834894:A:G	3.96528e-07	-1.70862	-2.97869e-10	7.16875e-05	-1.70258	-2.97869e-10
72834921	chr3:72834921:A:C	4.81142e-07	-1.5152	-2.97869e-10	9.03305e-05	-1.47142	-2.97869e-10
72835028	chr3:72835028:T:C	7.16707e-07	-1.5082e-10	-1.1167	0.000131191	-1.5082e-10	-1.09823
72835034	chr3:72835034:A:G	8.72273e-07	-1.5082e-10	-0.920261	0.000160474	-1.5082e-10	-0.89676
72835083	chr3:72835083:T:G	9.5878e-07	-1.5082e-10	-0.825702	0.000178395	-1.5082e-10	-0.790893
72835181	chr3:72835181:T:C	7.22475e-07	-1.5082e-10	-1.10868	0.000132328	-1.5082e-10	-1.0896
72835260	chr3:72835260:T:G	6.18163e-07	-1.5082e-10	-1.26461	0.000111035	-1.5082e-10	-1.26505
72835281	chr3:72835281:G:T	6.31678e-07	-1.5082e-10	-1.24298	0.000113429	-1.5082e-10	-1.24372
72835691	chr3:72835691:C:T	7.14986e-07	-1.5082e-10	-1.1191	0.000130858	-1.5082e-10	-1.10078
72835744	chr3:72835744:A:G	6.12743e-07	-1.5082e-10	-1.27342	0.000110084	-1.5082e-10	-1.27364
72835813	chr3:72835813:G:A	6.12952e-07	-1.5082e-10	-1.27308	0.000110121	-1.5082e-10	-1.27331
72836118	chr3:72836118:A:G	1.18048e-06	0.420099	-1.03778	0.0004066	1.023	-0.990067
72836224	chr3:72836224:T:A	9.3547e-07	-1.5082e-10	-0.850314	0.000173895	-1.5082e-10	-0.816437
72837388	chr3:72837388:TA:T	6.26356e-07	-1.5082e-10	-1.25144	0.000111934	-1.5082e-10	-1.25698
72837458	chr3:72837458:T:C	6.91497e-07	-1.5082e-10	-1.1525	0.000123525	-1.5082e-10	-1.15845
72837571	chr3:72837571:A:G	5.07462e-07	-0.786005	-0.675935	0.000120527	-0.541305	-0.641711
72837814	chr3:72837814:A:G	5.39056e-07	-0.761258	-0.640286	0.000128732	-0.512097	-0.605061
72837929	chr3:72837929:C:G	7.41441e-07	-1.5082e-10	-1.08277	0.000135182	-1.5082e-10	-1.06827
72838005	chr3:72838005:C:A	6.78952e-07	0.104581	-1.27539	0.000234228	0.748643	-1.26724
72838858	chr3:72838858:T:C	1.34291e-05	-1.5082e-10	1.81382	0.00255671	-1.5082e-10	1.87159
72839265	chr3:72839265:T:C	7.20901e-07	-1.5082e-10	-1.11086	0.000126396	-1.5082e-10	-1.13547
72839539	chr3:72839539:C:T	4.63118e-07	-0.817484	-0.735898	0.000109637	-0.576062	-0.701655
72839708	chr3:72839708:G:A	6.27044e-07	-1.5082e-10	-1.25035	0.000112199	-1.5082e-10	-1.25461
72839836	chr3:72839836:C:A	6.11516e-07	-1.5082e-10	-1.27542	0.000109844	-1.5082e-10	-1.27583
72839936	chr3:72839936:A:G	6.76873e-07	-1.5082e-10	-1.17388	0.000123464	-1.5082e-10	-1.15894
72840124	chr3:72840124:C:T	1.28868e-07	-1.5578	-1.27477	2.37183e-05	-1.53811	-1.27054
72840314	chr3:72840314:A:C	4.48713e-07	-1.58498	-2.97869e-10	7.75416e-05	-1.62408	-2.97869e-10
72840717	chr3:72840717:C:T	1.82244e-06	-1.5082e-10	-0.183434	0.000356145	-1.5082e-10	-0.0995547
72840793	chr3:72840793:T:C	6.47186e-07	-1.5082e-10	-1.21873	0.000115872	-1.5082e-10	-1.2224
72841130	chr3:72841130:C:T	7.27118e-07	-1.5082e-10	-1.10228	0.000132502	-1.5082e-10	-1.08829
72841331	chr3:72841331:T:C	8.74599e-07	-1.5082e-10	-0.917598	0.000160747	-1.5082e-10	-0.895063
72841619	chr3:72841619:T:C	6.11872e-07	-1.5082e-10	-1.27484	0.000109783	-1.5082e-10	-1.27639
72841627	chr3:72841627:C:T	7.14986e-07	-1.5082e-10	-1.1191	0.000130858	-1.5082e-10	-1.10078
72841783	chr3:72841783:T:C	1.41837e-07	-1.45859	-1.27809	2.66125e-05	-1.41584	-1.27767
72841902	chr3:72841902:G:A	7.10232e-07	-1.5082e-10	-1.12577	0.000129866	-1.5082e-10	-1.10839
72842002	chr3:72842002:C:A	7.83015e-07	-1.5082e-10	-1.02821	0.000138122	-1.5082e-10	-1.04675
72842349	chr3:72842349:G:A	6.10533e-07	-1.5082e-10	-1.27703	0.000109748	-1.5082e-10	-1.2767
72842396	chr3:72842396:A:C	4.37939e-07	-1.60928	-2.97869e-10	8.42611e-05	-1.54097	-2.97869e-10
72842585	chr3:72842585:A:T	2.61363e-07	-0.965752	-1.1597	6.2143e-05	-0.738748	-1.10671
72842669	chr3:72842669:A:G	1.05149e-06	0.405605	-1.13901	0.000358095	1.00749	-1.10158
72842673	chr3:72842673:T:C	1.44004e-07	-1.46537	-1.25616	2.79912e-05	-1.39336	-1.24964
72842771	chr3:72842771:T:C	7.16276e-07	-1.5082e-10	-1.1173	0.000129884	-1.5082e-10	-1.10825
72842876	chr3:72842876:C:T	6.2747e-07	-1.5082e-10	-1.24967	0.000112681	-1.5082e-10	-1.25033
72843210	chr3:72843210:T:C	1.44905e-07	-1.43699	-1.27829	2.72268e-05	-1.39246	-1.27822
72843380	chr3:72843380:G:C	9.07986e-07	0.180431	-1.06057	0.0003031	0.753877	-1.01471
72843403	chr3:72843403:A:G	7.08681e-07	-1.5082e-10	-1.12796	0.000129641	-1.5082e-10	-1.11012
72843837	chr3:72843837:G:A	2.20432e-07	-1.45091	-0.844861	4.09377e-05	-1.41036	-0.852479
72844693	chr3:72844693:C:T	9.10487e-07	-1.5082e-10	-0.877384	0.000157272	-1.5082e-10	-0.916915
72844965	chr3:72844965:C:G	8.02328e-07	-1.5082e-10	-1.00385	0.000141425	-1.5082e-10	-1.02312
72845331	chr3:72845331:A:C	1.02699e-06	-1.5082e-10	-0.756976	0.000190151	-1.5082e-10	-0.727074
72845584	chr3:72845584:A:G	6.17819e-07	-1.5082e-10	-1.26517	0.000110461	-1.5082e-10	-1.27023
72845599	chr3:72845599:T:C	1.18039e-06	-1.30758	0.689813	0.000197157	-1.1876	0.496706
72846194	chr3:72846194:G:T	1.54689e-07	-1.39362	-1.25633	2.95215e-05	-1.32805	-1.26173
72846319	chr3:72846319:C:A	6.21917e-07	-1.5082e-10	-1.25856	0.000111344	-1.5082e-10	-1.26227
72846623	chr3:72846623:C:T	9.55707e-07	-1.5082e-10	-0.828912	0.000174599	-1.5082e-10	-0.812402
72846667	chr3:72846667:C:A	1.36337e-07	-1.49821	-1.27802	2.54429e-05	-1.46021	-1.27825
72846891	chr3:72846891:T:C	7.09503e-07	-1.5082e-10	-1.1268	0.000124575	-1.5082e-10	-1.14999
72847225	chr3:72847225:A:C	1.04973e-06	0.360532	-1.09561	0.00035868	0.96086	-1.05332
72847333	chr3:72847333:C:G	2.35913e-07	-1.03757	-1.19033	5.50843e-05	-0.821751	-1.14428
72847453	chr3:72847453:C:T	2.22224e-07	-1.14403	-1.14365	5.0678e-05	-0.956533	-1.09287
72847572	chr3:72847572:A:G	6.92718e-07	-1.5082e-10	-1.15074	0.00012571	-1.5082e-10	-1.14091
72847698	chr3:72847698:G:A	9.06946e-07	-1.5082e-10	-0.88128	0.000159816	-1.5082e-10	-0.900872
72847729	chr3:72847729:T:G	1.21998e-06	-1.5082e-10	-0.584773	0.000221765	-1.5082e-10	-0.573273
72847845	chr3:72847845:G:T	7.09877e-07	-1.5082e-10	-1.12627	0.000123892	-1.5082e-10	-1.15548
72847863	chr3:72847863:G:T	6.22197e-07	-1.5082e-10	-1.25811	0.000111416	-1.5082e-10	-1.26162
```
