## Supplementary material for "Characterization of shared and ancestry-specific signals driving complex traits using multi-ancestry fine-mapping": susiex_nc2.cs80.summary

```
# chr3:71848127-72848128
CS_ID	CS_LENGTH	CS_PURITY	MAX_PIP_SNP	BP	REF_ALLELE	ALT_ALLELE	REF_FRQ	BETA	SE	-LOG10P	MAX_PIP	POST-HOC_PROB_POP1	POST-HOC_PROB_POP2
1	4	0.598872	chr3:72348128:A:G	72348128	G,G	A,A	1,1	-inf,-inf	inf,inf	7.31085,0.796485	0.495286	0.99167	0.494687
2	1757	0	chr3:72188461:T:C	72188461	C,NA	T,NA	1,NA	-inf,NA	inf,NA	3.65632,NA	0.062648	0.437967	0.414799
```
