## Supplementary material for "Characterization of shared and ancestry-specific signals driving complex traits using multi-ancestry fine-mapping": susiex_nc3.cs80.cs

```
CS_ID	SNP	BP	REF_ALLELE	ALT_ALLELE	REF_FRQ	BETA	SE	-LOG10P	CS_PIP	OVRL_PIP
1	chr3:72348128:A:G	72348128	G,G	A,A	1,1	-inf,-inf	inf,inf	7.31085,0.796485	0.499738	0.499783
1	chr3:72347090:C:T	72347090	T,T	C,C	1,1	-inf,-inf	inf,inf	6.18929,1.57618	0.163803	0.163905
1	chr3:72344831:C:G	72344831	G,G	C,C	1,1	-inf,-inf	inf,inf	6.17358,1.46093	0.131903	0.132038
1	chr3:72344876:G:A	72344876	A,A	G,G	1,1	-inf,-inf	inf,inf	5.79508,1.63078	0.0800523	0.0801939
2	chr3:72188461:T:C	72188461	C,NA	T,NA	1,NA	-inf,NA	inf,NA	3.65632,NA	0.0413374	0.0805274
2	chr3:72828650:G:A	72828650	NA,A	NA,G	NA,1	NA,-inf	NA,inf	NA,3.24852	0.0202696	0.0402363
2	chr3:72575486:T:C	72575486	C,C	T,T	1,1	-inf,inf	inf,inf	1.49002,3.07964	0.0165274	0.0328887
2	chr3:72194451:G:A	72194451	A,NA	G,NA	1,NA	inf,NA	inf,NA	2.90136,NA	0.00795046	0.0158891
2	chr3:72496522:C:A	72496522	NA,A	NA,C	NA,1	NA,inf	NA,inf	NA,2.47208	0.00703922	0.0140553
2	chr3:72494658:A:G	72494658	NA,G	NA,A	NA,1	NA,inf	NA,inf	NA,2.49321	0.00654625	0.0130779
2	chr3:72674989:G:C	72674989	NA,C	NA,G	NA,1	NA,-inf	NA,inf	NA,2.56203	0.00644757	0.0128906
2	chr3:72093939:G:A	72093939	A,NA	G,NA	1,NA	inf,NA	inf,NA	2.79233,NA	0.00633558	0.0126747
2	chr3:72760161:C:T	72760161	T,NA	C,NA	1,NA	inf,NA	inf,NA	2.78762,NA	0.00630529	0.0126112
2	chr3:72560102:G:A	72560102	A,NA	G,NA	1,NA	-inf,NA	inf,NA	2.11322,NA	0.00624453	0.0124654
2	chr3:72503811:C:T	72503811	NA,T	NA,C	NA,1	NA,-inf	NA,inf	NA,2.50117	0.00518926	0.0103763
2	chr3:72743842:C:T	72743842	T,NA	C,NA	1,NA	inf,NA	inf,NA	2.65216,NA	0.0048381	0.00968377
2	chr3:72502003:C:T	72502003	NA,T	NA,C	NA,1	NA,inf	NA,inf	NA,2.20231	0.00415109	0.00830098
2	chr3:72252413:C:T	72252413	NA,T	NA,C	NA,1	NA,-inf	NA,inf	NA,2.418	0.00413623	0.00828367
2	chr3:72501277:T:C	72501277	NA,C	NA,T	NA,1	NA,-inf	NA,inf	NA,2.35899	0.00396282	0.0079291
2	chr3:72613894:A:G	72613894	G,G	A,A	1,1	inf,-inf	inf,inf	2.44589,0.722738	0.00394958	0.00789658
2	chr3:72501276:A:G	72501276	NA,G	NA,A	NA,1	NA,-inf	NA,inf	NA,2.35609	0.00393495	0.00787347
2	chr3:72501080:T:C	72501080	NA,C	NA,T	NA,1	NA,-inf	NA,inf	NA,2.34819	0.00390306	0.0078097
2	chr3:72583391:T:C	72583391	C,C	T,T	1,1	-inf,inf	inf,inf	1.79391,2.23541	0.00385376	0.00773152
2	chr3:72500242:C:T	72500242	NA,T	NA,C	NA,1	NA,inf	NA,inf	NA,2.17679	0.00363266	0.00726761
2	chr3:71879084:T:A	71879084	A,A	T,T	1,1	-inf,inf	inf,inf	1.3062,2.24641	0.00356376	0.00713851
2	chr3:72611160:G:T	72611160	T,T	G,G	1,1	inf,-inf	inf,inf	2.5162,0.51942	0.00346147	0.0069221
2	chr3:72573996:G:A	72573996	A,A	G,G	1,1	-inf,inf	inf,inf	2.36074,1.70951	0.0034501	0.00693349
2	chr3:71932688:T:C	71932688	C,NA	T,NA	1,NA	-inf,NA	inf,NA	2.16111,NA	0.00329937	0.00660303
2	chr3:72501220:G:T	72501220	NA,T	NA,G	NA,1	NA,-inf	NA,inf	NA,2.23969	0.00316483	0.00633509
2	chr3:72488280:A:G	72488280	NA,G	NA,A	NA,1	NA,inf	NA,inf	NA,2.05163	0.00316016	0.00632325
2	chr3:72504280:G:A	72504280	NA,A	NA,G	NA,1	NA,-inf	NA,inf	NA,2.21563	0.00304096	0.0060874
2	chr3:72501318:T:C	72501318	NA,C	NA,T	NA,1	NA,-inf	NA,inf	NA,2.17233	0.00280148	0.0056088
2	chr3:72500252:T:C	72500252	NA,C	NA,T	NA,1	NA,-inf	NA,inf	NA,2.1435	0.00265385	0.00531365
2	chr3:72204908:A:G	72204908	G,NA	A,NA	1,NA	inf,NA	inf,NA	2.26637,NA	0.00258891	0.00518615
2	chr3:72585547:T:C	72585547	NA,C	NA,T	NA,1	NA,-inf	NA,inf	NA,2.00199	0.0025282	0.00506369
2	chr3:72687387:T:G	72687387	NA,G	NA,T	NA,1	NA,-inf	NA,inf	NA,2.04131	0.00247326	0.00495455
2	chr3:72838858:T:C	72838858	NA,C	NA,T	NA,1	NA,-inf	NA,inf	NA,2.08406	0.0024617	0.00493101
2	chr3:72745962:C:G	72745962	G,NA	C,NA	1,NA	-inf,NA	inf,NA	1.89461,NA	0.00235276	0.00470875
2	chr3:72119865:C:A	72119865	A,NA	C,NA	1,NA	inf,NA	inf,NA	1.91906,NA	0.00222298	0.00444993
2	chr3:72740996:T:C	72740996	NA,C	NA,T	NA,1	NA,-inf	NA,inf	NA,1.9912	0.002205	0.00441681
2	chr3:72511740:T:C	72511740	NA,C	NA,T	NA,1	NA,-inf	NA,inf	NA,1.99972	0.00219723	0.00440041
2	chr3:72076614:A:C	72076614	C,C	A,A	1,1	inf,-inf	inf,inf	0.0722578,2.87051	0.00218807	0.00438313
2	chr3:72605102:C:T	72605102	T,T	C,C	1,1	inf,-inf	inf,inf	1.82665,1.14768	0.002145	0.00429339
2	chr3:72480370:C:A	72480370	NA,A	NA,C	NA,1	NA,inf	NA,inf	NA,1.94613	0.00212081	0.00424977
2	chr3:72571456:A:G	72571456	G,G	A,A	1,1	-inf,inf	inf,inf	1.62765,1.88909	0.00209186	0.00419534
2	chr3:72813532:G:A	72813532	NA,A	NA,G	NA,1	NA,-inf	NA,inf	NA,1.96875	0.0020723	0.0041515
2	chr3:72492104:T:C	72492104	NA,C	NA,T	NA,1	NA,inf	NA,inf	NA,1.83583	0.002061	0.00412644
2	chr3:72729416:T:A	72729416	NA,A	NA,T	NA,1	NA,-inf	NA,inf	NA,1.93973	0.00200775	0.0040221
2	chr3:72029533:C:T	72029533	NA,T	NA,C	NA,1	NA,-inf	NA,inf	NA,1.91696	0.00195575	0.003918
2	chr3:72147649:T:C	72147649	NA,C	NA,T	NA,1	NA,-inf	NA,inf	NA,1.94587	0.00192609	0.00386057
2	chr3:72689428:A:G	72689428	G,NA	A,NA	1,NA	inf,NA	inf,NA	2.20231,NA	0.00190954	0.00382853
2	chr3:72499328:G:A	72499328	NA,A	NA,G	NA,1	NA,-inf	NA,inf	NA,1.95717	0.00187128	0.00374839
2	chr3:72141866:T:G	72141866	NA,G	NA,T	NA,1	NA,-inf	NA,inf	NA,1.92892	0.00186527	0.00373879
2	chr3:72822724:A:T	72822724	NA,T	NA,A	NA,1	NA,-inf	NA,inf	NA,1.92705	0.00182911	0.00366516
2	chr3:72526103:C:T	72526103	NA,T	NA,C	NA,1	NA,inf	NA,inf	NA,1.7658	0.00178808	0.00358214
2	chr3:72694747:A:C	72694747	NA,C	NA,A	NA,1	NA,-inf	NA,inf	NA,1.83345	0.00176624	0.00353945
2	chr3:72575754:A:G	72575754	NA,G	NA,A	NA,1	NA,-inf	NA,inf	NA,1.87854	0.001763	0.00353181
2	chr3:72614268:T:C	72614268	C,C	T,T	1,1	inf,-inf	inf,inf	2.09411,0.659713	0.0017247	0.00345235
2	chr3:72774608:A:C	72774608	NA,C	NA,A	NA,1	NA,-inf	NA,inf	NA,1.89372	0.00171991	0.00344655
2	chr3:72612811:T:C	72612811	C,C	T,T	1,1	inf,-inf	inf,inf	2.3612,0.247834	0.00170251	0.003408
2	chr3:72405156:T:C	72405156	NA,C	NA,T	NA,1	NA,inf	NA,inf	NA,1.70987	0.00167853	0.00336196
2	chr3:72549131:C:T	72549131	NA,T	NA,C	NA,1	NA,inf	NA,inf	NA,1.80659	0.00165524	0.00331755
2	chr3:72076198:A:G	72076198	G,G	A,A	1,1	inf,-inf	inf,inf	0.103473,2.70956	0.00164714	0.00330038
2	chr3:72255363:G:A	72255363	A,A	G,G	1,1	-inf,-inf	inf,inf	0.713425,2.53519	0.00163642	0.0032854
2	chr3:72300154:T:C	72300154	NA,C	NA,T	NA,1	NA,inf	NA,inf	NA,1.78529	0.00161256	0.00323129
2	chr3:72187531:G:A	72187531	NA,A	NA,G	NA,1	NA,inf	NA,inf	NA,1.7549	0.00160869	0.00322326
2	chr3:72823684:T:C	72823684	NA,C	NA,T	NA,1	NA,-inf	NA,inf	NA,1.84854	0.00159962	0.00320563
2	chr3:72575316:A:C	72575316	NA,C	NA,A	NA,1	NA,-inf	NA,inf	NA,1.85024	0.00158318	0.0031728
2	chr3:72368593:A:G	72368593	NA,G	NA,A	NA,1	NA,inf	NA,inf	NA,1.75673	0.00157285	0.00315115
2	chr3:72194610:T:C	72194610	NA,C	NA,T	NA,1	NA,inf	NA,inf	NA,1.74267	0.00157261	0.00315103
2	chr3:72629737:A:C	72629737	NA,C	NA,A	NA,1	NA,-inf	NA,inf	NA,1.77891	0.00151395	0.0030342
2	chr3:72053119:C:T	72053119	NA,T	NA,C	NA,1	NA,-inf	NA,inf	NA,1.77209	0.00151233	0.0030303
2	chr3:72052686:G:A	72052686	NA,A	NA,G	NA,1	NA,-inf	NA,inf	NA,1.77209	0.00151233	0.0030303
2	chr3:72052565:G:T	72052565	NA,T	NA,G	NA,1	NA,-inf	NA,inf	NA,1.77158	0.00151098	0.00302759
2	chr3:72056109:C:G	72056109	NA,G	NA,C	NA,1	NA,-inf	NA,inf	NA,1.77088	0.00150813	0.00302191
2	chr3:72742256:A:G	72742256	NA,G	NA,A	NA,1	NA,-inf	NA,inf	NA,1.80988	0.0014772	0.00296053
2	chr3:72052785:ACAAAAAAAAC:A	72052785	NA,A	NA,ACAAAAAAAAC	NA,1	NA,-inf	NA,inf	NA,1.75646	0.0014697	0.00294496
2	chr3:72054162:G:A	72054162	NA,A	NA,G	NA,1	NA,-inf	NA,inf	NA,1.75396	0.00146071	0.00292697
2	chr3:72591793:CTACT:C	72591793	NA,C	NA,CTACT	NA,1	NA,inf	NA,inf	NA,1.70763	0.00145456	0.00291461
2	chr3:72288897:G:A	72288897	NA,A	NA,G	NA,1	NA,inf	NA,inf	NA,1.71905	0.00145121	0.00290812
2	chr3:72494406:A:G	72494406	NA,G	NA,A	NA,1	NA,-inf	NA,inf	NA,1.72328	0.0014484	0.0029027
2	chr3:72581889:T:A	72581889	NA,A	NA,T	NA,1	NA,-inf	NA,inf	NA,1.7163	0.00144489	0.00289474
2	chr3:72187565:G:A	72187565	NA,A	NA,G	NA,1	NA,inf	NA,inf	NA,1.69929	0.00143935	0.00288427
2	chr3:72187767:T:C	72187767	NA,C	NA,T	NA,1	NA,inf	NA,inf	NA,1.69568	0.00142991	0.00286538
2	chr3:72807340:T:C	72807340	NA,C	NA,T	NA,1	NA,-inf	NA,inf	NA,1.78229	0.00141867	0.00284325
2	chr3:72592733:G:A	72592733	A,NA	G,NA	1,NA	-inf,NA	inf,NA	1.88546,NA	0.00141778	0.00284259
2	chr3:72799579:G:A	72799579	NA,A	NA,G	NA,1	NA,-inf	NA,inf	NA,1.78034	0.00141449	0.00283487
2	chr3:72565434:C:T	72565434	T,NA	C,NA	1,NA	inf,NA	inf,NA	1.75512,NA	0.00141121	0.00282714
2	chr3:71959766:A:G	71959766	G,G	A,A	1,1	inf,inf	inf,inf	0.405021,2.36669	0.00140667	0.00281865
2	chr3:72777002:T:C	72777002	NA,C	NA,T	NA,1	NA,inf	NA,inf	NA,1.69816	0.00139601	0.00279784
2	chr3:72755135:A:G	72755135	NA,G	NA,A	NA,1	NA,inf	NA,inf	NA,1.68764	0.00136782	0.00274138
2	chr3:72604536:T:C	72604536	C,C	T,T	1,1	inf,-inf	inf,inf	2.29174,0.146442	0.00135093	0.00270483
2	chr3:72152591:C:T	72152591	NA,T	NA,C	NA,1	NA,-inf	NA,inf	NA,1.73877	0.0013421	0.00269001
2	chr3:72769675:T:C	72769675	NA,C	NA,T	NA,1	NA,inf	NA,inf	NA,1.6676	0.00131753	0.00264068
2	chr3:72182861:G:A	72182861	NA,A	NA,G	NA,1	NA,inf	NA,inf	NA,1.63379	0.00130534	0.00261578
2	chr3:72814430:C:A	72814430	NA,A	NA,C	NA,1	NA,-inf	NA,inf	NA,1.73592	0.0012975	0.00260061
2	chr3:71959782:T:G	71959782	G,G	T,T	1,1	inf,inf	inf,inf	0.426234,2.30757	0.00129485	0.00259474
2	chr3:72336733:C:T	72336733	T,T	C,C	1,1	-inf,-inf	inf,inf	5.25721,0.539226	0.00127095	0.00625225
2	chr3:72152935:C:T	72152935	NA,T	NA,C	NA,1	NA,-inf	NA,inf	NA,1.70834	0.0012705	0.00254661
2	chr3:72791937:C:T	72791937	NA,T	NA,C	NA,1	NA,-inf	NA,inf	NA,1.71238	0.0012409	0.00248725
2	chr3:72441400:T:TTA	72441400	NA,TTA	NA,T	NA,1	NA,inf	NA,inf	NA,1.54516	0.00121697	0.00243819
2	chr3:72699562:G:A	72699562	NA,A	NA,G	NA,1	NA,-inf	NA,inf	NA,1.63783	0.00121376	0.002433
2	chr3:72498471:A:C	72498471	NA,C	NA,A	NA,1	NA,-inf	NA,inf	NA,1.71237	0.00119486	0.00239437
2	chr3:72563038:T:A	72563038	NA,A	NA,T	NA,1	NA,-inf	NA,inf	NA,1.66945	0.00118546	0.00237625
2	chr3:72580225:A:G	72580225	NA,G	NA,A	NA,1	NA,-inf	NA,inf	NA,1.69376	0.00118437	0.0023741
2	chr3:72151370:C:T	72151370	NA,T	NA,C	NA,1	NA,-inf	NA,inf	NA,1.67543	0.00118313	0.0023722
2	chr3:72498542:TAGAG:T	72498542	NA,T	NA,TAGAG	NA,1	NA,-inf	NA,inf	NA,1.70573	0.00117982	0.00236427
2	chr3:72433725:A:G	72433725	NA,G	NA,A	NA,1	NA,inf	NA,inf	NA,1.53957	0.00117791	0.00236008
2	chr3:72611960:A:G	72611960	G,G	A,A	1,1	inf,-inf	inf,inf	2.10262,0.406569	0.00117638	0.00235561
2	chr3:71913062:C:T	71913062	T,T	C,C	1,1	inf,-inf	inf,inf	1.90185,1.07969	0.00116473	0.0023371
2	chr3:72306426:C:T	72306426	NA,T	NA,C	NA,1	NA,inf	NA,inf	NA,1.55505	0.00115492	0.00231447
2	chr3:72150828:T:C	72150828	NA,C	NA,T	NA,1	NA,-inf	NA,inf	NA,1.65461	0.00114911	0.00230346
2	chr3:71913046:G:A	71913046	A,A	G,G	1,1	inf,-inf	inf,inf	1.93823,1.00434	0.00113207	0.0022714
2	chr3:72494945:A:G	72494945	G,G	A,A	1,1	inf,inf	inf,inf	0.503897,2.20127	0.0011299	0.0022632
2	chr3:72152027:C:T	72152027	NA,T	NA,C	NA,1	NA,-inf	NA,inf	NA,1.63983	0.00111938	0.00224389
2	chr3:72152867:C:G	72152867	NA,G	NA,C	NA,1	NA,-inf	NA,inf	NA,1.63005	0.00110644	0.00221794
2	chr3:72201570:T:C	72201570	NA,C	NA,T	NA,1	NA,inf	NA,inf	NA,1.55393	0.00110357	0.0022118
2	chr3:72614524:C:G	72614524	G,G	C,C	1,1	inf,-inf	inf,inf	2.14668,0.255112	0.00109828	0.00219925
2	chr3:72243626:A:C	72243626	NA,C	NA,A	NA,1	NA,-inf	NA,inf	NA,1.69867	0.00109781	0.0022018
2	chr3:72558372:CT:C	72558372	NA,C	NA,CT	NA,1	NA,-inf	NA,inf	NA,1.59756	0.00109395	0.00219286
2	chr3:72587850:G:A	72587850	NA,A	NA,G	NA,1	NA,inf	NA,inf	NA,1.47861	0.00109384	0.0021913
2	chr3:72632816:A:G	72632816	G,G	A,A	1,1	inf,inf	inf,inf	2.20968,0.0275489	0.00108747	0.00217779
2	chr3:72427445:A:C	72427445	NA,C	NA,A	NA,1	NA,inf	NA,inf	NA,1.49611	0.00108612	0.00217629
2	chr3:72152858:T:C	72152858	NA,C	NA,T	NA,1	NA,-inf	NA,inf	NA,1.61813	0.0010832	0.00217139
2	chr3:72152106:G:A	72152106	NA,A	NA,G	NA,1	NA,-inf	NA,inf	NA,1.61134	0.00106385	0.00213263
2	chr3:72152345:T:C	72152345	NA,C	NA,T	NA,1	NA,-inf	NA,inf	NA,1.61089	0.00106307	0.00213107
2	chr3:72091777:C:T	72091777	NA,T	NA,C	NA,1	NA,-inf	NA,inf	NA,1.59399	0.00106071	0.00212617
2	chr3:72270375:T:C	72270375	NA,C	NA,T	NA,1	NA,inf	NA,inf	NA,1.48421	0.00105916	0.00212294
2	chr3:72152160:C:T	72152160	NA,T	NA,C	NA,1	NA,-inf	NA,inf	NA,1.60623	0.00105424	0.00211338
2	chr3:72154828:C:A	72154828	NA,A	NA,C	NA,1	NA,-inf	NA,inf	NA,1.59991	0.00105029	0.00210543
2	chr3:72242807:A:G	72242807	G,G	A,A	1,1	inf,-inf	inf,inf	0.0220803,2.35864	0.00104742	0.00209872
2	chr3:72391260:T:C	72391260	NA,C	NA,T	NA,1	NA,inf	NA,inf	NA,1.47424	0.0010444	0.00209273
2	chr3:72541626:T:C	72541626	C,C	T,T	1,1	-inf,inf	inf,inf	1.26899,1.90304	0.00103606	0.00207956
2	chr3:71868807:A:G	71868807	NA,G	NA,A	NA,1	NA,-inf	NA,inf	NA,1.56174	0.00102778	0.00206065
2	chr3:72240019:T:C	72240019	C,C	T,T	1,1	-inf,-inf	inf,inf	0.00113986,2.36668	0.00100409	0.00201212
2	chr3:72120565:A:G	72120565	G,NA	A,NA	1,NA	inf,NA	inf,NA	1.53542,NA	0.000995177	0.00199374
2	chr3:72513130:A:G	72513130	NA,G	NA,A	NA,1	NA,inf	NA,inf	NA,1.43277	0.000992097	0.00198806
2	chr3:72615575:A:G	72615575	NA,G	NA,A	NA,1	NA,-inf	NA,inf	NA,1.53736	0.000983499	0.00197163
2	chr3:72296736:A:C	72296736	NA,C	NA,A	NA,1	NA,inf	NA,inf	NA,1.51026	0.000983364	0.00197111
2	chr3:72297346:C:A	72297346	NA,A	NA,C	NA,1	NA,inf	NA,inf	NA,1.5064	0.000976563	0.00195748
2	chr3:72296959:C:T	72296959	NA,T	NA,C	NA,1	NA,inf	NA,inf	NA,1.5047	0.000973538	0.00195142
2	chr3:72242073:C:T	72242073	T,T	C,C	1,1	-inf,-inf	inf,inf	0.0308109,2.30863	0.000968132	0.00193993
2	chr3:71950837:A:G	71950837	G,G	A,A	1,1	inf,inf	inf,inf	0.584747,2.00406	0.000961713	0.00192734
2	chr3:72388580:A:G	72388580	G,G	A,A	1,1	inf,inf	inf,inf	0.586839,2.72217	0.000940293	0.00189705
2	chr3:72314523:T:C	72314523	C,C	T,T	1,1	inf,inf	inf,inf	1.7145,0.812377	0.000936513	0.00187632
2	chr3:72254916:C:T	72254916	T,T	C,C	1,1	-inf,-inf	inf,inf	0.231132,2.47448	0.000935546	0.00187722
2	chr3:72266984:C:T	72266984	NA,T	NA,C	NA,1	NA,-inf	NA,inf	NA,1.40049	0.000927482	0.00185875
2	chr3:72254556:G:C	72254556	NA,C	NA,G	NA,1	NA,inf	NA,inf	NA,1.42271	0.000917649	0.00183935
2	chr3:72577909:A:G	72577909	NA,G	NA,A	NA,1	NA,-inf	NA,inf	NA,1.49732	0.000912562	0.00182889
2	chr3:72612486:G:A	72612486	A,NA	G,NA	1,NA	inf,NA	inf,NA	1.72584,NA	0.000886853	0.0017784
2	chr3:72829049:A:C	72829049	NA,C	NA,A	NA,1	NA,-inf	NA,inf	NA,1.47323	0.000879402	0.00176278
2	chr3:72738292:G:A	72738292	NA,A	NA,G	NA,1	NA,-inf	NA,inf	NA,1.46995	0.000871047	0.00174604
2	chr3:72257363:T:A	72257363	NA,A	NA,T	NA,1	NA,inf	NA,inf	NA,1.3898	0.000862073	0.00172801
2	chr3:72620204:A:G	72620204	G,G	A,A	1,1	inf,inf	inf,inf	2.06801,0.152845	0.000852205	0.00170675
2	chr3:72302197:A:G	72302197	NA,G	NA,A	NA,1	NA,-inf	NA,inf	NA,1.46047	0.000846658	0.00169773
2	chr3:72285997:G:T	72285997	NA,T	NA,G	NA,1	NA,inf	NA,inf	NA,1.42527	0.000842862	0.00168963
2	chr3:72431548:A:G	72431548	NA,G	NA,A	NA,1	NA,inf	NA,inf	NA,1.3554	0.00083799	0.00167935
2	chr3:72173152:G:T	72173152	NA,T	NA,G	NA,1	NA,inf	NA,inf	NA,1.34318	0.000834006	0.00167149
2	chr3:72736851:G:A	72736851	NA,A	NA,G	NA,1	NA,-inf	NA,inf	NA,1.44437	0.000833744	0.0016713
2	chr3:72099753:C:T	72099753	T,NA	C,NA	1,NA	inf,NA	inf,NA	1.73008,NA	0.000825055	0.00165488
2	chr3:72484263:A:G	72484263	NA,G	NA,A	NA,1	NA,-inf	NA,inf	NA,1.35749	0.00082463	0.00165279
2	chr3:72291861:G:A	72291861	NA,A	NA,G	NA,1	NA,inf	NA,inf	NA,1.41315	0.000823091	0.00165
2	chr3:72656056:C:T	72656056	T,T	C,C	1,1	inf,-inf	inf,inf	0.894202,1.57426	0.000821792	0.00164634
2	chr3:72641389:C:A	72641389	NA,A	NA,C	NA,1	NA,-inf	NA,inf	NA,1.46053	0.000820584	0.00164537
2	chr3:72237162:G:A	72237162	NA,A	NA,G	NA,1	NA,inf	NA,inf	NA,1.34578	0.000815056	0.0016337
2	chr3:72626175:G:A	72626175	NA,A	NA,G	NA,1	NA,-inf	NA,inf	NA,1.43744	0.000806608	0.00161722
2	chr3:72292305:C:T	72292305	NA,T	NA,C	NA,1	NA,inf	NA,inf	NA,1.39631	0.000798331	0.00160039
2	chr3:72014736:G:A	72014736	NA,A	NA,G	NA,1	NA,-inf	NA,inf	NA,1.42949	0.00079826	0.00160029
2	chr3:72772003:A:AG	72772003	AG,AG	A,A	1,1	inf,inf	inf,inf	1.62378,0.524998	0.000792098	0.0015858
2	chr3:72240902:G:A	72240902	A,A	G,G	1,1	-inf,-inf	inf,inf	0.370941,1.97707	0.000787292	0.00157752
2	chr3:72584559:A:G	72584559	NA,G	NA,A	NA,1	NA,inf	NA,inf	NA,1.37806	0.000773623	0.00155111
2	chr3:72238119:ATC:A	72238119	A,A	ATC,ATC	1,1	-inf,-inf	inf,inf	0.0508997,2.22739	0.00077334	0.00155003
2	chr3:72693992:C:T	72693992	NA,T	NA,C	NA,1	NA,-inf	NA,inf	NA,1.44093	0.000771553	0.00154727
2	chr3:72331794:G:A	72331794	NA,A	NA,G	NA,1	NA,-inf	NA,inf	NA,1.49021	0.000770843	0.00154656
2	chr3:72016318:A:G	72016318	G,G	A,A	1,1	inf,-inf	inf,inf	2.15799,0.104007	0.000769082	0.00154131
2	chr3:72568921:G:A	72568921	A,A	G,G	1,1	inf,inf	inf,inf	0.171349,2.55069	0.000767671	0.00154044
2	chr3:72247190:A:G	72247190	NA,G	NA,A	NA,1	NA,inf	NA,inf	NA,1.32386	0.000765105	0.00153375
2	chr3:72748127:G:A	72748127	A,A	G,G	1,1	-inf,inf	inf,inf	1.99338,0.262092	0.000763541	0.00152972
2	chr3:72536034:T:G	72536034	NA,G	NA,T	NA,1	NA,-inf	NA,inf	NA,1.32649	0.000756536	0.00151609
2	chr3:72770979:A:G	72770979	G,G	A,A	1,1	inf,inf	inf,inf	1.59589,0.535318	0.000756409	0.00151439
2	chr3:72156295:A:G	72156295	NA,G	NA,A	NA,1	NA,-inf	NA,inf	NA,1.50636	0.000752602	0.00150978
2	chr3:72290399:C:T	72290399	NA,T	NA,C	NA,1	NA,inf	NA,inf	NA,1.36101	0.000749226	0.00150199
2	chr3:72750397:C:T	72750397	NA,T	NA,C	NA,1	NA,-inf	NA,inf	NA,1.42359	0.00074147	0.0014865
2	chr3:72313390:A:C	72313390	NA,C	NA,A	NA,1	NA,inf	NA,inf	NA,1.33635	0.000737726	0.00147888
2	chr3:72413272:C:T	72413272	T,NA	C,NA	1,NA	inf,NA	inf,NA	1.0561,NA	0.000737545	0.00147658
2	chr3:72013316:A:G	72013316	NA,G	NA,A	NA,1	NA,-inf	NA,inf	NA,1.37988	0.000735239	0.00147398
2	chr3:72360705:A:G	72360705	G,G	A,A	1,1	-inf,-inf	inf,inf	3.62796,0.963992	0.000727141	0.0016694
2	chr3:71984593:G:A	71984593	NA,A	NA,G	NA,1	NA,inf	NA,inf	NA,1.30156	0.000726919	0.00145727
2	chr3:72014881:TG:T	72014881	NA,T	NA,TG	NA,1	NA,-inf	NA,inf	NA,1.37421	0.000724651	0.00145278
2	chr3:72390762:A:G	72390762	NA,G	NA,A	NA,1	NA,inf	NA,inf	NA,1.27397	0.000723671	0.00145036
2	chr3:72810968:TTTC:T	72810968	NA,T	NA,TTTC	NA,1	NA,-inf	NA,inf	NA,1.40835	0.000721944	0.00144737
2	chr3:72301865:G:A	72301865	NA,A	NA,G	NA,1	NA,inf	NA,inf	NA,1.32392	0.000721536	0.00144643
2	chr3:72435385:G:A	72435385	NA,A	NA,G	NA,1	NA,-inf	NA,inf	NA,1.20521	0.000720231	0.00144332
2	chr3:71973503:G:A	71973503	A,NA	G,NA	1,NA	-inf,NA	inf,NA	1.491,NA	0.000716114	0.00143576
2	chr3:72412246:T:C	72412246	NA,C	NA,T	NA,1	NA,inf	NA,inf	NA,1.26676	0.000714152	0.00143129
2	chr3:72544801:G:A	72544801	NA,A	NA,G	NA,1	NA,-inf	NA,inf	NA,1.30199	0.000711481	0.00142631
2	chr3:71947265:T:C	71947265	NA,C	NA,T	NA,1	NA,inf	NA,inf	NA,1.37444	0.000710008	0.00142383
2	chr3:72428668:A:C	72428668	C,C	A,A	1,1	inf,inf	inf,inf	3.58125,1.46932	0.000707191	0.00191384
2	chr3:72376812:A:T	72376812	T,NA	A,NA	1,NA	-inf,NA	inf,NA	0.851709,NA	0.000707072	0.00141521
2	chr3:72439607:C:T	72439607	NA,T	NA,C	NA,1	NA,-inf	NA,inf	NA,1.18761	0.00070536	0.0014135
2	chr3:72012813:C:T	72012813	NA,T	NA,C	NA,1	NA,-inf	NA,inf	NA,1.3534	0.000701697	0.00140676
2	chr3:72151543:C:T	72151543	NA,T	NA,C	NA,1	NA,-inf	NA,inf	NA,1.37555	0.000699832	0.00140319
2	chr3:71962957:A:G	71962957	NA,G	NA,A	NA,1	NA,-inf	NA,inf	NA,1.32544	0.000693941	0.00139149
2	chr3:72203509:G:A	72203509	NA,A	NA,G	NA,1	NA,inf	NA,inf	NA,1.22175	0.000692849	0.00138868
2	chr3:72660251:A:G	72660251	G,G	A,A	1,1	-inf,inf	inf,inf	0.553381,2.03412	0.000692714	0.00138937
2	chr3:71915628:G:C	71915628	C,C	G,G	1,1	inf,-inf	inf,inf	1.64649,1.0319	0.000688244	0.0013811
2	chr3:71946232:C:A	71946232	A,NA	C,NA	1,NA	-inf,NA	inf,NA	1.45583,NA	0.000687187	0.0013777
2	chr3:72733133:C:T	72733133	NA,T	NA,C	NA,1	NA,-inf	NA,inf	NA,1.37416	0.000682364	0.00136804
2	chr3:72288130:G:A	72288130	A,A	G,G	1,1	inf,-inf	inf,inf	0.0734152,2.24485	0.000682087	0.00136754
2	chr3:72573027:C:T	72573027	NA,T	NA,C	NA,1	NA,-inf	NA,inf	NA,1.28834	0.000673933	0.00135134
2	chr3:71946870:A:T	71946870	T,T	A,A	1,1	inf,inf	inf,inf	0.619464,1.76757	0.000668096	0.00133906
2	chr3:72639491:C:G	72639491	NA,G	NA,C	NA,1	NA,-inf	NA,inf	NA,1.3448	0.00066747	0.00133854
2	chr3:72153737:C:T	72153737	NA,T	NA,C	NA,1	NA,-inf	NA,inf	NA,1.34002	0.000666089	0.00133551
2	chr3:72615218:A:G	72615218	NA,G	NA,A	NA,1	NA,inf	NA,inf	NA,1.21279	0.000665431	0.00133378
2	chr3:72259463:C:T	72259463	T,T	C,C	1,1	inf,inf	inf,inf	2.40257,0.362508	0.000663219	0.00133404
2	chr3:72534842:G:A	72534842	NA,A	NA,G	NA,1	NA,-inf	NA,inf	NA,1.33173	0.00065983	0.00132312
2	chr3:72548776:G:A	72548776	A,A	G,G	1,1	inf,-inf	inf,inf	1.09723,1.73757	0.000651945	0.00130877
2	chr3:72694083:G:C	72694083	C,C	G,G	1,1	inf,-inf	inf,inf	1.90722,0.175865	0.000651807	0.00130577
2	chr3:72178246:A:G	72178246	NA,G	NA,A	NA,1	NA,inf	NA,inf	NA,1.11717	0.000643922	0.00129041
2	chr3:72756756:G:A	72756756	A,NA	G,NA	1,NA	-inf,NA	inf,NA	1.35884,NA	0.000642522	0.00128766
2	chr3:72756757:T:A	72756757	A,NA	T,NA	1,NA	-inf,NA	inf,NA	1.3584,NA	0.000641975	0.00128656
2	chr3:72797808:G:A	72797808	NA,A	NA,G	NA,1	NA,-inf	NA,inf	NA,1.29338	0.000640264	0.00128359
2	chr3:72515948:G:C	72515948	NA,C	NA,G	NA,1	NA,inf	NA,inf	NA,1.20823	0.000635987	0.00127494
2	chr3:72399489:C:CTAA	72399489	NA,CTAA	NA,C	NA,1	NA,inf	NA,inf	NA,1.27045	0.000635592	0.00127447
2	chr3:72420703:C:T	72420703	NA,T	NA,C	NA,1	NA,inf	NA,inf	NA,1.09379	0.000623478	0.00124925
2	chr3:72722346:C:T	72722346	NA,T	NA,C	NA,1	NA,inf	NA,inf	NA,1.2418	0.000618655	0.00124048
2	chr3:72130287:A:G	72130287	G,NA	A,NA	1,NA	inf,NA	inf,NA	1.29633,NA	0.000615285	0.00123297
2	chr3:72525998:G:A	72525998	NA,A	NA,G	NA,1	NA,inf	NA,inf	NA,1.18872	0.000615186	0.00123324
2	chr3:72176601:G:A	72176601	NA,A	NA,G	NA,1	NA,inf	NA,inf	NA,1.20567	0.000614889	0.00123274
2	chr3:72175034:C:G	72175034	NA,G	NA,C	NA,1	NA,inf	NA,inf	NA,1.2005	0.000613717	0.00123038
2	chr3:71962512:T:G	71962512	NA,G	NA,T	NA,1	NA,-inf	NA,inf	NA,1.25299	0.000613207	0.00122959
2	chr3:72574979:A:C	72574979	NA,C	NA,A	NA,1	NA,inf	NA,inf	NA,1.23749	0.000612087	0.00122729
2	chr3:72829177:T:C	72829177	NA,C	NA,T	NA,1	NA,-inf	NA,inf	NA,1.30507	0.000609083	0.00122127
2	chr3:72259565:C:T	72259565	T,T	C,C	1,1	inf,inf	inf,inf	2.35698,0.356898	0.000606037	0.001219
2	chr3:72452144:G:A	72452144	NA,A	NA,G	NA,1	NA,-inf	NA,inf	NA,1.31174	0.00060544	0.00121443
2	chr3:72578137:G:A	72578137	NA,A	NA,G	NA,1	NA,-inf	NA,inf	NA,1.26192	0.000604819	0.00121252
2	chr3:72571560:T:C	72571560	NA,C	NA,T	NA,1	NA,-inf	NA,inf	NA,1.19628	0.000602223	0.00120698
2	chr3:72153864:A:G	72153864	NA,G	NA,A	NA,1	NA,-inf	NA,inf	NA,1.36647	0.000594477	0.00119261
2	chr3:72576242:TCATCTAAAATTAGAGA:T	72576242	NA,T	NA,TCATCTAAAATTAGAGA	NA,1	NA,-inf	NA,inf	NA,1.18845	0.000591396	0.0011853
2	chr3:72424597:T:C	72424597	NA,C	NA,T	NA,1	NA,inf	NA,inf	NA,1.23265	0.00058734	0.00117779
2	chr3:72402521:G:A	72402521	A,NA	G,NA	1,NA	inf,NA	inf,NA	1.01384,NA	0.000584126	0.00116971
2	chr3:72422250:G:A	72422250	NA,A	NA,G	NA,1	NA,-inf	NA,inf	NA,1.28603	0.000582845	0.00116908
2	chr3:71924906:G:A	71924906	A,A	G,G	1,1	inf,inf	inf,inf	1.95311,0.340311	0.00058227	0.00116745
2	chr3:72209854:G:C	72209854	NA,C	NA,G	NA,1	NA,-inf	NA,inf	NA,1.24009	0.000581495	0.00116611
2	chr3:72035277:A:G	72035277	NA,G	NA,A	NA,1	NA,-inf	NA,inf	NA,1.19286	0.000578832	0.00116057
2	chr3:71947401:C:G	71947401	G,G	C,C	1,1	inf,inf	inf,inf	0.532755,1.76379	0.000574976	0.00115248
2	chr3:72573381:A:G	72573381	G,G	A,A	1,1	inf,-inf	inf,inf	0.433683,1.98435	0.000573651	0.00115013
2	chr3:72575887:T:G	72575887	NA,G	NA,T	NA,1	NA,-inf	NA,inf	NA,1.16989	0.000572419	0.00114729
2	chr3:72293096:C:T	72293096	NA,T	NA,C	NA,1	NA,-inf	NA,inf	NA,1.13322	0.000571306	0.00114517
2	chr3:72559801:T:C	72559801	NA,C	NA,T	NA,1	NA,-inf	NA,inf	NA,1.22158	0.000569928	0.00114255
2	chr3:71950431:A:T	71950431	NA,T	NA,A	NA,1	NA,-inf	NA,inf	NA,1.21315	0.000567639	0.00113826
2	chr3:72489582:C:T	72489582	T,T	C,C	1,1	inf,inf	inf,inf	0.764665,2.4093	0.000566394	0.00114496
2	chr3:71950430:C:A	71950430	NA,A	NA,C	NA,1	NA,-inf	NA,inf	NA,1.21143	0.000565969	0.00113492
2	chr3:72480213:C:T	72480213	NA,T	NA,C	NA,1	NA,-inf	NA,inf	NA,1.16675	0.000565279	0.0011333
2	chr3:72148021:T:C	72148021	C,NA	T,NA	1,NA	inf,NA	inf,NA	1.41589,NA	0.000564271	0.00113169
2	chr3:71931117:G:A	71931117	A,A	G,G	1,1	inf,inf	inf,inf	1.78928,0.547943	0.000563294	0.00112938
2	chr3:71869305:T:A	71869305	NA,A	NA,T	NA,1	NA,-inf	NA,inf	NA,1.21208	0.000561719	0.00112639
2	chr3:72558896:T:C	72558896	NA,C	NA,T	NA,1	NA,inf	NA,inf	NA,1.17569	0.000558498	0.00111983
2	chr3:71937867:G:A	71937867	NA,A	NA,G	NA,1	NA,inf	NA,inf	NA,1.14802	0.000556865	0.00111648
2	chr3:72151483:T:C	72151483	NA,C	NA,T	NA,1	NA,-inf	NA,inf	NA,1.24077	0.000556516	0.0011159
2	chr3:72023362:C:A	72023362	NA,A	NA,C	NA,1	NA,inf	NA,inf	NA,1.13253	0.00055409	0.00111079
2	chr3:72585076:T:C	72585076	NA,C	NA,T	NA,1	NA,inf	NA,inf	NA,1.18123	0.000554042	0.00111095
2	chr3:72438994:C:A	72438994	NA,A	NA,C	NA,1	NA,-inf	NA,inf	NA,1.05947	0.000552911	0.00110814
2	chr3:72587090:T:C	72587090	NA,C	NA,T	NA,1	NA,-inf	NA,inf	NA,1.13946	0.000549251	0.00110087
2	chr3:72575432:A:G	72575432	NA,G	NA,A	NA,1	NA,inf	NA,inf	NA,1.17165	0.000546796	0.00109641
2	chr3:72265118:T:C	72265118	NA,C	NA,T	NA,1	NA,-inf	NA,inf	NA,1.25483	0.000546393	0.00109599
2	chr3:72161637:G:C	72161637	NA,C	NA,G	NA,1	NA,inf	NA,inf	NA,1.15377	0.00054489	0.00109251
2	chr3:72576310:A:G	72576310	NA,G	NA,A	NA,1	NA,inf	NA,inf	NA,1.16947	0.000544695	0.0010922
2	chr3:72208776:G:A	72208776	NA,A	NA,G	NA,1	NA,-inf	NA,inf	NA,1.20035	0.000543503	0.00108993
2	chr3:72376650:T:C	72376650	NA,C	NA,T	NA,1	NA,inf	NA,inf	NA,1.11459	0.000542649	0.0010877
2	chr3:72093604:A:G	72093604	NA,G	NA,A	NA,1	NA,inf	NA,inf	NA,1.13788	0.000533873	0.00107045
2	chr3:72266417:C:T	72266417	NA,T	NA,C	NA,1	NA,-inf	NA,inf	NA,1.12631	0.000533629	0.00106977
2	chr3:72179783:C:A	72179783	NA,A	NA,C	NA,1	NA,inf	NA,inf	NA,1.05542	0.000533483	0.00106928
2	chr3:71934041:C:T	71934041	NA,T	NA,C	NA,1	NA,-inf	NA,inf	NA,1.1748	0.000530365	0.00106354
2	chr3:72266644:G:A	72266644	NA,A	NA,G	NA,1	NA,-inf	NA,inf	NA,1.12231	0.000529605	0.00106171
2	chr3:72587904:G:A	72587904	NA,A	NA,G	NA,1	NA,-inf	NA,inf	NA,1.10985	0.000527164	0.00105664
2	chr3:71952023:C:T	71952023	NA,T	NA,C	NA,1	NA,-inf	NA,inf	NA,1.15818	0.00051924	0.00104122
2	chr3:72238322:C:T	72238322	NA,T	NA,C	NA,1	NA,-inf	NA,inf	NA,1.12351	0.000518783	0.00104012
2	chr3:72557631:G:A	72557631	NA,A	NA,G	NA,1	NA,-inf	NA,inf	NA,1.14367	0.000514856	0.00103245
2	chr3:72454002:A:G	72454002	NA,G	NA,A	NA,1	NA,inf	NA,inf	NA,1.07809	0.00051139	0.00102503
2	chr3:72616209:T:G	72616209	NA,G	NA,T	NA,1	NA,inf	NA,inf	NA,1.12612	0.000511228	0.00102493
2	chr3:72520720:A:G	72520720	NA,G	NA,A	NA,1	NA,-inf	NA,inf	NA,1.1643	0.000510491	0.00102365
2	chr3:72019638:A:G	72019638	G,G	A,A	1,1	inf,inf	inf,inf	1.21642,1.32549	0.000509535	0.00102238
2	chr3:72350922:G:T	72350922	T,T	G,G	1,1	-inf,-inf	inf,inf	2.64288,0.12828	0.00050689	0.00102335
2	chr3:72815125:T:C	72815125	C,C	T,T	1,1	inf,inf	inf,inf	1.56931,0.310962	0.000506559	0.00101439
2	chr3:71961078:T:C	71961078	NA,C	NA,T	NA,1	NA,-inf	NA,inf	NA,1.13099	0.000505821	0.00101429
2	chr3:71871940:C:T	71871940	NA,T	NA,C	NA,1	NA,-inf	NA,inf	NA,1.16978	0.000505086	0.00101296
2	chr3:72389001:T:C	72389001	NA,C	NA,T	NA,1	NA,inf	NA,inf	NA,0.974698	0.000501257	0.00100443
2	chr3:72209681:A:G	72209681	NA,G	NA,A	NA,1	NA,inf	NA,inf	NA,1.05721	0.00050052	0.00100339
2	chr3:72296060:A:G	72296060	NA,G	NA,A	NA,1	NA,inf	NA,inf	NA,1.12048	0.000499064	0.0010006
2	chr3:72693798:C:T	72693798	T,T	C,C	1,1	inf,-inf	inf,inf	1.74442,0.289008	0.000496893	0.000995619
2	chr3:72768461:T:C	72768461	C,C	T,T	1,1	inf,inf	inf,inf	1.50693,0.387631	0.00049505	0.000991342
2	chr3:72477375:G:A	72477375	NA,A	NA,G	NA,1	NA,-inf	NA,inf	NA,1.15715	0.000494532	0.000991852
2	chr3:72726776:T:C	72726776	NA,C	NA,T	NA,1	NA,-inf	NA,inf	NA,1.158	0.000494387	0.000991599
2	chr3:71961761:T:C	71961761	C,C	T,T	1,1	inf,inf	inf,inf	0.39569,1.82334	0.000494223	0.00099079
2	chr3:72504907:A:G	72504907	NA,G	NA,A	NA,1	NA,inf	NA,inf	NA,1.12957	0.00049274	0.000988139
2	chr3:72588440:C:G	72588440	NA,G	NA,C	NA,1	NA,-inf	NA,inf	NA,1.07638	0.000490378	0.000982921
2	chr3:72647476:G:A	72647476	NA,A	NA,G	NA,1	NA,inf	NA,inf	NA,1.24294	0.000489226	0.000981479
2	chr3:72266093:T:C	72266093	NA,C	NA,T	NA,1	NA,-inf	NA,inf	NA,1.04105	0.000486554	0.000975391
2	chr3:71989936:G:A	71989936	A,NA	G,NA	1,NA	inf,NA	inf,NA	1.39301,NA	0.000483578	0.000970198
2	chr3:71995792:G:C	71995792	C,NA	G,NA	1,NA	inf,NA	inf,NA	1.19976,NA	0.000481147	0.00096439
2	chr3:72568247:C:G	72568247	NA,G	NA,C	NA,1	NA,-inf	NA,inf	NA,1.1567	0.000479941	0.000962658
2	chr3:72576248:A:G	72576248	NA,G	NA,A	NA,1	NA,inf	NA,inf	NA,1.09238	0.000477257	0.000957032
2	chr3:72207680:T:C	72207680	NA,C	NA,T	NA,1	NA,inf	NA,inf	NA,1.02883	0.00047637	0.000954989
2	chr3:72611629:G:C	72611629	NA,C	NA,G	NA,1	NA,inf	NA,inf	NA,1.07736	0.000472341	0.000947
2	chr3:72355599:T:C	72355599	NA,C	NA,T	NA,1	NA,-inf	NA,inf	NA,1.02256	0.000464459	0.000930989
2	chr3:72148961:T:A	72148961	NA,A	NA,T	NA,1	NA,-inf	NA,inf	NA,1.15987	0.000462634	0.000928039
2	chr3:72344979:A:G	72344979	NA,G	NA,A	NA,1	NA,inf	NA,inf	NA,0.972121	0.000462419	0.000926714
2	chr3:72487440:T:C	72487440	NA,C	NA,T	NA,1	NA,-inf	NA,inf	NA,1.05276	0.000462392	0.000927148
2	chr3:71948890:C:T	71948890	NA,T	NA,C	NA,1	NA,-inf	NA,inf	NA,1.08959	0.000459986	0.000922433
2	chr3:72766603:T:C	72766603	C,C	T,T	1,1	inf,inf	inf,inf	1.47473,0.3823	0.000459369	0.000919919
2	chr3:72019932:T:A	72019932	NA,A	NA,T	NA,1	NA,inf	NA,inf	NA,1.04092	0.000458377	0.000919042
2	chr3:72500364:T:C	72500364	C,C	T,T	1,1	inf,-inf	inf,inf	0.903472,1.77316	0.000457907	0.000919762
2	chr3:71966376:C:T	71966376	NA,T	NA,C	NA,1	NA,-inf	NA,inf	NA,1.10148	0.000456833	0.000916197
2	chr3:72773477:A:G	72773477	G,G	A,A	1,1	inf,inf	inf,inf	1.50511,0.322214	0.000456135	0.000913435
2	chr3:72521854:C:G	72521854	G,NA	C,NA	1,NA	inf,NA	inf,NA	1.65586,NA	0.000455129	0.000915167
2	chr3:71925175:T:C	71925175	C,C	T,T	1,1	inf,inf	inf,inf	1.84113,0.270937	0.000453881	0.000909973
2	chr3:72363568:G:C	72363568	NA,C	NA,G	NA,1	NA,-inf	NA,inf	NA,1.20535	0.000453447	0.000909698
2	chr3:72357083:T:C	72357083	NA,C	NA,T	NA,1	NA,-inf	NA,inf	NA,1.00754	0.00045178	0.000905586
2	chr3:72728233:G:A	72728233	NA,A	NA,G	NA,1	NA,-inf	NA,inf	NA,1.14664	0.000449467	0.000901359
2	chr3:71872685:G:C	71872685	NA,C	NA,G	NA,1	NA,-inf	NA,inf	NA,1.09998	0.000449027	0.000900556
2	chr3:72256677:G:A	72256677	NA,A	NA,G	NA,1	NA,-inf	NA,inf	NA,0.985683	0.000448735	0.000899568
2	chr3:72197876:C:T	72197876	NA,T	NA,C	NA,1	NA,inf	NA,inf	NA,0.97343	0.000447366	0.00089679
2	chr3:72266068:T:C	72266068	NA,C	NA,T	NA,1	NA,-inf	NA,inf	NA,0.980391	0.000445984	0.000894049
2	chr3:72424611:A:C	72424611	NA,C	NA,A	NA,1	NA,inf	NA,inf	NA,0.97303	0.000445575	0.000893157
2	chr3:72163853:G:T	72163853	NA,T	NA,G	NA,1	NA,-inf	NA,inf	NA,1.04905	0.000444402	0.000891153
2	chr3:72272498:C:T	72272498	NA,T	NA,C	NA,1	NA,inf	NA,inf	NA,1.02599	0.000444377	0.000891018
2	chr3:72240974:A:T	72240974	T,T	A,A	1,1	-inf,-inf	inf,inf	0.0240198,1.93498	0.000444293	0.000890609
2	chr3:72163693:A:C	72163693	NA,C	NA,A	NA,1	NA,-inf	NA,inf	NA,1.04726	0.000443301	0.000888944
2	chr3:72302487:T:C	72302487	NA,C	NA,T	NA,1	NA,inf	NA,inf	NA,0.983203	0.000436642	0.000875321
2	chr3:72617782:G:T	72617782	NA,T	NA,G	NA,1	NA,-inf	NA,inf	NA,1.065	0.00043553	0.000873526
2	chr3:72535953:A:G	72535953	G,G	A,A	1,1	inf,-inf	inf,inf	0.466137,1.88491	0.000433506	0.000869496
2	chr3:72534861:T:A	72534861	NA,A	NA,T	NA,1	NA,-inf	NA,inf	NA,1.06867	0.000432754	0.00086784
2	chr3:72832986:T:C	72832986	NA,C	NA,T	NA,1	NA,inf	NA,inf	NA,1.03371	0.000432335	0.000866893
2	chr3:72608900:T:C	72608900	C,NA	T,NA	1,NA	inf,NA	inf,NA	1.30123,NA	0.000431793	0.000866006
2	chr3:72264752:G:C	72264752	NA,C	NA,G	NA,1	NA,-inf	NA,inf	NA,0.972586	0.000431767	0.000865592
2	chr3:72149185:C:T	72149185	NA,T	NA,C	NA,1	NA,-inf	NA,inf	NA,1.0982	0.000431638	0.000865613
2	chr3:72724723:G:A	72724723	A,NA	G,NA	1,NA	-inf,NA	inf,NA	1.00248,NA	0.000430724	0.000862929
2	chr3:72567753:T:C	72567753	NA,C	NA,T	NA,1	NA,inf	NA,inf	NA,1.02729	0.000430236	0.000862724
2	chr3:72149431:T:C	72149431	NA,C	NA,T	NA,1	NA,-inf	NA,inf	NA,1.09362	0.000429805	0.000861927
2	chr3:72462390:C:G	72462390	NA,G	NA,C	NA,1	NA,inf	NA,inf	NA,1.02601	0.000428537	0.000859316
2	chr3:72177635:T:C	72177635	NA,C	NA,T	NA,1	NA,inf	NA,inf	NA,0.99449	0.000427533	0.000857199
2	chr3:71848357:T:C	71848357	NA,C	NA,T	NA,1	NA,-inf	NA,inf	NA,1.0535	0.00042654	0.000855445
2	chr3:72667757:A:G	72667757	G,NA	A,NA	1,NA	inf,NA	inf,NA	1.34215,NA	0.000426231	0.000854972
2	chr3:72744075:C:T	72744075	T,T	C,C	1,1	inf,inf	inf,inf	1.50498,0.264047	0.00042562	0.000852349
2	chr3:72264290:G:C	72264290	NA,C	NA,G	NA,1	NA,-inf	NA,inf	NA,0.960561	0.000424054	0.00085013
2	chr3:72386913:G:A	72386913	NA,A	NA,G	NA,1	NA,inf	NA,inf	NA,0.839269	0.00042398	0.000849536
2	chr3:71887727:G:A	71887727	NA,A	NA,G	NA,1	NA,-inf	NA,inf	NA,1.05307	0.000423633	0.000849571
2	chr3:71973484:G:A	71973484	A,NA	G,NA	1,NA	inf,NA	inf,NA	1.14873,NA	0.000422249	0.000846455
2	chr3:72327458:A:AT	72327458	AT,AT	A,A	1,1	inf,inf	inf,inf	1.16432,1.5524	0.000421323	0.000847276
2	chr3:72533307:C:T	72533307	NA,T	NA,C	NA,1	NA,-inf	NA,inf	NA,1.04708	0.000419948	0.000842151
2	chr3:72581255:A:G	72581255	NA,G	NA,A	NA,1	NA,inf	NA,inf	NA,1.01929	0.000419535	0.000841295
2	chr3:72315322:C:T	72315322	NA,T	NA,C	NA,1	NA,-inf	NA,inf	NA,1.04408	0.000419268	0.000840841
2	chr3:72514964:G:A	72514964	NA,A	NA,G	NA,1	NA,inf	NA,inf	NA,1.03282	0.000418987	0.000840259
2	chr3:72836118:A:G	72836118	G,G	A,A	1,1	inf,inf	inf,inf	1.46438,0.342314	0.000418375	0.000837873
2	chr3:72317639:G:C	72317639	C,C	G,G	1,1	inf,inf	inf,inf	1.76002,0.357773	0.000417739	0.000837651
2	chr3:72179570:T:C	72179570	NA,C	NA,T	NA,1	NA,inf	NA,inf	NA,0.953303	0.000417694	0.000837406
2	chr3:72409376:G:A	72409376	NA,A	NA,G	NA,1	NA,inf	NA,inf	NA,0.93641	0.000417668	0.000837238
2	chr3:72282788:C:G	72282788	NA,G	NA,C	NA,1	NA,inf	NA,inf	NA,0.97027	0.000417445	0.000836999
2	chr3:72145683:A:G	72145683	NA,G	NA,A	NA,1	NA,-inf	NA,inf	NA,1.0669	0.000417126	0.000836456
2	chr3:72181128:A:G	72181128	NA,G	NA,A	NA,1	NA,inf	NA,inf	NA,0.951885	0.000416705	0.000835423
2	chr3:72259375:C:T	72259375	T,T	C,C	1,1	-inf,-inf	inf,inf	0.836551,1.60513	0.000416308	0.000835802
2	chr3:72809754:T:C	72809754	NA,C	NA,T	NA,1	NA,inf	NA,inf	NA,1.01144	0.000416235	0.000834617
2	chr3:71944379:A:G	71944379	G,G	A,A	1,1	inf,inf	inf,inf	0.527922,1.60984	0.000415778	0.000833478
2	chr3:72557911:T:C	72557911	NA,C	NA,T	NA,1	NA,-inf	NA,inf	NA,1.04746	0.00041535	0.000832884
2	chr3:71997761:AC:A	71997761	A,NA	AC,NA	1,NA	inf,NA	inf,NA	1.12484,NA	0.000415328	0.000832513
2	chr3:72236508:G:C	72236508	NA,C	NA,G	NA,1	NA,inf	NA,inf	NA,0.965581	0.000414039	0.00083013
2	chr3:71885493:C:T	71885493	NA,T	NA,C	NA,1	NA,-inf	NA,inf	NA,1.0152	0.000413293	0.000828812
2	chr3:72301389:G:GA	72301389	NA,GA	NA,G	NA,1	NA,-inf	NA,inf	NA,0.906571	0.000413057	0.000827951
2	chr3:72044346:C:G	72044346	G,G	C,C	1,1	inf,inf	inf,inf	1.60944,0.649068	0.000411669	0.000825568
2	chr3:72420700:A:G	72420700	NA,G	NA,A	NA,1	NA,inf	NA,inf	NA,0.877016	0.000411292	0.000824339
2	chr3:71899521:A:C	71899521	C,C	A,A	1,1	inf,-inf	inf,inf	0.758292,1.3887	0.000409538	0.00082092
2	chr3:71895419:G:C	71895419	NA,C	NA,G	NA,1	NA,-inf	NA,inf	NA,1.02868	0.000408133	0.000818488
2	chr3:72414654:TA:T	72414654	NA,T	NA,TA	NA,1	NA,inf	NA,inf	NA,0.919937	0.000407573	0.000816972
2	chr3:72579606:T:C	72579606	NA,C	NA,T	NA,1	NA,-inf	NA,inf	NA,0.961897	0.000406775	0.000815388
2	chr3:71896655:G:A	71896655	NA,A	NA,G	NA,1	NA,-inf	NA,inf	NA,1.02697	0.000406278	0.000814773
2	chr3:71883670:C:G	71883670	NA,G	NA,C	NA,1	NA,-inf	NA,inf	NA,1.00345	0.000406202	0.000814581
2	chr3:72126318:T:A	72126318	NA,A	NA,T	NA,1	NA,-inf	NA,inf	NA,1.02944	0.000404603	0.000811469
2	chr3:72421146:A:C	72421146	NA,C	NA,A	NA,1	NA,inf	NA,inf	NA,0.866269	0.000404435	0.000810601
2	chr3:72608497:A:G	72608497	NA,G	NA,A	NA,1	NA,-inf	NA,inf	NA,1.02828	0.000402122	0.00080653
2	chr3:72745715:T:C	72745715	NA,C	NA,T	NA,1	NA,inf	NA,inf	NA,0.983074	0.000399781	0.000801676
2	chr3:72515542:G:A	72515542	A,NA	G,NA	1,NA	inf,NA	inf,NA	1.25477,NA	0.000397692	0.000797695
2	chr3:72407269:G:A	72407269	NA,A	NA,G	NA,1	NA,inf	NA,inf	NA,0.863738	0.000396118	0.000793909
2	chr3:72439389:G:C	72439389	C,C	G,G	1,1	inf,inf	inf,inf	2.76524,1.49316	0.000395911	0.000889086
2	chr3:72297509:C:T	72297509	NA,T	NA,C	NA,1	NA,inf	NA,inf	NA,0.905706	0.000395858	0.000793593
2	chr3:72499401:A:G	72499401	NA,G	NA,A	NA,1	NA,-inf	NA,inf	NA,1.02758	0.000394997	0.000792258
2	chr3:72603172:A:C	72603172	C,C	A,A	1,1	inf,inf	inf,inf	1.67863,0.154108	0.000394877	0.000791107
2	chr3:72634415:G:A	72634415	NA,A	NA,G	NA,1	NA,inf	NA,inf	NA,0.958777	0.000393839	0.000789713
2	chr3:72181996:A:G	72181996	NA,G	NA,A	NA,1	NA,inf	NA,inf	NA,0.918604	0.000393417	0.000788747
2	chr3:72496447:G:T	72496447	NA,T	NA,G	NA,1	NA,-inf	NA,inf	NA,1.00913	0.00039239	0.000786641
2	chr3:72599838:A:G	72599838	NA,G	NA,A	NA,1	NA,-inf	NA,inf	NA,0.999021	0.000392311	0.000786802
2	chr3:72637807:A:C	72637807	NA,C	NA,A	NA,1	NA,-inf	NA,inf	NA,1.00501	0.000390756	0.000783742
2	chr3:72295191:A:G	72295191	NA,G	NA,A	NA,1	NA,-inf	NA,inf	NA,1.1044	0.000389886	0.000782281
2	chr3:72550870:CCTCT:C	72550870	NA,C	NA,CCTCT	NA,1	NA,inf	NA,inf	NA,0.962355	0.000389443	0.000780951
2	chr3:72797186:A:T	72797186	NA,T	NA,A	NA,1	NA,inf	NA,inf	NA,0.954655	0.000389073	0.000780071
2	chr3:72410662:T:C	72410662	NA,C	NA,T	NA,1	NA,inf	NA,inf	NA,0.852767	0.000388513	0.000778672
2	chr3:72549647:G:T	72549647	NA,T	NA,G	NA,1	NA,-inf	NA,inf	NA,0.987413	0.000385138	0.000772445
2	chr3:72476930:A:G	72476930	NA,G	NA,A	NA,1	NA,-inf	NA,inf	NA,1.00398	0.000385089	0.000772361
2	chr3:72538502:A:G	72538502	NA,G	NA,A	NA,1	NA,-inf	NA,inf	NA,0.942665	0.000384694	0.000771147
2	chr3:72445648:C:G	72445648	NA,G	NA,C	NA,1	NA,inf	NA,inf	NA,0.877804	0.000384659	0.000771066
2	chr3:72410794:A:G	72410794	NA,G	NA,A	NA,1	NA,inf	NA,inf	NA,0.846679	0.000384344	0.00077032
2	chr3:72674599:C:T	72674599	NA,T	NA,C	NA,1	NA,-inf	NA,inf	NA,1.00374	0.000383985	0.000770097
2	chr3:72667630:AC:A	72667630	NA,A	NA,AC	NA,1	NA,inf	NA,inf	NA,0.936775	0.000383067	0.000768143
2	chr3:72751411:T:A	72751411	NA,A	NA,T	NA,1	NA,inf	NA,inf	NA,0.960706	0.000383055	0.000768101
2	chr3:72671461:C:T	72671461	NA,T	NA,C	NA,1	NA,inf	NA,inf	NA,0.915788	0.000382782	0.000767462
2	chr3:72150224:TTCC:T	72150224	NA,T	NA,TTCC	NA,1	NA,-inf	NA,inf	NA,1.02034	0.000381242	0.000764557
2	chr3:72363378:G:A	72363378	NA,A	NA,G	NA,1	NA,-inf	NA,inf	NA,1.09888	0.00038051	0.000763389
2	chr3:72498911:A:G	72498911	G,G	A,A	1,1	inf,-inf	inf,inf	0.897963,1.67691	0.000379667	0.000762675
2	chr3:72067449:C:T	72067449	NA,T	NA,C	NA,1	NA,inf	NA,inf	NA,0.910742	0.00037964	0.000761142
2	chr3:72582822:G:C	72582822	C,C	G,G	1,1	inf,-inf	inf,inf	0.440939,1.85347	0.000379566	0.000761739
2	chr3:72205676:G:A	72205676	NA,A	NA,G	NA,1	NA,inf	NA,inf	NA,0.891304	0.000378803	0.000759441
2	chr3:72760742:G:C	72760742	NA,C	NA,G	NA,1	NA,inf	NA,inf	NA,0.955005	0.000377813	0.000757536
2	chr3:72472365:G:A	72472365	NA,A	NA,G	NA,1	NA,-inf	NA,inf	NA,0.934908	0.000377461	0.000756838
2	chr3:72408687:C:T	72408687	NA,T	NA,C	NA,1	NA,inf	NA,inf	NA,0.836494	0.000377389	0.000756387
2	chr3:72521403:GACA:G	72521403	NA,G	NA,GACA	NA,1	NA,inf	NA,inf	NA,0.910273	0.000376461	0.0007548
2	chr3:72416124:C:T	72416124	NA,T	NA,C	NA,1	NA,inf	NA,inf	NA,0.833716	0.000375839	0.000753281
2	chr3:72149772:C:G	72149772	NA,G	NA,C	NA,1	NA,-inf	NA,inf	NA,1.0109	0.000375485	0.000753013
2	chr3:72522398:G:A	72522398	NA,A	NA,G	NA,1	NA,inf	NA,inf	NA,0.90814	0.000375062	0.000751996
2	chr3:71868700:C:T	71868700	T,T	C,C	1,1	-inf,-inf	inf,inf	1.61518,0.239002	0.000374302	0.000750103
2	chr3:72581146:A:ATATTTTCAGGATGTGTGCAAAAAATTT	72581146	NA,ATATTTTCAGGATGTGTGCAAAAAATTT	NA,A	NA,1	NA,-inf	NA,inf	NA,1.00513	0.000373255	0.000748485
2	chr3:72408295:C:T	72408295	NA,T	NA,C	NA,1	NA,inf	NA,inf	NA,0.829429	0.000372638	0.000746869
2	chr3:71932954:C:G	71932954	NA,G	NA,C	NA,1	NA,-inf	NA,inf	NA,1.00862	0.000372362	0.00074685
2	chr3:72578986:T:C	72578986	NA,C	NA,T	NA,1	NA,-inf	NA,inf	NA,0.910153	0.000372339	0.000746384
2	chr3:71960095:G:A	71960095	NA,A	NA,G	NA,1	NA,-inf	NA,inf	NA,0.949077	0.000372231	0.000746457
2	chr3:72239594:A:G	72239594	G,G	A,A	1,1	inf,-inf	inf,inf	0.00964976,1.86493	0.00037123	0.00074426
2	chr3:72653369:TAG:T	72653369	NA,T	NA,TAG	NA,1	NA,-inf	NA,inf	NA,0.95737	0.000370859	0.000743709
2	chr3:72591032:C:T	72591032	T,T	C,C	1,1	-inf,inf	inf,inf	0.23202,1.89336	0.000370796	0.000743798
2	chr3:72497449:A:T	72497449	NA,T	NA,A	NA,1	NA,-inf	NA,inf	NA,1.0626	0.000370793	0.000743892
2	chr3:72840717:C:T	72840717	NA,T	NA,C	NA,1	NA,inf	NA,inf	NA,0.938904	0.000370407	0.000742667
2	chr3:71921315:T:C	71921315	C,NA	T,NA	1,NA	-inf,NA	inf,NA	1.12618,NA	0.000370361	0.000742523
2	chr3:71974271:A:G	71974271	NA,G	NA,A	NA,1	NA,inf	NA,inf	NA,0.924666	0.000370147	0.0007422
2	chr3:72847225:A:C	72847225	C,C	A,A	1,1	inf,inf	inf,inf	1.43282,0.290165	0.000369964	0.000740945
2	chr3:72355391:C:A	72355391	A,NA	C,NA	1,NA	-inf,NA	inf,NA	2.17432,NA	0.000369881	0.000753873
2	chr3:72842669:A:G	72842669	G,G	A,A	1,1	inf,inf	inf,inf	1.45682,0.247669	0.000369782	0.000740581
2	chr3:72582095:C:T	72582095	T,NA	C,NA	1,NA	-inf,NA	inf,NA	1.56581,NA	0.000368522	0.000740944
2	chr3:72361323:G:A	72361323	NA,A	NA,G	NA,1	NA,-inf	NA,inf	NA,0.88643	0.000366806	0.00073531
2	chr3:71889537:G:A	71889537	NA,A	NA,G	NA,1	NA,inf	NA,inf	NA,0.919623	0.00036561	0.000733109
2	chr3:71892481:A:T	71892481	NA,T	NA,A	NA,1	NA,-inf	NA,inf	NA,0.974874	0.00036533	0.000732708
2	chr3:71878018:C:G	71878018	NA,G	NA,C	NA,1	NA,-inf	NA,inf	NA,0.942741	0.000365125	0.000732216
2	chr3:72684404:G:A	72684404	NA,A	NA,G	NA,1	NA,inf	NA,inf	NA,0.890991	0.000360381	0.000722599
2	chr3:72698112:C:G	72698112	G,G	C,C	1,1	inf,inf	inf,inf	1.51432,0.658848	0.000359998	0.000721948
2	chr3:72785568:A:G	72785568	G,G	A,A	1,1	inf,inf	inf,inf	1.46606,0.185194	0.000359478	0.000719941
2	chr3:72671118:T:C	72671118	NA,C	NA,T	NA,1	NA,inf	NA,inf	NA,0.87445	0.000357416	0.000716615
2	chr3:72521705:G:A	72521705	NA,A	NA,G	NA,1	NA,inf	NA,inf	NA,0.879042	0.00035698	0.000715749
2	chr3:72149943:C:T	72149943	NA,T	NA,C	NA,1	NA,-inf	NA,inf	NA,0.974863	0.000356755	0.000715426
2	chr3:72508471:G:A	72508471	NA,A	NA,G	NA,1	NA,inf	NA,inf	NA,0.935537	0.000356681	0.000715324
2	chr3:72815122:C:T	72815122	NA,T	NA,C	NA,1	NA,-inf	NA,inf	NA,0.995228	0.000355697	0.000713314
2	chr3:72201100:T:A	72201100	NA,A	NA,T	NA,1	NA,-inf	NA,inf	NA,0.932095	0.000355444	0.000712806
2	chr3:72673927:C:T	72673927	T,T	C,C	1,1	inf,inf	inf,inf	1.46214,0.340501	0.000354988	0.000711157
2	chr3:72187619:A:G	72187619	NA,G	NA,A	NA,1	NA,inf	NA,inf	NA,0.906482	0.000354739	0.000711327
2	chr3:72675443:C:G	72675443	NA,G	NA,C	NA,1	NA,inf	NA,inf	NA,0.87175	0.000354683	0.000711141
2	chr3:72463755:G:A	72463755	NA,A	NA,G	NA,1	NA,-inf	NA,inf	NA,0.868187	0.000354046	0.000709701
2	chr3:72263941:T:A	72263941	NA,A	NA,T	NA,1	NA,-inf	NA,inf	NA,0.856378	0.000353805	0.000709336
2	chr3:72367508:G:A	72367508	NA,A	NA,G	NA,1	NA,-inf	NA,inf	NA,0.788074	0.000353773	0.000709045
2	chr3:71881829:T:C	71881829	NA,C	NA,T	NA,1	NA,-inf	NA,inf	NA,0.921366	0.000353622	0.000709168
2	chr3:71921990:C:T	71921990	NA,T	NA,C	NA,1	NA,-inf	NA,inf	NA,0.903867	0.000353444	0.000708742
2	chr3:72206938:T:C	72206938	NA,C	NA,T	NA,1	NA,inf	NA,inf	NA,0.848734	0.000352802	0.000707326
2	chr3:72322440:G:T	72322440	NA,T	NA,G	NA,1	NA,-inf	NA,inf	NA,1.00941	0.000351675	0.000705579
2	chr3:72366516:G:T	72366516	NA,T	NA,G	NA,1	NA,inf	NA,inf	NA,0.833979	0.000350851	0.000703319
2	chr3:72329799:A:G	72329799	G,G	A,A	1,1	-inf,inf	inf,inf	2.49455,0.0647056	0.000349839	0.000707038
2	chr3:72777451:C:T	72777451	NA,T	NA,C	NA,1	NA,inf	NA,inf	NA,0.907895	0.000349721	0.000701222
2	chr3:72764862:T:C	72764862	C,C	T,T	1,1	inf,inf	inf,inf	1.38698,0.312396	0.000349404	0.000699772
2	chr3:71933019:T:C	71933019	NA,C	NA,T	NA,1	NA,-inf	NA,inf	NA,0.960958	0.000346008	0.000693989
2	chr3:72753660:G:A	72753660	NA,A	NA,G	NA,1	NA,inf	NA,inf	NA,0.898272	0.000345289	0.000692332
2	chr3:72815727:G:C	72815727	NA,C	NA,G	NA,1	NA,inf	NA,inf	NA,0.897278	0.000345086	0.000691913
2	chr3:72674386:C:T	72674386	NA,T	NA,C	NA,1	NA,inf	NA,inf	NA,0.855097	0.000345055	0.000691842
2	chr3:72640238:C:T	72640238	NA,T	NA,C	NA,1	NA,inf	NA,inf	NA,0.893503	0.000344273	0.000690389
2	chr3:71884903:G:A	71884903	NA,A	NA,G	NA,1	NA,-inf	NA,inf	NA,0.904403	0.000344191	0.000690256
2	chr3:72672896:C:T	72672896	NA,T	NA,C	NA,1	NA,inf	NA,inf	NA,0.853316	0.000343912	0.000689551
2	chr3:72081037:T:C	72081037	NA,C	NA,T	NA,1	NA,inf	NA,inf	NA,0.877378	0.000341909	0.000685626
2	chr3:72550653:T:C	72550653	NA,C	NA,T	NA,1	NA,-inf	NA,inf	NA,0.923802	0.0003413	0.000684464
2	chr3:71955398:A:T	71955398	T,T	A,A	1,1	-inf,inf	inf,inf	1.66564,0.0029581	0.0003412	0.000683809
2	chr3:72617369:A:G	72617369	G,NA	A,NA	1,NA	-inf,NA	inf,NA	0.88321,NA	0.000340935	0.000683103
2	chr3:71949981:C:T	71949981	NA,T	NA,C	NA,1	NA,-inf	NA,inf	NA,0.906426	0.000340522	0.000682916
2	chr3:72326788:A:T	72326788	T,T	A,A	1,1	inf,inf	inf,inf	1.05599,1.46293	0.000340418	0.00068412
2	chr3:72468374:T:G	72468374	NA,G	NA,T	NA,1	NA,inf	NA,inf	NA,0.87956	0.000340051	0.000681735
2	chr3:72539884:C:G	72539884	G,G	C,C	1,1	inf,-inf	inf,inf	0.187915,1.9065	0.000338939	0.000679731
2	chr3:72556622:T:G	72556622	G,G	T,T	1,1	inf,-inf	inf,inf	0.223094,1.86459	0.000338381	0.000678627
2	chr3:72684518:A:C	72684518	C,C	A,A	1,1	inf,inf	inf,inf	1.51547,0.16067	0.00033796	0.000677016
2	chr3:71901687:C:T	71901687	T,T	C,C	1,1	inf,-inf	inf,inf	1.46435,0.533343	0.000337629	0.000676967
2	chr3:72475104:C:T	72475104	NA,T	NA,C	NA,1	NA,-inf	NA,inf	NA,0.922676	0.000337373	0.00067667
2	chr3:71877985:A:T	71877985	T,NA	A,NA	1,NA	inf,NA	inf,NA	1.01914,NA	0.000337329	0.000676212
2	chr3:72228646:G:A	72228646	NA,A	NA,G	NA,1	NA,inf	NA,inf	NA,0.851077	0.000336598	0.000674903
2	chr3:72540044:G:A	72540044	A,A	G,G	1,1	inf,-inf	inf,inf	0.302341,1.64784	0.000335975	0.000673315
2	chr3:71981976:G:T	71981976	T,NA	G,NA	1,NA	inf,NA	inf,NA	1.02613,NA	0.000335536	0.000672671
2	chr3:72436064:G:A	72436064	A,NA	G,NA	1,NA	-inf,NA	inf,NA	0.554294,NA	0.00033499	0.000670761
2	chr3:72713754:T:C	72713754	NA,C	NA,T	NA,1	NA,-inf	NA,inf	NA,0.912182	0.000334446	0.000670644
2	chr3:72133304:G:C	72133304	C,C	G,G	1,1	-inf,inf	inf,inf	0.554933,1.47572	0.000333961	0.000669458
2	chr3:71890810:T:C	71890810	NA,C	NA,T	NA,1	NA,inf	NA,inf	NA,0.865823	0.000333924	0.00066959
2	chr3:72727237:C:T	72727237	NA,T	NA,C	NA,1	NA,inf	NA,inf	NA,0.856681	0.000333288	0.000668298
2	chr3:72390241:A:G	72390241	NA,G	NA,A	NA,1	NA,inf	NA,inf	NA,0.712018	0.000332981	0.000667291
2	chr3:72273072:T:C	72273072	NA,C	NA,T	NA,1	NA,-inf	NA,inf	NA,0.807226	0.000332693	0.000666992
2	chr3:72040791:C:A	72040791	NA,A	NA,C	NA,1	NA,-inf	NA,inf	NA,0.871938	0.000332132	0.000666039
2	chr3:72618233:G:A	72618233	NA,A	NA,G	NA,1	NA,-inf	NA,inf	NA,0.906469	0.000330549	0.000662984
2	chr3:72668501:TC:T	72668501	NA,T	NA,TC	NA,1	NA,-inf	NA,inf	NA,0.89845	0.000330117	0.000662095
2	chr3:72417630:T:A	72417630	NA,A	NA,T	NA,1	NA,inf	NA,inf	NA,0.759766	0.000329866	0.000661174
2	chr3:72358134:A:T	72358134	NA,T	NA,A	NA,1	NA,-inf	NA,inf	NA,0.741305	0.000329707	0.000660818
2	chr3:72681943:T:C	72681943	NA,C	NA,T	NA,1	NA,-inf	NA,inf	NA,0.909489	0.000329451	0.000660739
2	chr3:71906466:G:A	71906466	NA,A	NA,G	NA,1	NA,-inf	NA,inf	NA,0.88208	0.000329359	0.000660517
2	chr3:72671987:T:C	72671987	NA,C	NA,T	NA,1	NA,-inf	NA,inf	NA,0.908755	0.000328124	0.00065808
2	chr3:72634655:G:A	72634655	A,A	G,G	1,1	inf,inf	inf,inf	1.33873,0.581327	0.00032786	0.000657009
2	chr3:72721107:TCCACTGG:T	72721107	NA,T	NA,TCCACTGG	NA,1	NA,inf	NA,inf	NA,0.864065	0.000327494	0.00065675
2	chr3:72670332:C:A	72670332	NA,A	NA,C	NA,1	NA,inf	NA,inf	NA,0.823278	0.000327333	0.000656317
2	chr3:72648094:CAG:C	72648094	NA,C	NA,CAG	NA,1	NA,inf	NA,inf	NA,1.00837	0.000325781	0.000653657
2	chr3:72204437:A:G	72204437	NA,G	NA,A	NA,1	NA,inf	NA,inf	NA,0.799474	0.00032553	0.000652658
2	chr3:72358516:T:C	72358516	NA,C	NA,T	NA,1	NA,-inf	NA,inf	NA,0.733568	0.000325293	0.000651974
2	chr3:72713164:C:G	72713164	NA,G	NA,C	NA,1	NA,-inf	NA,inf	NA,0.883171	0.00032494	0.000651653
2	chr3:72310376:G:A	72310376	A,A	G,G	1,1	inf,inf	inf,inf	1.72902,0.0122716	0.000324918	0.000651428
2	chr3:72042189:G:C	72042189	NA,C	NA,G	NA,1	NA,-inf	NA,inf	NA,0.857219	0.00032419	0.000650116
2	chr3:71926929:A:G	71926929	G,G	A,A	1,1	inf,inf	inf,inf	1.64164,0.350147	0.000324082	0.000649865
2	chr3:72392872:A:G	72392872	NA,G	NA,A	NA,1	NA,inf	NA,inf	NA,0.697824	0.000323127	0.000647558
2	chr3:72674147:T:C	72674147	NA,C	NA,T	NA,1	NA,inf	NA,inf	NA,0.815442	0.000322929	0.000647488
2	chr3:72594751:A:T	72594751	NA,T	NA,A	NA,1	NA,-inf	NA,inf	NA,0.890827	0.000322924	0.000647625
2	chr3:72328039:C:T	72328039	T,T	C,C	1,1	inf,inf	inf,inf	1.02535,1.45552	0.000322701	0.000648478
2	chr3:72227413:T:C	72227413	NA,C	NA,T	NA,1	NA,inf	NA,inf	NA,0.772801	0.000322449	0.000646414
2	chr3:72827431:T:C	72827431	C,C	T,T	1,1	inf,inf	inf,inf	1.38661,0.258387	0.000321793	0.000644506
2	chr3:72579173:G:A	72579173	NA,A	NA,G	NA,1	NA,-inf	NA,inf	NA,0.906436	0.000321439	0.00064457
2	chr3:72227353:A:G	72227353	NA,G	NA,A	NA,1	NA,inf	NA,inf	NA,0.767476	0.000319483	0.000640469
2	chr3:72283156:C:T	72283156	NA,T	NA,C	NA,1	NA,-inf	NA,inf	NA,0.80078	0.00031945	0.000640467
2	chr3:72581766:G:T	72581766	NA,T	NA,G	NA,1	NA,-inf	NA,inf	NA,0.850738	0.000318979	0.000639704
2	chr3:72749677:CTAAAA:C	72749677	NA,C	NA,CTAAAA	NA,1	NA,inf	NA,inf	NA,0.815452	0.00031765	0.000636914
2	chr3:71975469:A:C	71975469	NA,C	NA,A	NA,1	NA,inf	NA,inf	NA,0.829025	0.000315908	0.000633464
2	chr3:72462959:G:T	72462959	NA,T	NA,G	NA,1	NA,-inf	NA,inf	NA,0.89352	0.000315356	0.000632532
2	chr3:72305012:A:C	72305012	C,C	A,A	1,1	inf,inf	inf,inf	0.437686,1.97406	0.0003153	0.000633925
2	chr3:72843380:G:C	72843380	C,C	G,G	1,1	inf,inf	inf,inf	1.33663,0.322242	0.000312725	0.00062635
2	chr3:72132734:G:A	72132734	NA,A	NA,G	NA,1	NA,-inf	NA,inf	NA,0.833203	0.000311931	0.000625579
2	chr3:72581619:AT:A	72581619	NA,A	NA,AT	NA,1	NA,inf	NA,inf	NA,0.836956	0.000311774	0.000625229
2	chr3:72334231:G:A	72334231	NA,A	NA,G	NA,1	NA,-inf	NA,inf	NA,0.801777	0.000311483	0.000624516
2	chr3:72050480:T:C	72050480	NA,C	NA,T	NA,1	NA,inf	NA,inf	NA,0.80178	0.00031144	0.000624475
2	chr3:72160547:T:C	72160547	NA,C	NA,T	NA,1	NA,-inf	NA,inf	NA,0.914254	0.000311382	0.000624641
2	chr3:71895372:C:T	71895372	NA,T	NA,C	NA,1	NA,inf	NA,inf	NA,0.807262	0.00031082	0.000623255
2	chr3:72721918:C:T	72721918	NA,T	NA,C	NA,1	NA,inf	NA,inf	NA,0.831977	0.0003106	0.000622877
2	chr3:72776913:T:C	72776913	NA,C	NA,T	NA,1	NA,inf	NA,inf	NA,0.821301	0.000310438	0.000622487
2	chr3:71892961:T:G	71892961	NA,G	NA,T	NA,1	NA,inf	NA,inf	NA,0.796912	0.00031029	0.000622177
2	chr3:71864564:T:C	71864564	NA,C	NA,T	NA,1	NA,-inf	NA,inf	NA,0.85851	0.000310041	0.0006218
2	chr3:71855832:G:T	71855832	T,T	G,G	1,1	-inf,-inf	inf,inf	1.60179,0.00175798	0.000309922	0.000621084
2	chr3:72831319:T:C	72831319	C,C	T,T	1,1	inf,inf	inf,inf	1.32023,0.343389	0.000309014	0.000618925
2	chr3:72159375:C:T	72159375	NA,T	NA,C	NA,1	NA,-inf	NA,inf	NA,0.846132	0.000308985	0.000619681
2	chr3:72443915:A:T	72443915	T,T	A,A	1,1	-inf,-inf	inf,inf	0.684038,0.809293	0.000307237	0.000615167
2	chr3:72577097:A:G	72577097	NA,G	NA,A	NA,1	NA,-inf	NA,inf	NA,0.852869	0.000306796	0.000615108
2	chr3:72654359:A:G	72654359	NA,G	NA,A	NA,1	NA,-inf	NA,inf	NA,0.853993	0.000306784	0.000615253
2	chr3:72434801:A:G	72434801	NA,G	NA,A	NA,1	NA,-inf	NA,inf	NA,0.864352	0.000306782	0.00061529
2	chr3:72249506:A:G	72249506	G,G	A,A	1,1	-inf,-inf	inf,inf	0.320202,1.75921	0.000306204	0.000614324
2	chr3:72280264:C:T	72280264	NA,T	NA,C	NA,1	NA,inf	NA,inf	NA,0.779777	0.000305877	0.000613279
2	chr3:72186407:A:C	72186407	NA,C	NA,A	NA,1	NA,inf	NA,inf	NA,0.761739	0.000305094	0.000611699
2	chr3:71994565:C:T	71994565	NA,T	NA,C	NA,1	NA,-inf	NA,inf	NA,0.850659	0.00030444	0.000610576
2	chr3:71997972:T:G	71997972	NA,G	NA,T	NA,1	NA,-inf	NA,inf	NA,0.855464	0.000304391	0.000610481
2	chr3:71874349:G:GC	71874349	NA,GC	NA,G	NA,1	NA,-inf	NA,inf	NA,0.814086	0.000304138	0.000609912
2	chr3:72369074:G:A	72369074	NA,A	NA,G	NA,1	NA,inf	NA,inf	NA,0.763495	0.000303943	0.000609347
2	chr3:72291530:G:A	72291530	NA,A	NA,G	NA,1	NA,-inf	NA,inf	NA,0.871421	0.000303721	0.000609202
2	chr3:72418622:G:A	72418622	A,NA	G,NA	1,NA	inf,NA	inf,NA	1.50516,NA	0.000303522	0.000610807
2	chr3:72199802:G:A	72199802	NA,A	NA,G	NA,1	NA,-inf	NA,inf	NA,0.836121	0.000303405	0.000608466
2	chr3:72225979:T:C	72225979	NA,C	NA,T	NA,1	NA,-inf	NA,inf	NA,0.825704	0.000302463	0.000606586
2	chr3:71976474:T:C	71976474	NA,C	NA,T	NA,1	NA,inf	NA,inf	NA,0.801573	0.000302163	0.000605908
2	chr3:72204523:C:T	72204523	NA,T	NA,C	NA,1	NA,-inf	NA,inf	NA,0.833072	0.000302068	0.000605785
2	chr3:72226019:A:G	72226019	NA,G	NA,A	NA,1	NA,inf	NA,inf	NA,0.764145	0.000301958	0.000605446
2	chr3:72469623:G:A	72469623	NA,A	NA,G	NA,1	NA,-inf	NA,inf	NA,0.825003	0.000301442	0.000604532
2	chr3:72692099:ACT:A	72692099	NA,A	NA,ACT	NA,1	NA,-inf	NA,inf	NA,0.85342	0.000301253	0.000604197
2	chr3:72245645:G:A	72245645	A,A	G,G	1,1	inf,inf	inf,inf	0.709784,1.37703	0.000300445	0.0006025
2	chr3:72000950:G:A	72000950	NA,A	NA,G	NA,1	NA,inf	NA,inf	NA,0.773621	0.000300313	0.000602168
2	chr3:72016526:T:C	72016526	C,C	T,T	1,1	inf,-inf	inf,inf	1.65529,0.183025	0.000300243	0.000601883
2	chr3:71873655:A:G	71873655	NA,G	NA,A	NA,1	NA,-inf	NA,inf	NA,0.850212	0.000300204	0.000602117
2	chr3:72225234:G:A	72225234	NA,A	NA,G	NA,1	NA,-inf	NA,inf	NA,0.818912	0.000299463	0.000600568
2	chr3:72499200:A:G	72499200	G,G	A,A	1,1	inf,-inf	inf,inf	0.894102,1.54958	0.000299413	0.000601523
2	chr3:72623390:A:C	72623390	C,C	A,A	1,1	inf,-inf	inf,inf	1.42191,0.354019	0.000298872	0.000598789
2	chr3:72150220:C:T	72150220	NA,T	NA,C	NA,1	NA,-inf	NA,inf	NA,0.865963	0.000298064	0.000597769
2	chr3:72650366:GA:G	72650366	G,NA	GA,NA	1,NA	inf,NA	inf,NA	1.0844,NA	0.000297982	0.000597645
2	chr3:72399678:T:G	72399678	G,NA	T,NA	1,NA	-inf,NA	inf,NA	0.815968,NA	0.000297968	0.000596903
2	chr3:71893026:A:G	71893026	NA,G	NA,A	NA,1	NA,inf	NA,inf	NA,0.771759	0.000297696	0.000596929
2	chr3:71954314:A:G	71954314	NA,G	NA,A	NA,1	NA,inf	NA,inf	NA,0.796398	0.0002976	0.000596784
2	chr3:72541353:C:T	72541353	NA,T	NA,C	NA,1	NA,-inf	NA,inf	NA,0.820515	0.000297158	0.000595945
2	chr3:72380850:T:C	72380850	NA,C	NA,T	NA,1	NA,inf	NA,inf	NA,0.706605	0.000296818	0.000594977
2	chr3:72135188:G:A	72135188	NA,A	NA,G	NA,1	NA,inf	NA,inf	NA,0.765727	0.000296175	0.000593877
2	chr3:72325533:T:C	72325533	C,C	T,T	1,1	inf,-inf	inf,inf	1.65206,0.72768	0.000295917	0.000594811
2	chr3:72229440:G:A	72229440	NA,A	NA,G	NA,1	NA,inf	NA,inf	NA,0.720617	0.000295301	0.000592005
2	chr3:71961662:G:A	71961662	NA,A	NA,G	NA,1	NA,-inf	NA,inf	NA,0.812563	0.00029504	0.000591691
2	chr3:72147306:A:G	72147306	NA,G	NA,A	NA,1	NA,-inf	NA,inf	NA,0.826387	0.000293961	0.000589549
2	chr3:72470185:C:T	72470185	NA,T	NA,C	NA,1	NA,-inf	NA,inf	NA,0.781929	0.000293367	0.000588161
2	chr3:72592959:G:C	72592959	C,C	G,G	1,1	inf,inf	inf,inf	1.32129,0.500713	0.000293359	0.000587855
2	chr3:72551129:T:C	72551129	NA,C	NA,T	NA,1	NA,inf	NA,inf	NA,0.789031	0.000293333	0.000588168
2	chr3:72460273:G:A	72460273	NA,A	NA,G	NA,1	NA,-inf	NA,inf	NA,0.759535	0.000292862	0.00058715
2	chr3:72596711:C:T	72596711	NA,T	NA,C	NA,1	NA,-inf	NA,inf	NA,0.82895	0.000292771	0.00058716
2	chr3:72146533:G:A	72146533	NA,A	NA,G	NA,1	NA,-inf	NA,inf	NA,0.782416	0.000292617	0.000586788
2	chr3:71951299:A:C	71951299	NA,C	NA,A	NA,1	NA,inf	NA,inf	NA,0.781658	0.000291108	0.000583765
2	chr3:72473903:A:G	72473903	NA,G	NA,A	NA,1	NA,-inf	NA,inf	NA,0.829681	0.000291093	0.000583852
2	chr3:72543965:A:G	72543965	NA,G	NA,A	NA,1	NA,-inf	NA,inf	NA,0.820661	0.00029097	0.000583547
2	chr3:72354316:A:G	72354316	G,G	A,A	1,1	-inf,-inf	inf,inf	3.48794,0.571182	0.000290738	0.000667196
2	chr3:71948211:T:A	71948211	NA,A	NA,T	NA,1	NA,inf	NA,inf	NA,0.783524	0.0002905	0.000582553
2	chr3:72748975:A:G	72748975	NA,G	NA,A	NA,1	NA,-inf	NA,inf	NA,0.807188	0.000290253	0.000582115
2	chr3:71897546:T:C	71897546	NA,C	NA,T	NA,1	NA,inf	NA,inf	NA,0.753762	0.000289182	0.00057986
2	chr3:72228626:A:G	72228626	NA,G	NA,A	NA,1	NA,inf	NA,inf	NA,0.708395	0.000289156	0.000579692
2	chr3:72387987:A:G	72387987	G,NA	A,NA	1,NA	-inf,NA	inf,NA	0.802352,NA	0.000289126	0.000579202
2	chr3:72424044:T:C	72424044	C,C	T,T	1,1	-inf,inf	inf,inf	1.23059,0.0112839	0.000288773	0.000578222
2	chr3:72582009:C:T	72582009	NA,T	NA,C	NA,1	NA,inf	NA,inf	NA,0.78851	0.000288506	0.000578574
2	chr3:71916653:G:A	71916653	NA,A	NA,G	NA,1	NA,inf	NA,inf	NA,0.76075	0.000288239	0.000577998
2	chr3:72313624:A:C	72313624	C,C	A,A	1,1	inf,inf	inf,inf	0.660331,1.3917	0.000288195	0.000578027
2	chr3:72306182:G:A	72306182	NA,A	NA,G	NA,1	NA,-inf	NA,inf	NA,0.83253	0.000288173	0.000577992
2	chr3:72249459:T:C	72249459	NA,C	NA,T	NA,1	NA,-inf	NA,inf	NA,0.763463	0.000288159	0.000577782
2	chr3:72825709:A:G	72825709	NA,G	NA,A	NA,1	NA,inf	NA,inf	NA,0.766997	0.000287655	0.000576842
2	chr3:72260137:A:G	72260137	NA,G	NA,A	NA,1	NA,-inf	NA,inf	NA,0.742498	0.00028765	0.000576746
2	chr3:72464028:G:A	72464028	NA,A	NA,G	NA,1	NA,inf	NA,inf	NA,0.783443	0.000286028	0.000573603
2	chr3:72455031:T:C	72455031	NA,C	NA,T	NA,1	NA,inf	NA,inf	NA,0.702546	0.000285676	0.000572738
2	chr3:72468246:GC:G	72468246	NA,G	NA,GC	NA,1	NA,inf	NA,inf	NA,0.771806	0.000285545	0.00057249
2	chr3:72488022:A:G	72488022	G,NA	A,NA	1,NA	-inf,NA	inf,NA	1.40434,NA	0.000284921	0.000572979
2	chr3:72371579:T:C	72371579	NA,C	NA,T	NA,1	NA,-inf	NA,inf	NA,0.893389	0.000284488	0.000570726
2	chr3:71889964:G:A	71889964	NA,A	NA,G	NA,1	NA,-inf	NA,inf	NA,0.80646	0.0002843	0.000570215
2	chr3:72161289:C:T	72161289	NA,T	NA,C	NA,1	NA,-inf	NA,inf	NA,0.829165	0.000283985	0.000569593
2	chr3:72245783:C:G	72245783	G,G	C,C	1,1	inf,inf	inf,inf	0.705875,1.3447	0.000283539	0.000568593
2	chr3:72414333:T:C	72414333	NA,C	NA,T	NA,1	NA,inf	NA,inf	NA,0.737866	0.000283013	0.000567407
2	chr3:72710476:T:A	72710476	NA,A	NA,T	NA,1	NA,inf	NA,inf	NA,0.772881	0.000282328	0.00056619
2	chr3:72201243:AC:A	72201243	A,A	AC,AC	1,1	inf,-inf	inf,inf	1.51434,0.472922	0.000281373	0.00056421
2	chr3:72361035:C:G	72361035	NA,G	NA,C	NA,1	NA,-inf	NA,inf	NA,0.750649	0.000280958	0.00056333
2	chr3:72648665:T:C	72648665	NA,C	NA,T	NA,1	NA,-inf	NA,inf	NA,0.779177	0.000280631	0.000562849
2	chr3:72200603:G:A	72200603	NA,A	NA,G	NA,1	NA,inf	NA,inf	NA,0.712121	0.000279959	0.000561322
2	chr3:72366180:A:G	72366180	NA,G	NA,A	NA,1	NA,-inf	NA,inf	NA,0.56731	0.000279443	0.000560023
2	chr3:72692424:C:A	72692424	NA,A	NA,C	NA,1	NA,-inf	NA,inf	NA,0.804299	0.000279017	0.000559604
2	chr3:72359853:T:C	72359853	NA,C	NA,T	NA,1	NA,-inf	NA,inf	NA,0.744991	0.00027888	0.000559162
2	chr3:71859550:A:G	71859550	NA,G	NA,A	NA,1	NA,-inf	NA,inf	NA,0.773834	0.000278766	0.00055905
2	chr3:72762573:G:A	72762573	NA,A	NA,G	NA,1	NA,inf	NA,inf	NA,0.733829	0.000278379	0.000558203
2	chr3:72552465:T:C	72552465	NA,C	NA,T	NA,1	NA,-inf	NA,inf	NA,0.742487	0.000278207	0.000557748
2	chr3:72354583:A:G	72354583	G,G	A,A	1,1	-inf,-inf	inf,inf	3.45784,0.564112	0.000277913	0.000635551
2	chr3:72415700:T:C	72415700	NA,C	NA,T	NA,1	NA,-inf	NA,inf	NA,0.842133	0.000276872	0.000555418
2	chr3:72824064:A:C	72824064	C,C	A,A	1,1	inf,inf	inf,inf	1.29398,0.296739	0.000276868	0.000554556
2	chr3:71873346:G:T	71873346	NA,T	NA,G	NA,1	NA,-inf	NA,inf	NA,0.755487	0.000276838	0.000555174
2	chr3:72228277:A:G	72228277	NA,G	NA,A	NA,1	NA,inf	NA,inf	NA,0.681615	0.000276349	0.000554025
2	chr3:72356583:G:A	72356583	A,A	G,G	1,1	-inf,-inf	inf,inf	4.11277,0.00217165	0.000275414	0.000733617
2	chr3:72183503:C:T	72183503	T,T	C,C	1,1	inf,-inf	inf,inf	1.51555,0.441029	0.000275165	0.00055173
2	chr3:72362660:C:T	72362660	NA,T	NA,C	NA,1	NA,-inf	NA,inf	NA,0.736307	0.000275056	0.000551497
2	chr3:72006028:G:A	72006028	NA,A	NA,G	NA,1	NA,-inf	NA,inf	NA,0.782745	0.000274581	0.000550608
2	chr3:72360332:C:T	72360332	T,T	C,C	1,1	-inf,-inf	inf,inf	2.64431,1.25098	0.000273292	0.000594137
2	chr3:72761897:T:C	72761897	NA,C	NA,T	NA,1	NA,inf	NA,inf	NA,0.734194	0.000273185	0.000547816
2	chr3:72687562:G:T	72687562	NA,T	NA,G	NA,1	NA,inf	NA,inf	NA,0.714772	0.000272961	0.000547316
2	chr3:72546449:A:G	72546449	G,G	A,A	1,1	inf,-inf	inf,inf	0.152145,1.79681	0.0002722	0.000545939
2	chr3:72810086:T:C	72810086	NA,C	NA,T	NA,1	NA,-inf	NA,inf	NA,0.775868	0.000272131	0.000545814
2	chr3:72187680:T:C	72187680	NA,C	NA,T	NA,1	NA,-inf	NA,inf	NA,0.766614	0.0002721	0.000545709
2	chr3:72194371:T:C	72194371	NA,C	NA,T	NA,1	NA,-inf	NA,inf	NA,0.764981	0.000271991	0.000545472
2	chr3:72005863:C:G	72005863	NA,G	NA,C	NA,1	NA,-inf	NA,inf	NA,0.775955	0.000271804	0.00054504
2	chr3:72362033:T:C	72362033	NA,C	NA,T	NA,1	NA,-inf	NA,inf	NA,0.729701	0.000271697	0.000544767
2	chr3:72152321:G:A	72152321	NA,A	NA,G	NA,1	NA,-inf	NA,inf	NA,0.798871	0.00027137	0.000544215
2	chr3:72599829:A:G	72599829	G,G	A,A	1,1	inf,-inf	inf,inf	1.44503,0.0329189	0.000270827	0.000542515
2	chr3:72590181:A:G	72590181	NA,G	NA,A	NA,1	NA,inf	NA,inf	NA,0.68388	0.000270517	0.000542371
2	chr3:71953822:T:TG	71953822	TG,TG	T,T	1,1	inf,inf	inf,inf	0.94044,1.07601	0.000270476	0.0005424
2	chr3:71881710:T:C	71881710	NA,C	NA,T	NA,1	NA,-inf	NA,inf	NA,0.789837	0.000270456	0.000542463
2	chr3:72201547:C:T	72201547	NA,T	NA,C	NA,1	NA,inf	NA,inf	NA,0.689732	0.00027032	0.000541997
2	chr3:72261018:C:T	72261018	NA,T	NA,C	NA,1	NA,-inf	NA,inf	NA,0.72603	0.000270221	0.000541828
2	chr3:71931936:G:A	71931936	NA,A	NA,G	NA,1	NA,-inf	NA,inf	NA,0.758842	0.000269971	0.000541425
2	chr3:72154348:T:G	72154348	NA,G	NA,T	NA,1	NA,-inf	NA,inf	NA,0.79458	0.000269585	0.000540636
2	chr3:72359719:TTTG:T	72359719	NA,T	NA,TTTG	NA,1	NA,-inf	NA,inf	NA,0.723479	0.0002694	0.00054016
2	chr3:72489189:A:G	72489189	G,NA	A,NA	1,NA	inf,NA	inf,NA	0.948392,NA	0.000269334	0.000540038
2	chr3:72585543:A:G	72585543	G,G	A,A	1,1	-inf,inf	inf,inf	1.80316,0.774763	0.000269045	0.000541793
2	chr3:72609852:A:C	72609852	NA,C	NA,A	NA,1	NA,-inf	NA,inf	NA,0.768439	0.000268743	0.000539011
2	chr3:72188655:C:CTA	72188655	NA,CTA	NA,C	NA,1	NA,inf	NA,inf	NA,0.6845	0.000268562	0.000538471
2	chr3:72188653:G:A	72188653	NA,A	NA,G	NA,1	NA,inf	NA,inf	NA,0.6844	0.000268516	0.000538378
2	chr3:72293130:A:G	72293130	NA,G	NA,A	NA,1	NA,-inf	NA,inf	NA,0.660808	0.000268514	0.000538311
2	chr3:72053729:G:A	72053729	A,A	G,G	1,1	inf,inf	inf,inf	1.04098,0.888411	0.000268496	0.000538246
2	chr3:72611363:C:T	72611363	NA,T	NA,C	NA,1	NA,-inf	NA,inf	NA,0.759825	0.000267918	0.000537365
2	chr3:72261324:T:C	72261324	C,NA	T,NA	1,NA	-inf,NA	inf,NA	0.572019,NA	0.000267023	0.000534847
2	chr3:72022404:A:G	72022404	NA,G	NA,A	NA,1	NA,-inf	NA,inf	NA,0.769371	0.000266874	0.000535276
2	chr3:72556701:C:T	72556701	NA,T	NA,C	NA,1	NA,-inf	NA,inf	NA,0.747117	0.000266852	0.000535107
2	chr3:72180109:C:T	72180109	NA,T	NA,C	NA,1	NA,inf	NA,inf	NA,0.69725	0.000266716	0.000534769
2	chr3:72435216:G:A	72435216	A,NA	G,NA	1,NA	inf,NA	inf,NA	1.4166,NA	0.000266313	0.000535819
2	chr3:72486842:T:C	72486842	NA,C	NA,T	NA,1	NA,-inf	NA,inf	NA,0.796458	0.000266118	0.0005338
2	chr3:72513258:T:C	72513258	NA,C	NA,T	NA,1	NA,inf	NA,inf	NA,0.697329	0.000265318	0.000531975
2	chr3:72580541:A:T	72580541	NA,T	NA,A	NA,1	NA,inf	NA,inf	NA,0.736008	0.000264955	0.000531354
2	chr3:72076159:G:A	72076159	NA,A	NA,G	NA,1	NA,inf	NA,inf	NA,0.693982	0.000264756	0.000530885
2	chr3:72832463:T:C	72832463	NA,C	NA,T	NA,1	NA,inf	NA,inf	NA,0.702679	0.000264577	0.000530534
2	chr3:72589863:A:T	72589863	NA,T	NA,A	NA,1	NA,-inf	NA,inf	NA,0.749353	0.000263751	0.000528941
2	chr3:72331710:A:G	72331710	G,G	A,A	1,1	-inf,inf	inf,inf	3.17036,0.0656598	0.000263393	0.000555542
2	chr3:72160190:A:T	72160190	T,T	A,A	1,1	-inf,inf	inf,inf	0.47071,1.4451	0.000263074	0.000527539
2	chr3:72650696:T:C	72650696	NA,C	NA,T	NA,1	NA,-inf	NA,inf	NA,0.738352	0.000262963	0.000527418
2	chr3:72406220:T:C	72406220	NA,C	NA,T	NA,1	NA,inf	NA,inf	NA,0.690966	0.000262706	0.000526703
2	chr3:71881402:G:A	71881402	NA,A	NA,G	NA,1	NA,-inf	NA,inf	NA,0.770562	0.000262624	0.000526755
2	chr3:72009057:T:C	72009057	NA,C	NA,T	NA,1	NA,-inf	NA,inf	NA,0.752704	0.000262284	0.000525952
2	chr3:71901189:C:T	71901189	NA,T	NA,C	NA,1	NA,inf	NA,inf	NA,0.700058	0.000261893	0.000525172
2	chr3:72286456:C:T	72286456	NA,T	NA,C	NA,1	NA,-inf	NA,inf	NA,0.772844	0.000261221	0.000523957
2	chr3:71884336:T:G	71884336	NA,G	NA,T	NA,1	NA,-inf	NA,inf	NA,0.766322	0.000261141	0.000523779
2	chr3:71853420:G:A	71853420	NA,A	NA,G	NA,1	NA,inf	NA,inf	NA,0.699329	0.000260963	0.000523301
2	chr3:72610212:A:G	72610212	NA,G	NA,A	NA,1	NA,-inf	NA,inf	NA,0.742848	0.000260845	0.000523179
2	chr3:72238867:G:A	72238867	A,NA	G,NA	1,NA	inf,NA	inf,NA	1.04674,NA	0.0002608	0.000523249
2	chr3:72682313:G:C	72682313	C,C	G,G	1,1	inf,-inf	inf,inf	1.58682,0.0391849	0.000260723	0.000522607
2	chr3:72700271:G:C	72700271	NA,C	NA,G	NA,1	NA,inf	NA,inf	NA,0.71602	0.000260483	0.000522379
2	chr3:72255472:G:A	72255472	A,A	G,G	1,1	inf,-inf	inf,inf	1.78862,0.123288	0.000260261	0.00052239
2	chr3:72362149:G:A	72362149	NA,A	NA,G	NA,1	NA,-inf	NA,inf	NA,0.700761	0.000259727	0.00052077
2	chr3:72487814:G:C	72487814	NA,C	NA,G	NA,1	NA,-inf	NA,inf	NA,0.758865	0.000259547	0.000520412
2	chr3:72350735:C:T	72350735	NA,T	NA,C	NA,1	NA,inf	NA,inf	NA,0.67914	0.00025926	0.000519816
2	chr3:72297804:T:C	72297804	NA,C	NA,T	NA,1	NA,-inf	NA,inf	NA,0.730844	0.00025923	0.000519893
2	chr3:72540459:C:T	72540459	NA,T	NA,C	NA,1	NA,-inf	NA,inf	NA,0.729804	0.00025907	0.0005196
2	chr3:72355081:A:C	72355081	C,C	A,A	1,1	-inf,-inf	inf,inf	3.32337,0.383998	0.000258469	0.000564654
2	chr3:72048758:G:A	72048758	NA,A	NA,G	NA,1	NA,-inf	NA,inf	NA,0.741353	0.000257236	0.000515881
2	chr3:71882758:C:T	71882758	NA,T	NA,C	NA,1	NA,-inf	NA,inf	NA,0.724234	0.000256758	0.000514934
2	chr3:72618821:C:T	72618821	T,NA	C,NA	1,NA	-inf,NA	inf,NA	0.700916,NA	0.000256635	0.000514172
2	chr3:72657181:C:A	72657181	NA,A	NA,C	NA,1	NA,-inf	NA,inf	NA,0.722759	0.000256507	0.000514405
2	chr3:72610417:T:C	72610417	NA,C	NA,T	NA,1	NA,-inf	NA,inf	NA,0.729504	0.000255718	0.000512897
2	chr3:71973908:G:T	71973908	NA,T	NA,G	NA,1	NA,inf	NA,inf	NA,0.706343	0.000255698	0.000512768
2	chr3:71916432:C:T	71916432	NA,T	NA,C	NA,1	NA,inf	NA,inf	NA,0.682467	0.000254841	0.000511035
2	chr3:72768470:T:G	72768470	G,NA	T,NA	1,NA	inf,NA	inf,NA	1.0147,NA	0.000254527	0.000510498
2	chr3:72700171:T:C	72700171	C,C	T,T	1,1	-inf,inf	inf,inf	0.252319,1.59502	0.000254461	0.00051024
2	chr3:71961264:G:A	71961264	A,A	G,G	1,1	-inf,-inf	inf,inf	1.34137,0.357494	0.000254425	0.0005099
2	chr3:72184709:G:A	72184709	NA,A	NA,G	NA,1	NA,-inf	NA,inf	NA,0.719977	0.000254124	0.00050964
2	chr3:72436105:T:C	72436105	NA,C	NA,T	NA,1	NA,-inf	NA,inf	NA,0.752444	0.000254048	0.000509556
2	chr3:72234970:G:A	72234970	NA,A	NA,G	NA,1	NA,-inf	NA,inf	NA,0.738518	0.000253948	0.000509333
2	chr3:71861119:G:A	71861119	A,A	G,G	1,1	inf,-inf	inf,inf	1.01067,0.935696	0.000253902	0.00050914
2	chr3:72193334:G:C	72193334	NA,C	NA,G	NA,1	NA,inf	NA,inf	NA,0.65039	0.000253721	0.000508724
2	chr3:72120705:G:A	72120705	NA,A	NA,G	NA,1	NA,inf	NA,inf	NA,0.678512	0.000252763	0.000506863
2	chr3:72365875:C:T	72365875	T,T	C,C	1,1	inf,inf	inf,inf	2.23733,1.70549	0.000252578	0.000555191
2	chr3:72311461:C:T	72311461	T,T	C,C	1,1	inf,inf	inf,inf	0.375115,1.85321	0.000252025	0.000506499
2	chr3:72568139:A:G	72568139	G,G	A,A	1,1	inf,-inf	inf,inf	0.232662,1.68112	0.000251509	0.000504374
2	chr3:72312927:T:TTTA	72312927	TTTA,NA	T,NA	1,NA	-inf,NA	inf,NA	1.29793,NA	0.000251351	0.00050531
2	chr3:72456527:T:C	72456527	NA,C	NA,T	NA,1	NA,inf	NA,inf	NA,0.623934	0.000251058	0.000503354
2	chr3:72182368:C:G	72182368	NA,G	NA,C	NA,1	NA,-inf	NA,inf	NA,0.711403	0.000251047	0.000503468
2	chr3:72283182:T:C	72283182	C,C	T,T	1,1	inf,inf	inf,inf	1.54656,0.611876	0.000250978	0.00050404
2	chr3:72438935:G:A	72438935	NA,A	NA,G	NA,1	NA,inf	NA,inf	NA,0.643798	0.000250444	0.000502112
2	chr3:72438598:A:T	72438598	NA,T	NA,A	NA,1	NA,inf	NA,inf	NA,0.644863	0.000250376	0.000501976
2	chr3:71882658:C:T	71882658	NA,T	NA,C	NA,1	NA,-inf	NA,inf	NA,0.738979	0.000250347	0.000502132
2	chr3:72203838:A:G	72203838	G,G	A,A	1,1	inf,-inf	inf,inf	1.47666,0.441865	0.000250306	0.00050193
2	chr3:72738102:T:C	72738102	NA,C	NA,T	NA,1	NA,-inf	NA,inf	NA,0.736228	0.000250077	0.000501584
2	chr3:71879836:T:C	71879836	NA,C	NA,T	NA,1	NA,-inf	NA,inf	NA,0.717793	0.000249862	0.000501143
2	chr3:72758173:T:C	72758173	NA,C	NA,T	NA,1	NA,-inf	NA,inf	NA,0.714748	0.00024964	0.000500699
2	chr3:71852532:T:C	71852532	NA,C	NA,T	NA,1	NA,inf	NA,inf	NA,0.640818	0.000249346	0.00049997
2	chr3:72491048:T:C	72491048	NA,C	NA,T	NA,1	NA,-inf	NA,inf	NA,0.732218	0.000249268	0.000499806
2	chr3:72215476:T:C	72215476	C,C	T,T	1,1	inf,inf	inf,inf	1.50406,0.101934	0.000248964	0.000498919
2	chr3:72312531:C:T	72312531	NA,T	NA,C	NA,1	NA,-inf	NA,inf	NA,0.708388	0.000248924	0.000499222
2	chr3:72134259:C:T	72134259	NA,T	NA,C	NA,1	NA,-inf	NA,inf	NA,0.717537	0.000248848	0.000499096
2	chr3:71854961:A:G	71854961	NA,G	NA,A	NA,1	NA,inf	NA,inf	NA,0.674431	0.000248803	0.000498929
2	chr3:72612977:T:C	72612977	NA,C	NA,T	NA,1	NA,-inf	NA,inf	NA,0.711324	0.000248703	0.000498828
2	chr3:72350918:G:A	72350918	A,A	G,G	1,1	-inf,-inf	inf,inf	0.0993323,1.47665	0.000248579	0.000498128
2	chr3:71884391:G:T	71884391	NA,T	NA,G	NA,1	NA,inf	NA,inf	NA,0.664856	0.000248284	0.000497886
2	chr3:71943612:A:G	71943612	G,G	A,A	1,1	inf,inf	inf,inf	0.889573,0.856664	0.00024818	0.0004974
2	chr3:72611063:A:G	72611063	NA,G	NA,A	NA,1	NA,-inf	NA,inf	NA,0.708781	0.000247746	0.000496908
2	chr3:72205446:G:A	72205446	NA,A	NA,G	NA,1	NA,inf	NA,inf	NA,0.627628	0.000247733	0.000496713
2	chr3:71962017:T:TAGG	71962017	NA,TAGG	NA,T	NA,1	NA,-inf	NA,inf	NA,0.697884	0.000247483	0.000496323
2	chr3:72050211:C:T	72050211	T,T	C,C	1,1	inf,-inf	inf,inf	1.64172,0.049069	0.000247209	0.000495687
2	chr3:72599501:C:G	72599501	NA,G	NA,C	NA,1	NA,inf	NA,inf	NA,0.649924	0.000246753	0.000494776
2	chr3:72838005:C:A	72838005	A,A	C,C	1,1	inf,inf	inf,inf	1.29414,0.0323303	0.000246085	0.000492861
2	chr3:71967164:G:C	71967164	NA,C	NA,G	NA,1	NA,inf	NA,inf	NA,0.679104	0.00024606	0.00049344
2	chr3:72726098:T:C	72726098	NA,C	NA,T	NA,1	NA,-inf	NA,inf	NA,0.717637	0.000245902	0.000493183
2	chr3:72056863:G:A	72056863	A,A	G,G	1,1	inf,inf	inf,inf	0.99674,0.897516	0.00024533	0.000491842
2	chr3:72290677:A:T	72290677	T,T	A,A	1,1	-inf,inf	inf,inf	1.53728,0.498568	0.000244295	0.000490224
2	chr3:72648534:C:T	72648534	NA,T	NA,C	NA,1	NA,-inf	NA,inf	NA,0.689013	0.000244015	0.000489415
2	chr3:71879309:G:A	71879309	NA,A	NA,G	NA,1	NA,-inf	NA,inf	NA,0.691494	0.00024387	0.00048909
2	chr3:72360388:C:A	72360388	NA,A	NA,C	NA,1	NA,-inf	NA,inf	NA,0.660702	0.00024371	0.000488663
2	chr3:71909856:A:G	71909856	G,NA	A,NA	1,NA	-inf,NA	inf,NA	0.898993,NA	0.000242772	0.000486782
2	chr3:72546294:C:A	72546294	NA,A	NA,C	NA,1	NA,inf	NA,inf	NA,0.63952	0.000242424	0.000486106
2	chr3:71947254:G:A	71947254	NA,A	NA,G	NA,1	NA,-inf	NA,inf	NA,0.716236	0.000242272	0.000485937
2	chr3:72665765:G:C	72665765	NA,C	NA,G	NA,1	NA,-inf	NA,inf	NA,0.661804	0.000241912	0.000485101
2	chr3:72847729:T:G	72847729	NA,G	NA,T	NA,1	NA,inf	NA,inf	NA,0.655366	0.000241764	0.000484827
2	chr3:72715019:G:A	72715019	NA,A	NA,G	NA,1	NA,-inf	NA,inf	NA,0.702005	0.000241715	0.000484782
2	chr3:72178278:C:A	72178278	NA,A	NA,C	NA,1	NA,-inf	NA,inf	NA,0.670395	0.000241651	0.000484617
2	chr3:71866641:C:T	71866641	NA,T	NA,C	NA,1	NA,-inf	NA,inf	NA,0.688898	0.000241508	0.000484381
2	chr3:71969545:A:G	71969545	NA,G	NA,A	NA,1	NA,inf	NA,inf	NA,0.662357	0.000241226	0.000483754
2	chr3:72323439:G:A	72323439	NA,A	NA,G	NA,1	NA,inf	NA,inf	NA,0.623141	0.000241153	0.000483533
2	chr3:72033604:C:T	72033604	NA,T	NA,C	NA,1	NA,-inf	NA,inf	NA,0.698969	0.00024112	0.000483615
2	chr3:72653404:A:T	72653404	NA,T	NA,A	NA,1	NA,-inf	NA,inf	NA,0.661483	0.000240971	0.000483217
2	chr3:72830614:T:C	72830614	C,C	T,T	1,1	inf,inf	inf,inf	1.28317,0.0374911	0.000240637	0.000481953
2	chr3:72048044:T:C	72048044	C,C	T,T	1,1	inf,-inf	inf,inf	1.62418,0.0528749	0.000239925	0.000481083
2	chr3:71941952:G:T	71941952	NA,T	NA,G	NA,1	NA,-inf	NA,inf	NA,0.696729	0.000239632	0.000480601
2	chr3:72049811:G:A	72049811	A,A	G,G	1,1	inf,-inf	inf,inf	1.62102,0.0623375	0.000239507	0.000480242
2	chr3:72390661:C:T	72390661	NA,T	NA,C	NA,1	NA,-inf	NA,inf	NA,0.753406	0.000239352	0.00048019
2	chr3:72751363:T:C	72751363	NA,C	NA,T	NA,1	NA,inf	NA,inf	NA,0.666438	0.000239181	0.000479646
2	chr3:72786209:A:G	72786209	G,NA	A,NA	1,NA	-inf,NA	inf,NA	0.906694,NA	0.000239125	0.00047957
2	chr3:72209183:A:T	72209183	T,NA	A,NA	1,NA	-inf,NA	inf,NA	0.993858,NA	0.000238879	0.000479292
2	chr3:72101592:C:T	72101592	NA,T	NA,C	NA,1	NA,-inf	NA,inf	NA,0.69739	0.000238771	0.000478906
2	chr3:72313320:T:C	72313320	NA,C	NA,T	NA,1	NA,-inf	NA,inf	NA,0.682134	0.000238676	0.000478673
2	chr3:72761933:T:C	72761933	NA,C	NA,T	NA,1	NA,-inf	NA,inf	NA,0.675582	0.000238173	0.000477665
2	chr3:72785370:G:A	72785370	NA,A	NA,G	NA,1	NA,-inf	NA,inf	NA,0.679707	0.000237833	0.000476992
2	chr3:71953500:G:A	71953500	A,A	G,G	1,1	inf,inf	inf,inf	0.639728,1.1961	0.000237831	0.000476835
2	chr3:72490317:T:C	72490317	NA,C	NA,T	NA,1	NA,-inf	NA,inf	NA,0.700405	0.000237696	0.000476609
2	chr3:71870074:T:C	71870074	NA,C	NA,T	NA,1	NA,-inf	NA,inf	NA,0.688997	0.00023747	0.000476278
2	chr3:71872748:A:G	71872748	NA,G	NA,A	NA,1	NA,inf	NA,inf	NA,0.64044	0.000237094	0.000475449
2	chr3:72219574:T:C	72219574	C,C	T,T	1,1	-inf,inf	inf,inf	0.509639,1.37778	0.000236878	0.000475039
2	chr3:71889295:C:T	71889295	NA,T	NA,C	NA,1	NA,-inf	NA,inf	NA,0.668644	0.000236352	0.000474011
2	chr3:72453464:A:G	72453464	NA,G	NA,A	NA,1	NA,inf	NA,inf	NA,0.579751	0.000235569	0.000472301
2	chr3:72023189:A:G	72023189	NA,G	NA,A	NA,1	NA,-inf	NA,inf	NA,0.685597	0.00023517	0.000471687
2	chr3:72600722:A:G	72600722	NA,G	NA,A	NA,1	NA,inf	NA,inf	NA,0.619424	0.000235009	0.000471235
2	chr3:72436878:C:T	72436878	NA,T	NA,C	NA,1	NA,-inf	NA,inf	NA,0.576149	0.000234976	0.000471124
2	chr3:72360632:A:G	72360632	NA,G	NA,A	NA,1	NA,-inf	NA,inf	NA,0.63704	0.000234605	0.000470415
2	chr3:72435538:G:A	72435538	NA,A	NA,G	NA,1	NA,inf	NA,inf	NA,0.551425	0.000234474	0.000470053
2	chr3:72004306:C:G	72004306	NA,G	NA,C	NA,1	NA,-inf	NA,inf	NA,0.670202	0.000234359	0.000470034
2	chr3:71897860:C:A	71897860	NA,A	NA,C	NA,1	NA,inf	NA,inf	NA,0.626126	0.000233913	0.000469072
2	chr3:72339836:A:G	72339836	NA,G	NA,A	NA,1	NA,inf	NA,inf	NA,0.610579	0.000233909	0.000468988
2	chr3:72764160:CCT:C	72764160	NA,C	NA,CCT	NA,1	NA,inf	NA,inf	NA,0.625794	0.000233845	0.000468918
2	chr3:72433728:A:G	72433728	G,NA	A,NA	1,NA	-inf,NA	inf,NA	0.695029,NA	0.000233775	0.000468372
2	chr3:72296748:G:A	72296748	NA,A	NA,G	NA,1	NA,inf	NA,inf	NA,0.58251	0.000233205	0.000467563
2	chr3:72062212:A:G	72062212	NA,G	NA,A	NA,1	NA,-inf	NA,inf	NA,0.640919	0.000232837	0.000466934
2	chr3:71899199:T:C	71899199	NA,C	NA,T	NA,1	NA,-inf	NA,inf	NA,0.658018	0.000232598	0.000466479
2	chr3:72340648:A:G	72340648	NA,G	NA,A	NA,1	NA,-inf	NA,inf	NA,0.613117	0.000232576	0.000466309
2	chr3:72352628:T:C	72352628	C,C	T,T	1,1	-inf,-inf	inf,inf	3.21444,0.414974	0.000232336	0.000504401
2	chr3:72598994:A:G	72598994	G,G	A,A	1,1	inf,-inf	inf,inf	1.33202,0.205542	0.000232304	0.000465435
2	chr3:71958174:C:T	71958174	T,T	C,C	1,1	inf,inf	inf,inf	0.582818,1.24212	0.000232204	0.000465568
2	chr3:72399122:T:A	72399122	NA,A	NA,T	NA,1	NA,inf	NA,inf	NA,0.621258	0.000231818	0.000464808
2	chr3:72149242:C:T	72149242	NA,T	NA,C	NA,1	NA,-inf	NA,inf	NA,0.718482	0.000231772	0.000464941
2	chr3:71897057:T:G	71897057	NA,G	NA,T	NA,1	NA,-inf	NA,inf	NA,0.655279	0.000231759	0.000464796
2	chr3:72286746:C:T	72286746	T,T	C,C	1,1	-inf,inf	inf,inf	0.749251,1.07248	0.000231564	0.000464156
2	chr3:71888808:G:A	71888808	NA,A	NA,G	NA,1	NA,-inf	NA,inf	NA,0.655378	0.000231557	0.000464392
2	chr3:72648127:A:T	72648127	NA,T	NA,A	NA,1	NA,-inf	NA,inf	NA,0.665572	0.000231547	0.000464414
2	chr3:71921096:C:T	71921096	NA,T	NA,C	NA,1	NA,-inf	NA,inf	NA,0.713291	0.000231534	0.000464433
2	chr3:72708744:G:A	72708744	NA,A	NA,G	NA,1	NA,inf	NA,inf	NA,0.609369	0.000231531	0.00046426
2	chr3:72738701:T:C	72738701	NA,C	NA,T	NA,1	NA,-inf	NA,inf	NA,0.66996	0.000231444	0.000464213
2	chr3:71887728:G:A	71887728	A,A	G,G	1,1	-inf,-inf	inf,inf	1.2552,0.460971	0.000231384	0.000463766
2	chr3:72224263:G:A	72224263	A,NA	G,NA	1,NA	-inf,NA	inf,NA	0.959753,NA	0.000231112	0.000463671
2	chr3:72589418:T:C	72589418	NA,C	NA,T	NA,1	NA,-inf	NA,inf	NA,0.665087	0.00023085	0.000463002
2	chr3:72521108:A:G	72521108	NA,G	NA,A	NA,1	NA,inf	NA,inf	NA,0.621896	0.000230773	0.000462773
2	chr3:72777398:T:C	72777398	NA,C	NA,T	NA,1	NA,inf	NA,inf	NA,0.642825	0.000230571	0.000462384
2	chr3:71867827:G:GA	71867827	NA,GA	NA,G	NA,1	NA,-inf	NA,inf	NA,0.669317	0.000230496	0.000462291
2	chr3:72793474:T:G	72793474	NA,G	NA,T	NA,1	NA,-inf	NA,inf	NA,0.659655	0.000230403	0.000462112
2	chr3:71867828:T:C	71867828	NA,C	NA,T	NA,1	NA,-inf	NA,inf	NA,0.668636	0.000230263	0.000461825
2	chr3:72527416:A:G	72527416	NA,G	NA,A	NA,1	NA,-inf	NA,inf	NA,0.761438	0.000230204	0.000461845
2	chr3:72705668:G:A	72705668	NA,A	NA,G	NA,1	NA,inf	NA,inf	NA,0.643027	0.000230128	0.000461522
2	chr3:72740186:A:G	72740186	NA,G	NA,A	NA,1	NA,inf	NA,inf	NA,0.641471	0.00022996	0.00046116
2	chr3:72286340:A:G	72286340	G,G	A,A	1,1	inf,inf	inf,inf	0.736447,0.909438	0.000229663	0.000460141
2	chr3:72670018:C:A	72670018	NA,A	NA,C	NA,1	NA,-inf	NA,inf	NA,0.654738	0.000229347	0.000459975
2	chr3:72550052:G:A	72550052	A,A	G,G	1,1	inf,-inf	inf,inf	0.0766178,1.65919	0.000229172	0.000459515
2	chr3:71968195:G:A	71968195	NA,A	NA,G	NA,1	NA,inf	NA,inf	NA,0.608693	0.000229056	0.000459311
2	chr3:72554209:A:G	72554209	NA,G	NA,A	NA,1	NA,inf	NA,inf	NA,0.63307	0.000229041	0.000459323
2	chr3:72194466:G:A	72194466	NA,A	NA,G	NA,1	NA,-inf	NA,inf	NA,0.650997	0.000228968	0.000459197
2	chr3:72261458:G:C	72261458	NA,C	NA,G	NA,1	NA,-inf	NA,inf	NA,0.624856	0.00022893	0.000459063
2	chr3:72310593:T:C	72310593	NA,C	NA,T	NA,1	NA,-inf	NA,inf	NA,0.680198	0.000228825	0.000458962
2	chr3:71960823:G:A	71960823	NA,A	NA,G	NA,1	NA,-inf	NA,inf	NA,0.662369	0.000228759	0.000458783
2	chr3:72307938:T:G	72307938	NA,G	NA,T	NA,1	NA,-inf	NA,inf	NA,0.679184	0.000228483	0.000458277
2	chr3:72309661:T:C	72309661	NA,C	NA,T	NA,1	NA,-inf	NA,inf	NA,0.678975	0.000228417	0.000458143
2	chr3:71893701:C:T	71893701	NA,T	NA,C	NA,1	NA,-inf	NA,inf	NA,0.646749	0.000228267	0.000457799
2	chr3:72751004:A:C	72751004	NA,C	NA,A	NA,1	NA,-inf	NA,inf	NA,0.65398	0.000228	0.000457297
2	chr3:72190133:G:A	72190133	NA,A	NA,G	NA,1	NA,-inf	NA,inf	NA,0.646617	0.000227554	0.00045636
2	chr3:72509466:C:T	72509466	T,NA	C,NA	1,NA	inf,NA	inf,NA	1.5302,NA	0.000227552	0.000459096
2	chr3:72365648:C:G	72365648	G,G	C,C	1,1	inf,inf	inf,inf	6.1075,1.27834	0.000227014	0.0784105
2	chr3:71943791:T:A	71943791	NA,A	NA,T	NA,1	NA,inf	NA,inf	NA,0.670902	0.000226917	0.000455122
2	chr3:71952356:G:A	71952356	A,A	G,G	1,1	inf,inf	inf,inf	0.550983,1.24942	0.000226888	0.000454896
2	chr3:72773221:T:C	72773221	NA,C	NA,T	NA,1	NA,inf	NA,inf	NA,0.631847	0.000226783	0.000454788
2	chr3:72654163:T:A	72654163	NA,A	NA,T	NA,1	NA,-inf	NA,inf	NA,0.655098	0.00022643	0.000454117
2	chr3:72551351:T:C	72551351	NA,C	NA,T	NA,1	NA,-inf	NA,inf	NA,0.634641	0.000226071	0.000453344
2	chr3:71921097:A:G	71921097	G,NA	A,NA	1,NA	inf,NA	inf,NA	0.846523,NA	0.000226067	0.000453364
2	chr3:72571444:G:A	72571444	A,A	G,G	1,1	inf,-inf	inf,inf	1.44608,0.846423	0.000226059	0.000454209
2	chr3:72773830:C:T	72773830	NA,T	NA,C	NA,1	NA,-inf	NA,inf	NA,0.630718	0.000225785	0.000452815
2	chr3:72348120:C:A	72348120	NA,A	NA,C	NA,1	NA,inf	NA,inf	NA,0.594228	0.000225363	0.0004519
2	chr3:72698394:A:AGGAAACCAC	72698394	NA,AGGAAACCAC	NA,A	NA,1	NA,-inf	NA,inf	NA,0.66966	0.000224767	0.000450803
2	chr3:72423353:A:G	72423353	NA,G	NA,A	NA,1	NA,inf	NA,inf	NA,0.588919	0.00022405	0.000449222
2	chr3:71902841:C:T	71902841	NA,T	NA,C	NA,1	NA,-inf	NA,inf	NA,0.673082	0.000223955	0.000449203
2	chr3:72297507:C:A	72297507	NA,A	NA,C	NA,1	NA,-inf	NA,inf	NA,0.665374	0.000223661	0.000448604
2	chr3:72789933:A:G	72789933	NA,G	NA,A	NA,1	NA,-inf	NA,inf	NA,0.637622	0.000223379	0.000448006
2	chr3:72502200:C:T	72502200	NA,T	NA,C	NA,1	NA,inf	NA,inf	NA,0.538389	0.000223288	0.000447678
2	chr3:71921453:A:C	71921453	NA,C	NA,A	NA,1	NA,-inf	NA,inf	NA,0.685179	0.000222573	0.000446456
2	chr3:72786655:T:C	72786655	NA,C	NA,T	NA,1	NA,-inf	NA,inf	NA,0.634252	0.000222274	0.00044579
2	chr3:72746505:T:C	72746505	NA,C	NA,T	NA,1	NA,-inf	NA,inf	NA,0.642497	0.000222183	0.000445638
2	chr3:72178414:C:T	72178414	NA,T	NA,C	NA,1	NA,inf	NA,inf	NA,0.575267	0.000221706	0.000444538
2	chr3:71892759:G:A	71892759	NA,A	NA,G	NA,1	NA,-inf	NA,inf	NA,0.641781	0.000221687	0.000444612
2	chr3:71850822:T:C	71850822	C,C	T,T	1,1	inf,inf	inf,inf	0.364317,1.69622	0.000221035	0.000443779
2	chr3:71855664:A:C	71855664	NA,C	NA,A	NA,1	NA,-inf	NA,inf	NA,0.649222	0.00022089	0.000443045
2	chr3:72781946:G:GA	72781946	NA,GA	NA,G	NA,1	NA,inf	NA,inf	NA,0.591101	0.000220558	0.000442289
2	chr3:72653157:T:C	72653157	NA,C	NA,T	NA,1	NA,-inf	NA,inf	NA,0.637271	0.00022015	0.000441525
2	chr3:72078598:G:A	72078598	NA,A	NA,G	NA,1	NA,-inf	NA,inf	NA,0.603492	0.000220091	0.000441379
2	chr3:72708330:T:A	72708330	NA,A	NA,T	NA,1	NA,-inf	NA,inf	NA,0.619191	0.000219567	0.000440351
2	chr3:72347743:A:AC	72347743	NA,AC	NA,A	NA,1	NA,-inf	NA,inf	NA,0.463199	0.000219227	0.000439424
2	chr3:72161278:C:T	72161278	T,T	C,C	1,1	inf,inf	inf,inf	0.263581,1.59696	0.000219169	0.000439645
2	chr3:71934912:G:C	71934912	NA,C	NA,G	NA,1	NA,-inf	NA,inf	NA,0.598555	0.000219004	0.000439192
2	chr3:72313341:T:C	72313341	NA,C	NA,T	NA,1	NA,-inf	NA,inf	NA,0.621794	0.000218227	0.00043768
2	chr3:72470369:T:C	72470369	NA,C	NA,T	NA,1	NA,-inf	NA,inf	NA,0.577338	0.000218007	0.000437087
2	chr3:71905498:C:T	71905498	NA,T	NA,C	NA,1	NA,inf	NA,inf	NA,0.573147	0.000217978	0.000437108
2	chr3:72464619:G:A	72464619	NA,A	NA,G	NA,1	NA,-inf	NA,inf	NA,0.566738	0.000217652	0.000436366
2	chr3:72403544:A:G	72403544	NA,G	NA,A	NA,1	NA,inf	NA,inf	NA,0.569826	0.000217494	0.000436082
2	chr3:72423236:A:G	72423236	NA,G	NA,A	NA,1	NA,inf	NA,inf	NA,0.503078	0.000217225	0.000435461
2	chr3:72418921:T:C	72418921	NA,C	NA,T	NA,1	NA,inf	NA,inf	NA,0.569034	0.000217204	0.000435501
2	chr3:72393914:T:C	72393914	NA,C	NA,T	NA,1	NA,inf	NA,inf	NA,0.569034	0.000217204	0.000435501
2	chr3:72371232:A:T	72371232	NA,T	NA,A	NA,1	NA,inf	NA,inf	NA,0.331814	0.00021713	0.000435097
2	chr3:72546642:C:T	72546642	NA,T	NA,C	NA,1	NA,-inf	NA,inf	NA,0.628793	0.000216965	0.000435149
2	chr3:72264562:A:G	72264562	NA,G	NA,A	NA,1	NA,-inf	NA,inf	NA,0.60635	0.000216698	0.000434592
2	chr3:72775631:C:T	72775631	NA,T	NA,C	NA,1	NA,inf	NA,inf	NA,0.60066	0.000216673	0.000434517
2	chr3:72616028:G:A	72616028	NA,A	NA,G	NA,1	NA,-inf	NA,inf	NA,0.62035	0.000216625	0.000434456
2	chr3:72057276:G:A	72057276	A,A	G,G	1,1	inf,inf	inf,inf	0.990773,0.829167	0.000216487	0.000434027
2	chr3:72799479:G:A	72799479	NA,A	NA,G	NA,1	NA,-inf	NA,inf	NA,0.602656	0.000216469	0.000434133
2	chr3:72349303:A:G	72349303	NA,G	NA,A	NA,1	NA,inf	NA,inf	NA,0.56626	0.000216132	0.000433394
2	chr3:71887817:TC:T	71887817	NA,T	NA,TC	NA,1	NA,-inf	NA,inf	NA,0.608569	0.000216097	0.000433389
2	chr3:72671844:A:G	72671844	NA,G	NA,A	NA,1	NA,inf	NA,inf	NA,0.561597	0.000215924	0.000432977
2	chr3:72436101:C:T	72436101	NA,T	NA,C	NA,1	NA,-inf	NA,inf	NA,0.527425	0.000215764	0.000432625
2	chr3:72227644:CAG:C	72227644	NA,C	NA,CAG	NA,1	NA,-inf	NA,inf	NA,0.603725	0.000215752	0.000432697
2	chr3:71902707:C:A	71902707	NA,A	NA,C	NA,1	NA,-inf	NA,inf	NA,0.6435	0.000215586	0.000432412
2	chr3:72509862:C:T	72509862	NA,T	NA,C	NA,1	NA,inf	NA,inf	NA,0.523921	0.000215554	0.000432188
2	chr3:72603339:C:T	72603339	NA,T	NA,C	NA,1	NA,-inf	NA,inf	NA,0.618886	0.000215452	0.000432126
2	chr3:72745793:T:C	72745793	NA,C	NA,T	NA,1	NA,-inf	NA,inf	NA,0.621112	0.000215025	0.000431283
2	chr3:72697236:G:A	72697236	A,A	G,G	1,1	-inf,inf	inf,inf	1.07455,0.661761	0.000214835	0.000430585
2	chr3:72590563:G:A	72590563	A,NA	G,NA	1,NA	-inf,NA	inf,NA	0.847915,NA	0.000214682	0.00043056
2	chr3:72707974:G:A	72707974	NA,A	NA,G	NA,1	NA,-inf	NA,inf	NA,0.612178	0.000214613	0.00043043
2	chr3:72569715:A:G	72569715	G,NA	A,NA	1,NA	inf,NA	inf,NA	0.546371,NA	0.000214574	0.000429909
2	chr3:72170844:T:G	72170844	NA,G	NA,T	NA,1	NA,inf	NA,inf	NA,0.552733	0.000214472	0.000430058
2	chr3:71857000:G:A	71857000	A,A	G,G	1,1	inf,inf	inf,inf	0.320982,1.70119	0.000214428	0.000430493
2	chr3:72040609:A:G	72040609	NA,G	NA,A	NA,1	NA,-inf	NA,inf	NA,0.620653	0.000214256	0.000429739
2	chr3:72501790:TG:T	72501790	NA,T	NA,TG	NA,1	NA,-inf	NA,inf	NA,0.618701	0.000214163	0.000429521
2	chr3:71848422:C:T	71848422	T,T	C,C	1,1	inf,inf	inf,inf	0.427393,1.63264	0.000213984	0.000429627
2	chr3:72328665:CAAAGCAAAG:C	72328665	C,C	CAAAGCAAAG,CAAAGCAAAG	1,1	inf,-inf	inf,inf	1.19725,0.24696	0.00021392	0.000428552
2	chr3:72347025:C:T	72347025	NA,T	NA,C	NA,1	NA,inf	NA,inf	NA,0.386843	0.000213546	0.000427995
2	chr3:71931624:C:T	71931624	NA,T	NA,C	NA,1	NA,-inf	NA,inf	NA,0.620001	0.000213198	0.000427612
2	chr3:72170867:C:G	72170867	NA,G	NA,C	NA,1	NA,inf	NA,inf	NA,0.548493	0.000213114	0.000427335
2	chr3:71898844:T:C	71898844	NA,C	NA,T	NA,1	NA,-inf	NA,inf	NA,0.613774	0.000212897	0.000426983
2	chr3:72566136:T:C	72566136	NA,C	NA,T	NA,1	NA,-inf	NA,inf	NA,0.616217	0.000212815	0.000426788
2	chr3:72356801:T:A	72356801	A,A	T,T	1,1	-inf,inf	inf,inf	3.89817,0.0233183	0.000212445	0.000541807
2	chr3:72323694:T:C	72323694	NA,C	NA,T	NA,1	NA,inf	NA,inf	NA,0.537594	0.000212444	0.000425979
2	chr3:71939669:G:A	71939669	NA,A	NA,G	NA,1	NA,-inf	NA,inf	NA,0.580444	0.000212184	0.000425524
2	chr3:72608027:T:C	72608027	C,NA	T,NA	1,NA	-inf,NA	inf,NA	0.753618,NA	0.000211471	0.000423961
2	chr3:72803329:T:C	72803329	C,C	T,T	1,1	inf,inf	inf,inf	0.950465,0.467953	0.000211282	0.000423137
2	chr3:72762387:C:T	72762387	T,T	C,C	1,1	inf,inf	inf,inf	1.06435,0.304748	0.000210398	0.000421364
2	chr3:72599775:CT:C	72599775	NA,C	NA,CT	NA,1	NA,-inf	NA,inf	NA,0.589447	0.000210225	0.000421614
2	chr3:72845599:T:C	72845599	C,C	T,T	1,1	-inf,inf	inf,inf	0.446657,1.41916	0.000210156	0.000421552
2	chr3:72424696:C:T	72424696	NA,T	NA,C	NA,1	NA,inf	NA,inf	NA,0.480983	0.000209772	0.00042055
2	chr3:72067130:G:A	72067130	NA,A	NA,G	NA,1	NA,-inf	NA,inf	NA,0.569081	0.000209768	0.000420674
2	chr3:72365506:G:A	72365506	NA,A	NA,G	NA,1	NA,-inf	NA,inf	NA,0.694422	0.000209728	0.000420762
2	chr3:72152347:G:T	72152347	NA,T	NA,G	NA,1	NA,-inf	NA,inf	NA,0.595632	0.000209654	0.000420475
2	chr3:72469761:T:C	72469761	NA,C	NA,T	NA,1	NA,-inf	NA,inf	NA,0.595875	0.000209583	0.000420326
2	chr3:72175121:T:C	72175121	NA,C	NA,T	NA,1	NA,inf	NA,inf	NA,0.538774	0.000209512	0.000420117
2	chr3:72603141:G:C	72603141	NA,C	NA,G	NA,1	NA,inf	NA,inf	NA,0.54217	0.000209399	0.000419892
2	chr3:72563148:G:A	72563148	NA,A	NA,G	NA,1	NA,-inf	NA,inf	NA,0.616048	0.000209327	0.000419896
2	chr3:72235230:G:A	72235230	NA,A	NA,G	NA,1	NA,-inf	NA,inf	NA,0.642117	0.000209295	0.000419839
2	chr3:72785295:A:C	72785295	C,C	A,A	1,1	inf,-inf	inf,inf	1.22075,0.00534317	0.000209233	0.000419077
2	chr3:72444670:T:G	72444670	NA,G	NA,T	NA,1	NA,inf	NA,inf	NA,0.479498	0.000209051	0.000419106
2	chr3:72791491:T:C	72791491	NA,C	NA,T	NA,1	NA,inf	NA,inf	NA,0.556846	0.000208719	0.000418567
2	chr3:72253000:G:A	72253000	A,A	G,G	1,1	-inf,-inf	inf,inf	0.291623,1.56951	0.000208696	0.000418723
2	chr3:72617247:C:T	72617247	NA,T	NA,C	NA,1	NA,inf	NA,inf	NA,0.558692	0.000208649	0.000418428
2	chr3:71996917:C:A	71996917	NA,A	NA,C	NA,1	NA,-inf	NA,inf	NA,0.591563	0.000208443	0.000418046
2	chr3:72301538:A:G	72301538	NA,G	NA,A	NA,1	NA,-inf	NA,inf	NA,0.650909	0.000208177	0.000417636
2	chr3:72641335:C:G	72641335	G,G	C,C	1,1	inf,-inf	inf,inf	1.53927,0.0778201	0.000208001	0.000417059
2	chr3:72788308:C:T	72788308	NA,T	NA,C	NA,1	NA,-inf	NA,inf	NA,0.574256	0.000207943	0.000417035
2	chr3:72593179:A:C	72593179	NA,C	NA,A	NA,1	NA,inf	NA,inf	NA,0.521506	0.000207878	0.000416818
2	chr3:71857499:G:A	71857499	NA,A	NA,G	NA,1	NA,-inf	NA,inf	NA,0.585836	0.000207753	0.000416668
2	chr3:72019312:T:C	72019312	NA,C	NA,T	NA,1	NA,-inf	NA,inf	NA,0.598249	0.000207739	0.000416667
2	chr3:72648208:T:TA	72648208	NA,TA	NA,T	NA,1	NA,-inf	NA,inf	NA,0.592369	0.00020773	0.000416648
2	chr3:71951507:G:A	71951507	NA,A	NA,G	NA,1	NA,inf	NA,inf	NA,0.56988	0.000207683	0.000416514
2	chr3:72047273:T:G	72047273	G,G	T,T	1,1	inf,inf	inf,inf	1.34752,0.470107	0.00020712	0.000415351
2	chr3:72570640:G:A	72570640	NA,A	NA,G	NA,1	NA,inf	NA,inf	NA,0.552105	0.000207114	0.000415279
2	chr3:72706867:C:G	72706867	NA,G	NA,C	NA,1	NA,inf	NA,inf	NA,0.571403	0.000207059	0.000415261
2	chr3:71860979:G:A	71860979	NA,A	NA,G	NA,1	NA,-inf	NA,inf	NA,0.603438	0.000207056	0.000415297
2	chr3:72809146:C:A	72809146	NA,A	NA,C	NA,1	NA,-inf	NA,inf	NA,0.585428	0.000207019	0.000415196
2	chr3:71884901:G:A	71884901	NA,A	NA,G	NA,1	NA,-inf	NA,inf	NA,0.624019	0.000206806	0.000414822
2	chr3:71890711:A:G	71890711	NA,G	NA,A	NA,1	NA,-inf	NA,inf	NA,0.578624	0.000206647	0.000414445
2	chr3:72512946:C:T	72512946	NA,T	NA,C	NA,1	NA,-inf	NA,inf	NA,0.624467	0.000206646	0.000414518
2	chr3:71874810:G:T	71874810	NA,T	NA,G	NA,1	NA,-inf	NA,inf	NA,0.602922	0.000206589	0.000414361
2	chr3:72058804:C:T	72058804	NA,T	NA,C	NA,1	NA,inf	NA,inf	NA,0.547425	0.000206437	0.000413985
2	chr3:72845331:A:C	72845331	NA,C	NA,A	NA,1	NA,inf	NA,inf	NA,0.543175	0.000206092	0.000413282
2	chr3:72210306:C:T	72210306	NA,T	NA,C	NA,1	NA,-inf	NA,inf	NA,0.572639	0.000206038	0.000413216
2	chr3:71923661:C:T	71923661	NA,T	NA,C	NA,1	NA,-inf	NA,inf	NA,0.605724	0.000205994	0.000413165
2	chr3:72326827:T:C	72326827	NA,C	NA,T	NA,1	NA,-inf	NA,inf	NA,0.557202	0.000205842	0.000412799
2	chr3:72553106:G:A	72553106	NA,A	NA,G	NA,1	NA,-inf	NA,inf	NA,0.5745	0.000205561	0.000412227
2	chr3:72831847:A:C	72831847	C,C	A,A	1,1	inf,inf	inf,inf	1.20897,0.0358661	0.000205521	0.000411642
2	chr3:72281854:T:A	72281854	NA,A	NA,T	NA,1	NA,inf	NA,inf	NA,0.525915	0.000205317	0.000411696
2	chr3:72228817:T:C	72228817	NA,C	NA,T	NA,1	NA,inf	NA,inf	NA,0.494405	0.000203899	0.000408821
2	chr3:72427683:A:T	72427683	NA,T	NA,A	NA,1	NA,inf	NA,inf	NA,0.462748	0.00020385	0.000408682
2	chr3:72048779:C:T	72048779	T,T	C,C	1,1	inf,-inf	inf,inf	1.53946,0.0500464	0.000203798	0.000408653
2	chr3:72277398:A:G	72277398	NA,G	NA,A	NA,1	NA,-inf	NA,inf	NA,0.649158	0.000203765	0.000408782
2	chr3:72283309:G:C	72283309	C,C	G,G	1,1	inf,inf	inf,inf	1.49093,0.533345	0.000203674	0.000409032
2	chr3:72084608:G:C	72084608	C,NA	G,NA	1,NA	-inf,NA	inf,NA	0.801197,NA	0.000203579	0.000408027
2	chr3:72039563:C:T	72039563	NA,T	NA,C	NA,1	NA,inf	NA,inf	NA,0.540574	0.000203578	0.000408256
2	chr3:71868376:G:A	71868376	NA,A	NA,G	NA,1	NA,-inf	NA,inf	NA,0.59132	0.000203381	0.000407927
2	chr3:72312882:T:G	72312882	G,NA	T,NA	1,NA	-inf,NA	inf,NA	1.14846,NA	0.000203294	0.00040858
2	chr3:72752388:C:T	72752388	NA,T	NA,C	NA,1	NA,inf	NA,inf	NA,0.538986	0.000203286	0.000407673
2	chr3:72618464:T:C	72618464	NA,C	NA,T	NA,1	NA,inf	NA,inf	NA,0.518363	0.000203141	0.000407341
2	chr3:72332505:G:A	72332505	NA,A	NA,G	NA,1	NA,inf	NA,inf	NA,0.462348	0.000203117	0.000407212
2	chr3:72134513:G:A	72134513	NA,A	NA,G	NA,1	NA,-inf	NA,inf	NA,0.551257	0.000202909	0.000406937
2	chr3:72655072:A:G	72655072	G,G	A,A	1,1	inf,inf	inf,inf	0.587913,1.30503	0.000202857	0.000406982
2	chr3:72430527:G:A	72430527	NA,A	NA,G	NA,1	NA,inf	NA,inf	NA,0.459585	0.000202801	0.000406581
2	chr3:72444929:A:G	72444929	NA,G	NA,A	NA,1	NA,-inf	NA,inf	NA,0.722745	0.000202792	0.000406955
2	chr3:72008749:T:C	72008749	NA,C	NA,T	NA,1	NA,inf	NA,inf	NA,0.52888	0.000202663	0.000406415
2	chr3:72646781:C:T	72646781	T,T	C,C	1,1	inf,inf	inf,inf	1.39107,0.457686	0.000202662	0.000406511
2	chr3:72779670:A:G	72779670	G,G	A,A	1,1	inf,inf	inf,inf	1.1863,0.0509358	0.000202546	0.000405671
2	chr3:72659910:AC:A	72659910	A,A	AC,AC	1,1	inf,inf	inf,inf	0.141588,1.64399	0.000202454	0.000406241
2	chr3:72564711:C:T	72564711	NA,T	NA,C	NA,1	NA,-inf	NA,inf	NA,0.530872	0.000202422	0.000405926
2	chr3:71919261:C:T	71919261	NA,T	NA,C	NA,1	NA,-inf	NA,inf	NA,0.563644	0.00020233	0.00040578
2	chr3:72748981:A:G	72748981	NA,G	NA,A	NA,1	NA,inf	NA,inf	NA,0.55739	0.000202121	0.000405344
2	chr3:72316907:AGAG:A	72316907	NA,A	NA,AGAG	NA,1	NA,inf	NA,inf	NA,0.529792	0.000201865	0.0004048
2	chr3:72543272:T:C	72543272	NA,C	NA,T	NA,1	NA,-inf	NA,inf	NA,0.585554	0.000201838	0.000404824
2	chr3:72220707:G:A	72220707	NA,A	NA,G	NA,1	NA,-inf	NA,inf	NA,0.5261	0.000201824	0.000404706
2	chr3:72622260:C:A	72622260	NA,A	NA,C	NA,1	NA,inf	NA,inf	NA,0.519833	0.00020144	0.000403956
2	chr3:72719864:G:A	72719864	NA,A	NA,G	NA,1	NA,-inf	NA,inf	NA,0.580679	0.000200719	0.000402601
2	chr3:72804735:C:A	72804735	NA,A	NA,C	NA,1	NA,inf	NA,inf	NA,0.525237	0.00020066	0.000402384
2	chr3:72522025:C:T	72522025	T,NA	C,NA	1,NA	inf,NA	inf,NA	0.667151,NA	0.000200446	0.000401784
2	chr3:72556888:G:A	72556888	A,NA	G,NA	1,NA	-inf,NA	inf,NA	0.498791,NA	0.000200206	0.000401118
2	chr3:72405221:C:T	72405221	NA,T	NA,C	NA,1	NA,inf	NA,inf	NA,0.515407	0.000200081	0.000401185
2	chr3:72156722:G:A	72156722	NA,A	NA,G	NA,1	NA,inf	NA,inf	NA,0.506868	0.000199893	0.000400826
2	chr3:71880376:C:T	71880376	NA,T	NA,C	NA,1	NA,-inf	NA,inf	NA,0.553683	0.000199857	0.00040082
2	chr3:72621039:C:G	72621039	NA,G	NA,C	NA,1	NA,inf	NA,inf	NA,0.531576	0.000199727	0.000400537
2	chr3:72827834:A:G	72827834	G,G	A,A	1,1	inf,-inf	inf,inf	1.19883,0.0116949	0.000199719	0.000400027
2	chr3:71930222:A:G	71930222	G,G	A,A	1,1	-inf,inf	inf,inf	1.16452,0.602654	0.000198812	0.000398673
2	chr3:72754375:TTTC:T	72754375	NA,T	NA,TTTC	NA,1	NA,inf	NA,inf	NA,0.547051	0.00019877	0.000398627
2	chr3:72461541:C:T	72461541	T,NA	C,NA	1,NA	inf,NA	inf,NA	1.17109,NA	0.000198695	0.000399439
2	chr3:71850562:C:A	71850562	NA,A	NA,C	NA,1	NA,-inf	NA,inf	NA,0.546228	0.000198619	0.000398333
2	chr3:71880371:G:A	71880371	A,A	G,G	1,1	inf,-inf	inf,inf	1.44231,0.0461339	0.00019819	0.000397398
2	chr3:72051527:G:T	72051527	T,T	G,G	1,1	inf,-inf	inf,inf	1.52429,0.0830415	0.000198158	0.000397354
2	chr3:71913591:C:T	71913591	T,T	C,C	1,1	-inf,inf	inf,inf	0.655473,1.29117	0.000197807	0.000396927
2	chr3:72173950:G:C	72173950	NA,C	NA,G	NA,1	NA,-inf	NA,inf	NA,0.582899	0.000197594	0.000396324
2	chr3:72816707:A:G	72816707	NA,G	NA,A	NA,1	NA,inf	NA,inf	NA,0.519755	0.000197552	0.000396167
2	chr3:71874440:T:C	71874440	NA,C	NA,T	NA,1	NA,inf	NA,inf	NA,0.519615	0.000197424	0.000395912
2	chr3:72707560:G:A	72707560	NA,A	NA,G	NA,1	NA,-inf	NA,inf	NA,0.581014	0.000197293	0.000395737
2	chr3:72219171:T:C	72219171	NA,C	NA,T	NA,1	NA,-inf	NA,inf	NA,0.510807	0.000196917	0.000394871
2	chr3:71968443:T:C	71968443	NA,C	NA,T	NA,1	NA,-inf	NA,inf	NA,0.551112	0.000196826	0.00039476
2	chr3:72458828:C:T	72458828	NA,T	NA,C	NA,1	NA,inf	NA,inf	NA,0.452177	0.000196777	0.000394505
2	chr3:72622991:T:C	72622991	NA,C	NA,T	NA,1	NA,inf	NA,inf	NA,0.519872	0.000196507	0.000394081
2	chr3:72422971:G:A	72422971	A,A	G,G	1,1	inf,-inf	inf,inf	0.928263,0.364266	0.000196373	0.000393292
2	chr3:72424391:T:A	72424391	NA,A	NA,T	NA,1	NA,-inf	NA,inf	NA,0.46513	0.000196312	0.000393631
2	chr3:72820932:C:T	72820932	NA,T	NA,C	NA,1	NA,inf	NA,inf	NA,0.535647	0.000196228	0.000393532
2	chr3:72789433:TGGAAGCCAAA:T	72789433	NA,T	NA,TGGAAGCCAAA	NA,1	NA,inf	NA,inf	NA,0.509489	0.000196192	0.000393427
2	chr3:71929776:G:A	71929776	NA,A	NA,G	NA,1	NA,-inf	NA,inf	NA,0.545658	0.000195987	0.00039308
2	chr3:71869995:A:G	71869995	NA,G	NA,A	NA,1	NA,-inf	NA,inf	NA,0.56424	0.000195638	0.000392397
2	chr3:72594247:A:G	72594247	NA,G	NA,A	NA,1	NA,-inf	NA,inf	NA,0.558115	0.000195443	0.000391982
2	chr3:72526466:ATGG:A	72526466	NA,A	NA,ATGG	NA,1	NA,-inf	NA,inf	NA,0.547502	0.000195371	0.000391833
2	chr3:71999248:G:A	71999248	NA,A	NA,G	NA,1	NA,-inf	NA,inf	NA,0.558286	0.000195271	0.000391646
2	chr3:72569458:C:CAT	72569458	NA,CAT	NA,C	NA,1	NA,inf	NA,inf	NA,0.527549	0.000195257	0.00039156
2	chr3:71967149:C:T	71967149	NA,T	NA,C	NA,1	NA,inf	NA,inf	NA,0.509099	0.000195043	0.000391137
2	chr3:72189948:G:A	72189948	A,A	G,G	1,1	-inf,inf	inf,inf	0.191886,1.51985	0.00019487	0.000390851
2	chr3:72790158:GGCCAGGA:G	72790158	NA,G	NA,GGCCAGGA	NA,1	NA,inf	NA,inf	NA,0.526553	0.000194495	0.000390046
2	chr3:72057715:C:G	72057715	G,G	C,C	1,1	inf,inf	inf,inf	1.01817,0.721159	0.000194339	0.000389618
2	chr3:71867542:G:T	71867542	NA,T	NA,G	NA,1	NA,-inf	NA,inf	NA,0.538699	0.000194322	0.000389744
2	chr3:72696569:C:T	72696569	NA,T	NA,C	NA,1	NA,-inf	NA,inf	NA,0.5655	0.000194158	0.000389413
2	chr3:72004331:G:A	72004331	NA,A	NA,G	NA,1	NA,-inf	NA,inf	NA,0.548796	0.000194092	0.000389275
2	chr3:72353587:T:C	72353587	C,C	T,T	1,1	-inf,-inf	inf,inf	3.33524,0.559644	0.000193847	0.000449971
2	chr3:72536718:A:G	72536718	G,G	A,A	1,1	inf,-inf	inf,inf	0.207848,1.54852	0.000193601	0.000388226
2	chr3:72490483:C:T	72490483	NA,T	NA,C	NA,1	NA,-inf	NA,inf	NA,0.534518	0.000193229	0.000387446
2	chr3:72522164:T:G	72522164	NA,G	NA,T	NA,1	NA,-inf	NA,inf	NA,0.520239	0.000193006	0.000387045
2	chr3:72587077:A:G	72587077	NA,G	NA,A	NA,1	NA,-inf	NA,inf	NA,0.520445	0.000192865	0.000386792
2	chr3:72619051:G:A	72619051	NA,A	NA,G	NA,1	NA,-inf	NA,inf	NA,0.516987	0.000192809	0.000386674
2	chr3:72443345:G:T	72443345	NA,T	NA,G	NA,1	NA,inf	NA,inf	NA,0.473166	0.000192766	0.000386506
2	chr3:72032860:G:A	72032860	NA,A	NA,G	NA,1	NA,-inf	NA,inf	NA,0.544221	0.000192725	0.000386545
2	chr3:72578483:G:A	72578483	NA,A	NA,G	NA,1	NA,inf	NA,inf	NA,0.406565	0.00019268	0.000386295
2	chr3:72835083:T:G	72835083	NA,G	NA,T	NA,1	NA,inf	NA,inf	NA,0.496894	0.000192629	0.000386283
2	chr3:72633867:A:C	72633867	NA,C	NA,A	NA,1	NA,-inf	NA,inf	NA,0.538642	0.000192562	0.000386229
2	chr3:71914448:A:G	71914448	G,NA	A,NA	1,NA	-inf,NA	inf,NA	0.76352,NA	0.000192558	0.000386113
2	chr3:72729400:G:A	72729400	NA,A	NA,G	NA,1	NA,inf	NA,inf	NA,0.522545	0.000192513	0.000386078
2	chr3:72114163:C:T	72114163	NA,T	NA,C	NA,1	NA,-inf	NA,inf	NA,0.588524	0.000192335	0.000385827
2	chr3:72033786:T:C	72033786	C,C	T,T	1,1	inf,-inf	inf,inf	1.49836,0.0259236	0.000192333	0.000385633
2	chr3:71862830:A:T	71862830	NA,T	NA,A	NA,1	NA,-inf	NA,inf	NA,0.551673	0.000192148	0.000385398
2	chr3:72434890:G:C	72434890	NA,C	NA,G	NA,1	NA,inf	NA,inf	NA,0.4231	0.000192083	0.000385101
2	chr3:71970007:A:G	71970007	NA,G	NA,A	NA,1	NA,-inf	NA,inf	NA,0.532541	0.000191906	0.000384861
2	chr3:71856725:A:G	71856725	G,G	A,A	1,1	-inf,-inf	inf,inf	1.35869,0.0022442	0.000191597	0.000384004
2	chr3:72626983:G:C	72626983	NA,C	NA,G	NA,1	NA,-inf	NA,inf	NA,0.514565	0.00019146	0.000383983
2	chr3:72218603:G:C	72218603	NA,C	NA,G	NA,1	NA,-inf	NA,inf	NA,0.514517	0.000191311	0.000383677
2	chr3:72730013:T:C	72730013	NA,C	NA,T	NA,1	NA,inf	NA,inf	NA,0.517998	0.0001913	0.000383644
2	chr3:72626119:C:T	72626119	NA,T	NA,C	NA,1	NA,-inf	NA,inf	NA,0.530692	0.000190906	0.000382905
2	chr3:72806003:ATGACTAGAACT:A	72806003	NA,A	NA,ATGACTAGAACT	NA,1	NA,-inf	NA,inf	NA,0.530515	0.000190755	0.000382585
2	chr3:71917462:C:T	71917462	T,NA	C,NA	1,NA	inf,NA	inf,NA	0.749334,NA	0.000190737	0.000382521
2	chr3:72051912:T:C	72051912	C,NA	T,NA	1,NA	-inf,NA	inf,NA	0.826931,NA	0.000190705	0.000382568
2	chr3:72474481:T:C	72474481	NA,C	NA,T	NA,1	NA,-inf	NA,inf	NA,0.484455	0.000190551	0.000382056
2	chr3:72721024:T:C	72721024	C,C	T,T	1,1	inf,inf	inf,inf	0.649975,1.05562	0.000190442	0.000381752
2	chr3:72821130:G:T	72821130	NA,T	NA,G	NA,1	NA,inf	NA,inf	NA,0.514178	0.000190424	0.000381893
2	chr3:72805035:A:G	72805035	G,G	A,A	1,1	inf,inf	inf,inf	1.1548,0.0530631	0.000190118	0.000380785
2	chr3:72111281:C:A	72111281	NA,A	NA,C	NA,1	NA,inf	NA,inf	NA,0.483231	0.000189993	0.000380999
2	chr3:72479822:A:G	72479822	NA,G	NA,A	NA,1	NA,inf	NA,inf	NA,0.482111	0.000189937	0.000380893
2	chr3:71970924:C:T	71970924	NA,T	NA,C	NA,1	NA,inf	NA,inf	NA,0.48072	0.000189773	0.000380553
2	chr3:72040994:T:C	72040994	C,C	T,T	1,1	inf,inf	inf,inf	1.49629,0.0112404	0.000189585	0.000380134
2	chr3:72846623:C:T	72846623	NA,T	NA,C	NA,1	NA,inf	NA,inf	NA,0.490763	0.000189498	0.00038002
2	chr3:72535351:G:A	72535351	A,A	G,G	1,1	-inf,-inf	inf,inf	0.0203938,1.7043	0.000189491	0.000380212
2	chr3:72247439:A:G	72247439	NA,G	NA,A	NA,1	NA,-inf	NA,inf	NA,0.593956	0.000189061	0.000379273
2	chr3:72744094:C:T	72744094	NA,T	NA,C	NA,1	NA,-inf	NA,inf	NA,0.507683	0.000189044	0.000379137
2	chr3:71911765:C:T	71911765	NA,T	NA,C	NA,1	NA,-inf	NA,inf	NA,0.511216	0.000188947	0.000378944
2	chr3:72515004:G:T	72515004	NA,T	NA,G	NA,1	NA,inf	NA,inf	NA,0.473326	0.000188777	0.00037852
2	chr3:72321704:C:G	72321704	NA,G	NA,C	NA,1	NA,inf	NA,inf	NA,0.449831	0.000188767	0.000378492
2	chr3:72813124:A:G	72813124	NA,G	NA,A	NA,1	NA,inf	NA,inf	NA,0.50336	0.000188682	0.000378389
2	chr3:72828184:T:C	72828184	C,C	T,T	1,1	inf,inf	inf,inf	1.16941,0.0295915	0.000188596	0.000377753
2	chr3:72423234:G:A	72423234	NA,A	NA,G	NA,1	NA,inf	NA,inf	NA,0.428835	0.0001885	0.000377925
2	chr3:71991355:A:G	71991355	NA,G	NA,A	NA,1	NA,inf	NA,inf	NA,0.488074	0.000188494	0.000378004
2	chr3:72006646:G:A	72006646	NA,A	NA,G	NA,1	NA,inf	NA,inf	NA,0.480025	0.000188306	0.00037763
2	chr3:72728945:C:T	72728945	NA,T	NA,C	NA,1	NA,inf	NA,inf	NA,0.48513	0.00018824	0.000377495
2	chr3:72153964:T:C	72153964	NA,C	NA,T	NA,1	NA,-inf	NA,inf	NA,0.581837	0.000188005	0.00037715
2	chr3:71864314:G:A	71864314	A,A	G,G	1,1	inf,-inf	inf,inf	1.15037,0.680431	0.00018789	0.000376942
2	chr3:72285926:T:C	72285926	NA,C	NA,T	NA,1	NA,inf	NA,inf	NA,0.467593	0.000187861	0.000376707
2	chr3:72836224:T:A	72836224	NA,A	NA,T	NA,1	NA,inf	NA,inf	NA,0.478955	0.000187806	0.000376613
2	chr3:72822877:C:T	72822877	NA,T	NA,C	NA,1	NA,inf	NA,inf	NA,0.478955	0.000187806	0.000376613
2	chr3:72456378:C:T	72456378	T,NA	C,NA	1,NA	-inf,NA	inf,NA	0.486027,NA	0.000187578	0.000375843
2	chr3:72375778:A:G	72375778	G,NA	A,NA	1,NA	-inf,NA	inf,NA	0.393622,NA	0.000187569	0.000375757
2	chr3:72636282:T:C	72636282	NA,C	NA,T	NA,1	NA,-inf	NA,inf	NA,0.525675	0.000187457	0.000375976
2	chr3:72233742:G:T	72233742	NA,T	NA,G	NA,1	NA,-inf	NA,inf	NA,0.477419	0.000187421	0.000375833
2	chr3:72302529:A:C	72302529	C,C	A,A	1,1	inf,inf	inf,inf	1.43404,0.00951576	0.000187272	0.00037546
2	chr3:72175484:T:G	72175484	NA,G	NA,T	NA,1	NA,-inf	NA,inf	NA,0.500816	0.000187231	0.000375497
2	chr3:72599409:C:T	72599409	NA,T	NA,C	NA,1	NA,-inf	NA,inf	NA,0.508558	0.000187066	0.000375192
2	chr3:72781531:T:G	72781531	NA,G	NA,T	NA,1	NA,-inf	NA,inf	NA,0.515836	0.000186786	0.000374627
2	chr3:72315890:G:A	72315890	A,NA	G,NA	1,NA	-inf,NA	inf,NA	1.09088,NA	0.000186748	0.000375296
2	chr3:72740410:A:G	72740410	NA,G	NA,A	NA,1	NA,-inf	NA,inf	NA,0.513932	0.000186634	0.000374318
2	chr3:72557619:T:C	72557619	NA,C	NA,T	NA,1	NA,inf	NA,inf	NA,0.483123	0.000186561	0.000374124
2	chr3:72026435:T:C	72026435	NA,C	NA,T	NA,1	NA,inf	NA,inf	NA,0.488889	0.000186541	0.000374107
2	chr3:72783830:T:C	72783830	NA,C	NA,T	NA,1	NA,inf	NA,inf	NA,0.473932	0.00018651	0.000374014
2	chr3:71937002:G:A	71937002	NA,A	NA,G	NA,1	NA,inf	NA,inf	NA,0.456802	0.000186482	0.000373944
2	chr3:71888562:C:G	71888562	NA,G	NA,C	NA,1	NA,-inf	NA,inf	NA,0.508031	0.000186416	0.000373876
2	chr3:71972390:C:A	71972390	NA,A	NA,C	NA,1	NA,-inf	NA,inf	NA,0.516525	0.000186348	0.000373742
2	chr3:72659042:C:T	72659042	T,NA	C,NA	1,NA	-inf,NA	inf,NA	0.745672,NA	0.000186118	0.000373267
2	chr3:72317089:C:T	72317089	NA,T	NA,C	NA,1	NA,inf	NA,inf	NA,0.461472	0.000186062	0.000373094
2	chr3:72092154:T:C	72092154	NA,C	NA,T	NA,1	NA,inf	NA,inf	NA,0.470485	0.000185973	0.000372943
2	chr3:71878845:A:T	71878845	NA,T	NA,A	NA,1	NA,-inf	NA,inf	NA,0.5173	0.000185769	0.00037259
2	chr3:72821740:G:A	72821740	NA,A	NA,G	NA,1	NA,inf	NA,inf	NA,0.477705	0.000185764	0.00037254
2	chr3:72799420:T:C	72799420	NA,C	NA,T	NA,1	NA,inf	NA,inf	NA,0.470597	0.000185672	0.000372335
2	chr3:72005174:A:G	72005174	NA,G	NA,A	NA,1	NA,-inf	NA,inf	NA,0.504559	0.000185623	0.000372288
2	chr3:72802921:A:G	72802921	NA,G	NA,A	NA,1	NA,inf	NA,inf	NA,0.470251	0.000185583	0.000372155
2	chr3:72478395:A:G	72478395	NA,G	NA,A	NA,1	NA,-inf	NA,inf	NA,0.585713	0.00018551	0.000372142
2	chr3:72799364:A:G	72799364	NA,G	NA,A	NA,1	NA,inf	NA,inf	NA,0.46996	0.000185509	0.000372008
2	chr3:72748889:A:T	72748889	NA,T	NA,A	NA,1	NA,inf	NA,inf	NA,0.49555	0.000185509	0.000372032
2	chr3:72680604:T:C	72680604	NA,C	NA,T	NA,1	NA,inf	NA,inf	NA,0.417854	0.000185487	0.000371898
2	chr3:72800541:A:G	72800541	NA,G	NA,A	NA,1	NA,inf	NA,inf	NA,0.46986	0.000185484	0.000371958
2	chr3:72779972:T:C	72779972	NA,C	NA,T	NA,1	NA,inf	NA,inf	NA,0.469562	0.000185405	0.000371798
2	chr3:72488969:A:G	72488969	NA,G	NA,A	NA,1	NA,-inf	NA,inf	NA,0.50449	0.000185365	0.000371683
2	chr3:71962061:G:A	71962061	NA,A	NA,G	NA,1	NA,-inf	NA,inf	NA,0.515353	0.000185359	0.000371751
2	chr3:72794035:T:G	72794035	NA,G	NA,T	NA,1	NA,inf	NA,inf	NA,0.469375	0.000185357	0.000371702
2	chr3:72801996:CT:C	72801996	NA,C	NA,CT	NA,1	NA,inf	NA,inf	NA,0.469367	0.000185356	0.000371701
2	chr3:72779502:G:A	72779502	NA,A	NA,G	NA,1	NA,inf	NA,inf	NA,0.469173	0.000185308	0.000371604
2	chr3:72782247:T:G	72782247	NA,G	NA,T	NA,1	NA,inf	NA,inf	NA,0.468604	0.000185161	0.00037131
2	chr3:72761306:G:A	72761306	NA,A	NA,G	NA,1	NA,-inf	NA,inf	NA,0.504558	0.000185151	0.000371343
2	chr3:72794384:G:A	72794384	NA,A	NA,G	NA,1	NA,inf	NA,inf	NA,0.468111	0.000185032	0.00037105
2	chr3:72257971:T:C	72257971	C,C	T,T	1,1	-inf,-inf	inf,inf	1.1249,0.708341	0.000184965	0.000371176
2	chr3:72364536:T:C	72364536	C,C	T,T	1,1	inf,inf	inf,inf	0.227991,1.33451	0.000184893	0.000370589
2	chr3:72793929:G:A	72793929	NA,A	NA,G	NA,1	NA,inf	NA,inf	NA,0.467523	0.00018488	0.000370746
2	chr3:72444898:T:C	72444898	C,NA	T,NA	1,NA	-inf,NA	inf,NA	0.352362,NA	0.000184859	0.000370308
2	chr3:72346177:T:C	72346177	C,NA	T,NA	1,NA	inf,NA	inf,NA	1.21052,NA	0.00018425	0.00037069
2	chr3:72232333:G:A	72232333	NA,A	NA,G	NA,1	NA,-inf	NA,inf	NA,0.496695	0.000184204	0.000369438
2	chr3:72103594:ACAATCTCC:A	72103594	NA,A	NA,ACAATCTCC	NA,1	NA,inf	NA,inf	NA,0.464616	0.000184203	0.000369398
2	chr3:72311903:A:C	72311903	C,C	A,A	1,1	-inf,inf	inf,inf	0.122241,1.4416	0.000184069	0.000369046
2	chr3:72547006:G:T	72547006	NA,T	NA,G	NA,1	NA,inf	NA,inf	NA,0.533467	0.00018405	0.000369187
2	chr3:72799571:T:C	72799571	NA,C	NA,T	NA,1	NA,inf	NA,inf	NA,0.464113	0.000184019	0.000369019
2	chr3:72296775:G:C	72296775	C,NA	G,NA	1,NA	-inf,NA	inf,NA	1.06764,NA	0.000184008	0.00036974
2	chr3:72211929:A:G	72211929	NA,G	NA,A	NA,1	NA,-inf	NA,inf	NA,0.528447	0.000183931	0.000368934
2	chr3:72305373:T:C	72305373	NA,C	NA,T	NA,1	NA,-inf	NA,inf	NA,0.426937	0.000183792	0.000368518
2	chr3:71951775:C:A	71951775	NA,A	NA,C	NA,1	NA,-inf	NA,inf	NA,0.50139	0.000183671	0.00036836
2	chr3:72046496:C:T	72046496	T,T	C,C	1,1	inf,-inf	inf,inf	1.47505,0.0450008	0.000183551	0.000368046
2	chr3:72345593:A:C	72345593	NA,C	NA,A	NA,1	NA,inf	NA,inf	NA,0.345148	0.000183201	0.000367266
2	chr3:72818942:T:C	72818942	NA,C	NA,T	NA,1	NA,inf	NA,inf	NA,0.460603	0.000183105	0.000367187
2	chr3:72323407:A:C	72323407	C,C	A,A	1,1	-inf,inf	inf,inf	1.47188,0.532987	0.000183026	0.00036767
2	chr3:72062779:TG:T	72062779	NA,T	NA,TG	NA,1	NA,-inf	NA,inf	NA,0.522884	0.000183006	0.000367075
2	chr3:71941537:T:C	71941537	NA,C	NA,T	NA,1	NA,inf	NA,inf	NA,0.47237	0.00018285	0.000366688
2	chr3:72440075:G:A	72440075	NA,A	NA,G	NA,1	NA,-inf	NA,inf	NA,0.411616	0.00018285	0.000366638
2	chr3:72746796:C:T	72746796	NA,T	NA,C	NA,1	NA,inf	NA,inf	NA,0.484909	0.000182834	0.000366667
2	chr3:72749502:T:C	72749502	NA,C	NA,T	NA,1	NA,inf	NA,inf	NA,0.484909	0.000182834	0.000366667
2	chr3:72240357:A:C	72240357	NA,C	NA,A	NA,1	NA,inf	NA,inf	NA,0.472747	0.000182777	0.000366552
2	chr3:71856033:T:C	71856033	NA,C	NA,T	NA,1	NA,-inf	NA,inf	NA,0.475776	0.000182762	0.00036653
2	chr3:72005329:G:A	72005329	NA,A	NA,G	NA,1	NA,inf	NA,inf	NA,0.452027	0.000182752	0.000366478
2	chr3:72734978:G:T	72734978	NA,T	NA,G	NA,1	NA,inf	NA,inf	NA,0.46491	0.00018256	0.00036611
2	chr3:72734852:T:C	72734852	NA,C	NA,T	NA,1	NA,inf	NA,inf	NA,0.464237	0.000182398	0.000365785
2	chr3:72815275:C:A	72815275	NA,A	NA,C	NA,1	NA,inf	NA,inf	NA,0.478508	0.000182277	0.000365547
2	chr3:72578304:T:C	72578304	C,NA	T,NA	1,NA	-inf,NA	inf,NA	0.899451,NA	0.000182253	0.000365801
2	chr3:72323543:G:A	72323543	NA,A	NA,G	NA,1	NA,inf	NA,inf	NA,0.437566	0.000182225	0.000365414
2	chr3:72255907:G:C	72255907	NA,C	NA,G	NA,1	NA,-inf	NA,inf	NA,0.563426	0.000182017	0.000365149
2	chr3:72748996:CACAG:C	72748996	NA,C	NA,CACAG	NA,1	NA,inf	NA,inf	NA,0.461455	0.000181858	0.000364699
2	chr3:72282654:G:A	72282654	NA,A	NA,G	NA,1	NA,-inf	NA,inf	NA,0.506173	0.000181732	0.000364496
2	chr3:71878824:G:A	71878824	NA,A	NA,G	NA,1	NA,-inf	NA,inf	NA,0.500869	0.000181728	0.000364486
2	chr3:72019890:G:A	72019890	NA,A	NA,G	NA,1	NA,inf	NA,inf	NA,0.443858	0.000181728	0.000364413
2	chr3:71865040:A:G	71865040	NA,G	NA,A	NA,1	NA,-inf	NA,inf	NA,0.510193	0.00018167	0.000364382
2	chr3:72606811:AAATT:A	72606811	NA,A	NA,AAATT	NA,1	NA,-inf	NA,inf	NA,0.48335	0.000181648	0.000364316
2	chr3:72164057:C:T	72164057	NA,T	NA,C	NA,1	NA,inf	NA,inf	NA,0.438984	0.000181627	0.000364211
2	chr3:72684160:C:T	72684160	T,T	C,C	1,1	inf,-inf	inf,inf	1.23756,0.146172	0.000181381	0.000363439
2	chr3:71968180:C:T	71968180	NA,T	NA,C	NA,1	NA,-inf	NA,inf	NA,0.499957	0.000181178	0.000363379
2	chr3:72343477:T:C	72343477	NA,C	NA,T	NA,1	NA,-inf	NA,inf	NA,0.590111	0.000180681	0.000362533
2	chr3:72468275:G:A	72468275	A,NA	G,NA	1,NA	-inf,NA	inf,NA	0.56393,NA	0.000180334	0.000361363
2	chr3:72640628:G:A	72640628	NA,A	NA,G	NA,1	NA,inf	NA,inf	NA,0.450761	0.000180224	0.000361408
2	chr3:72295760:A:C	72295760	NA,C	NA,A	NA,1	NA,inf	NA,inf	NA,0.437044	0.000180021	0.00036099
2	chr3:72217486:C:A	72217486	NA,A	NA,C	NA,1	NA,-inf	NA,inf	NA,0.500556	0.000180002	0.00036104
2	chr3:71992434:T:C	71992434	NA,C	NA,T	NA,1	NA,inf	NA,inf	NA,0.454142	0.000179958	0.000360887
2	chr3:72634196:T:C	72634196	NA,C	NA,T	NA,1	NA,inf	NA,inf	NA,0.457976	0.000179903	0.000360784
2	chr3:71861923:T:C	71861923	NA,C	NA,T	NA,1	NA,-inf	NA,inf	NA,0.494543	0.00017982	0.000360658
2	chr3:72287406:G:A	72287406	NA,A	NA,G	NA,1	NA,inf	NA,inf	NA,0.435507	0.000179763	0.000360472
2	chr3:72006018:T:G	72006018	NA,G	NA,T	NA,1	NA,-inf	NA,inf	NA,0.497913	0.000179731	0.000360481
2	chr3:71935650:CAT:C	71935650	NA,C	NA,CAT	NA,1	NA,-inf	NA,inf	NA,0.508147	0.000179633	0.000360295
2	chr3:72774429:A:G	72774429	NA,G	NA,A	NA,1	NA,inf	NA,inf	NA,0.448464	0.000179531	0.00036003
2	chr3:72806012:A:G	72806012	NA,G	NA,A	NA,1	NA,inf	NA,inf	NA,0.443978	0.000179364	0.000359685
2	chr3:72410136:T:C	72410136	C,NA	T,NA	1,NA	-inf,NA	inf,NA	1.33559,NA	0.00017924	0.000361246
2	chr3:72819169:T:C	72819169	NA,C	NA,T	NA,1	NA,inf	NA,inf	NA,0.466438	0.000179197	0.000359371
2	chr3:72107044:G:C	72107044	NA,C	NA,G	NA,1	NA,-inf	NA,inf	NA,0.479982	0.000179021	0.000359053
2	chr3:71921461:T:C	71921461	NA,C	NA,T	NA,1	NA,-inf	NA,inf	NA,0.461705	0.000178478	0.000357934
2	chr3:72709753:T:C	72709753	NA,C	NA,T	NA,1	NA,-inf	NA,inf	NA,0.483678	0.000178457	0.000357915
2	chr3:72640153:T:A	72640153	NA,A	NA,T	NA,1	NA,inf	NA,inf	NA,0.444059	0.000178356	0.000357665
2	chr3:72015172:A:G	72015172	NA,G	NA,A	NA,1	NA,-inf	NA,inf	NA,0.476183	0.000178353	0.000357708
2	chr3:71995446:A:G	71995446	NA,G	NA,A	NA,1	NA,inf	NA,inf	NA,0.447669	0.000178347	0.000357657
2	chr3:72627460:G:A	72627460	NA,A	NA,G	NA,1	NA,-inf	NA,inf	NA,0.461808	0.000178337	0.000357666
2	chr3:72286678:C:T	72286678	NA,T	NA,C	NA,1	NA,-inf	NA,inf	NA,0.502711	0.000178322	0.000357677
2	chr3:72804073:C:T	72804073	NA,T	NA,C	NA,1	NA,inf	NA,inf	NA,0.465681	0.000178316	0.000357611
2	chr3:72214368:C:T	72214368	NA,T	NA,C	NA,1	NA,inf	NA,inf	NA,0.45683	0.000178232	0.000357441
2	chr3:72822708:G:A	72822708	NA,A	NA,G	NA,1	NA,inf	NA,inf	NA,0.465046	0.00017817	0.000357319
2	chr3:72410803:T:G	72410803	NA,G	NA,T	NA,1	NA,inf	NA,inf	NA,0.389647	0.000178155	0.000357215
2	chr3:72307141:C:T	72307141	T,T	C,C	1,1	inf,inf	inf,inf	1.38927,0.0841678	0.000178118	0.000357117
2	chr3:72778456:A:AAAAGAAAAGAAAAG	72778456	NA,AAAAGAAAAGAAAAG	NA,A	NA,1	NA,inf	NA,inf	NA,0.438476	0.00017802	0.000356991
2	chr3:71870351:G:A	71870351	NA,A	NA,G	NA,1	NA,-inf	NA,inf	NA,0.486131	0.000177794	0.000356594
2	chr3:72736710:T:C	72736710	NA,C	NA,T	NA,1	NA,inf	NA,inf	NA,0.421407	0.000177664	0.000356266
2	chr3:72153665:C:T	72153665	NA,T	NA,C	NA,1	NA,inf	NA,inf	NA,0.438557	0.000177654	0.000356263
2	chr3:72494115:T:C	72494115	NA,C	NA,T	NA,1	NA,-inf	NA,inf	NA,0.533663	0.000177551	0.000356122
2	chr3:71920381:A:C	71920381	C,C	A,A	1,1	inf,-inf	inf,inf	0.624238,1.2532	0.000177472	0.00035613
2	chr3:72517653:C:T	72517653	T,NA	C,NA	1,NA	inf,NA	inf,NA	0.924634,NA	0.000177176	0.000355711
2	chr3:72104997:G:A	72104997	NA,A	NA,G	NA,1	NA,inf	NA,inf	NA,0.436304	0.000177117	0.00035519
2	chr3:72684894:C:A	72684894	NA,A	NA,C	NA,1	NA,inf	NA,inf	NA,0.4415	0.000177006	0.000354977
2	chr3:72769623:A:C	72769623	NA,C	NA,A	NA,1	NA,inf	NA,inf	NA,0.435659	0.000176923	0.000354793
2	chr3:72229585:A:G	72229585	NA,G	NA,A	NA,1	NA,inf	NA,inf	NA,0.435683	0.000176806	0.000354575
2	chr3:72777382:A:T	72777382	NA,T	NA,A	NA,1	NA,inf	NA,inf	NA,0.434962	0.000176757	0.00035446
2	chr3:72176481:C:T	72176481	NA,T	NA,C	NA,1	NA,inf	NA,inf	NA,0.408402	0.000176679	0.000354278
2	chr3:72771157:C:G	72771157	NA,G	NA,C	NA,1	NA,inf	NA,inf	NA,0.434637	0.000176679	0.000354303
2	chr3:72768697:G:A	72768697	NA,A	NA,G	NA,1	NA,inf	NA,inf	NA,0.434637	0.000176679	0.000354303
2	chr3:71968926:CACACAA:C	71968926	NA,C	NA,CACACAA	NA,1	NA,-inf	NA,inf	NA,0.473628	0.000176621	0.000354237
2	chr3:72777356:A:G	72777356	NA,G	NA,A	NA,1	NA,inf	NA,inf	NA,0.433335	0.000176361	0.000353666
2	chr3:72709185:C:T	72709185	NA,T	NA,C	NA,1	NA,-inf	NA,inf	NA,0.500603	0.000176255	0.000353553
2	chr3:72301997:G:A	72301997	A,NA	G,NA	1,NA	-inf,NA	inf,NA	1.02848,NA	0.000176166	0.000353942
2	chr3:72006596:T:G	72006596	NA,G	NA,T	NA,1	NA,-inf	NA,inf	NA,0.481323	0.000176138	0.000353273
2	chr3:72493656:AC:A	72493656	NA,A	NA,AC	NA,1	NA,inf	NA,inf	NA,0.462273	0.000176055	0.000353106
2	chr3:72791602:G:A	72791602	NA,A	NA,G	NA,1	NA,inf	NA,inf	NA,0.432006	0.000176026	0.000352994
2	chr3:72085294:G:C	72085294	NA,C	NA,G	NA,1	NA,inf	NA,inf	NA,0.442197	0.000175955	0.000352876
2	chr3:72110128:A:G	72110128	NA,G	NA,A	NA,1	NA,inf	NA,inf	NA,0.428594	0.000175901	0.000352748
2	chr3:72715168:C:T	72715168	T,NA	C,NA	1,NA	inf,NA	inf,NA	0.68556,NA	0.00017589	0.0003527
2	chr3:72249190:C:T	72249190	NA,T	NA,C	NA,1	NA,inf	NA,inf	NA,0.4232	0.000175704	0.000352351
2	chr3:72306116:T:A	72306116	A,NA	T,NA	1,NA	-inf,NA	inf,NA	1.03811,NA	0.000175524	0.000352688
2	chr3:72576265:C:T	72576265	NA,T	NA,C	NA,1	NA,-inf	NA,inf	NA,0.41064	0.000175388	0.000351697
2	chr3:72518078:T:A	72518078	A,NA	T,NA	1,NA	inf,NA	inf,NA	0.916766,NA	0.000175385	0.000352112
2	chr3:72812473:A:G	72812473	NA,G	NA,A	NA,1	NA,-inf	NA,inf	NA,0.469582	0.000175352	0.0003517
2	chr3:71888800:C:T	71888800	T,NA	C,NA	1,NA	-inf,NA	inf,NA	0.654676,NA	0.000175222	0.000351324
2	chr3:72678128:G:A	72678128	A,A	G,G	1,1	inf,inf	inf,inf	0.904642,0.640469	0.00017496	0.000350606
2	chr3:72707143:A:G	72707143	G,G	A,A	1,1	-inf,inf	inf,inf	1.17009,0.191484	0.000174949	0.000350544
2	chr3:72606053:G:A	72606053	NA,A	NA,G	NA,1	NA,-inf	NA,inf	NA,0.440574	0.000174899	0.000350756
2	chr3:72592149:T:C	72592149	NA,C	NA,T	NA,1	NA,inf	NA,inf	NA,0.416014	0.000174708	0.000350324
2	chr3:72645440:T:A	72645440	NA,A	NA,T	NA,1	NA,inf	NA,inf	NA,0.441262	0.000174648	0.000350261
2	chr3:72694189:C:T	72694189	NA,T	NA,C	NA,1	NA,-inf	NA,inf	NA,0.468906	0.0001746	0.000350195
2	chr3:72055411:G:A	72055411	A,A	G,G	1,1	inf,inf	inf,inf	0.971007,0.712093	0.000174533	0.00034992
2	chr3:72236145:G:T	72236145	NA,T	NA,G	NA,1	NA,-inf	NA,inf	NA,0.451501	0.00017452	0.000350006
2	chr3:72767876:T:C	72767876	NA,C	NA,T	NA,1	NA,inf	NA,inf	NA,0.429166	0.00017447	0.000349885
2	chr3:72009369:G:A	72009369	NA,A	NA,G	NA,1	NA,inf	NA,inf	NA,0.41906	0.000174415	0.000349765
2	chr3:72330144:G:A	72330144	NA,A	NA,G	NA,1	NA,-inf	NA,inf	NA,0.441861	0.000174324	0.000349609
2	chr3:72238244:T:C	72238244	NA,C	NA,T	NA,1	NA,-inf	NA,inf	NA,0.451776	0.000174314	0.000349596
2	chr3:72024644:C:G	72024644	NA,G	NA,C	NA,1	NA,-inf	NA,inf	NA,0.473576	0.000174277	0.000349558
2	chr3:72841331:T:C	72841331	NA,C	NA,T	NA,1	NA,inf	NA,inf	NA,0.426708	0.000174241	0.000349422
2	chr3:72145380:T:A	72145380	NA,A	NA,T	NA,1	NA,inf	NA,inf	NA,0.455923	0.000174185	0.000349346
2	chr3:72833057:G:A	72833057	NA,A	NA,G	NA,1	NA,inf	NA,inf	NA,0.444325	0.0001741	0.000349149
2	chr3:72715989:G:T	72715989	NA,T	NA,G	NA,1	NA,-inf	NA,inf	NA,0.458426	0.000174013	0.000349007
2	chr3:72321261:G:A	72321261	NA,A	NA,G	NA,1	NA,inf	NA,inf	NA,0.362339	0.00017399	0.000348847
2	chr3:72835034:A:G	72835034	NA,G	NA,A	NA,1	NA,inf	NA,inf	NA,0.424556	0.000173969	0.000348877
2	chr3:72608416:T:C	72608416	NA,C	NA,T	NA,1	NA,-inf	NA,inf	NA,0.447894	0.000173877	0.00034873
2	chr3:72027247:G:A	72027247	A,NA	G,NA	1,NA	inf,NA	inf,NA	0.782503,NA	0.000173856	0.000348765
2	chr3:72395401:T:C	72395401	C,NA	T,NA	1,NA	inf,NA	inf,NA	1.22843,NA	0.00017364	0.000349584
2	chr3:72626393:C:T	72626393	T,T	C,C	1,1	inf,-inf	inf,inf	1.31096,0.0816684	0.000173581	0.000347853
2	chr3:72339934:T:G	72339934	NA,G	NA,T	NA,1	NA,inf	NA,inf	NA,0.180773	0.000173509	0.00034775
2	chr3:72059571:T:C	72059571	NA,C	NA,T	NA,1	NA,inf	NA,inf	NA,0.429657	0.000173413	0.000347774
2	chr3:72296408:G:A	72296408	A,A	G,G	1,1	inf,inf	inf,inf	0.492474,1.40086	0.000173303	0.000347889
2	chr3:72253766:A:G	72253766	G,G	A,A	1,1	inf,-inf	inf,inf	0.46754,1.34808	0.00017316	0.000347346
2	chr3:72847698:G:A	72847698	NA,A	NA,G	NA,1	NA,-inf	NA,inf	NA,0.453676	0.000173118	0.000347207
2	chr3:72066712:C:A	72066712	NA,A	NA,C	NA,1	NA,inf	NA,inf	NA,0.422834	0.000173101	0.000347142
2	chr3:72647077:A:G	72647077	G,G	A,A	1,1	-inf,-inf	inf,inf	1.36806,0.0854471	0.000173092	0.000346977
2	chr3:72213603:T:C	72213603	C,NA	T,NA	1,NA	-inf,NA	inf,NA	0.597186,NA	0.000173045	0.000346915
2	chr3:72681046:A:T	72681046	T,T	A,A	1,1	inf,inf	inf,inf	1.02183,0.559549	0.000173008	0.000346746
2	chr3:72804737:A:G	72804737	NA,G	NA,A	NA,1	NA,-inf	NA,inf	NA,0.456781	0.000172818	0.000346611
2	chr3:72780001:C:G	72780001	NA,G	NA,C	NA,1	NA,inf	NA,inf	NA,0.427882	0.000171943	0.000344838
2	chr3:72644088:C:G	72644088	G,G	C,C	1,1	-inf,inf	inf,inf	0.497994,1.22495	0.00017179	0.000344461
2	chr3:72166146:AAC:A	72166146	NA,A	NA,AAC	NA,1	NA,inf	NA,inf	NA,0.390523	0.000171764	0.00034443
2	chr3:72087209:G:A	72087209	NA,A	NA,G	NA,1	NA,inf	NA,inf	NA,0.407075	0.000171738	0.000344399
2	chr3:72707831:G:A	72707831	NA,A	NA,G	NA,1	NA,inf	NA,inf	NA,0.400237	0.000171623	0.000344157
2	chr3:71888098:T:C	71888098	NA,C	NA,T	NA,1	NA,-inf	NA,inf	NA,0.456874	0.000171599	0.000344168
2	chr3:72737909:A:G	72737909	G,NA	A,NA	1,NA	-inf,NA	inf,NA	0.719243,NA	0.000171436	0.000343785
2	chr3:72830402:A:T	72830402	NA,T	NA,A	NA,1	NA,inf	NA,inf	NA,0.43192	0.000171248	0.000343431
2	chr3:72795604:TTC:T	72795604	NA,T	NA,TTC	NA,1	NA,-inf	NA,inf	NA,0.438125	0.000171239	0.000343429
2	chr3:72033532:GTTTT:G	72033532	G,G	GTTTT,GTTTT	1,1	inf,inf	inf,inf	1.29674,0.250428	0.000171218	0.000343221
2	chr3:72017758:G:A	72017758	NA,A	NA,G	NA,1	NA,inf	NA,inf	NA,0.403775	0.000171151	0.000343215
2	chr3:71974793:C:T	71974793	NA,T	NA,C	NA,1	NA,-inf	NA,inf	NA,0.456972	0.000171095	0.000343157
2	chr3:72579590:T:G	72579590	NA,G	NA,T	NA,1	NA,-inf	NA,inf	NA,0.422151	0.00017109	0.000343113
2	chr3:72061838:T:C	72061838	NA,C	NA,T	NA,1	NA,-inf	NA,inf	NA,0.469051	0.000170653	0.000342296
2	chr3:72532960:G:A	72532960	NA,A	NA,G	NA,1	NA,inf	NA,inf	NA,0.390711	0.000170649	0.000342202
2	chr3:71904846:G:A	71904846	NA,A	NA,G	NA,1	NA,-inf	NA,inf	NA,0.430476	0.00017062	0.000342179
2	chr3:72674535:A:G	72674535	NA,G	NA,A	NA,1	NA,-inf	NA,inf	NA,0.451568	0.000170536	0.000342045
2	chr3:72431832:C:A	72431832	NA,A	NA,C	NA,1	NA,inf	NA,inf	NA,0.398372	0.000170456	0.000341781
2	chr3:72025009:CT:C	72025009	C,NA	CT,NA	1,NA	inf,NA	inf,NA	0.768965,NA	0.000170234	0.000341498
2	chr3:72733007:C:T	72733007	NA,T	NA,C	NA,1	NA,inf	NA,inf	NA,0.390308	0.000170031	0.000340967
2	chr3:71881267:C:T	71881267	NA,T	NA,C	NA,1	NA,inf	NA,inf	NA,0.418153	0.000170002	0.000340935
2	chr3:72228904:T:C	72228904	NA,C	NA,T	NA,1	NA,-inf	NA,inf	NA,0.409123	0.00016982	0.00034055
2	chr3:72844693:C:T	72844693	NA,T	NA,C	NA,1	NA,-inf	NA,inf	NA,0.459908	0.000169759	0.00034049
2	chr3:72256797:G:T	72256797	NA,T	NA,G	NA,1	NA,-inf	NA,inf	NA,0.508188	0.000169741	0.00034051
2	chr3:72287372:G:C	72287372	NA,C	NA,G	NA,1	NA,-inf	NA,inf	NA,0.463481	0.000169737	0.000340456
2	chr3:72088757:A:G	72088757	NA,G	NA,A	NA,1	NA,inf	NA,inf	NA,0.40066	0.0001696	0.000340113
2	chr3:72616177:A:G	72616177	NA,G	NA,A	NA,1	NA,-inf	NA,inf	NA,0.469677	0.000169585	0.000340154
2	chr3:71967341:AGGCTT:A	71967341	NA,A	NA,AGGCTT	NA,1	NA,-inf	NA,inf	NA,0.449688	0.000169552	0.000340061
2	chr3:72458044:T:C	72458044	NA,C	NA,T	NA,1	NA,-inf	NA,inf	NA,0.357706	0.00016954	0.000339944
2	chr3:72091239:T:C	72091239	NA,C	NA,T	NA,1	NA,inf	NA,inf	NA,0.397028	0.000169237	0.000339385
2	chr3:72774112:G:A	72774112	NA,A	NA,G	NA,1	NA,-inf	NA,inf	NA,0.428689	0.000169155	0.00033925
2	chr3:72036361:A:G	72036361	G,G	A,A	1,1	inf,-inf	inf,inf	1.37372,0.104344	0.000169141	0.000339078
2	chr3:72776580:A:AT	72776580	NA,AT	NA,A	NA,1	NA,inf	NA,inf	NA,0.406757	0.000169085	0.000339087
2	chr3:72798349:C:T	72798349	NA,T	NA,C	NA,1	NA,inf	NA,inf	NA,0.426767	0.000168862	0.000338669
2	chr3:72463666:G:A	72463666	NA,A	NA,G	NA,1	NA,inf	NA,inf	NA,0.44093	0.00016884	0.000338642
2	chr3:72083761:C:T	72083761	NA,T	NA,C	NA,1	NA,inf	NA,inf	NA,0.410866	0.000168699	0.000338325
2	chr3:72004344:T:C	72004344	NA,C	NA,T	NA,1	NA,inf	NA,inf	NA,0.408641	0.000168557	0.00033803
2	chr3:72753484:AC:A	72753484	NA,A	NA,AC	NA,1	NA,inf	NA,inf	NA,0.423224	0.000168547	0.000338019
2	chr3:72165068:G:A	72165068	NA,A	NA,G	NA,1	NA,-inf	NA,inf	NA,0.402474	0.000168442	0.000337795
2	chr3:72029912:A:G	72029912	NA,G	NA,A	NA,1	NA,-inf	NA,inf	NA,0.448846	0.000168362	0.000337696
2	chr3:72204277:T:C	72204277	NA,C	NA,T	NA,1	NA,inf	NA,inf	NA,0.368838	0.000168187	0.000337254
2	chr3:72792106:T:G	72792106	NA,G	NA,T	NA,1	NA,-inf	NA,inf	NA,0.435701	0.00016817	0.00033729
2	chr3:72214701:C:T	72214701	T,NA	C,NA	1,NA	-inf,NA	inf,NA	0.582996,NA	0.000168076	0.000336956
2	chr3:72073874:T:G	72073874	G,G	T,T	1,1	inf,inf	inf,inf	1.30239,0.513193	0.000168067	0.000337265
2	chr3:72775093:C:T	72775093	NA,T	NA,C	NA,1	NA,inf	NA,inf	NA,0.39645	0.000167916	0.000336733
2	chr3:72229994:A:G	72229994	NA,G	NA,A	NA,1	NA,inf	NA,inf	NA,0.370845	0.000167854	0.000336597
2	chr3:72777866:T:C	72777866	NA,C	NA,T	NA,1	NA,inf	NA,inf	NA,0.40112	0.000167635	0.000336181
2	chr3:72018667:G:A	72018667	NA,A	NA,G	NA,1	NA,inf	NA,inf	NA,0.397475	0.000167603	0.000336117
2	chr3:72786863:A:G	72786863	NA,G	NA,A	NA,1	NA,inf	NA,inf	NA,0.400911	0.000167549	0.00033601
2	chr3:72110610:G:A	72110610	NA,A	NA,G	NA,1	NA,inf	NA,inf	NA,0.3943	0.000167503	0.000335913
2	chr3:72763538:G:A	72763538	NA,A	NA,G	NA,1	NA,inf	NA,inf	NA,0.394226	0.00016744	0.000335782
2	chr3:72794230:T:C	72794230	NA,C	NA,T	NA,1	NA,inf	NA,inf	NA,0.40019	0.000167392	0.000335696
2	chr3:72514866:T:C	72514866	NA,C	NA,T	NA,1	NA,-inf	NA,inf	NA,0.454252	0.000167348	0.000335666
2	chr3:72223885:A:G	72223885	NA,G	NA,A	NA,1	NA,inf	NA,inf	NA,0.378142	0.000166895	0.000334685
2	chr3:72701324:G:A	72701324	NA,A	NA,G	NA,1	NA,-inf	NA,inf	NA,0.434901	0.000166821	0.000334584
2	chr3:72263454:A:C	72263454	NA,C	NA,A	NA,1	NA,-inf	NA,inf	NA,0.46217	0.000166797	0.000334576
2	chr3:71977745:G:C	71977745	NA,C	NA,G	NA,1	NA,-inf	NA,inf	NA,0.436915	0.000166738	0.000334417
2	chr3:72039183:G:A	72039183	NA,A	NA,G	NA,1	NA,inf	NA,inf	NA,0.382388	0.000166687	0.000334267
2	chr3:72679630:C:T	72679630	NA,T	NA,C	NA,1	NA,-inf	NA,inf	NA,0.434183	0.000166589	0.00033413
2	chr3:72421434:C:A	72421434	NA,A	NA,C	NA,1	NA,-inf	NA,inf	NA,0.379636	0.000166556	0.000333999
2	chr3:72734551:C:T	72734551	NA,T	NA,C	NA,1	NA,-inf	NA,inf	NA,0.445575	0.000166456	0.000333854
2	chr3:72300134:T:C	72300134	NA,C	NA,T	NA,1	NA,-inf	NA,inf	NA,0.361802	0.000166424	0.000333718
2	chr3:72001980:C:A	72001980	NA,A	NA,C	NA,1	NA,inf	NA,inf	NA,0.386872	0.000166303	0.000333512
2	chr3:72030185:G:A	72030185	NA,A	NA,G	NA,1	NA,-inf	NA,inf	NA,0.429598	0.00016615	0.000333239
2	chr3:72436756:T:G	72436756	NA,G	NA,T	NA,1	NA,-inf	NA,inf	NA,0.346967	0.000166113	0.000333095
2	chr3:72504397:G:T	72504397	NA,T	NA,G	NA,1	NA,inf	NA,inf	NA,0.379043	0.000166109	0.000333082
2	chr3:72576911:AC:A	72576911	NA,A	NA,AC	NA,1	NA,-inf	NA,inf	NA,0.407646	0.000166	0.000332917
2	chr3:72331278:C:G	72331278	NA,G	NA,C	NA,1	NA,inf	NA,inf	NA,0.433935	0.000165927	0.000332809
2	chr3:72667214:C:G	72667214	NA,G	NA,C	NA,1	NA,-inf	NA,inf	NA,0.419738	0.000165789	0.000332523
2	chr3:72676243:G:A	72676243	NA,A	NA,G	NA,1	NA,inf	NA,inf	NA,0.385754	0.000165748	0.00033239
2	chr3:72759501:GC:G	72759501	NA,G	NA,GC	NA,1	NA,inf	NA,inf	NA,0.391004	0.00016563	0.00033216
2	chr3:72061973:T:A	72061973	NA,A	NA,T	NA,1	NA,-inf	NA,inf	NA,0.444278	0.000165494	0.000331946
2	chr3:72088557:G:A	72088557	NA,A	NA,G	NA,1	NA,inf	NA,inf	NA,0.396261	0.000165462	0.000331833
2	chr3:72706322:A:G	72706322	NA,G	NA,A	NA,1	NA,-inf	NA,inf	NA,0.45766	0.000165252	0.000331442
2	chr3:72202261:G:A	72202261	NA,A	NA,G	NA,1	NA,inf	NA,inf	NA,0.447023	0.000165216	0.000331392
2	chr3:72282093:G:A	72282093	A,A	G,G	1,1	inf,-inf	inf,inf	0.225538,1.35853	0.000165185	0.000331213
2	chr3:71983830:A:C	71983830	NA,C	NA,A	NA,1	NA,-inf	NA,inf	NA,0.415401	0.000165132	0.000331191
2	chr3:71932240:T:C	71932240	NA,C	NA,T	NA,1	NA,-inf	NA,inf	NA,0.427536	0.000165031	0.000330998
2	chr3:72587429:C:T	72587429	T,NA	C,NA	1,NA	-inf,NA	inf,NA	0.942913,NA	0.000164843	0.000331088
2	chr3:72238678:G:C	72238678	C,NA	G,NA	1,NA	-inf,NA	inf,NA	0.708432,NA	0.00016476	0.000330485
2	chr3:72278976:T:A	72278976	NA,A	NA,T	NA,1	NA,inf	NA,inf	NA,0.385035	0.00016473	0.000330348
2	chr3:72342548:G:A	72342548	NA,A	NA,G	NA,1	NA,-inf	NA,inf	NA,0.311342	0.000164629	0.000330066
2	chr3:72706913:C:A	72706913	NA,A	NA,C	NA,1	NA,-inf	NA,inf	NA,0.399583	0.00016445	0.000329811
2	chr3:72759243:G:A	72759243	NA,A	NA,G	NA,1	NA,inf	NA,inf	NA,0.405168	0.000164427	0.000329774
2	chr3:72394432:C:T	72394432	NA,T	NA,C	NA,1	NA,-inf	NA,inf	NA,0.45625	0.000164316	0.000329596
2	chr3:72705465:T:C	72705465	NA,C	NA,T	NA,1	NA,-inf	NA,inf	NA,0.384446	0.000164308	0.00032951
2	chr3:72647367:C:A	72647367	A,A	C,C	1,1	inf,inf	inf,inf	1.27702,0.449341	0.000164159	0.000329278
2	chr3:72001832:A:T	72001832	NA,T	NA,A	NA,1	NA,inf	NA,inf	NA,0.387357	0.00016406	0.000329013
2	chr3:72009265:A:G	72009265	NA,G	NA,A	NA,1	NA,inf	NA,inf	NA,0.387718	0.00016405	0.000328991
2	chr3:72322780:G:A	72322780	NA,A	NA,G	NA,1	NA,inf	NA,inf	NA,0.392837	0.000164016	0.00032893
2	chr3:72143420:C:T	72143420	NA,T	NA,C	NA,1	NA,-inf	NA,inf	NA,0.413202	0.000163959	0.000328834
2	chr3:72663083:C:T	72663083	T,NA	C,NA	1,NA	-inf,NA	inf,NA	0.722968,NA	0.000163904	0.000328789
2	chr3:71869033:C:T	71869033	NA,T	NA,C	NA,1	NA,-inf	NA,inf	NA,0.421622	0.00016388	0.000328686
2	chr3:72183068:G:A	72183068	NA,A	NA,G	NA,1	NA,inf	NA,inf	NA,0.378152	0.000163759	0.000328413
2	chr3:72684441:A:G	72684441	NA,G	NA,A	NA,1	NA,inf	NA,inf	NA,0.342259	0.000163371	0.000327584
2	chr3:72301665:A:G	72301665	G,G	A,A	1,1	inf,-inf	inf,inf	1.3799,0.208004	0.000163329	0.000327569
2	chr3:72009264:C:T	72009264	NA,T	NA,C	NA,1	NA,inf	NA,inf	NA,0.383953	0.000163313	0.000327514
2	chr3:72399349:T:C	72399349	NA,C	NA,T	NA,1	NA,inf	NA,inf	NA,0.329362	0.000163309	0.000327454
2	chr3:72767968:C:T	72767968	NA,T	NA,C	NA,1	NA,inf	NA,inf	NA,0.399829	0.000163275	0.000327462
2	chr3:72736491:A:T	72736491	NA,T	NA,A	NA,1	NA,inf	NA,inf	NA,0.364948	0.000163181	0.000327235
2	chr3:72477826:G:A	72477826	NA,A	NA,G	NA,1	NA,inf	NA,inf	NA,0.349233	0.000163011	0.000326884
2	chr3:72527334:C:T	72527334	NA,T	NA,C	NA,1	NA,inf	NA,inf	NA,0.378827	0.000162808	0.000326519
2	chr3:72220001:A:G	72220001	NA,G	NA,A	NA,1	NA,inf	NA,inf	NA,0.371764	0.000162789	0.000326466
2	chr3:72808971:A:G	72808971	NA,G	NA,A	NA,1	NA,-inf	NA,inf	NA,0.431991	0.000162546	0.000326031
2	chr3:71990593:T:C	71990593	NA,C	NA,T	NA,1	NA,-inf	NA,inf	NA,0.408055	0.000162441	0.000325796
2	chr3:72533531:G:A	72533531	NA,A	NA,G	NA,1	NA,-inf	NA,inf	NA,0.407746	0.000162239	0.000325382
2	chr3:72566486:T:G	72566486	NA,G	NA,T	NA,1	NA,inf	NA,inf	NA,0.415429	0.000162232	0.000325395
2	chr3:72405968:C:G	72405968	NA,G	NA,C	NA,1	NA,inf	NA,inf	NA,0.357937	0.00016222	0.00032527
2	chr3:72460031:A:G	72460031	NA,G	NA,A	NA,1	NA,inf	NA,inf	NA,0.320166	0.000162211	0.000325237
2	chr3:72613715:T:A	72613715	NA,A	NA,T	NA,1	NA,inf	NA,inf	NA,0.381401	0.00016221	0.000325312
2	chr3:71953888:A:G	71953888	NA,G	NA,A	NA,1	NA,-inf	NA,inf	NA,0.408993	0.000162127	0.000325158
2	chr3:72756704:A:G	72756704	NA,G	NA,A	NA,1	NA,-inf	NA,inf	NA,0.406559	0.000162018	0.000324955
2	chr3:72589915:G:A	72589915	NA,A	NA,G	NA,1	NA,-inf	NA,inf	NA,0.400097	0.000162001	0.000324899
2	chr3:72344797:C:T	72344797	NA,T	NA,C	NA,1	NA,-inf	NA,inf	NA,0.547791	0.000161982	0.000325069
2	chr3:71906672:C:G	71906672	NA,G	NA,C	NA,1	NA,inf	NA,inf	NA,0.371521	0.000161798	0.000324478
2	chr3:72514718:G:A	72514718	NA,A	NA,G	NA,1	NA,-inf	NA,inf	NA,0.378058	0.000161695	0.000324281
2	chr3:71874737:C:T	71874737	NA,T	NA,C	NA,1	NA,-inf	NA,inf	NA,0.41063	0.000161691	0.000324297
2	chr3:72082886:C:T	72082886	NA,T	NA,C	NA,1	NA,inf	NA,inf	NA,0.377036	0.000161548	0.000323986
2	chr3:72747857:T:G	72747857	G,G	T,T	1,1	inf,inf	inf,inf	0.879345,0.369157	0.000161452	0.00032336
2	chr3:72759464:GC:G	72759464	NA,G	NA,GC	NA,1	NA,inf	NA,inf	NA,0.388058	0.000160954	0.000322807
2	chr3:72759470:C:CAGG	72759470	NA,CAGG	NA,C	NA,1	NA,inf	NA,inf	NA,0.387813	0.000160904	0.000322707
2	chr3:71971966:CTAAATAATATTCCATAGTATGTATATACCACA:C	71971966	NA,C	NA,CTAAATAATATTCCATAGTATGTATATACCACA	NA,1	NA,inf	NA,inf	NA,0.349579	0.000160894	0.000322646
2	chr3:72687680:A:AC	72687680	NA,AC	NA,A	NA,1	NA,inf	NA,inf	NA,0.372118	0.000160851	0.000322576
2	chr3:72768903:G:A	72768903	NA,A	NA,G	NA,1	NA,inf	NA,inf	NA,0.386405	0.000160713	0.000322324
2	chr3:71881265:T:C	71881265	C,C	T,T	1,1	inf,inf	inf,inf	0.0863697,1.5896	0.0001607	0.000322509
2	chr3:72542237:C:T	72542237	NA,T	NA,C	NA,1	NA,inf	NA,inf	NA,0.388385	0.000160629	0.000322153
2	chr3:71971580:C:A	71971580	NA,A	NA,C	NA,1	NA,inf	NA,inf	NA,0.347034	0.000160433	0.00032172
2	chr3:72530692:T:C	72530692	NA,C	NA,T	NA,1	NA,inf	NA,inf	NA,0.373765	0.000160381	0.000321618
2	chr3:72702999:G:T	72702999	NA,T	NA,G	NA,1	NA,-inf	NA,inf	NA,0.431551	0.000160369	0.000321642
2	chr3:72086321:C:T	72086321	NA,T	NA,C	NA,1	NA,inf	NA,inf	NA,0.371687	0.000160325	0.000321533
2	chr3:72476168:G:A	72476168	NA,A	NA,G	NA,1	NA,inf	NA,inf	NA,0.335079	0.000160234	0.000321316
2	chr3:72219584:A:G	72219584	NA,G	NA,A	NA,1	NA,inf	NA,inf	NA,0.359025	0.000160098	0.000321071
2	chr3:72713074:A:G	72713074	NA,G	NA,A	NA,1	NA,-inf	NA,inf	NA,0.362915	0.000160066	0.000321003
2	chr3:72687224:C:T	72687224	NA,T	NA,C	NA,1	NA,-inf	NA,inf	NA,0.407789	0.000160065	0.000321038
2	chr3:72713784:G:A	72713784	NA,A	NA,G	NA,1	NA,inf	NA,inf	NA,0.353134	0.000159951	0.000320763
2	chr3:72630339:C:G	72630339	NA,G	NA,C	NA,1	NA,-inf	NA,inf	NA,0.397499	0.000159918	0.000320752
2	chr3:72051429:A:AT	72051429	NA,AT	NA,A	NA,1	NA,inf	NA,inf	NA,0.36582	0.000159784	0.000320442
2	chr3:72443790:C:A	72443790	NA,A	NA,C	NA,1	NA,-inf	NA,inf	NA,0.36017	0.000159763	0.000320373
2	chr3:72354099:A:G	72354099	NA,G	NA,A	NA,1	NA,-inf	NA,inf	NA,0.402371	0.000159736	0.000320359
2	chr3:72707031:G:T	72707031	NA,T	NA,G	NA,1	NA,-inf	NA,inf	NA,0.399278	0.000159651	0.000320203
2	chr3:72055788:G:C	72055788	NA,C	NA,G	NA,1	NA,inf	NA,inf	NA,0.356035	0.000159529	0.000319925
2	chr3:71857365:A:G	71857365	NA,G	NA,A	NA,1	NA,-inf	NA,inf	NA,0.359562	0.000159498	0.000319865
2	chr3:72612540:C:T	72612540	NA,T	NA,C	NA,1	NA,-inf	NA,inf	NA,0.381849	0.000159475	0.000319846
2	chr3:72171324:C:T	72171324	NA,T	NA,C	NA,1	NA,inf	NA,inf	NA,0.351559	0.000159471	0.000319802
2	chr3:72433817:A:G	72433817	NA,G	NA,A	NA,1	NA,inf	NA,inf	NA,0.350798	0.000159132	0.000319099
2	chr3:71916573:C:T	71916573	T,T	C,C	1,1	inf,-inf	inf,inf	0.809474,0.756242	0.000159082	0.000318895
2	chr3:71998583:T:C	71998583	NA,C	NA,T	NA,1	NA,inf	NA,inf	NA,0.399821	0.000158868	0.000318646
2	chr3:72520467:G:C	72520467	NA,C	NA,G	NA,1	NA,-inf	NA,inf	NA,0.393653	0.000158861	0.000318621
2	chr3:72284741:C:T	72284741	NA,T	NA,C	NA,1	NA,-inf	NA,inf	NA,0.360032	0.000158706	0.00031827
2	chr3:72157984:T:C	72157984	NA,C	NA,T	NA,1	NA,inf	NA,inf	NA,0.328796	0.00015856	0.000317956
2	chr3:72594124:G:C	72594124	C,C	G,G	1,1	inf,-inf	inf,inf	0.650157,0.969924	0.000158483	0.000317721
2	chr3:72751682:T:C	72751682	NA,C	NA,T	NA,1	NA,inf	NA,inf	NA,0.374742	0.000158351	0.000317588
2	chr3:72712543:T:A	72712543	NA,A	NA,T	NA,1	NA,inf	NA,inf	NA,0.369568	0.000158278	0.000317421
2	chr3:72215563:C:T	72215563	NA,T	NA,C	NA,1	NA,-inf	NA,inf	NA,0.369981	0.000158218	0.00031731
2	chr3:72278579:T:C	72278579	C,C	T,T	1,1	-inf,inf	inf,inf	1.01594,0.691266	0.000158112	0.000317055
2	chr3:72475050:C:T	72475050	NA,T	NA,C	NA,1	NA,inf	NA,inf	NA,0.324182	0.000157983	0.000316803
2	chr3:72796182:T:A	72796182	NA,A	NA,T	NA,1	NA,inf	NA,inf	NA,0.380584	0.000157832	0.000316555
2	chr3:72732847:C:T	72732847	NA,T	NA,C	NA,1	NA,inf	NA,inf	NA,0.370156	0.000157778	0.000316424
2	chr3:72638414:A:G	72638414	NA,G	NA,A	NA,1	NA,inf	NA,inf	NA,0.345737	0.000157757	0.000316373
2	chr3:72307789:A:G	72307789	G,NA	A,NA	1,NA	-inf,NA	inf,NA	0.961212,NA	0.000157744	0.000316924
2	chr3:71970821:G:C	71970821	NA,C	NA,G	NA,1	NA,-inf	NA,inf	NA,0.387298	0.000157712	0.000316311
2	chr3:72016952:C:T	72016952	NA,T	NA,C	NA,1	NA,inf	NA,inf	NA,0.357135	0.0001574	0.000315661
2	chr3:72610950:A:C	72610950	NA,C	NA,A	NA,1	NA,inf	NA,inf	NA,0.363326	0.000157356	0.000315589
2	chr3:72245314:T:A	72245314	NA,A	NA,T	NA,1	NA,-inf	NA,inf	NA,0.37501	0.000157313	0.000315508
2	chr3:72532252:A:AC	72532252	AC,AC	A,A	1,1	inf,-inf	inf,inf	0.336518,1.22157	0.000157249	0.000315188
2	chr3:72134416:G:A	72134416	NA,A	NA,G	NA,1	NA,-inf	NA,inf	NA,0.3981	0.00015721	0.000315288
2	chr3:72298294:G:C	72298294	NA,C	NA,G	NA,1	NA,inf	NA,inf	NA,0.299264	0.000157047	0.000314894
2	chr3:72412125:T:C	72412125	NA,C	NA,T	NA,1	NA,inf	NA,inf	NA,0.331789	0.000156859	0.000314525
2	chr3:72066781:C:T	72066781	NA,T	NA,C	NA,1	NA,inf	NA,inf	NA,0.346063	0.000156844	0.000314544
2	chr3:72696849:A:G	72696849	NA,G	NA,A	NA,1	NA,-inf	NA,inf	NA,0.382648	0.000156843	0.000314579
2	chr3:72751787:A:G	72751787	NA,G	NA,A	NA,1	NA,-inf	NA,inf	NA,0.381297	0.000156835	0.000314558
2	chr3:72235924:C:T	72235924	NA,T	NA,C	NA,1	NA,-inf	NA,inf	NA,0.416517	0.00015682	0.000314558
2	chr3:71951092:C:T	71951092	NA,T	NA,C	NA,1	NA,inf	NA,inf	NA,0.335233	0.000156646	0.000314136
2	chr3:72305307:T:G	72305307	G,G	T,T	1,1	inf,inf	inf,inf	0.960188,0.628515	0.000156549	0.000313841
2	chr3:72652807:TTC:T	72652807	T,NA	TTC,NA	1,NA	-inf,NA	inf,NA	0.545083,NA	0.000156396	0.000313545
2	chr3:72150583:C:A	72150583	NA,A	NA,C	NA,1	NA,-inf	NA,inf	NA,0.347423	0.000156393	0.000313643
2	chr3:72033272:T:C	72033272	C,NA	T,NA	1,NA	inf,NA	inf,NA	0.667402,NA	0.00015638	0.000313635
2	chr3:71914228:C:T	71914228	NA,T	NA,C	NA,1	NA,-inf	NA,inf	NA,0.395248	0.000156348	0.00031359
2	chr3:72369561:A:G	72369561	NA,G	NA,A	NA,1	NA,-inf	NA,inf	NA,0.496125	0.000156344	0.000313685
2	chr3:72528505:C:T	72528505	NA,T	NA,C	NA,1	NA,-inf	NA,inf	NA,0.340802	0.000156207	0.000313216
2	chr3:72543374:G:A	72543374	NA,A	NA,G	NA,1	NA,inf	NA,inf	NA,0.326166	0.000156201	0.00031324
2	chr3:72519224:T:C	72519224	NA,C	NA,T	NA,1	NA,-inf	NA,inf	NA,0.336177	0.000156165	0.000313164
2	chr3:72628583:T:C	72628583	NA,C	NA,T	NA,1	NA,-inf	NA,inf	NA,0.388	0.000156016	0.000312925
2	chr3:72579435:G:A	72579435	NA,A	NA,G	NA,1	NA,-inf	NA,inf	NA,0.348568	0.00015583	0.000312513
2	chr3:72469981:T:C	72469981	NA,C	NA,T	NA,1	NA,inf	NA,inf	NA,0.313374	0.000155708	0.000312244
2	chr3:72617624:G:A	72617624	NA,A	NA,G	NA,1	NA,inf	NA,inf	NA,0.324298	0.000155612	0.000312066
2	chr3:72820565:G:A	72820565	NA,A	NA,G	NA,1	NA,-inf	NA,inf	NA,0.351971	0.000155498	0.000311857
2	chr3:72111095:G:A	72111095	NA,A	NA,G	NA,1	NA,inf	NA,inf	NA,0.338257	0.000155466	0.000311778
2	chr3:71996858:C:A	71996858	NA,A	NA,C	NA,1	NA,inf	NA,inf	NA,0.341425	0.000155426	0.000311698
2	chr3:72479187:C:T	72479187	NA,T	NA,C	NA,1	NA,inf	NA,inf	NA,0.312464	0.000155402	0.000311631
2	chr3:71994117:A:G	71994117	NA,G	NA,A	NA,1	NA,inf	NA,inf	NA,0.339959	0.000155094	0.000311032
2	chr3:72662893:T:C	72662893	NA,C	NA,T	NA,1	NA,-inf	NA,inf	NA,0.345244	0.000155057	0.000310959
2	chr3:72662902:A:G	72662902	NA,G	NA,A	NA,1	NA,-inf	NA,inf	NA,0.344671	0.000154947	0.00031074
2	chr3:72082811:A:G	72082811	NA,G	NA,A	NA,1	NA,inf	NA,inf	NA,0.331931	0.000154938	0.000310718
2	chr3:72069069:A:G	72069069	NA,G	NA,A	NA,1	NA,inf	NA,inf	NA,0.333409	0.000154773	0.000310389
2	chr3:72747853:G:GT	72747853	GT,GT	G,G	1,1	inf,inf	inf,inf	0.871255,0.349897	0.000154671	0.000309782
2	chr3:72420022:C:T	72420022	NA,T	NA,C	NA,1	NA,inf	NA,inf	NA,0.319565	0.000154528	0.000309854
2	chr3:72808757:A:G	72808757	NA,G	NA,A	NA,1	NA,inf	NA,inf	NA,0.324955	0.000154454	0.000309746
2	chr3:72007021:A:T	72007021	NA,T	NA,A	NA,1	NA,inf	NA,inf	NA,0.343448	0.000154452	0.000309749
2	chr3:72549430:C:T	72549430	NA,T	NA,C	NA,1	NA,inf	NA,inf	NA,0.338516	0.000154397	0.00030963
2	chr3:71994480:G:A	71994480	NA,A	NA,G	NA,1	NA,inf	NA,inf	NA,0.335948	0.000154343	0.000309527
2	chr3:72203127:C:A	72203127	NA,A	NA,C	NA,1	NA,-inf	NA,inf	NA,0.354249	0.000154293	0.00030945
2	chr3:72512647:T:G	72512647	G,NA	T,NA	1,NA	inf,NA	inf,NA	0.865617,NA	0.000154132	0.000309496
2	chr3:72288481:G:A	72288481	NA,A	NA,G	NA,1	NA,inf	NA,inf	NA,0.304888	0.000154127	0.000309073
2	chr3:71952372:G:A	71952372	NA,A	NA,G	NA,1	NA,-inf	NA,inf	NA,0.360829	0.000153893	0.000308641
2	chr3:72134191:G:A	72134191	NA,A	NA,G	NA,1	NA,inf	NA,inf	NA,0.325301	0.000153863	0.000308565
2	chr3:71962382:A:G	71962382	G,G	A,A	1,1	inf,-inf	inf,inf	0.818188,0.807634	0.000153842	0.000308494
2	chr3:72667616:T:C	72667616	NA,C	NA,T	NA,1	NA,inf	NA,inf	NA,0.294114	0.00015373	0.000308271
2	chr3:72528128:A:T	72528128	NA,T	NA,A	NA,1	NA,-inf	NA,inf	NA,0.363985	0.000153686	0.000308227
2	chr3:71994391:T:G	71994391	NA,G	NA,T	NA,1	NA,inf	NA,inf	NA,0.332034	0.000153623	0.000308083
2	chr3:72652480:G:A	72652480	NA,A	NA,G	NA,1	NA,-inf	NA,inf	NA,0.383699	0.000153594	0.000308067
2	chr3:71965046:T:C	71965046	NA,C	NA,T	NA,1	NA,-inf	NA,inf	NA,0.349882	0.000153506	0.000307869
2	chr3:72241503:C:T	72241503	T,NA	C,NA	1,NA	-inf,NA	inf,NA	0.663204,NA	0.000153437	0.000307773
2	chr3:72583063:T:C	72583063	C,C	T,T	1,1	inf,-inf	inf,inf	0.0914239,1.41072	0.000153433	0.000307613
2	chr3:72203443:G:A	72203443	NA,A	NA,G	NA,1	NA,-inf	NA,inf	NA,0.348057	0.00015338	0.000307619
2	chr3:72573134:G:A	72573134	NA,A	NA,G	NA,1	NA,inf	NA,inf	NA,0.298734	0.000153369	0.00030756
2	chr3:72702277:T:C	72702277	NA,C	NA,T	NA,1	NA,-inf	NA,inf	NA,0.39908	0.000153361	0.000307605
2	chr3:72342828:G:A	72342828	NA,A	NA,G	NA,1	NA,-inf	NA,inf	NA,0.442631	0.000153326	0.00030761
2	chr3:71949454:A:T	71949454	NA,T	NA,A	NA,1	NA,inf	NA,inf	NA,0.368034	0.00015328	0.000307431
2	chr3:72844965:C:G	72844965	NA,G	NA,C	NA,1	NA,-inf	NA,inf	NA,0.358165	0.000153273	0.000307408
2	chr3:71871284:G:A	71871284	NA,A	NA,G	NA,1	NA,inf	NA,inf	NA,0.314059	0.000153271	0.000307369
2	chr3:71989380:C:A	71989380	NA,A	NA,C	NA,1	NA,inf	NA,inf	NA,0.333092	0.000153247	0.000307333
2	chr3:72110542:T:C	72110542	NA,C	NA,T	NA,1	NA,inf	NA,inf	NA,0.326493	0.000153178	0.000307191
2	chr3:71984436:C:T	71984436	NA,T	NA,C	NA,1	NA,inf	NA,inf	NA,0.319721	0.000153083	0.000306998
2	chr3:72825912:C:T	72825912	NA,T	NA,C	NA,1	NA,-inf	NA,inf	NA,0.357104	0.000153081	0.000307024
2	chr3:72113655:A:G	72113655	NA,G	NA,A	NA,1	NA,inf	NA,inf	NA,0.323196	0.000153068	0.000306969
2	chr3:71852771:A:C	71852771	NA,C	NA,A	NA,1	NA,-inf	NA,inf	NA,0.37699	0.000153029	0.000306938
2	chr3:72830467:T:C	72830467	NA,C	NA,T	NA,1	NA,-inf	NA,inf	NA,0.356174	0.000152917	0.000306695
2	chr3:72240805:C:T	72240805	T,NA	C,NA	1,NA	-inf,NA	inf,NA	0.661113,NA	0.000152855	0.000306606
2	chr3:72110266:T:C	72110266	NA,C	NA,T	NA,1	NA,-inf	NA,inf	NA,0.335485	0.000152737	0.000306317
2	chr3:72431692:A:C	72431692	NA,C	NA,A	NA,1	NA,inf	NA,inf	NA,0.316299	0.000152693	0.00030619
2	chr3:72605394:G:A	72605394	NA,A	NA,G	NA,1	NA,-inf	NA,inf	NA,0.362165	0.000152659	0.000306185
2	chr3:72740310:T:C	72740310	NA,C	NA,T	NA,1	NA,-inf	NA,inf	NA,0.358014	0.000152625	0.000306116
2	chr3:71863044:G:A	71863044	NA,A	NA,G	NA,1	NA,-inf	NA,inf	NA,0.359908	0.000152428	0.000305717
2	chr3:72822301:A:T	72822301	NA,T	NA,A	NA,1	NA,-inf	NA,inf	NA,0.352649	0.000152294	0.000305445
2	chr3:72443427:C:T	72443427	NA,T	NA,C	NA,1	NA,inf	NA,inf	NA,0.307943	0.000152275	0.000305338
2	chr3:71896400:G:A	71896400	A,NA	G,NA	1,NA	inf,NA	inf,NA	0.647019,NA	0.000152133	0.000305177
2	chr3:72827461:T:G	72827461	NA,G	NA,T	NA,1	NA,-inf	NA,inf	NA,0.351663	0.000152123	0.000305102
2	chr3:72062532:T:C	72062532	NA,C	NA,T	NA,1	NA,-inf	NA,inf	NA,0.374384	0.000152066	0.00030501
2	chr3:72410911:C:T	72410911	NA,T	NA,C	NA,1	NA,inf	NA,inf	NA,0.313358	0.000152048	0.000304899
2	chr3:72085452:G:A	72085452	NA,A	NA,G	NA,1	NA,inf	NA,inf	NA,0.327524	0.000152016	0.000304871
2	chr3:72701257:T:C	72701257	NA,C	NA,T	NA,1	NA,-inf	NA,inf	NA,0.354437	0.000151866	0.000304587
2	chr3:71954839:G:GC	71954839	NA,GC	NA,G	NA,1	NA,inf	NA,inf	NA,0.314046	0.000151846	0.000304519
2	chr3:72313930:G:A	72313930	A,A	G,G	1,1	-inf,-inf	inf,inf	1.13323,0.939564	0.000151828	0.000305306
2	chr3:71940465:C:T	71940465	T,NA	C,NA	1,NA	inf,NA	inf,NA	0.622918,NA	0.000151819	0.000304532
2	chr3:72482472:C:T	72482472	NA,T	NA,C	NA,1	NA,-inf	NA,inf	NA,0.308592	0.0001518	0.000304418
2	chr3:72585946:G:A	72585946	NA,A	NA,G	NA,1	NA,-inf	NA,inf	NA,0.325087	0.000151792	0.000304416
2	chr3:72278388:CA:C	72278388	NA,C	NA,CA	NA,1	NA,-inf	NA,inf	NA,0.37987	0.000151753	0.000304395
2	chr3:72085990:C:T	72085990	NA,T	NA,C	NA,1	NA,inf	NA,inf	NA,0.326037	0.000151752	0.000304341
2	chr3:72103813:G:A	72103813	NA,A	NA,G	NA,1	NA,-inf	NA,inf	NA,0.396527	0.000151683	0.000304267
2	chr3:72701644:G:C	72701644	NA,C	NA,G	NA,1	NA,-inf	NA,inf	NA,0.352695	0.000151568	0.00030399
2	chr3:72570184:C:T	72570184	NA,T	NA,C	NA,1	NA,-inf	NA,inf	NA,0.299358	0.000151401	0.000303612
2	chr3:72415899:C:T	72415899	NA,T	NA,C	NA,1	NA,inf	NA,inf	NA,0.268729	0.00015132	0.000303424
2	chr3:72322412:C:A	72322412	A,A	C,C	1,1	-inf,-inf	inf,inf	0.633714,0.993865	0.000151077	0.000302986
2	chr3:72650836:T:C	72650836	NA,C	NA,T	NA,1	NA,inf	NA,inf	NA,0.301267	0.000150973	0.00030276
2	chr3:71881522:G:A	71881522	A,NA	G,NA	1,NA	-inf,NA	inf,NA	0.575299,NA	0.000150903	0.000302585
2	chr3:72584518:T:A	72584518	NA,A	NA,T	NA,1	NA,-inf	NA,inf	NA,0.327398	0.000150875	0.000302583
2	chr3:72291212:C:T	72291212	NA,T	NA,C	NA,1	NA,inf	NA,inf	NA,0.273678	0.000150526	0.000301835
2	chr3:72399079:C:A	72399079	NA,A	NA,C	NA,1	NA,inf	NA,inf	NA,0.265145	0.000150481	0.000301743
2	chr3:72404298:TG:T	72404298	NA,T	NA,TG	NA,1	NA,inf	NA,inf	NA,0.291318	0.000150352	0.000301509
2	chr3:72383660:A:G	72383660	NA,G	NA,A	NA,1	NA,inf	NA,inf	NA,0.274499	0.000150335	0.000301434
2	chr3:72412877:G:A	72412877	NA,A	NA,G	NA,1	NA,inf	NA,inf	NA,0.26304	0.000150306	0.000301391
2	chr3:72593897:A:G	72593897	G,NA	A,NA	1,NA	-inf,NA	inf,NA	0.636532,NA	0.000150277	0.000301408
2	chr3:72808527:T:C	72808527	NA,C	NA,T	NA,1	NA,inf	NA,inf	NA,0.325331	0.000150228	0.000301281
2	chr3:72674975:G:T	72674975	NA,T	NA,G	NA,1	NA,-inf	NA,inf	NA,0.337114	0.000150216	0.000301276
2	chr3:72396282:A:C	72396282	NA,C	NA,A	NA,1	NA,inf	NA,inf	NA,0.262517	0.000150206	0.000301192
2	chr3:72053304:A:G	72053304	G,G	A,A	1,1	inf,inf	inf,inf	1.07885,0.454087	0.000150149	0.00030103
2	chr3:72724215:C:A	72724215	NA,A	NA,C	NA,1	NA,inf	NA,inf	NA,0.289993	0.000150092	0.000300986
2	chr3:72119101:C:G	72119101	NA,G	NA,C	NA,1	NA,inf	NA,inf	NA,0.304708	0.000150075	0.000300968
2	chr3:72695851:A:C	72695851	C,C	A,A	1,1	inf,-inf	inf,inf	1.08135,0.429946	0.000149852	0.000300386
2	chr3:72738415:G:C	72738415	C,NA	G,NA	1,NA	inf,NA	inf,NA	0.704423,NA	0.000149805	0.00030055
2	chr3:72842002:C:A	72842002	NA,A	NA,C	NA,1	NA,-inf	NA,inf	NA,0.337865	0.000149715	0.000300273
2	chr3:72829969:A:G	72829969	NA,G	NA,A	NA,1	NA,inf	NA,inf	NA,0.315574	0.000149636	0.000300093
2	chr3:72319016:T:C	72319016	C,C	T,T	1,1	inf,-inf	inf,inf	1.02199,0.793265	0.000149577	0.00030019
2	chr3:72606209:C:T	72606209	NA,T	NA,C	NA,1	NA,-inf	NA,inf	NA,0.337384	0.000149562	0.00029997
2	chr3:72507892:C:T	72507892	NA,T	NA,C	NA,1	NA,inf	NA,inf	NA,0.301288	0.000149551	0.000299885
2	chr3:72833660:T:C	72833660	NA,C	NA,T	NA,1	NA,-inf	NA,inf	NA,0.336758	0.000149545	0.000299931
2	chr3:72544283:G:A	72544283	NA,A	NA,G	NA,1	NA,inf	NA,inf	NA,0.298543	0.000149488	0.000299792
2	chr3:72238977:C:G	72238977	G,NA	C,NA	1,NA	-inf,NA	inf,NA	0.644977,NA	0.000149466	0.000299806
2	chr3:72119501:G:A	72119501	NA,A	NA,G	NA,1	NA,inf	NA,inf	NA,0.299291	0.000149261	0.000299335
2	chr3:72833582:G:A	72833582	NA,A	NA,G	NA,1	NA,inf	NA,inf	NA,0.303257	0.000149177	0.000299164
2	chr3:72379592:A:G	72379592	NA,G	NA,A	NA,1	NA,inf	NA,inf	NA,0.2568	0.000149129	0.000299032
2	chr3:72342658:CT:C	72342658	NA,C	NA,CT	NA,1	NA,inf	NA,inf	NA,0.204229	0.000149105	0.000298954
2	chr3:72503227:C:A	72503227	A,NA	C,NA	1,NA	inf,NA	inf,NA	0.841665,NA	0.000148996	0.000299174
2	chr3:72486661:G:C	72486661	NA,C	NA,G	NA,1	NA,-inf	NA,inf	NA,0.428629	0.000148849	0.000298612
2	chr3:72221814:A:G	72221814	NA,G	NA,A	NA,1	NA,inf	NA,inf	NA,0.290593	0.000148666	0.000298141
2	chr3:72510628:C:T	72510628	NA,T	NA,C	NA,1	NA,inf	NA,inf	NA,0.286908	0.000148613	0.000297991
2	chr3:72817215:C:T	72817215	NA,T	NA,C	NA,1	NA,-inf	NA,inf	NA,0.347892	0.000148499	0.000297845
2	chr3:72006140:G:A	72006140	NA,A	NA,G	NA,1	NA,inf	NA,inf	NA,0.348549	0.000148493	0.000297842
2	chr3:72563570:G:A	72563570	NA,A	NA,G	NA,1	NA,inf	NA,inf	NA,0.326883	0.000148396	0.000297632
2	chr3:72223308:G:A	72223308	NA,A	NA,G	NA,1	NA,-inf	NA,inf	NA,0.339759	0.000148338	0.000297523
2	chr3:71915155:G:A	71915155	A,A	G,G	1,1	inf,-inf	inf,inf	0.603809,1.15467	0.000148184	0.000297313
2	chr3:72782472:G:A	72782472	NA,A	NA,G	NA,1	NA,inf	NA,inf	NA,0.294058	0.000148178	0.000297162
2	chr3:72665641:G:A	72665641	NA,A	NA,G	NA,1	NA,inf	NA,inf	NA,0.286478	0.000148085	0.00029697
2	chr3:72388689:G:T	72388689	NA,T	NA,G	NA,1	NA,inf	NA,inf	NA,0.231551	0.000148043	0.000296836
2	chr3:72145311:C:A	72145311	A,NA	C,NA	1,NA	inf,NA	inf,NA	0.59212,NA	0.000148027	0.000296849
2	chr3:71953662:A:T	71953662	NA,T	NA,A	NA,1	NA,inf	NA,inf	NA,0.290728	0.000147981	0.000296769
2	chr3:72682735:C:T	72682735	NA,T	NA,C	NA,1	NA,inf	NA,inf	NA,0.294014	0.000147905	0.000296615
2	chr3:72190081:G:A	72190081	NA,A	NA,G	NA,1	NA,inf	NA,inf	NA,0.295529	0.00014786	0.000296531
2	chr3:72444094:T:G	72444094	G,NA	T,NA	1,NA	inf,NA	inf,NA	1.04147,NA	0.000147832	0.000297308
2	chr3:72164162:G:A	72164162	NA,A	NA,G	NA,1	NA,inf	NA,inf	NA,0.294265	0.00014782	0.000296447
2	chr3:72759234:G:T	72759234	NA,T	NA,G	NA,1	NA,inf	NA,inf	NA,0.292965	0.000147806	0.000296415
2	chr3:72588623:C:T	72588623	NA,T	NA,C	NA,1	NA,-inf	NA,inf	NA,0.347916	0.00014775	0.00029635
2	chr3:71920738:T:G	71920738	NA,G	NA,T	NA,1	NA,-inf	NA,inf	NA,0.343525	0.000147746	0.000296334
2	chr3:72161020:G:A	72161020	NA,A	NA,G	NA,1	NA,-inf	NA,inf	NA,0.322557	0.000147701	0.000296237
2	chr3:71920525:A:G	71920525	NA,G	NA,A	NA,1	NA,inf	NA,inf	NA,0.296059	0.000147631	0.000296072
2	chr3:72164050:C:T	72164050	NA,T	NA,C	NA,1	NA,inf	NA,inf	NA,0.287878	0.000147605	0.000296011
2	chr3:72110424:T:G	72110424	NA,G	NA,T	NA,1	NA,inf	NA,inf	NA,0.302531	0.000147604	0.000296023
2	chr3:72284765:A:G	72284765	NA,G	NA,A	NA,1	NA,inf	NA,inf	NA,0.313437	0.000147587	0.000295996
2	chr3:72581821:C:T	72581821	NA,T	NA,C	NA,1	NA,-inf	NA,inf	NA,0.332422	0.000147525	0.000295903
2	chr3:72272146:T:A	72272146	NA,A	NA,T	NA,1	NA,-inf	NA,inf	NA,0.274217	0.0001475	0.00029579
2	chr3:72139008:G:T	72139008	NA,T	NA,G	NA,1	NA,-inf	NA,inf	NA,0.338085	0.000147431	0.000295697
2	chr3:72802905:A:T	72802905	NA,T	NA,A	NA,1	NA,-inf	NA,inf	NA,0.325294	0.000147366	0.000295566
2	chr3:72798656:A:G	72798656	NA,G	NA,A	NA,1	NA,inf	NA,inf	NA,0.314945	0.000147328	0.000295482
2	chr3:72216229:C:G	72216229	NA,G	NA,C	NA,1	NA,inf	NA,inf	NA,0.275769	0.000147271	0.000295337
2	chr3:72135623:C:G	72135623	NA,G	NA,C	NA,1	NA,inf	NA,inf	NA,0.289022	0.000147252	0.000295301
2	chr3:72147317:G:A	72147317	NA,A	NA,G	NA,1	NA,-inf	NA,inf	NA,0.323002	0.000147101	0.000295027
2	chr3:72406840:C:T	72406840	NA,T	NA,C	NA,1	NA,inf	NA,inf	NA,0.246242	0.00014708	0.000294928
2	chr3:72761409:C:T	72761409	NA,T	NA,C	NA,1	NA,inf	NA,inf	NA,0.289645	0.000147079	0.000294958
2	chr3:72599291:C:A	72599291	NA,A	NA,C	NA,1	NA,-inf	NA,inf	NA,0.32599	0.000147008	0.000294853
2	chr3:72165949:A:G	72165949	NA,G	NA,A	NA,1	NA,inf	NA,inf	NA,0.289273	0.000146994	0.000294791
2	chr3:72035859:T:C	72035859	C,C	T,T	1,1	inf,inf	inf,inf	1.32773,0.01704	0.000146976	0.000294665
2	chr3:72689569:C:A	72689569	NA,A	NA,C	NA,1	NA,inf	NA,inf	NA,0.287591	0.000146875	0.000294549
2	chr3:72405009:A:G	72405009	NA,G	NA,A	NA,1	NA,inf	NA,inf	NA,0.245201	0.000146854	0.000294473
2	chr3:72532848:T:A	72532848	NA,A	NA,T	NA,1	NA,inf	NA,inf	NA,0.295871	0.000146812	0.000294436
2	chr3:72441504:A:G	72441504	NA,G	NA,A	NA,1	NA,inf	NA,inf	NA,0.271905	0.000146808	0.000294403
2	chr3:72220402:A:G	72220402	NA,G	NA,A	NA,1	NA,-inf	NA,inf	NA,0.284035	0.000146805	0.000294403
2	chr3:72163991:C:T	72163991	T,NA	C,NA	1,NA	inf,NA	inf,NA	0.613834,NA	0.000146706	0.000294227
2	chr3:71914649:C:T	71914649	NA,T	NA,C	NA,1	NA,-inf	NA,inf	NA,0.306008	0.000146672	0.000294161
2	chr3:72837929:C:G	72837929	NA,G	NA,C	NA,1	NA,inf	NA,inf	NA,0.290122	0.000146666	0.000294135
2	chr3:72831649:C:T	72831649	NA,T	NA,C	NA,1	NA,inf	NA,inf	NA,0.289836	0.000146665	0.000294132
2	chr3:72168548:G:A	72168548	NA,A	NA,G	NA,1	NA,inf	NA,inf	NA,0.285748	0.000146645	0.00029409
2	chr3:72424920:T:C	72424920	NA,C	NA,T	NA,1	NA,inf	NA,inf	NA,0.282619	0.000146636	0.000294049
2	chr3:72738027:C:G	72738027	NA,G	NA,C	NA,1	NA,inf	NA,inf	NA,0.309418	0.000146581	0.000293973
2	chr3:72616138:A:T	72616138	T,T	A,A	1,1	-inf,inf	inf,inf	0.959353,0.292769	0.000146449	0.000293389
2	chr3:72526038:G:A	72526038	NA,A	NA,G	NA,1	NA,-inf	NA,inf	NA,0.320681	0.000146372	0.000293558
2	chr3:72768893:A:G	72768893	NA,G	NA,A	NA,1	NA,inf	NA,inf	NA,0.276286	0.000146352	0.000293496
2	chr3:72709383:A:C	72709383	NA,C	NA,A	NA,1	NA,-inf	NA,inf	NA,0.299501	0.000146337	0.000293484
2	chr3:72637684:C:T	72637684	NA,T	NA,C	NA,1	NA,-inf	NA,inf	NA,0.310361	0.000146328	0.000293472
2	chr3:72812680:A:G	72812680	NA,G	NA,A	NA,1	NA,inf	NA,inf	NA,0.286355	0.00014629	0.000293376
2	chr3:71963476:C:A	71963476	NA,A	NA,C	NA,1	NA,-inf	NA,inf	NA,0.316432	0.000146277	0.000293371
2	chr3:72499249:G:A	72499249	NA,A	NA,G	NA,1	NA,inf	NA,inf	NA,0.270294	0.000146238	0.000293266
2	chr3:72529279:C:G	72529279	G,NA	C,NA	1,NA	-inf,NA	inf,NA	0.918844,NA	0.000146228	0.000293729
2	chr3:72287345:G:T	72287345	NA,T	NA,G	NA,1	NA,inf	NA,inf	NA,0.305645	0.000146218	0.000293251
2	chr3:72676403:C:T	72676403	T,T	C,C	1,1	inf,inf	inf,inf	0.942598,0.552756	0.000146153	0.000292937
2	chr3:72136952:G:A	72136952	NA,A	NA,G	NA,1	NA,inf	NA,inf	NA,0.283499	0.000146011	0.000292819
2	chr3:72518728:T:C	72518728	NA,C	NA,T	NA,1	NA,-inf	NA,inf	NA,0.338376	0.000145955	0.000292751
2	chr3:72379811:T:C	72379811	NA,C	NA,T	NA,1	NA,inf	NA,inf	NA,0.278037	0.000145885	0.000292543
2	chr3:72196559:C:T	72196559	NA,T	NA,C	NA,1	NA,inf	NA,inf	NA,0.279779	0.000145791	0.000292378
2	chr3:72086934:G:A	72086934	NA,A	NA,G	NA,1	NA,-inf	NA,inf	NA,0.304679	0.00014576	0.000292337
2	chr3:72759021:G:T	72759021	NA,T	NA,G	NA,1	NA,inf	NA,inf	NA,0.280774	0.00014576	0.000292312
2	chr3:72689801:T:C	72689801	C,C	T,T	1,1	inf,-inf	inf,inf	1.15524,0.218548	0.000145749	0.000292118
2	chr3:72006993:G:A	72006993	A,NA	G,NA	1,NA	inf,NA	inf,NA	0.670744,NA	0.000145714	0.000292311
2	chr3:72215074:T:A	72215074	NA,A	NA,T	NA,1	NA,inf	NA,inf	NA,0.26232	0.000145693	0.000292172
2	chr3:72606753:C:G	72606753	NA,G	NA,C	NA,1	NA,-inf	NA,inf	NA,0.316731	0.000145556	0.000291939
2	chr3:72641661:G:C	72641661	NA,C	NA,G	NA,1	NA,inf	NA,inf	NA,0.279985	0.000145549	0.000291886
2	chr3:72635143:C:T	72635143	NA,T	NA,C	NA,1	NA,-inf	NA,inf	NA,0.322617	0.000145518	0.000291863
2	chr3:71915599:A:C	71915599	NA,C	NA,A	NA,1	NA,-inf	NA,inf	NA,0.322828	0.000145517	0.000291862
2	chr3:72645697:C:T	72645697	NA,T	NA,C	NA,1	NA,-inf	NA,inf	NA,0.307807	0.000145424	0.000291663
2	chr3:72759623:G:A	72759623	NA,A	NA,G	NA,1	NA,inf	NA,inf	NA,0.27823	0.000145348	0.000291485
2	chr3:72008060:C:T	72008060	T,NA	C,NA	1,NA	-inf,NA	inf,NA	0.589772,NA	0.000145303	0.000291357
2	chr3:72052583:C:G	72052583	NA,G	NA,C	NA,1	NA,inf	NA,inf	NA,0.268024	0.000145275	0.00029134
2	chr3:72023251:C:G	72023251	NA,G	NA,C	NA,1	NA,inf	NA,inf	NA,0.29074	0.000145208	0.000291221
2	chr3:72774598:T:C	72774598	NA,C	NA,T	NA,1	NA,-inf	NA,inf	NA,0.323771	0.00014512	0.000291064
2	chr3:71912959:A:G	71912959	NA,G	NA,A	NA,1	NA,-inf	NA,inf	NA,0.328567	0.000145104	0.000291036
2	chr3:72365664:T:C	72365664	C,C	T,T	1,1	-inf,-inf	inf,inf	3.3491,0.411619	0.000145099	0.000345913
2	chr3:72211970:A:G	72211970	NA,G	NA,A	NA,1	NA,-inf	NA,inf	NA,0.307223	0.000145035	0.000290881
2	chr3:72705475:T:C	72705475	NA,C	NA,T	NA,1	NA,-inf	NA,inf	NA,0.340945	0.000145024	0.000290864
2	chr3:72391924:A:C	72391924	NA,C	NA,A	NA,1	NA,inf	NA,inf	NA,0.217153	0.000144984	0.000290708
2	chr3:72024757:G:A	72024757	NA,A	NA,G	NA,1	NA,inf	NA,inf	NA,0.283454	0.000144854	0.000290502
2	chr3:72275550:C:T	72275550	T,NA	C,NA	1,NA	-inf,NA	inf,NA	0.675975,NA	0.000144828	0.000290567
2	chr3:72394176:G:C	72394176	NA,C	NA,G	NA,1	NA,inf	NA,inf	NA,0.233499	0.000144826	0.000290408
2	chr3:72532426:G:A	72532426	NA,A	NA,G	NA,1	NA,-inf	NA,inf	NA,0.298954	0.000144724	0.000290263
2	chr3:72779274:C:A	72779274	NA,A	NA,C	NA,1	NA,inf	NA,inf	NA,0.273093	0.0001447	0.000290189
2	chr3:72525369:G:A	72525369	NA,A	NA,G	NA,1	NA,-inf	NA,inf	NA,0.337898	0.000144669	0.000290185
2	chr3:72278628:C:T	72278628	NA,T	NA,C	NA,1	NA,inf	NA,inf	NA,0.274516	0.000144655	0.000290098
2	chr3:72388534:C:T	72388534	NA,T	NA,C	NA,1	NA,inf	NA,inf	NA,0.212304	0.000144617	0.000289971
2	chr3:72524702:G:A	72524702	NA,A	NA,G	NA,1	NA,inf	NA,inf	NA,0.287793	0.000144616	0.000290012
2	chr3:72591607:C:T	72591607	NA,T	NA,C	NA,1	NA,inf	NA,inf	NA,0.258219	0.000144448	0.000289683
2	chr3:71862026:G:C	71862026	NA,C	NA,G	NA,1	NA,inf	NA,inf	NA,0.260503	0.000144437	0.000289656
2	chr3:72660785:G:A	72660785	NA,A	NA,G	NA,1	NA,inf	NA,inf	NA,0.285	0.000144354	0.000289511
2	chr3:72236544:G:A	72236544	A,A	G,G	1,1	-inf,-inf	inf,inf	0.231295,1.16912	0.000144312	0.000289306
2	chr3:72774825:G:A	72774825	NA,A	NA,G	NA,1	NA,-inf	NA,inf	NA,0.320629	0.00014431	0.000289441
2	chr3:72205153:T:C	72205153	C,NA	T,NA	1,NA	-inf,NA	inf,NA	0.598707,NA	0.000144255	0.000289328
2	chr3:72150830:G:A	72150830	NA,A	NA,G	NA,1	NA,-inf	NA,inf	NA,0.301504	0.0001442	0.000289206
2	chr3:72740288:C:T	72740288	NA,T	NA,C	NA,1	NA,-inf	NA,inf	NA,0.320943	0.000144194	0.000289202
2	chr3:72763393:G:A	72763393	NA,A	NA,G	NA,1	NA,-inf	NA,inf	NA,0.298135	0.000144184	0.000289178
2	chr3:72673319:G:A	72673319	NA,A	NA,G	NA,1	NA,-inf	NA,inf	NA,0.305914	0.000144174	0.000289162
2	chr3:72303669:C:T	72303669	NA,T	NA,C	NA,1	NA,inf	NA,inf	NA,0.283038	0.000144169	0.000289141
2	chr3:72797112:G:T	72797112	NA,T	NA,G	NA,1	NA,inf	NA,inf	NA,0.281597	0.000143989	0.000288769
2	chr3:71989281:C:T	71989281	NA,T	NA,C	NA,1	NA,inf	NA,inf	NA,0.278516	0.000143951	0.000288692
2	chr3:72568646:G:A	72568646	NA,A	NA,G	NA,1	NA,inf	NA,inf	NA,0.284591	0.000143948	0.000288688
2	chr3:72762957:A:C	72762957	NA,C	NA,A	NA,1	NA,inf	NA,inf	NA,0.269828	0.000143924	0.000288633
2	chr3:72841130:C:T	72841130	NA,T	NA,C	NA,1	NA,inf	NA,inf	NA,0.272072	0.00014378	0.000288346
2	chr3:72772010:A:G	72772010	NA,G	NA,A	NA,1	NA,-inf	NA,inf	NA,0.302009	0.000143751	0.000288314
2	chr3:72394154:A:C	72394154	NA,C	NA,A	NA,1	NA,inf	NA,inf	NA,0.236397	0.000143728	0.000288195
2	chr3:72349467:G:A	72349467	NA,A	NA,G	NA,1	NA,-inf	NA,inf	NA,0.125497	0.000143636	0.000287965
2	chr3:72025004:A:G	72025004	NA,G	NA,A	NA,1	NA,-inf	NA,inf	NA,0.298994	0.000143628	0.000288068
2	chr3:72026861:C:T	72026861	NA,T	NA,C	NA,1	NA,inf	NA,inf	NA,0.281291	0.000143613	0.00028802
2	chr3:72195102:G:A	72195102	NA,A	NA,G	NA,1	NA,inf	NA,inf	NA,0.234879	0.000143501	0.000287764
2	chr3:72035477:C:T	72035477	NA,T	NA,C	NA,1	NA,-inf	NA,inf	NA,0.304771	0.000143486	0.000287783
2	chr3:72822404:T:C	72822404	NA,C	NA,T	NA,1	NA,-inf	NA,inf	NA,0.289809	0.000143463	0.000287727
2	chr3:72835181:T:C	72835181	NA,C	NA,T	NA,1	NA,inf	NA,inf	NA,0.267649	0.000143296	0.000287373
2	chr3:72308012:G:A	72308012	A,A	G,G	1,1	inf,inf	inf,inf	1.27288,0.114836	0.00014329	0.000287304
2	chr3:72662000:CTA:C	72662000	NA,C	NA,CTA	NA,1	NA,-inf	NA,inf	NA,0.295997	0.000143193	0.000287194
2	chr3:72134795:A:G	72134795	NA,G	NA,A	NA,1	NA,inf	NA,inf	NA,0.26527	0.000143154	0.000287092
2	chr3:72669630:A:C	72669630	NA,C	NA,A	NA,1	NA,-inf	NA,inf	NA,0.298755	0.000142887	0.000286581
2	chr3:72793575:T:C	72793575	NA,C	NA,T	NA,1	NA,inf	NA,inf	NA,0.274192	0.000142801	0.000286388
2	chr3:72087224:A:G	72087224	NA,G	NA,A	NA,1	NA,inf	NA,inf	NA,0.261218	0.000142766	0.000286313
2	chr3:72400487:T:C	72400487	NA,C	NA,T	NA,1	NA,inf	NA,inf	NA,0.241195	0.000142699	0.000286162
2	chr3:72438093:A:T	72438093	NA,T	NA,A	NA,1	NA,inf	NA,inf	NA,0.251639	0.00014267	0.000286087
2	chr3:72659535:G:A	72659535	NA,A	NA,G	NA,1	NA,-inf	NA,inf	NA,0.272299	0.000142631	0.000286043
2	chr3:72660718:C:T	72660718	NA,T	NA,C	NA,1	NA,-inf	NA,inf	NA,0.27214	0.000142607	0.000285996
2	chr3:72332146:C:T	72332146	T,NA	C,NA	1,NA	inf,NA	inf,NA	0.725315,NA	0.000142606	0.000286183
2	chr3:72013390:G:A	72013390	NA,A	NA,G	NA,1	NA,inf	NA,inf	NA,0.251905	0.000142589	0.000285954
2	chr3:72571466:A:G	72571466	NA,G	NA,A	NA,1	NA,inf	NA,inf	NA,0.249867	0.000142556	0.000285886
2	chr3:72146471:A:G	72146471	NA,G	NA,A	NA,1	NA,-inf	NA,inf	NA,0.304883	0.000142417	0.000285637
2	chr3:72647859:A:G	72647859	NA,G	NA,A	NA,1	NA,-inf	NA,inf	NA,0.270587	0.000142367	0.000285512
2	chr3:72327932:A:C	72327932	NA,C	NA,A	NA,1	NA,inf	NA,inf	NA,0.241879	0.000142342	0.000285453
2	chr3:72087260:T:TA	72087260	NA,TA	NA,T	NA,1	NA,inf	NA,inf	NA,0.258011	0.000142271	0.000285319
2	chr3:72003687:C:G	72003687	NA,G	NA,C	NA,1	NA,-inf	NA,inf	NA,0.285523	0.000142258	0.000285312
2	chr3:72640453:G:A	72640453	NA,A	NA,G	NA,1	NA,inf	NA,inf	NA,0.267196	0.000142249	0.000285273
2	chr3:72633273:G:T	72633273	T,T	G,G	1,1	inf,inf	inf,inf	0.844216,0.616248	0.000142217	0.000285035
2	chr3:72602619:G:A	72602619	NA,A	NA,G	NA,1	NA,inf	NA,inf	NA,0.258901	0.000142214	0.000285201
2	chr3:72801372:C:T	72801372	NA,T	NA,C	NA,1	NA,-inf	NA,inf	NA,0.306035	0.000142096	0.000285002
2	chr3:72835028:T:C	72835028	NA,C	NA,T	NA,1	NA,inf	NA,inf	NA,0.259999	0.000142075	0.000284924
2	chr3:72346602:C:T	72346602	NA,T	NA,C	NA,1	NA,-inf	NA,inf	NA,0.342963	0.000141958	0.000284768
2	chr3:72106587:A:G	72106587	NA,G	NA,A	NA,1	NA,inf	NA,inf	NA,0.261345	0.000141958	0.000284696
2	chr3:72769845:C:T	72769845	NA,T	NA,C	NA,1	NA,-inf	NA,inf	NA,0.30475	0.000141881	0.00028457
2	chr3:72161341:T:C	72161341	NA,C	NA,T	NA,1	NA,inf	NA,inf	NA,0.244423	0.00014188	0.000284526
2	chr3:72806084:C:T	72806084	NA,T	NA,C	NA,1	NA,-inf	NA,inf	NA,0.287116	0.000141864	0.000284529
2	chr3:72026983:G:A	72026983	NA,A	NA,G	NA,1	NA,inf	NA,inf	NA,0.263714	0.000141832	0.000284441
2	chr3:72036039:G:A	72036039	NA,A	NA,G	NA,1	NA,-inf	NA,inf	NA,0.283651	0.000141817	0.000284428
2	chr3:72829733:C:T	72829733	NA,T	NA,C	NA,1	NA,inf	NA,inf	NA,0.258226	0.000141803	0.000284379
2	chr3:72119377:C:T	72119377	NA,T	NA,C	NA,1	NA,inf	NA,inf	NA,0.253235	0.000141799	0.000284372
2	chr3:72816932:AAGAGATG:A	72816932	NA,A	NA,AAGAGATG	NA,1	NA,inf	NA,inf	NA,0.257889	0.000141751	0.000284274
2	chr3:72638173:T:C	72638173	NA,C	NA,T	NA,1	NA,-inf	NA,inf	NA,0.281598	0.000141737	0.000284265
2	chr3:71853059:A:C	71853059	NA,C	NA,A	NA,1	NA,-inf	NA,inf	NA,0.281536	0.000141721	0.000284237
2	chr3:72034300:G:A	72034300	NA,A	NA,G	NA,1	NA,-inf	NA,inf	NA,0.28278	0.000141719	0.00028423
2	chr3:72822376:G:A	72822376	NA,A	NA,G	NA,1	NA,inf	NA,inf	NA,0.257667	0.000141718	0.000284209
2	chr3:72835691:C:T	72835691	NA,T	NA,C	NA,1	NA,inf	NA,inf	NA,0.257667	0.000141718	0.000284209
2	chr3:72841627:C:T	72841627	NA,T	NA,C	NA,1	NA,inf	NA,inf	NA,0.257667	0.000141718	0.000284209
2	chr3:72388350:C:T	72388350	NA,T	NA,C	NA,1	NA,-inf	NA,inf	NA,0.259113	0.000141686	0.000284135
2	chr3:72819727:T:C	72819727	NA,C	NA,T	NA,1	NA,inf	NA,inf	NA,0.257355	0.000141663	0.000284098
2	chr3:72016346:C:T	72016346	NA,T	NA,C	NA,1	NA,inf	NA,inf	NA,0.245005	0.00014165	0.000284063
2	chr3:72034944:G:A	72034944	NA,A	NA,G	NA,1	NA,-inf	NA,inf	NA,0.28214	0.000141625	0.000284041
2	chr3:72827310:C:G	72827310	NA,G	NA,C	NA,1	NA,inf	NA,inf	NA,0.256935	0.000141606	0.000283984
2	chr3:71970406:G:A	71970406	A,NA	G,NA	1,NA	inf,NA	inf,NA	0.579048,NA	0.000141486	0.000283743
2	chr3:72271730:A:G	72271730	NA,G	NA,A	NA,1	NA,-inf	NA,inf	NA,0.239625	0.000141398	0.000283554
2	chr3:72316226:G:T	72316226	NA,T	NA,G	NA,1	NA,-inf	NA,inf	NA,0.297197	0.000141365	0.00028353
2	chr3:72614764:C:T	72614764	NA,T	NA,C	NA,1	NA,-inf	NA,inf	NA,0.301825	0.000141349	0.0002835
2	chr3:72817729:A:C	72817729	NA,C	NA,A	NA,1	NA,inf	NA,inf	NA,0.254064	0.000141274	0.000283317
2	chr3:72027462:T:C	72027462	NA,C	NA,T	NA,1	NA,inf	NA,inf	NA,0.26028	0.000141267	0.000283308
2	chr3:72778836:T:C	72778836	C,C	T,T	1,1	-inf,-inf	inf,inf	0.728309,0.776932	0.000141243	0.00028311
2	chr3:72321758:C:T	72321758	NA,T	NA,C	NA,1	NA,-inf	NA,inf	NA,0.195889	0.000141222	0.000283175
2	chr3:72609356:T:C	72609356	NA,C	NA,T	NA,1	NA,-inf	NA,inf	NA,0.290653	0.000141168	0.000283136
2	chr3:72449395:G:A	72449395	NA,A	NA,G	NA,1	NA,inf	NA,inf	NA,0.220225	0.000141057	0.000282865
2	chr3:72013260:A:G	72013260	NA,G	NA,A	NA,1	NA,inf	NA,inf	NA,0.258516	0.000141043	0.000282858
2	chr3:71931136:A:G	71931136	NA,G	NA,A	NA,1	NA,inf	NA,inf	NA,0.303086	0.000140885	0.000282579
2	chr3:72691893:C:T	72691893	NA,T	NA,C	NA,1	NA,inf	NA,inf	NA,0.249488	0.00014083	0.000282427
2	chr3:71897956:T:A	71897956	NA,A	NA,T	NA,1	NA,-inf	NA,inf	NA,0.274352	0.000140821	0.000282431
2	chr3:72140090:G:C	72140090	NA,C	NA,G	NA,1	NA,inf	NA,inf	NA,0.240332	0.000140772	0.000282309
2	chr3:72829083:T:C	72829083	NA,C	NA,T	NA,1	NA,inf	NA,inf	NA,0.251353	0.000140765	0.000282297
2	chr3:72267922:C:A	72267922	NA,A	NA,C	NA,1	NA,inf	NA,inf	NA,0.249164	0.000140728	0.000282226
2	chr3:72799699:C:T	72799699	NA,T	NA,C	NA,1	NA,-inf	NA,inf	NA,0.279695	0.000140725	0.000282243
2	chr3:71924818:C:T	71924818	T,NA	C,NA	1,NA	inf,NA	inf,NA	0.586619,NA	0.000140721	0.000282234
2	chr3:72842771:T:C	72842771	NA,C	NA,T	NA,1	NA,inf	NA,inf	NA,0.259689	0.000140675	0.000282124
2	chr3:72841902:G:A	72841902	NA,A	NA,G	NA,1	NA,inf	NA,inf	NA,0.251148	0.000140657	0.000282082
2	chr3:72022653:G:A	72022653	NA,A	NA,G	NA,1	NA,inf	NA,inf	NA,0.256102	0.000140656	0.000282082
2	chr3:72505040:C:T	72505040	T,NA	C,NA	1,NA	inf,NA	inf,NA	0.798789,NA	0.000140595	0.000282292
2	chr3:72782672:G:A	72782672	NA,A	NA,G	NA,1	NA,inf	NA,inf	NA,0.249095	0.000140577	0.000281923
2	chr3:72395307:A:C	72395307	NA,C	NA,A	NA,1	NA,-inf	NA,inf	NA,0.211997	0.000140558	0.000281855
2	chr3:72796725:C:T	72796725	NA,T	NA,C	NA,1	NA,inf	NA,inf	NA,0.246178	0.000140536	0.000281841
2	chr3:72823054:T:C	72823054	NA,C	NA,T	NA,1	NA,inf	NA,inf	NA,0.250661	0.000140512	0.000281795
2	chr3:72225547:T:C	72225547	NA,C	NA,T	NA,1	NA,inf	NA,inf	NA,0.239621	0.00014047	0.000281707
2	chr3:72843403:A:G	72843403	NA,G	NA,A	NA,1	NA,inf	NA,inf	NA,0.248966	0.000140419	0.000281604
2	chr3:71938951:G:A	71938951	NA,A	NA,G	NA,1	NA,inf	NA,inf	NA,0.245769	0.000140356	0.000281483
2	chr3:72140940:G:A	72140940	NA,A	NA,G	NA,1	NA,inf	NA,inf	NA,0.252193	0.000140219	0.000281214
2	chr3:72659550:G:A	72659550	NA,A	NA,G	NA,1	NA,inf	NA,inf	NA,0.238955	0.000140177	0.000281117
2	chr3:72533448:T:C	72533448	NA,C	NA,T	NA,1	NA,-inf	NA,inf	NA,0.280316	0.000140168	0.000281138
2	chr3:72368762:C:T	72368762	NA,T	NA,C	NA,1	NA,-inf	NA,inf	NA,0.385641	0.000140084	0.000281037
2	chr3:72158275:A:C	72158275	C,C	A,A	1,1	-inf,-inf	inf,inf	1.20609,0.83251	0.000139881	0.000281359
2	chr3:72332455:C:T	72332455	T,NA	C,NA	1,NA	inf,NA	inf,NA	0.752008,NA	0.000139869	0.000280753
2	chr3:72769495:C:T	72769495	NA,T	NA,C	NA,1	NA,-inf	NA,inf	NA,0.289517	0.000139853	0.000280501
2	chr3:72575526:G:C	72575526	C,NA	G,NA	1,NA	-inf,NA	inf,NA	0.480177,NA	0.000139832	0.000280344
2	chr3:72813887:T:C	72813887	NA,C	NA,T	NA,1	NA,inf	NA,inf	NA,0.244605	0.00013981	0.000280383
2	chr3:71889623:T:C	71889623	NA,C	NA,T	NA,1	NA,-inf	NA,inf	NA,0.2954	0.000139803	0.000280405
2	chr3:72029263:C:G	72029263	NA,G	NA,C	NA,1	NA,inf	NA,inf	NA,0.250262	0.000139768	0.000280302
2	chr3:72070237:G:A	72070237	NA,A	NA,G	NA,1	NA,inf	NA,inf	NA,0.233849	0.000139766	0.000280292
2	chr3:72783489:T:C	72783489	C,C	T,T	1,1	inf,inf	inf,inf	0.993765,0.100375	0.000139751	0.000279931
2	chr3:72310712:T:C	72310712	NA,C	NA,T	NA,1	NA,inf	NA,inf	NA,0.209173	0.000139701	0.000280136
2	chr3:72706831:G:T	72706831	NA,T	NA,G	NA,1	NA,-inf	NA,inf	NA,0.311668	0.000139612	0.000280022
2	chr3:71879559:G:C	71879559	C,C	G,G	1,1	inf,inf	inf,inf	0.105588,1.50191	0.000139553	0.00028007
2	chr3:72037248:CT:C	72037248	NA,C	NA,CT	NA,1	NA,-inf	NA,inf	NA,0.267759	0.00013953	0.000279841
2	chr3:72674109:G:A	72674109	NA,A	NA,G	NA,1	NA,inf	NA,inf	NA,0.224642	0.000139438	0.000279627
2	chr3:72507133:T:A	72507133	NA,A	NA,T	NA,1	NA,inf	NA,inf	NA,0.209431	0.000139427	0.000279573
2	chr3:72040796:T:C	72040796	NA,C	NA,T	NA,1	NA,-inf	NA,inf	NA,0.266145	0.000139275	0.00027933
2	chr3:72038908:A:G	72038908	NA,G	NA,A	NA,1	NA,-inf	NA,inf	NA,0.266129	0.000139272	0.000279323
2	chr3:72812659:G:A	72812659	NA,A	NA,G	NA,1	NA,inf	NA,inf	NA,0.241121	0.000139256	0.000279272
2	chr3:72066912:C:T	72066912	NA,T	NA,C	NA,1	NA,-inf	NA,inf	NA,0.25704	0.00013925	0.000279276
2	chr3:71894055:A:G	71894055	G,G	A,A	1,1	-inf,inf	inf,inf	0.742166,0.79546	0.000139236	0.000279175
2	chr3:72594105:G:T	72594105	NA,T	NA,G	NA,1	NA,-inf	NA,inf	NA,0.270663	0.000139191	0.000279176
2	chr3:72615848:C:T	72615848	NA,T	NA,C	NA,1	NA,-inf	NA,inf	NA,0.273507	0.000139174	0.00027913
2	chr3:72040131:T:C	72040131	NA,C	NA,T	NA,1	NA,-inf	NA,inf	NA,0.265223	0.000139172	0.000279123
2	chr3:72040030:G:A	72040030	NA,A	NA,G	NA,1	NA,-inf	NA,inf	NA,0.26446	0.000139067	0.000278912
2	chr3:72591230:A:G	72591230	NA,G	NA,A	NA,1	NA,-inf	NA,inf	NA,0.23736	0.000139029	0.00027882
2	chr3:72788253:C:T	72788253	NA,T	NA,C	NA,1	NA,inf	NA,inf	NA,0.24312	0.000138936	0.000278636
2	chr3:72814203:G:A	72814203	NA,A	NA,G	NA,1	NA,inf	NA,inf	NA,0.238241	0.000138848	0.000278454
2	chr3:72741187:G:A	72741187	NA,A	NA,G	NA,1	NA,-inf	NA,inf	NA,0.281942	0.000138809	0.000278407
2	chr3:72151699:T:C	72151699	NA,C	NA,T	NA,1	NA,-inf	NA,inf	NA,0.246555	0.000138796	0.000278359
2	chr3:71996287:C:T	71996287	NA,T	NA,C	NA,1	NA,inf	NA,inf	NA,0.275063	0.000138736	0.000278259
2	chr3:72584807:CTCATG:C	72584807	NA,C	NA,CTCATG	NA,1	NA,inf	NA,inf	NA,0.235423	0.00013873	0.00027822
2	chr3:72726802:T:C	72726802	NA,C	NA,T	NA,1	NA,inf	NA,inf	NA,0.232652	0.000138688	0.000278139
2	chr3:72489911:T:C	72489911	NA,C	NA,T	NA,1	NA,inf	NA,inf	NA,0.19357	0.000138672	0.000278077
2	chr3:72480655:C:T	72480655	NA,T	NA,C	NA,1	NA,-inf	NA,inf	NA,0.261353	0.00013866	0.000278103
2	chr3:72450373:T:C	72450373	NA,C	NA,T	NA,1	NA,inf	NA,inf	NA,0.2029	0.000138646	0.000278031
2	chr3:72386167:T:C	72386167	NA,C	NA,T	NA,1	NA,inf	NA,inf	NA,0.154528	0.000138603	0.000277911
2	chr3:72332195:C:G	72332195	G,NA	C,NA	1,NA	inf,NA	inf,NA	0.704958,NA	0.000138539	0.000278017
2	chr3:72141832:T:C	72141832	NA,C	NA,T	NA,1	NA,-inf	NA,inf	NA,0.277534	0.000138517	0.000277816
2	chr3:71903995:A:G	71903995	NA,G	NA,A	NA,1	NA,-inf	NA,inf	NA,0.281846	0.000138488	0.000277763
2	chr3:72041414:G:A	72041414	NA,A	NA,G	NA,1	NA,-inf	NA,inf	NA,0.260243	0.00013847	0.000277714
2	chr3:72458535:T:C	72458535	NA,C	NA,T	NA,1	NA,-inf	NA,inf	NA,0.298806	0.000138417	0.000277639
2	chr3:72458925:C:G	72458925	NA,G	NA,C	NA,1	NA,-inf	NA,inf	NA,0.298682	0.0001384	0.000277606
2	chr3:72512241:G:A	72512241	A,NA	G,NA	1,NA	inf,NA	inf,NA	0.786076,NA	0.000138384	0.000277847
2	chr3:72415373:A:C	72415373	NA,C	NA,A	NA,1	NA,inf	NA,inf	NA,0.190561	0.000138352	0.000277433
2	chr3:71863437:C:A	71863437	NA,A	NA,C	NA,1	NA,-inf	NA,inf	NA,0.257216	0.000138286	0.000277346
2	chr3:72462140:C:G	72462140	NA,G	NA,C	NA,1	NA,inf	NA,inf	NA,0.210566	0.000138203	0.000277129
2	chr3:72360162:G:A	72360162	NA,A	NA,G	NA,1	NA,inf	NA,inf	NA,0.179922	0.000138203	0.000277127
2	chr3:72217372:G:A	72217372	NA,A	NA,G	NA,1	NA,inf	NA,inf	NA,0.215194	0.000138197	0.000277141
2	chr3:72593606:G:T	72593606	NA,T	NA,G	NA,1	NA,inf	NA,inf	NA,0.217533	0.000137962	0.000276676
2	chr3:72028080:T:C	72028080	NA,C	NA,T	NA,1	NA,inf	NA,inf	NA,0.237155	0.000137934	0.000276626
2	chr3:72236182:C:T	72236182	NA,T	NA,C	NA,1	NA,-inf	NA,inf	NA,0.253039	0.000137912	0.000276596
2	chr3:72706510:G:A	72706510	NA,A	NA,G	NA,1	NA,-inf	NA,inf	NA,0.298365	0.000137899	0.000276586
2	chr3:72829744:A:G	72829744	NA,G	NA,A	NA,1	NA,inf	NA,inf	NA,0.232251	0.000137866	0.000276488
2	chr3:72630294:T:C	72630294	NA,C	NA,T	NA,1	NA,-inf	NA,inf	NA,0.260057	0.000137859	0.000276496
2	chr3:72744043:G:A	72744043	NA,A	NA,G	NA,1	NA,-inf	NA,inf	NA,0.27632	0.000137845	0.000276468
2	chr3:72828615:AC:A	72828615	NA,A	NA,AC	NA,1	NA,inf	NA,inf	NA,0.231679	0.000137789	0.000276334
2	chr3:72801736:TAATA:T	72801736	NA,T	NA,TAATA	NA,1	NA,-inf	NA,inf	NA,0.261002	0.000137772	0.000276316
2	chr3:72418186:T:C	72418186	NA,C	NA,T	NA,1	NA,inf	NA,inf	NA,0.188306	0.000137727	0.000276181
2	chr3:72030144:G:C	72030144	NA,C	NA,G	NA,1	NA,inf	NA,inf	NA,0.235244	0.000137688	0.000276132
2	chr3:72159735:G:A	72159735	NA,A	NA,G	NA,1	NA,-inf	NA,inf	NA,0.257677	0.000137667	0.000276112
2	chr3:71935081:T:C	71935081	NA,C	NA,T	NA,1	NA,inf	NA,inf	NA,0.238048	0.000137666	0.000276093
2	chr3:72662238:C:T	72662238	NA,T	NA,C	NA,1	NA,-inf	NA,inf	NA,0.252587	0.000137658	0.000276091
2	chr3:72839265:T:C	72839265	NA,C	NA,T	NA,1	NA,-inf	NA,inf	NA,0.259987	0.00013759	0.00027596
2	chr3:72802532:C:T	72802532	NA,T	NA,C	NA,1	NA,-inf	NA,inf	NA,0.273007	0.000137524	0.00027583
2	chr3:72165723:A:G	72165723	NA,G	NA,A	NA,1	NA,-inf	NA,inf	NA,0.281344	0.000137475	0.000275744
2	chr3:72355519:C:A	72355519	NA,A	NA,C	NA,1	NA,inf	NA,inf	NA,0.179122	0.000137458	0.000275636
2	chr3:72506157:C:A	72506157	NA,A	NA,C	NA,1	NA,inf	NA,inf	NA,0.217194	0.000137438	0.000275609
2	chr3:72449875:A:G	72449875	NA,G	NA,A	NA,1	NA,inf	NA,inf	NA,0.194879	0.000137431	0.000275597
2	chr3:72038863:A:G	72038863	NA,G	NA,A	NA,1	NA,-inf	NA,inf	NA,0.252236	0.000137357	0.000275483
2	chr3:72213527:T:C	72213527	C,NA	T,NA	1,NA	-inf,NA	inf,NA	0.584765,NA	0.000137341	0.000275476
2	chr3:71871006:G:A	71871006	NA,A	NA,G	NA,1	NA,inf	NA,inf	NA,0.234	0.000137336	0.000275436
2	chr3:72080458:C:T	72080458	NA,T	NA,C	NA,1	NA,-inf	NA,inf	NA,0.267636	0.000137275	0.000275332
2	chr3:72269559:A:C	72269559	NA,C	NA,A	NA,1	NA,-inf	NA,inf	NA,0.206718	0.000137259	0.000275254
2	chr3:71962576:G:A	71962576	NA,A	NA,G	NA,1	NA,inf	NA,inf	NA,0.218789	0.000137196	0.00027514
2	chr3:72416609:G:T	72416609	NA,T	NA,G	NA,1	NA,inf	NA,inf	NA,0.181019	0.000137143	0.000275008
2	chr3:72333093:A:T	72333093	NA,T	NA,A	NA,1	NA,inf	NA,inf	NA,0.222209	0.000137136	0.00027502
2	chr3:72649000:A:T	72649000	NA,T	NA,A	NA,1	NA,-inf	NA,inf	NA,0.264773	0.000137068	0.000274908
2	chr3:72267581:C:T	72267581	NA,T	NA,C	NA,1	NA,inf	NA,inf	NA,0.223294	0.000137004	0.000274759
2	chr3:72802904:T:A	72802904	NA,A	NA,T	NA,1	NA,-inf	NA,inf	NA,0.268609	0.000136993	0.000274763
2	chr3:71852194:CT:C	71852194	NA,C	NA,CT	NA,1	NA,-inf	NA,inf	NA,0.246483	0.000136909	0.000274585
2	chr3:72187016:T:C	72187016	C,NA	T,NA	1,NA	inf,NA	inf,NA	0.503269,NA	0.000136903	0.000274497
2	chr3:72610785:C:A	72610785	NA,A	NA,C	NA,1	NA,inf	NA,inf	NA,0.229164	0.00013688	0.000274508
2	chr3:72515426:C:T	72515426	NA,T	NA,C	NA,1	NA,-inf	NA,inf	NA,0.230671	0.000136817	0.000274388
2	chr3:72511111:A:C	72511111	NA,C	NA,A	NA,1	NA,inf	NA,inf	NA,0.206726	0.000136704	0.000274126
2	chr3:72672445:A:G	72672445	NA,G	NA,A	NA,1	NA,-inf	NA,inf	NA,0.253115	0.000136675	0.000274119
2	chr3:72258938:C:A	72258938	NA,A	NA,C	NA,1	NA,-inf	NA,inf	NA,0.249888	0.000136648	0.000274066
2	chr3:72033369:C:T	72033369	NA,T	NA,C	NA,1	NA,-inf	NA,inf	NA,0.25711	0.00013664	0.000274052
2	chr3:72510023:G:T	72510023	NA,T	NA,G	NA,1	NA,-inf	NA,inf	NA,0.263422	0.000136606	0.000273988
2	chr3:72847572:A:G	72847572	NA,G	NA,A	NA,1	NA,inf	NA,inf	NA,0.223732	0.000136505	0.00027376
2	chr3:72258536:T:A	72258536	NA,A	NA,T	NA,1	NA,-inf	NA,inf	NA,0.226185	0.000136382	0.000273514
2	chr3:72288428:ACAGC:A	72288428	NA,A	NA,ACAGC	NA,1	NA,inf	NA,inf	NA,0.241559	0.000136314	0.000273393
2	chr3:72217229:G:T	72217229	NA,T	NA,G	NA,1	NA,inf	NA,inf	NA,0.210988	0.000136305	0.000273356
2	chr3:72216795:G:T	72216795	NA,T	NA,G	NA,1	NA,inf	NA,inf	NA,0.210497	0.000136268	0.000273281
2	chr3:72513495:C:T	72513495	NA,T	NA,C	NA,1	NA,inf	NA,inf	NA,0.209696	0.00013614	0.000273008
2	chr3:72675820:A:G	72675820	NA,G	NA,A	NA,1	NA,inf	NA,inf	NA,0.22667	0.000136133	0.000273023
2	chr3:72294786:G:A	72294786	NA,A	NA,G	NA,1	NA,-inf	NA,inf	NA,0.32006	0.000136126	0.000273068
2	chr3:72811366:ACACAGT:A	72811366	NA,A	NA,ACACAGT	NA,1	NA,inf	NA,inf	NA,0.222566	0.000136119	0.000272988
2	chr3:71964421:C:T	71964421	NA,T	NA,C	NA,1	NA,inf	NA,inf	NA,0.220945	0.000135984	0.00027272
2	chr3:72088876:A:G	72088876	NA,G	NA,A	NA,1	NA,inf	NA,inf	NA,0.219297	0.000135978	0.000272704
2	chr3:72262484:G:T	72262484	NA,T	NA,G	NA,1	NA,-inf	NA,inf	NA,0.249714	0.000135921	0.00027261
2	chr3:72384563:T:G	72384563	NA,G	NA,T	NA,1	NA,inf	NA,inf	NA,0.159513	0.000135877	0.00027246
2	chr3:72832044:A:G	72832044	NA,G	NA,A	NA,1	NA,inf	NA,inf	NA,0.217196	0.000135776	0.000272297
2	chr3:72687407:G:A	72687407	NA,A	NA,G	NA,1	NA,-inf	NA,inf	NA,0.22545	0.000135662	0.000272074
2	chr3:72697908:G:A	72697908	NA,A	NA,G	NA,1	NA,-inf	NA,inf	NA,0.241158	0.000135636	0.000272037
2	chr3:72530604:G:T	72530604	NA,T	NA,G	NA,1	NA,-inf	NA,inf	NA,0.185161	0.000135598	0.000271922
2	chr3:72054338:A:G	72054338	G,G	A,A	1,1	inf,inf	inf,inf	1.08582,0.350753	0.000135593	0.000271839
2	chr3:72846891:T:C	72846891	NA,C	NA,T	NA,1	NA,-inf	NA,inf	NA,0.244841	0.000135577	0.000271922
2	chr3:72073436:A:G	72073436	NA,G	NA,A	NA,1	NA,inf	NA,inf	NA,0.205967	0.000135486	0.000271714
2	chr3:72779272:G:A	72779272	NA,A	NA,G	NA,1	NA,-inf	NA,inf	NA,0.257447	0.000135473	0.000271716
2	chr3:72389800:A:G	72389800	NA,G	NA,A	NA,1	NA,-inf	NA,inf	NA,0.27719	0.000135449	0.000271686
2	chr3:72369751:T:C	72369751	NA,C	NA,T	NA,1	NA,inf	NA,inf	NA,0.15913	0.000135448	0.000271606
2	chr3:72825184:G:A	72825184	NA,A	NA,G	NA,1	NA,-inf	NA,inf	NA,0.256076	0.000135443	0.000271656
2	chr3:71860994:G:T	71860994	NA,T	NA,G	NA,1	NA,inf	NA,inf	NA,0.22434	0.000135416	0.000271579
2	chr3:72644209:C:T	72644209	NA,T	NA,C	NA,1	NA,-inf	NA,inf	NA,0.248138	0.000135254	0.000271269
2	chr3:72822876:G:A	72822876	NA,A	NA,G	NA,1	NA,inf	NA,inf	NA,0.227953	0.000135244	0.000271242
2	chr3:72143274:C:T	72143274	NA,T	NA,C	NA,1	NA,-inf	NA,inf	NA,0.244297	0.00013524	0.000271238
2	chr3:72168664:C:T	72168664	NA,T	NA,C	NA,1	NA,inf	NA,inf	NA,0.221147	0.000135199	0.000271148
2	chr3:72586286:G:A	72586286	A,A	G,G	1,1	-inf,inf	inf,inf	1.45413,0.517153	0.000135165	0.000271696
2	chr3:72198435:C:T	72198435	NA,T	NA,C	NA,1	NA,-inf	NA,inf	NA,0.229301	0.000135121	0.000270997
2	chr3:72673031:A:G	72673031	NA,G	NA,A	NA,1	NA,-inf	NA,inf	NA,0.241619	0.000135113	0.000270986
2	chr3:72815624:T:A	72815624	NA,A	NA,T	NA,1	NA,inf	NA,inf	NA,0.226008	0.000135016	0.000270785
2	chr3:72364179:T:C	72364179	NA,C	NA,T	NA,1	NA,inf	NA,inf	NA,0.0869452	0.000134974	0.000270627
2	chr3:72234689:G:C	72234689	NA,C	NA,G	NA,1	NA,inf	NA,inf	NA,0.197658	0.000134973	0.000270685
2	chr3:72619809:A:G	72619809	G,NA	A,NA	1,NA	-inf,NA	inf,NA	0.659986,NA	0.000134966	0.000270818
2	chr3:72211840:T:C	72211840	NA,C	NA,T	NA,1	NA,-inf	NA,inf	NA,0.231605	0.000134951	0.000270658
2	chr3:71862662:G:C	71862662	NA,C	NA,G	NA,1	NA,-inf	NA,inf	NA,0.231514	0.000134878	0.000270512
2	chr3:72490263:G:GA	72490263	NA,GA	NA,G	NA,1	NA,inf	NA,inf	NA,0.167962	0.000134873	0.000270464
2	chr3:72634075:G:C	72634075	NA,C	NA,G	NA,1	NA,-inf	NA,inf	NA,0.218199	0.000134856	0.00027046
2	chr3:72251630:G:T	72251630	NA,T	NA,G	NA,1	NA,-inf	NA,inf	NA,0.262257	0.00013485	0.000270481
2	chr3:71874295:G:A	71874295	NA,A	NA,G	NA,1	NA,-inf	NA,inf	NA,0.232904	0.000134779	0.000270314
2	chr3:72089699:T:C	72089699	NA,C	NA,T	NA,1	NA,inf	NA,inf	NA,0.210166	0.000134743	0.000270227
2	chr3:72136112:G:T	72136112	NA,T	NA,G	NA,1	NA,inf	NA,inf	NA,0.193603	0.000134711	0.000270151
2	chr3:71872352:G:A	71872352	NA,A	NA,G	NA,1	NA,inf	NA,inf	NA,0.197039	0.000134644	0.000270024
2	chr3:72081615:T:C	72081615	NA,C	NA,T	NA,1	NA,inf	NA,inf	NA,0.205562	0.000134609	0.000269957
2	chr3:72351398:G:A	72351398	NA,A	NA,G	NA,1	NA,-inf	NA,inf	NA,0.0783261	0.000134503	0.000269683
2	chr3:72834833:C:T	72834833	NA,T	NA,C	NA,1	NA,inf	NA,inf	NA,0.221824	0.000134491	0.000269732
2	chr3:72819379:A:G	72819379	NA,G	NA,A	NA,1	NA,inf	NA,inf	NA,0.221594	0.000134462	0.000269674
2	chr3:72400681:A:G	72400681	NA,G	NA,A	NA,1	NA,-inf	NA,inf	NA,0.235932	0.000134448	0.000269664
2	chr3:72358829:A:G	72358829	NA,G	NA,A	NA,1	NA,-inf	NA,inf	NA,0.283068	0.000134448	0.000269691
2	chr3:72837458:T:C	72837458	NA,C	NA,T	NA,1	NA,inf	NA,inf	NA,0.220419	0.000134315	0.000269379
2	chr3:72481426:C:G	72481426	NA,G	NA,C	NA,1	NA,-inf	NA,inf	NA,0.227231	0.000134199	0.000269157
2	chr3:72184406:C:T	72184406	NA,T	NA,C	NA,1	NA,inf	NA,inf	NA,0.165031	0.000134122	0.000268961
2	chr3:71990635:G:A	71990635	NA,A	NA,G	NA,1	NA,-inf	NA,inf	NA,0.22452	0.00013412	0.000268991
2	chr3:72847845:G:T	72847845	NA,T	NA,G	NA,1	NA,-inf	NA,inf	NA,0.252271	0.000134088	0.00026894
2	chr3:72344224:C:T	72344224	NA,T	NA,C	NA,1	NA,inf	NA,inf	NA,0.138404	0.000134076	0.000268854
2	chr3:72118344:A:G	72118344	NA,G	NA,A	NA,1	NA,-inf	NA,inf	NA,0.222469	0.00013405	0.000268852
2	chr3:71874118:G:A	71874118	NA,A	NA,G	NA,1	NA,-inf	NA,inf	NA,0.227786	0.000134046	0.000268843
2	chr3:72412750:T:C	72412750	NA,C	NA,T	NA,1	NA,inf	NA,inf	NA,0.15999	0.000134017	0.000268745
2	chr3:72380339:T:C	72380339	NA,C	NA,T	NA,1	NA,inf	NA,inf	NA,0.171534	0.000133994	0.00026869
2	chr3:72397613:AT:A	72397613	NA,A	NA,AT	NA,1	NA,inf	NA,inf	NA,0.171102	0.00013399	0.000268683
2	chr3:72834847:T:C	72834847	NA,C	NA,T	NA,1	NA,inf	NA,inf	NA,0.212905	0.000133957	0.000268654
2	chr3:72839936:A:G	72839936	NA,G	NA,A	NA,1	NA,inf	NA,inf	NA,0.20069	0.000133936	0.000268606
2	chr3:72312068:G:T	72312068	NA,T	NA,G	NA,1	NA,-inf	NA,inf	NA,0.224403	0.000133926	0.000268601
2	chr3:72584365:T:C	72584365	NA,C	NA,T	NA,1	NA,inf	NA,inf	NA,0.198602	0.000133907	0.000268549
2	chr3:72814415:G:C	72814415	NA,C	NA,G	NA,1	NA,inf	NA,inf	NA,0.200991	0.00013381	0.000268353
2	chr3:72636654:A:G	72636654	G,NA	A,NA	1,NA	-inf,NA	inf,NA	0.575801,NA	0.00013381	0.000268387
2	chr3:72837814:A:G	72837814	G,G	A,A	1,1	-inf,-inf	inf,inf	0.808834,0.635617	0.000133581	0.000267742
2	chr3:72213315:A:G	72213315	G,NA	A,NA	1,NA	-inf,NA	inf,NA	0.494434,NA	0.000133573	0.000267768
2	chr3:72483040:C:T	72483040	NA,T	NA,C	NA,1	NA,-inf	NA,inf	NA,0.32857	0.000133531	0.00026788
2	chr3:71856763:A:G	71856763	NA,G	NA,A	NA,1	NA,inf	NA,inf	NA,0.197465	0.000133516	0.000267765
2	chr3:72136370:A:C	72136370	C,C	A,A	1,1	-inf,inf	inf,inf	0.234684,1.21032	0.000133369	0.000267428
2	chr3:72832537:A:G	72832537	NA,G	NA,A	NA,1	NA,inf	NA,inf	NA,0.21418	0.00013332	0.000267378
2	chr3:72263626:G:A	72263626	NA,A	NA,G	NA,1	NA,inf	NA,inf	NA,0.194864	0.000133296	0.000267324
2	chr3:72802653:C:T	72802653	NA,T	NA,C	NA,1	NA,inf	NA,inf	NA,0.212455	0.000133291	0.000267326
2	chr3:72794017:CATG:C	72794017	NA,C	NA,CATG	NA,1	NA,inf	NA,inf	NA,0.213273	0.000133271	0.000267276
2	chr3:72465705:T:C	72465705	NA,C	NA,T	NA,1	NA,-inf	NA,inf	NA,0.182575	0.000133271	0.000267253
2	chr3:72719082:A:G	72719082	NA,G	NA,A	NA,1	NA,-inf	NA,inf	NA,0.222409	0.000133203	0.000267157
2	chr3:72352444:T:TGATAAGTTA	72352444	NA,TGATAAGTTA	NA,T	NA,1	NA,inf	NA,inf	NA,0.206754	0.000133186	0.000267111
3	chr3:72188461:T:C	72188461	C,NA	T,NA	1,NA	-inf,NA	inf,NA	3.65632,NA	0.0407747	0.0805274
3	chr3:72828650:G:A	72828650	NA,A	NA,G	NA,1	NA,-inf	NA,inf	NA,3.24852	0.0202873	0.0402363
3	chr3:72575486:T:C	72575486	C,C	T,T	1,1	-inf,inf	inf,inf	1.49002,3.07964	0.0165498	0.0328887
3	chr3:72194451:G:A	72194451	A,NA	G,NA	1,NA	inf,NA	inf,NA	2.90136,NA	0.00795335	0.0158891
3	chr3:72496522:C:A	72496522	NA,A	NA,C	NA,1	NA,inf	NA,inf	NA,2.47208	0.007046	0.0140553
3	chr3:72494658:A:G	72494658	NA,G	NA,A	NA,1	NA,inf	NA,inf	NA,2.49321	0.00655174	0.0130779
3	chr3:72674989:G:C	72674989	NA,C	NA,G	NA,1	NA,-inf	NA,inf	NA,2.56203	0.00645126	0.0128906
3	chr3:72093939:G:A	72093939	A,NA	G,NA	1,NA	inf,NA	inf,NA	2.79233,NA	0.00633826	0.0126747
3	chr3:72760161:C:T	72760161	T,NA	C,NA	1,NA	inf,NA	inf,NA	2.78762,NA	0.00630936	0.0126112
3	chr3:72560102:G:A	72560102	A,NA	G,NA	1,NA	-inf,NA	inf,NA	2.11322,NA	0.00624888	0.0124654
3	chr3:72503811:C:T	72503811	NA,T	NA,C	NA,1	NA,-inf	NA,inf	NA,2.50117	0.00519431	0.0103763
3	chr3:72743842:C:T	72743842	T,NA	C,NA	1,NA	inf,NA	inf,NA	2.65216,NA	0.0048412	0.00968377
3	chr3:72502003:C:T	72502003	NA,T	NA,C	NA,1	NA,inf	NA,inf	NA,2.20231	0.00415495	0.00830098
3	chr3:72252413:C:T	72252413	NA,T	NA,C	NA,1	NA,-inf	NA,inf	NA,2.418	0.00413855	0.00828367
3	chr3:72501277:T:C	72501277	NA,C	NA,T	NA,1	NA,-inf	NA,inf	NA,2.35899	0.00396658	0.0079291
3	chr3:72613894:A:G	72613894	G,G	A,A	1,1	inf,-inf	inf,inf	2.44589,0.722738	0.00395238	0.00789658
3	chr3:72501276:A:G	72501276	NA,G	NA,A	NA,1	NA,-inf	NA,inf	NA,2.35609	0.00393868	0.00787347
3	chr3:72501080:T:C	72501080	NA,C	NA,T	NA,1	NA,-inf	NA,inf	NA,2.34819	0.00390675	0.0078097
3	chr3:72583391:T:C	72583391	C,C	T,T	1,1	-inf,inf	inf,inf	1.79391,2.23541	0.00385831	0.00773152
3	chr3:72500242:C:T	72500242	NA,T	NA,C	NA,1	NA,inf	NA,inf	NA,2.17679	0.00363576	0.00726761
3	chr3:71879084:T:A	71879084	A,A	T,T	1,1	-inf,inf	inf,inf	1.3062,2.24641	0.00356642	0.00713851
3	chr3:72611160:G:T	72611160	T,T	G,G	1,1	inf,-inf	inf,inf	2.5162,0.51942	0.00346385	0.0069221
3	chr3:72573996:G:A	72573996	A,A	G,G	1,1	-inf,inf	inf,inf	2.36074,1.70951	0.00345398	0.00693349
3	chr3:71932688:T:C	71932688	C,NA	T,NA	1,NA	-inf,NA	inf,NA	2.16111,NA	0.00330162	0.00660303
3	chr3:72501220:G:T	72501220	NA,T	NA,G	NA,1	NA,-inf	NA,inf	NA,2.23969	0.00316778	0.00633509
3	chr3:72488280:A:G	72488280	NA,G	NA,A	NA,1	NA,inf	NA,inf	NA,2.05163	0.00316269	0.00632325
3	chr3:72504280:G:A	72504280	NA,A	NA,G	NA,1	NA,-inf	NA,inf	NA,2.21563	0.00304381	0.0060874
3	chr3:72501318:T:C	72501318	NA,C	NA,T	NA,1	NA,-inf	NA,inf	NA,2.17233	0.00280406	0.0056088
3	chr3:72500252:T:C	72500252	NA,C	NA,T	NA,1	NA,-inf	NA,inf	NA,2.1435	0.00265629	0.00531365
3	chr3:72204908:A:G	72204908	G,NA	A,NA	1,NA	inf,NA	inf,NA	2.26637,NA	0.00258985	0.00518615
3	chr3:72585547:T:C	72585547	NA,C	NA,T	NA,1	NA,-inf	NA,inf	NA,2.00199	0.00252957	0.00506369
3	chr3:72687387:T:G	72687387	NA,G	NA,T	NA,1	NA,-inf	NA,inf	NA,2.04131	0.00247467	0.00495455
3	chr3:72838858:T:C	72838858	NA,C	NA,T	NA,1	NA,-inf	NA,inf	NA,2.08406	0.0024633	0.00493101
3	chr3:72745962:C:G	72745962	G,NA	C,NA	1,NA	-inf,NA	inf,NA	1.89461,NA	0.00235407	0.00470875
3	chr3:72119865:C:A	72119865	A,NA	C,NA	1,NA	inf,NA	inf,NA	1.91906,NA	0.00222401	0.00444993
3	chr3:72740996:T:C	72740996	NA,C	NA,T	NA,1	NA,-inf	NA,inf	NA,1.9912	0.00220643	0.00441681
3	chr3:72511740:T:C	72511740	NA,C	NA,T	NA,1	NA,-inf	NA,inf	NA,1.99972	0.00219906	0.00440041
3	chr3:72076614:A:C	72076614	C,C	A,A	1,1	inf,-inf	inf,inf	0.0722578,2.87051	0.00218946	0.00438313
3	chr3:72605102:C:T	72605102	T,T	C,C	1,1	inf,-inf	inf,inf	1.82665,1.14768	0.00214638	0.00429339
3	chr3:72480370:C:A	72480370	NA,A	NA,C	NA,1	NA,inf	NA,inf	NA,1.94613	0.00212187	0.00424977
3	chr3:72571456:A:G	72571456	G,G	A,A	1,1	-inf,inf	inf,inf	1.62765,1.88909	0.00209437	0.00419534
3	chr3:72813532:G:A	72813532	NA,A	NA,G	NA,1	NA,-inf	NA,inf	NA,1.96875	0.00207363	0.0041515
3	chr3:72492104:T:C	72492104	NA,C	NA,T	NA,1	NA,inf	NA,inf	NA,1.83583	0.00206262	0.00412644
3	chr3:72729416:T:A	72729416	NA,A	NA,T	NA,1	NA,-inf	NA,inf	NA,1.93973	0.00200904	0.0040221
3	chr3:72029533:C:T	72029533	NA,T	NA,C	NA,1	NA,-inf	NA,inf	NA,1.91696	0.00195699	0.003918
3	chr3:72147649:T:C	72147649	NA,C	NA,T	NA,1	NA,-inf	NA,inf	NA,1.94587	0.00192712	0.00386057
3	chr3:72689428:A:G	72689428	G,NA	A,NA	1,NA	inf,NA	inf,NA	2.20231,NA	0.0019108	0.00382853
3	chr3:72499328:G:A	72499328	NA,A	NA,G	NA,1	NA,-inf	NA,inf	NA,1.95717	0.00187295	0.00374839
3	chr3:72141866:T:G	72141866	NA,G	NA,T	NA,1	NA,-inf	NA,inf	NA,1.92892	0.00186626	0.00373879
3	chr3:72822724:A:T	72822724	NA,T	NA,A	NA,1	NA,-inf	NA,inf	NA,1.92705	0.00183029	0.00366516
3	chr3:72526103:C:T	72526103	NA,T	NA,C	NA,1	NA,inf	NA,inf	NA,1.7658	0.00178897	0.00358214
3	chr3:72694747:A:C	72694747	NA,C	NA,A	NA,1	NA,-inf	NA,inf	NA,1.83345	0.00176718	0.00353945
3	chr3:72575754:A:G	72575754	NA,G	NA,A	NA,1	NA,-inf	NA,inf	NA,1.87854	0.00176437	0.00353181
3	chr3:72614268:T:C	72614268	C,C	T,T	1,1	inf,-inf	inf,inf	2.09411,0.659713	0.00172587	0.00345235
3	chr3:72774608:A:C	72774608	NA,C	NA,A	NA,1	NA,-inf	NA,inf	NA,1.89372	0.00172102	0.00344655
3	chr3:72612811:T:C	72612811	C,C	T,T	1,1	inf,-inf	inf,inf	2.3612,0.247834	0.00170369	0.003408
3	chr3:72405156:T:C	72405156	NA,C	NA,T	NA,1	NA,inf	NA,inf	NA,1.70987	0.00167951	0.00336196
3	chr3:72549131:C:T	72549131	NA,T	NA,C	NA,1	NA,inf	NA,inf	NA,1.80659	0.00165605	0.00331755
3	chr3:72076198:A:G	72076198	G,G	A,A	1,1	inf,-inf	inf,inf	0.103473,2.70956	0.00164817	0.00330038
3	chr3:72255363:G:A	72255363	A,A	G,G	1,1	-inf,-inf	inf,inf	0.713425,2.53519	0.00163785	0.0032854
3	chr3:72300154:T:C	72300154	NA,C	NA,T	NA,1	NA,inf	NA,inf	NA,1.78529	0.00161345	0.00323129
3	chr3:72187531:G:A	72187531	NA,A	NA,G	NA,1	NA,inf	NA,inf	NA,1.7549	0.00160958	0.00322326
3	chr3:72823684:T:C	72823684	NA,C	NA,T	NA,1	NA,-inf	NA,inf	NA,1.84854	0.00160064	0.00320563
3	chr3:72575316:A:C	72575316	NA,C	NA,A	NA,1	NA,-inf	NA,inf	NA,1.85024	0.00158426	0.0031728
3	chr3:72368593:A:G	72368593	NA,G	NA,A	NA,1	NA,inf	NA,inf	NA,1.75673	0.0015739	0.00315115
3	chr3:72194610:T:C	72194610	NA,C	NA,T	NA,1	NA,inf	NA,inf	NA,1.74267	0.00157348	0.00315103
3	chr3:72629737:A:C	72629737	NA,C	NA,A	NA,1	NA,-inf	NA,inf	NA,1.77891	0.0015148	0.0030342
3	chr3:72053119:C:T	72053119	NA,T	NA,C	NA,1	NA,-inf	NA,inf	NA,1.77209	0.00151327	0.0030303
3	chr3:72052686:G:A	72052686	NA,A	NA,G	NA,1	NA,-inf	NA,inf	NA,1.77209	0.00151327	0.0030303
3	chr3:72052565:G:T	72052565	NA,T	NA,G	NA,1	NA,-inf	NA,inf	NA,1.77158	0.00151192	0.00302759
3	chr3:72056109:C:G	72056109	NA,G	NA,C	NA,1	NA,-inf	NA,inf	NA,1.77088	0.00150908	0.00302191
3	chr3:72742256:A:G	72742256	NA,G	NA,A	NA,1	NA,-inf	NA,inf	NA,1.80988	0.00147814	0.00296053
3	chr3:72052785:ACAAAAAAAAC:A	72052785	NA,A	NA,ACAAAAAAAAC	NA,1	NA,-inf	NA,inf	NA,1.75646	0.00147062	0.00294496
3	chr3:72054162:G:A	72054162	NA,A	NA,G	NA,1	NA,-inf	NA,inf	NA,1.75396	0.00146163	0.00292697
3	chr3:72591793:CTACT:C	72591793	NA,C	NA,CTACT	NA,1	NA,inf	NA,inf	NA,1.70763	0.00145544	0.00291461
3	chr3:72288897:G:A	72288897	NA,A	NA,G	NA,1	NA,inf	NA,inf	NA,1.71905	0.00145201	0.00290812
3	chr3:72494406:A:G	72494406	NA,G	NA,A	NA,1	NA,-inf	NA,inf	NA,1.72328	0.0014492	0.0029027
3	chr3:72581889:T:A	72581889	NA,A	NA,T	NA,1	NA,-inf	NA,inf	NA,1.7163	0.00144591	0.00289474
3	chr3:72187565:G:A	72187565	NA,A	NA,G	NA,1	NA,inf	NA,inf	NA,1.69929	0.00144014	0.00288427
3	chr3:72187767:T:C	72187767	NA,C	NA,T	NA,1	NA,inf	NA,inf	NA,1.69568	0.0014307	0.00286538
3	chr3:72807340:T:C	72807340	NA,C	NA,T	NA,1	NA,-inf	NA,inf	NA,1.78229	0.00141957	0.00284325
3	chr3:72592733:G:A	72592733	A,NA	G,NA	1,NA	-inf,NA	inf,NA	1.88546,NA	0.00141851	0.00284259
3	chr3:72799579:G:A	72799579	NA,A	NA,G	NA,1	NA,-inf	NA,inf	NA,1.78034	0.00141539	0.00283487
3	chr3:72565434:C:T	72565434	T,NA	C,NA	1,NA	inf,NA	inf,NA	1.75512,NA	0.00141187	0.00282714
3	chr3:71959766:A:G	71959766	G,G	A,A	1,1	inf,inf	inf,inf	0.405021,2.36669	0.00140765	0.00281865
3	chr3:72777002:T:C	72777002	NA,C	NA,T	NA,1	NA,inf	NA,inf	NA,1.69816	0.00139675	0.00279784
3	chr3:72755135:A:G	72755135	NA,G	NA,A	NA,1	NA,inf	NA,inf	NA,1.68764	0.00136854	0.00274138
3	chr3:72604536:T:C	72604536	C,C	T,T	1,1	inf,-inf	inf,inf	2.29174,0.146442	0.00135172	0.00270483
3	chr3:72152591:C:T	72152591	NA,T	NA,C	NA,1	NA,-inf	NA,inf	NA,1.73877	0.00134289	0.00269001
3	chr3:72769675:T:C	72769675	NA,C	NA,T	NA,1	NA,inf	NA,inf	NA,1.6676	0.00131823	0.00264068
3	chr3:72182861:G:A	72182861	NA,A	NA,G	NA,1	NA,inf	NA,inf	NA,1.63379	0.00130605	0.00261578
3	chr3:72814430:C:A	72814430	NA,A	NA,C	NA,1	NA,-inf	NA,inf	NA,1.73592	0.00129832	0.00260061
3	chr3:71959782:T:G	71959782	G,G	T,T	1,1	inf,inf	inf,inf	0.426234,2.30757	0.00129576	0.00259474
3	chr3:72336733:C:T	72336733	T,T	C,C	1,1	-inf,-inf	inf,inf	5.25721,0.539226	0.00127152	0.00625225
3	chr3:72152935:C:T	72152935	NA,T	NA,C	NA,1	NA,-inf	NA,inf	NA,1.70834	0.00127125	0.00254661
3	chr3:72791937:C:T	72791937	NA,T	NA,C	NA,1	NA,-inf	NA,inf	NA,1.71238	0.00124168	0.00248725
3	chr3:72441400:T:TTA	72441400	NA,TTA	NA,T	NA,1	NA,inf	NA,inf	NA,1.54516	0.00121767	0.00243819
3	chr3:72699562:G:A	72699562	NA,A	NA,G	NA,1	NA,-inf	NA,inf	NA,1.63783	0.0012144	0.002433
3	chr3:72498471:A:C	72498471	NA,C	NA,A	NA,1	NA,-inf	NA,inf	NA,1.71237	0.00119588	0.00239437
3	chr3:72563038:T:A	72563038	NA,A	NA,T	NA,1	NA,-inf	NA,inf	NA,1.66945	0.00118622	0.00237625
3	chr3:72580225:A:G	72580225	NA,G	NA,A	NA,1	NA,-inf	NA,inf	NA,1.69376	0.00118516	0.0023741
3	chr3:72151370:C:T	72151370	NA,T	NA,C	NA,1	NA,-inf	NA,inf	NA,1.67543	0.00118375	0.0023722
3	chr3:72498542:TAGAG:T	72498542	NA,T	NA,TAGAG	NA,1	NA,-inf	NA,inf	NA,1.70573	0.00118083	0.00236427
3	chr3:72433725:A:G	72433725	NA,G	NA,A	NA,1	NA,inf	NA,inf	NA,1.53957	0.00117858	0.00236008
3	chr3:72611960:A:G	72611960	G,G	A,A	1,1	inf,-inf	inf,inf	2.10262,0.406569	0.00117717	0.00235561
3	chr3:71913062:C:T	71913062	T,T	C,C	1,1	inf,-inf	inf,inf	1.90185,1.07969	0.00116549	0.0023371
3	chr3:72306426:C:T	72306426	NA,T	NA,C	NA,1	NA,inf	NA,inf	NA,1.55505	0.00115554	0.00231447
3	chr3:72150828:T:C	72150828	NA,C	NA,T	NA,1	NA,-inf	NA,inf	NA,1.65461	0.00114979	0.00230346
3	chr3:71913046:G:A	71913046	A,A	G,G	1,1	inf,-inf	inf,inf	1.93823,1.00434	0.0011328	0.0022714
3	chr3:72494945:A:G	72494945	G,G	A,A	1,1	inf,inf	inf,inf	0.503897,2.20127	0.00113083	0.0022632
3	chr3:72152027:C:T	72152027	NA,T	NA,C	NA,1	NA,-inf	NA,inf	NA,1.63983	0.00112004	0.00224389
3	chr3:72152867:C:G	72152867	NA,G	NA,C	NA,1	NA,-inf	NA,inf	NA,1.63005	0.00110709	0.00221794
3	chr3:72201570:T:C	72201570	NA,C	NA,T	NA,1	NA,inf	NA,inf	NA,1.55393	0.00110417	0.0022118
3	chr3:72614524:C:G	72614524	G,G	C,C	1,1	inf,-inf	inf,inf	2.14668,0.255112	0.00109903	0.00219925
3	chr3:72243626:A:C	72243626	NA,C	NA,A	NA,1	NA,-inf	NA,inf	NA,1.69867	0.00109842	0.0022018
3	chr3:72587850:G:A	72587850	NA,A	NA,G	NA,1	NA,inf	NA,inf	NA,1.47861	0.00109465	0.0021913
3	chr3:72558372:CT:C	72558372	NA,C	NA,CT	NA,1	NA,-inf	NA,inf	NA,1.59756	0.00109458	0.00219286
3	chr3:72632816:A:G	72632816	G,G	A,A	1,1	inf,inf	inf,inf	2.20968,0.0275489	0.00108819	0.00217779
3	chr3:72427445:A:C	72427445	NA,C	NA,A	NA,1	NA,inf	NA,inf	NA,1.49611	0.00108674	0.00217629
3	chr3:72152858:T:C	72152858	NA,C	NA,T	NA,1	NA,-inf	NA,inf	NA,1.61813	0.00108384	0.00217139
3	chr3:72152106:G:A	72152106	NA,A	NA,G	NA,1	NA,-inf	NA,inf	NA,1.61134	0.00106447	0.00213263
3	chr3:72152345:T:C	72152345	NA,C	NA,T	NA,1	NA,-inf	NA,inf	NA,1.61089	0.00106369	0.00213107
3	chr3:72091777:C:T	72091777	NA,T	NA,C	NA,1	NA,-inf	NA,inf	NA,1.59399	0.00106135	0.00212617
3	chr3:72270375:T:C	72270375	NA,C	NA,T	NA,1	NA,inf	NA,inf	NA,1.48421	0.00105964	0.00212294
3	chr3:72152160:C:T	72152160	NA,T	NA,C	NA,1	NA,-inf	NA,inf	NA,1.60623	0.00105486	0.00211338
3	chr3:72154828:C:A	72154828	NA,A	NA,C	NA,1	NA,-inf	NA,inf	NA,1.59991	0.00105091	0.00210543
3	chr3:72242807:A:G	72242807	G,G	A,A	1,1	inf,-inf	inf,inf	0.0220803,2.35864	0.00104807	0.00209872
3	chr3:72391260:T:C	72391260	NA,C	NA,T	NA,1	NA,inf	NA,inf	NA,1.47424	0.00104499	0.00209273
3	chr3:72541626:T:C	72541626	C,C	T,T	1,1	-inf,inf	inf,inf	1.26899,1.90304	0.00103714	0.00207956
3	chr3:71868807:A:G	71868807	NA,G	NA,A	NA,1	NA,-inf	NA,inf	NA,1.56174	0.00102831	0.00206065
3	chr3:72240019:T:C	72240019	C,C	T,T	1,1	-inf,-inf	inf,inf	0.00113986,2.36668	0.00100473	0.00201212
3	chr3:72120565:A:G	72120565	G,NA	A,NA	1,NA	inf,NA	inf,NA	1.53542,NA	0.000995752	0.00199374
3	chr3:72513130:A:G	72513130	NA,G	NA,A	NA,1	NA,inf	NA,inf	NA,1.43277	0.000992667	0.00198806
3	chr3:72615575:A:G	72615575	NA,G	NA,A	NA,1	NA,-inf	NA,inf	NA,1.53736	0.000984045	0.00197163
3	chr3:72296736:A:C	72296736	NA,C	NA,A	NA,1	NA,inf	NA,inf	NA,1.51026	0.000983905	0.00197111
3	chr3:72297346:C:A	72297346	NA,A	NA,C	NA,1	NA,inf	NA,inf	NA,1.5064	0.0009771	0.00195748
3	chr3:72296959:C:T	72296959	NA,T	NA,C	NA,1	NA,inf	NA,inf	NA,1.5047	0.000974073	0.00195142
3	chr3:72242073:C:T	72242073	T,T	C,C	1,1	-inf,-inf	inf,inf	0.0308109,2.30863	0.000968786	0.00193993
3	chr3:71950837:A:G	71950837	G,G	A,A	1,1	inf,inf	inf,inf	0.584747,2.00406	0.000962433	0.00192734
3	chr3:72388580:A:G	72388580	G,G	A,A	1,1	inf,inf	inf,inf	0.586839,2.72217	0.000940788	0.00189705
3	chr3:72314523:T:C	72314523	C,C	T,T	1,1	inf,inf	inf,inf	1.7145,0.812377	0.0009371	0.00187632
3	chr3:72254916:C:T	72254916	T,T	C,C	1,1	-inf,-inf	inf,inf	0.231132,2.47448	0.000936217	0.00187722
3	chr3:72266984:C:T	72266984	NA,T	NA,C	NA,1	NA,-inf	NA,inf	NA,1.40049	0.00092797	0.00185875
3	chr3:72254556:G:C	72254556	NA,C	NA,G	NA,1	NA,inf	NA,inf	NA,1.42271	0.000918112	0.00183935
3	chr3:72577909:A:G	72577909	NA,G	NA,A	NA,1	NA,-inf	NA,inf	NA,1.49732	0.000913222	0.00182889
3	chr3:72612486:G:A	72612486	A,NA	G,NA	1,NA	inf,NA	inf,NA	1.72584,NA	0.000887407	0.0017784
3	chr3:72829049:A:C	72829049	NA,C	NA,A	NA,1	NA,-inf	NA,inf	NA,1.47323	0.000879928	0.00176278
3	chr3:72738292:G:A	72738292	NA,A	NA,G	NA,1	NA,-inf	NA,inf	NA,1.46995	0.000871567	0.00174604
3	chr3:72257363:T:A	72257363	NA,A	NA,T	NA,1	NA,inf	NA,inf	NA,1.3898	0.000862509	0.00172801
3	chr3:72620204:A:G	72620204	G,G	A,A	1,1	inf,inf	inf,inf	2.06801,0.152845	0.000852779	0.00170675
3	chr3:72302197:A:G	72302197	NA,G	NA,A	NA,1	NA,-inf	NA,inf	NA,1.46047	0.000847097	0.00169773
3	chr3:72285997:G:T	72285997	NA,T	NA,G	NA,1	NA,inf	NA,inf	NA,1.42527	0.000843322	0.00168963
3	chr3:72431548:A:G	72431548	NA,G	NA,A	NA,1	NA,inf	NA,inf	NA,1.3554	0.000838464	0.00167935
3	chr3:72173152:G:T	72173152	NA,T	NA,G	NA,1	NA,inf	NA,inf	NA,1.34318	0.000834448	0.00167149
3	chr3:72736851:G:A	72736851	NA,A	NA,G	NA,1	NA,-inf	NA,inf	NA,1.44437	0.000834241	0.0016713
3	chr3:72099753:C:T	72099753	T,NA	C,NA	1,NA	inf,NA	inf,NA	1.73008,NA	0.00082537	0.00165488
3	chr3:72484263:A:G	72484263	NA,G	NA,A	NA,1	NA,-inf	NA,inf	NA,1.35749	0.000825069	0.00165279
3	chr3:72291861:G:A	72291861	NA,A	NA,G	NA,1	NA,inf	NA,inf	NA,1.41315	0.000823542	0.00165
3	chr3:72656056:C:T	72656056	T,T	C,C	1,1	inf,-inf	inf,inf	0.894202,1.57426	0.000822297	0.00164634
3	chr3:72641389:C:A	72641389	NA,A	NA,C	NA,1	NA,-inf	NA,inf	NA,1.46053	0.000821034	0.00164537
3	chr3:72237162:G:A	72237162	NA,A	NA,G	NA,1	NA,inf	NA,inf	NA,1.34578	0.000815481	0.0016337
3	chr3:72626175:G:A	72626175	NA,A	NA,G	NA,1	NA,-inf	NA,inf	NA,1.43744	0.000807057	0.00161722
3	chr3:72292305:C:T	72292305	NA,T	NA,C	NA,1	NA,inf	NA,inf	NA,1.39631	0.000798768	0.00160039
3	chr3:72014736:G:A	72014736	NA,A	NA,G	NA,1	NA,-inf	NA,inf	NA,1.42949	0.000798732	0.00160029
3	chr3:72772003:A:AG	72772003	AG,AG	A,A	1,1	inf,inf	inf,inf	1.62378,0.524998	0.000792399	0.0015858
3	chr3:72240902:G:A	72240902	A,A	G,G	1,1	-inf,-inf	inf,inf	0.370941,1.97707	0.000787949	0.00157752
3	chr3:72584559:A:G	72584559	NA,G	NA,A	NA,1	NA,inf	NA,inf	NA,1.37806	0.000774006	0.00155111
3	chr3:72238119:ATC:A	72238119	A,A	ATC,ATC	1,1	-inf,-inf	inf,inf	0.0508997,2.22739	0.000773874	0.00155003
3	chr3:72693992:C:T	72693992	NA,T	NA,C	NA,1	NA,-inf	NA,inf	NA,1.44093	0.000771965	0.00154727
3	chr3:72331794:G:A	72331794	NA,A	NA,G	NA,1	NA,-inf	NA,inf	NA,1.49021	0.000771222	0.00154656
3	chr3:72016318:A:G	72016318	G,G	A,A	1,1	inf,-inf	inf,inf	2.15799,0.104007	0.000769411	0.00154131
3	chr3:72568921:G:A	72568921	A,A	G,G	1,1	inf,inf	inf,inf	0.171349,2.55069	0.000768299	0.00154044
3	chr3:72247190:A:G	72247190	NA,G	NA,A	NA,1	NA,inf	NA,inf	NA,1.32386	0.000765488	0.00153375
3	chr3:72748127:G:A	72748127	A,A	G,G	1,1	-inf,inf	inf,inf	1.99338,0.262092	0.000763886	0.00152972
3	chr3:72536034:T:G	72536034	NA,G	NA,T	NA,1	NA,-inf	NA,inf	NA,1.32649	0.000757052	0.00151609
3	chr3:72770979:A:G	72770979	G,G	A,A	1,1	inf,inf	inf,inf	1.59589,0.535318	0.000756698	0.00151439
3	chr3:72156295:A:G	72156295	NA,G	NA,A	NA,1	NA,-inf	NA,inf	NA,1.50636	0.000753018	0.00150978
3	chr3:72290399:C:T	72290399	NA,T	NA,C	NA,1	NA,inf	NA,inf	NA,1.36101	0.000749635	0.00150199
3	chr3:72750397:C:T	72750397	NA,T	NA,C	NA,1	NA,-inf	NA,inf	NA,1.42359	0.000741978	0.0014865
3	chr3:72313390:A:C	72313390	NA,C	NA,A	NA,1	NA,inf	NA,inf	NA,1.33635	0.000738124	0.00147888
3	chr3:72413272:C:T	72413272	T,NA	C,NA	1,NA	inf,NA	inf,NA	1.0561,NA	0.000737963	0.00147658
3	chr3:72013316:A:G	72013316	NA,G	NA,A	NA,1	NA,-inf	NA,inf	NA,1.37988	0.000735673	0.00147398
3	chr3:72360705:A:G	72360705	G,G	A,A	1,1	-inf,-inf	inf,inf	3.62796,0.963992	0.000727355	0.0016694
3	chr3:71984593:G:A	71984593	NA,A	NA,G	NA,1	NA,inf	NA,inf	NA,1.30156	0.000727285	0.00145727
3	chr3:72014881:TG:T	72014881	NA,T	NA,TG	NA,1	NA,-inf	NA,inf	NA,1.37421	0.000725077	0.00145278
3	chr3:72390762:A:G	72390762	NA,G	NA,A	NA,1	NA,inf	NA,inf	NA,1.27397	0.000724079	0.00145036
3	chr3:72810968:TTTC:T	72810968	NA,T	NA,TTTC	NA,1	NA,-inf	NA,inf	NA,1.40835	0.000722436	0.00144737
3	chr3:72301865:G:A	72301865	NA,A	NA,G	NA,1	NA,inf	NA,inf	NA,1.32392	0.000721927	0.00144643
3	chr3:72435385:G:A	72435385	NA,A	NA,G	NA,1	NA,-inf	NA,inf	NA,1.20521	0.000720596	0.00144332
3	chr3:71973503:G:A	71973503	A,NA	G,NA	1,NA	-inf,NA	inf,NA	1.491,NA	0.000716559	0.00143576
3	chr3:72412246:T:C	72412246	NA,C	NA,T	NA,1	NA,inf	NA,inf	NA,1.26676	0.000714554	0.00143129
3	chr3:72544801:G:A	72544801	NA,A	NA,G	NA,1	NA,-inf	NA,inf	NA,1.30199	0.000711854	0.00142631
3	chr3:71947265:T:C	71947265	NA,C	NA,T	NA,1	NA,inf	NA,inf	NA,1.37444	0.000710379	0.00142383
3	chr3:72428668:A:C	72428668	C,C	A,A	1,1	inf,inf	inf,inf	3.58125,1.46932	0.000707672	0.00191384
3	chr3:72376812:A:T	72376812	T,NA	A,NA	1,NA	-inf,NA	inf,NA	0.851709,NA	0.000707546	0.00141521
3	chr3:72439607:C:T	72439607	NA,T	NA,C	NA,1	NA,-inf	NA,inf	NA,1.18761	0.00070572	0.0014135
3	chr3:72012813:C:T	72012813	NA,T	NA,C	NA,1	NA,-inf	NA,inf	NA,1.3534	0.00070211	0.00140676
3	chr3:72151543:C:T	72151543	NA,T	NA,C	NA,1	NA,-inf	NA,inf	NA,1.37555	0.000700235	0.00140319
3	chr3:71962957:A:G	71962957	NA,G	NA,A	NA,1	NA,-inf	NA,inf	NA,1.32544	0.00069429	0.00139149
3	chr3:72203509:G:A	72203509	NA,A	NA,G	NA,1	NA,inf	NA,inf	NA,1.22175	0.000693197	0.00138868
3	chr3:72660251:A:G	72660251	G,G	A,A	1,1	-inf,inf	inf,inf	0.553381,2.03412	0.000693103	0.00138937
3	chr3:71915628:G:C	71915628	C,C	G,G	1,1	inf,-inf	inf,inf	1.64649,1.0319	0.000688683	0.0013811
3	chr3:71946232:C:A	71946232	A,NA	C,NA	1,NA	-inf,NA	inf,NA	1.45583,NA	0.000687604	0.0013777
3	chr3:72733133:C:T	72733133	NA,T	NA,C	NA,1	NA,-inf	NA,inf	NA,1.37416	0.000682827	0.00136804
3	chr3:72288130:G:A	72288130	A,A	G,G	1,1	inf,-inf	inf,inf	0.0734152,2.24485	0.000682466	0.00136754
3	chr3:72573027:C:T	72573027	NA,T	NA,C	NA,1	NA,-inf	NA,inf	NA,1.28834	0.000674256	0.00135134
3	chr3:71946870:A:T	71946870	T,T	A,A	1,1	inf,inf	inf,inf	0.619464,1.76757	0.000668594	0.00133906
3	chr3:72639491:C:G	72639491	NA,G	NA,C	NA,1	NA,-inf	NA,inf	NA,1.3448	0.000667823	0.00133854
3	chr3:72153737:C:T	72153737	NA,T	NA,C	NA,1	NA,-inf	NA,inf	NA,1.34002	0.000666474	0.00133551
3	chr3:72615218:A:G	72615218	NA,G	NA,A	NA,1	NA,inf	NA,inf	NA,1.21279	0.00066578	0.00133378
3	chr3:72259463:C:T	72259463	T,T	C,C	1,1	inf,inf	inf,inf	2.40257,0.362508	0.000663578	0.00133404
3	chr3:72534842:G:A	72534842	NA,A	NA,G	NA,1	NA,-inf	NA,inf	NA,1.33173	0.000660199	0.00132312
3	chr3:72548776:G:A	72548776	A,A	G,G	1,1	inf,-inf	inf,inf	1.09723,1.73757	0.00065251	0.00130877
3	chr3:72694083:G:C	72694083	C,C	G,G	1,1	inf,-inf	inf,inf	1.90722,0.175865	0.000652197	0.00130577
3	chr3:72178246:A:G	72178246	NA,G	NA,A	NA,1	NA,inf	NA,inf	NA,1.11717	0.000644234	0.00129041
3	chr3:72756756:G:A	72756756	A,NA	G,NA	1,NA	-inf,NA	inf,NA	1.35884,NA	0.000642878	0.00128766
3	chr3:72756757:T:A	72756757	A,NA	T,NA	1,NA	-inf,NA	inf,NA	1.3584,NA	0.000642331	0.00128656
3	chr3:72797808:G:A	72797808	NA,A	NA,G	NA,1	NA,-inf	NA,inf	NA,1.29338	0.000640642	0.00128359
3	chr3:72515948:G:C	72515948	NA,C	NA,G	NA,1	NA,inf	NA,inf	NA,1.20823	0.000636303	0.00127494
3	chr3:72399489:C:CTAA	72399489	NA,CTAA	NA,C	NA,1	NA,inf	NA,inf	NA,1.27045	0.000635911	0.00127447
3	chr3:72420703:C:T	72420703	NA,T	NA,C	NA,1	NA,inf	NA,inf	NA,1.09379	0.000623822	0.00124925
3	chr3:72722346:C:T	72722346	NA,T	NA,C	NA,1	NA,inf	NA,inf	NA,1.2418	0.000618963	0.00124048
3	chr3:72130287:A:G	72130287	G,NA	A,NA	1,NA	inf,NA	inf,NA	1.29633,NA	0.000615637	0.00123297
3	chr3:72525998:G:A	72525998	NA,A	NA,G	NA,1	NA,inf	NA,inf	NA,1.18872	0.000615489	0.00123324
3	chr3:72176601:G:A	72176601	NA,A	NA,G	NA,1	NA,inf	NA,inf	NA,1.20567	0.0006152	0.00123274
3	chr3:72175034:C:G	72175034	NA,G	NA,C	NA,1	NA,inf	NA,inf	NA,1.2005	0.000614025	0.00123038
3	chr3:71962512:T:G	71962512	NA,G	NA,T	NA,1	NA,-inf	NA,inf	NA,1.25299	0.000613523	0.00122959
3	chr3:72574979:A:C	72574979	NA,C	NA,A	NA,1	NA,inf	NA,inf	NA,1.23749	0.000612389	0.00122729
3	chr3:72829177:T:C	72829177	NA,C	NA,T	NA,1	NA,-inf	NA,inf	NA,1.30507	0.000609448	0.00122127
3	chr3:72259565:C:T	72259565	T,T	C,C	1,1	inf,inf	inf,inf	2.35698,0.356898	0.000606365	0.001219
3	chr3:72452144:G:A	72452144	NA,A	NA,G	NA,1	NA,-inf	NA,inf	NA,1.31174	0.00060575	0.00121443
3	chr3:72578137:G:A	72578137	NA,A	NA,G	NA,1	NA,-inf	NA,inf	NA,1.26192	0.000605202	0.00121252
3	chr3:72571560:T:C	72571560	NA,C	NA,T	NA,1	NA,-inf	NA,inf	NA,1.19628	0.000602623	0.00120698
3	chr3:72153864:A:G	72153864	NA,G	NA,A	NA,1	NA,-inf	NA,inf	NA,1.36647	0.000594804	0.00119261
3	chr3:72576242:TCATCTAAAATTAGAGA:T	72576242	NA,T	NA,TCATCTAAAATTAGAGA	NA,1	NA,-inf	NA,inf	NA,1.18845	0.000591787	0.0011853
3	chr3:72424597:T:C	72424597	NA,C	NA,T	NA,1	NA,inf	NA,inf	NA,1.23265	0.000587635	0.00117779
3	chr3:72402521:G:A	72402521	A,NA	G,NA	1,NA	inf,NA	inf,NA	1.01384,NA	0.00058444	0.00116971
3	chr3:72422250:G:A	72422250	NA,A	NA,G	NA,1	NA,-inf	NA,inf	NA,1.28603	0.000583146	0.00116908
3	chr3:71924906:G:A	71924906	A,A	G,G	1,1	inf,inf	inf,inf	1.95311,0.340311	0.00058251	0.00116745
3	chr3:72209854:G:C	72209854	NA,C	NA,G	NA,1	NA,-inf	NA,inf	NA,1.24009	0.000581794	0.00116611
3	chr3:72035277:A:G	72035277	NA,G	NA,A	NA,1	NA,-inf	NA,inf	NA,1.19286	0.000579125	0.00116057
3	chr3:71947401:C:G	71947401	G,G	C,C	1,1	inf,inf	inf,inf	0.532755,1.76379	0.000575394	0.00115248
3	chr3:72573381:A:G	72573381	G,G	A,A	1,1	inf,-inf	inf,inf	0.433683,1.98435	0.000574004	0.00115013
3	chr3:72575887:T:G	72575887	NA,G	NA,T	NA,1	NA,-inf	NA,inf	NA,1.16989	0.000572797	0.00114729
3	chr3:72293096:C:T	72293096	NA,T	NA,C	NA,1	NA,-inf	NA,inf	NA,1.13322	0.000571607	0.00114517
3	chr3:72559801:T:C	72559801	NA,C	NA,T	NA,1	NA,-inf	NA,inf	NA,1.22158	0.000570291	0.00114255
3	chr3:71950431:A:T	71950431	NA,T	NA,A	NA,1	NA,-inf	NA,inf	NA,1.21315	0.000567928	0.00113826
3	chr3:72489582:C:T	72489582	T,T	C,C	1,1	inf,inf	inf,inf	0.764665,2.4093	0.000566705	0.00114496
3	chr3:71950430:C:A	71950430	NA,A	NA,C	NA,1	NA,-inf	NA,inf	NA,1.21143	0.000566258	0.00113492
3	chr3:72480213:C:T	72480213	NA,T	NA,C	NA,1	NA,-inf	NA,inf	NA,1.16675	0.000565573	0.0011333
3	chr3:72148021:T:C	72148021	C,NA	T,NA	1,NA	inf,NA	inf,NA	1.41589,NA	0.000564557	0.00113169
3	chr3:71931117:G:A	71931117	A,A	G,G	1,1	inf,inf	inf,inf	1.78928,0.547943	0.000563528	0.00112938
3	chr3:71869305:T:A	71869305	NA,A	NA,T	NA,1	NA,-inf	NA,inf	NA,1.21208	0.000562011	0.00112639
3	chr3:72558896:T:C	72558896	NA,C	NA,T	NA,1	NA,inf	NA,inf	NA,1.17569	0.000558773	0.00111983
3	chr3:71937867:G:A	71937867	NA,A	NA,G	NA,1	NA,inf	NA,inf	NA,1.14802	0.000557139	0.00111648
3	chr3:72151483:T:C	72151483	NA,C	NA,T	NA,1	NA,-inf	NA,inf	NA,1.24077	0.000556835	0.0011159
3	chr3:72023362:C:A	72023362	NA,A	NA,C	NA,1	NA,inf	NA,inf	NA,1.13253	0.000554374	0.00111079
3	chr3:72585076:T:C	72585076	NA,C	NA,T	NA,1	NA,inf	NA,inf	NA,1.18123	0.000554314	0.00111095
3	chr3:72438994:C:A	72438994	NA,A	NA,C	NA,1	NA,-inf	NA,inf	NA,1.05947	0.000553193	0.00110814
3	chr3:72587090:T:C	72587090	NA,C	NA,T	NA,1	NA,-inf	NA,inf	NA,1.13946	0.000549602	0.00110087
3	chr3:72575432:A:G	72575432	NA,G	NA,A	NA,1	NA,inf	NA,inf	NA,1.17165	0.000547065	0.00109641
3	chr3:72265118:T:C	72265118	NA,C	NA,T	NA,1	NA,-inf	NA,inf	NA,1.25483	0.000546676	0.00109599
3	chr3:72161637:G:C	72161637	NA,C	NA,G	NA,1	NA,inf	NA,inf	NA,1.15377	0.000545167	0.00109251
3	chr3:72576310:A:G	72576310	NA,G	NA,A	NA,1	NA,inf	NA,inf	NA,1.16947	0.000544963	0.0010922
3	chr3:72208776:G:A	72208776	NA,A	NA,G	NA,1	NA,-inf	NA,inf	NA,1.20035	0.000543782	0.00108993
3	chr3:72376650:T:C	72376650	NA,C	NA,T	NA,1	NA,inf	NA,inf	NA,1.11459	0.000542952	0.0010877
3	chr3:72093604:A:G	72093604	NA,G	NA,A	NA,1	NA,inf	NA,inf	NA,1.13788	0.000534138	0.00107045
3	chr3:72266417:C:T	72266417	NA,T	NA,C	NA,1	NA,-inf	NA,inf	NA,1.12631	0.000533916	0.00106977
3	chr3:72179783:C:A	72179783	NA,A	NA,C	NA,1	NA,inf	NA,inf	NA,1.05542	0.000533754	0.00106928
3	chr3:71934041:C:T	71934041	NA,T	NA,C	NA,1	NA,-inf	NA,inf	NA,1.1748	0.000530638	0.00106354
3	chr3:72266644:G:A	72266644	NA,A	NA,G	NA,1	NA,-inf	NA,inf	NA,1.12231	0.00052989	0.00106171
3	chr3:72587904:G:A	72587904	NA,A	NA,G	NA,1	NA,-inf	NA,inf	NA,1.10985	0.000527492	0.00105664
3	chr3:71952023:C:T	71952023	NA,T	NA,C	NA,1	NA,-inf	NA,inf	NA,1.15818	0.000519507	0.00104122
3	chr3:72238322:C:T	72238322	NA,T	NA,C	NA,1	NA,-inf	NA,inf	NA,1.12351	0.000519058	0.00104012
3	chr3:72557631:G:A	72557631	NA,A	NA,G	NA,1	NA,-inf	NA,inf	NA,1.14367	0.000515109	0.00103245
3	chr3:72454002:A:G	72454002	NA,G	NA,A	NA,1	NA,inf	NA,inf	NA,1.07809	0.000511697	0.00102503
3	chr3:72616209:T:G	72616209	NA,G	NA,T	NA,1	NA,inf	NA,inf	NA,1.12612	0.000511522	0.00102493
3	chr3:72520720:A:G	72520720	NA,G	NA,A	NA,1	NA,-inf	NA,inf	NA,1.1643	0.000510779	0.00102365
3	chr3:72019638:A:G	72019638	G,G	A,A	1,1	inf,inf	inf,inf	1.21642,1.32549	0.000509756	0.00102238
3	chr3:72350922:G:T	72350922	T,T	G,G	1,1	-inf,-inf	inf,inf	2.64288,0.12828	0.000506753	0.00102335
3	chr3:72815125:T:C	72815125	C,C	T,T	1,1	inf,inf	inf,inf	1.56931,0.310962	0.000506747	0.00101439
3	chr3:71961078:T:C	71961078	NA,C	NA,T	NA,1	NA,-inf	NA,inf	NA,1.13099	0.000506077	0.00101429
3	chr3:71871940:C:T	71871940	NA,T	NA,C	NA,1	NA,-inf	NA,inf	NA,1.16978	0.000505346	0.00101296
3	chr3:72389001:T:C	72389001	NA,C	NA,T	NA,1	NA,inf	NA,inf	NA,0.974698	0.000501549	0.00100443
3	chr3:72209681:A:G	72209681	NA,G	NA,A	NA,1	NA,inf	NA,inf	NA,1.05721	0.00050077	0.00100339
3	chr3:72296060:A:G	72296060	NA,G	NA,A	NA,1	NA,inf	NA,inf	NA,1.12048	0.000499333	0.0010006
3	chr3:72693798:C:T	72693798	T,T	C,C	1,1	inf,-inf	inf,inf	1.74442,0.289008	0.000497183	0.000995619
3	chr3:72768461:T:C	72768461	C,C	T,T	1,1	inf,inf	inf,inf	1.50693,0.387631	0.000495236	0.000991342
3	chr3:72477375:G:A	72477375	NA,A	NA,G	NA,1	NA,-inf	NA,inf	NA,1.15715	0.000494774	0.000991852
3	chr3:72726776:T:C	72726776	NA,C	NA,T	NA,1	NA,-inf	NA,inf	NA,1.158	0.00049463	0.000991599
3	chr3:71961761:T:C	71961761	C,C	T,T	1,1	inf,inf	inf,inf	0.39569,1.82334	0.000494561	0.00099079
3	chr3:72504907:A:G	72504907	NA,G	NA,A	NA,1	NA,inf	NA,inf	NA,1.12957	0.000492984	0.000988139
3	chr3:72588440:C:G	72588440	NA,G	NA,C	NA,1	NA,-inf	NA,inf	NA,1.07638	0.00049069	0.000982921
3	chr3:72647476:G:A	72647476	NA,A	NA,G	NA,1	NA,inf	NA,inf	NA,1.24294	0.000489495	0.000981479
3	chr3:72266093:T:C	72266093	NA,C	NA,T	NA,1	NA,-inf	NA,inf	NA,1.04105	0.0004868	0.000975391
3	chr3:71989936:G:A	71989936	A,NA	G,NA	1,NA	inf,NA	inf,NA	1.39301,NA	0.000483782	0.000970198
3	chr3:71995792:G:C	71995792	C,NA	G,NA	1,NA	inf,NA	inf,NA	1.19976,NA	0.000481372	0.00096439
3	chr3:72568247:C:G	72568247	NA,G	NA,C	NA,1	NA,-inf	NA,inf	NA,1.1567	0.000480187	0.000962658
3	chr3:72576248:A:G	72576248	NA,G	NA,A	NA,1	NA,inf	NA,inf	NA,1.09238	0.000477488	0.000957032
3	chr3:72207680:T:C	72207680	NA,C	NA,T	NA,1	NA,inf	NA,inf	NA,1.02883	0.000476607	0.000954989
3	chr3:72611629:G:C	72611629	NA,C	NA,G	NA,1	NA,inf	NA,inf	NA,1.07736	0.000472606	0.000947
3	chr3:72355599:T:C	72355599	NA,C	NA,T	NA,1	NA,-inf	NA,inf	NA,1.02256	0.00046473	0.000930989
3	chr3:72148961:T:A	72148961	NA,A	NA,T	NA,1	NA,-inf	NA,inf	NA,1.15987	0.000462869	0.000928039
3	chr3:72344979:A:G	72344979	NA,G	NA,A	NA,1	NA,inf	NA,inf	NA,0.972121	0.000462701	0.000926714
3	chr3:72487440:T:C	72487440	NA,C	NA,T	NA,1	NA,-inf	NA,inf	NA,1.05276	0.000462623	0.000927148
3	chr3:71948890:C:T	71948890	NA,T	NA,C	NA,1	NA,-inf	NA,inf	NA,1.08959	0.000460223	0.000922433
3	chr3:72766603:T:C	72766603	C,C	T,T	1,1	inf,inf	inf,inf	1.47473,0.3823	0.000459543	0.000919919
3	chr3:72019932:T:A	72019932	NA,A	NA,T	NA,1	NA,inf	NA,inf	NA,1.04092	0.000458612	0.000919042
3	chr3:72500364:T:C	72500364	C,C	T,T	1,1	inf,-inf	inf,inf	0.903472,1.77316	0.000458266	0.000919762
3	chr3:71966376:C:T	71966376	NA,T	NA,C	NA,1	NA,-inf	NA,inf	NA,1.10148	0.000457065	0.000916197
3	chr3:72773477:A:G	72773477	G,G	A,A	1,1	inf,inf	inf,inf	1.50511,0.322214	0.000456305	0.000913435
3	chr3:72521854:C:G	72521854	G,NA	C,NA	1,NA	inf,NA	inf,NA	1.65586,NA	0.000455336	0.000915167
3	chr3:71925175:T:C	71925175	C,C	T,T	1,1	inf,inf	inf,inf	1.84113,0.270937	0.000454065	0.000909973
3	chr3:72363568:G:C	72363568	NA,C	NA,G	NA,1	NA,-inf	NA,inf	NA,1.20535	0.000453709	0.000909698
3	chr3:72357083:T:C	72357083	NA,C	NA,T	NA,1	NA,-inf	NA,inf	NA,1.00754	0.000452043	0.000905586
3	chr3:72728233:G:A	72728233	NA,A	NA,G	NA,1	NA,-inf	NA,inf	NA,1.14664	0.000449749	0.000901359
3	chr3:71872685:G:C	71872685	NA,C	NA,G	NA,1	NA,-inf	NA,inf	NA,1.09998	0.000449258	0.000900556
3	chr3:72256677:G:A	72256677	NA,A	NA,G	NA,1	NA,-inf	NA,inf	NA,0.985683	0.000448961	0.000899568
3	chr3:72197876:C:T	72197876	NA,T	NA,C	NA,1	NA,inf	NA,inf	NA,0.97343	0.00044759	0.00089679
3	chr3:72266068:T:C	72266068	NA,C	NA,T	NA,1	NA,-inf	NA,inf	NA,0.980391	0.000446209	0.000894049
3	chr3:72424611:A:C	72424611	NA,C	NA,A	NA,1	NA,inf	NA,inf	NA,0.97303	0.000445815	0.000893157
3	chr3:72163853:G:T	72163853	NA,T	NA,G	NA,1	NA,-inf	NA,inf	NA,1.04905	0.000444623	0.000891153
3	chr3:72272498:C:T	72272498	NA,T	NA,C	NA,1	NA,inf	NA,inf	NA,1.02599	0.000444598	0.000891018
3	chr3:72240974:A:T	72240974	T,T	A,A	1,1	-inf,-inf	inf,inf	0.0240198,1.93498	0.000444585	0.000890609
3	chr3:72163693:A:C	72163693	NA,C	NA,A	NA,1	NA,-inf	NA,inf	NA,1.04726	0.000443522	0.000888944
3	chr3:72302487:T:C	72302487	NA,C	NA,T	NA,1	NA,inf	NA,inf	NA,0.983203	0.000436875	0.000875321
3	chr3:72617782:G:T	72617782	NA,T	NA,G	NA,1	NA,-inf	NA,inf	NA,1.065	0.000435739	0.000873526
3	chr3:72535953:A:G	72535953	G,G	A,A	1,1	inf,-inf	inf,inf	0.466137,1.88491	0.000433753	0.000869496
3	chr3:72534861:T:A	72534861	NA,A	NA,T	NA,1	NA,-inf	NA,inf	NA,1.06867	0.000432987	0.00086784
3	chr3:72832986:T:C	72832986	NA,C	NA,T	NA,1	NA,inf	NA,inf	NA,1.03371	0.000432559	0.000866893
3	chr3:72608900:T:C	72608900	C,NA	T,NA	1,NA	inf,NA	inf,NA	1.30123,NA	0.000432019	0.000866006
3	chr3:72264752:G:C	72264752	NA,C	NA,G	NA,1	NA,-inf	NA,inf	NA,0.972586	0.000431985	0.000865592
3	chr3:72149185:C:T	72149185	NA,T	NA,C	NA,1	NA,-inf	NA,inf	NA,1.0982	0.000431881	0.000865613
3	chr3:72724723:G:A	72724723	A,NA	G,NA	1,NA	-inf,NA	inf,NA	1.00248,NA	0.000430963	0.000862929
3	chr3:72567753:T:C	72567753	NA,C	NA,T	NA,1	NA,inf	NA,inf	NA,1.02729	0.000430448	0.000862724
3	chr3:72149431:T:C	72149431	NA,C	NA,T	NA,1	NA,-inf	NA,inf	NA,1.09362	0.000430047	0.000861927
3	chr3:72462390:C:G	72462390	NA,G	NA,C	NA,1	NA,inf	NA,inf	NA,1.02601	0.000428757	0.000859316
3	chr3:72177635:T:C	72177635	NA,C	NA,T	NA,1	NA,inf	NA,inf	NA,0.99449	0.000427749	0.000857199
3	chr3:71848357:T:C	71848357	NA,C	NA,T	NA,1	NA,-inf	NA,inf	NA,1.0535	0.000426754	0.000855445
3	chr3:72667757:A:G	72667757	G,NA	A,NA	1,NA	inf,NA	inf,NA	1.34215,NA	0.000426455	0.000854972
3	chr3:72744075:C:T	72744075	T,T	C,C	1,1	inf,inf	inf,inf	1.50498,0.264047	0.000425777	0.000852349
3	chr3:72264290:G:C	72264290	NA,C	NA,G	NA,1	NA,-inf	NA,inf	NA,0.960561	0.000424268	0.00085013
3	chr3:72386913:G:A	72386913	NA,A	NA,G	NA,1	NA,inf	NA,inf	NA,0.839269	0.000424223	0.000849536
3	chr3:71887727:G:A	71887727	NA,A	NA,G	NA,1	NA,-inf	NA,inf	NA,1.05307	0.000423852	0.000849571
3	chr3:71973484:G:A	71973484	A,NA	G,NA	1,NA	inf,NA	inf,NA	1.14873,NA	0.000422506	0.000846455
3	chr3:72327458:A:AT	72327458	AT,AT	A,A	1,1	inf,inf	inf,inf	1.16432,1.5524	0.000421545	0.000847276
3	chr3:72533307:C:T	72533307	NA,T	NA,C	NA,1	NA,-inf	NA,inf	NA,1.04708	0.000420173	0.000842151
3	chr3:72581255:A:G	72581255	NA,G	NA,A	NA,1	NA,inf	NA,inf	NA,1.01929	0.000419741	0.000841295
3	chr3:72315322:C:T	72315322	NA,T	NA,C	NA,1	NA,-inf	NA,inf	NA,1.04408	0.000419483	0.000840841
3	chr3:72514964:G:A	72514964	NA,A	NA,G	NA,1	NA,inf	NA,inf	NA,1.03282	0.000419195	0.000840259
3	chr3:72836118:A:G	72836118	G,G	A,A	1,1	inf,inf	inf,inf	1.46438,0.342314	0.000418534	0.000837873
3	chr3:72317639:G:C	72317639	C,C	G,G	1,1	inf,inf	inf,inf	1.76002,0.357773	0.000418005	0.000837651
3	chr3:72179570:T:C	72179570	NA,C	NA,T	NA,1	NA,inf	NA,inf	NA,0.953303	0.0004179	0.000837406
3	chr3:72409376:G:A	72409376	NA,A	NA,G	NA,1	NA,inf	NA,inf	NA,0.93641	0.000417893	0.000837238
3	chr3:72282788:C:G	72282788	NA,G	NA,C	NA,1	NA,inf	NA,inf	NA,0.97027	0.000417647	0.000836999
3	chr3:72145683:A:G	72145683	NA,G	NA,A	NA,1	NA,-inf	NA,inf	NA,1.0669	0.000417363	0.000836456
3	chr3:72181128:A:G	72181128	NA,G	NA,A	NA,1	NA,inf	NA,inf	NA,0.951885	0.000416911	0.000835423
3	chr3:72259375:C:T	72259375	T,T	C,C	1,1	-inf,-inf	inf,inf	0.836551,1.60513	0.00041671	0.000835802
3	chr3:72809754:T:C	72809754	NA,C	NA,T	NA,1	NA,inf	NA,inf	NA,1.01144	0.00041645	0.000834617
3	chr3:71944379:A:G	71944379	G,G	A,A	1,1	inf,inf	inf,inf	0.527922,1.60984	0.000415987	0.000833478
3	chr3:72557911:T:C	72557911	NA,C	NA,T	NA,1	NA,-inf	NA,inf	NA,1.04746	0.000415584	0.000832884
3	chr3:71997761:AC:A	71997761	A,NA	AC,NA	1,NA	inf,NA	inf,NA	1.12484,NA	0.000415524	0.000832513
3	chr3:72236508:G:C	72236508	NA,C	NA,G	NA,1	NA,inf	NA,inf	NA,0.965581	0.000414247	0.00083013
3	chr3:71885493:C:T	71885493	NA,T	NA,C	NA,1	NA,-inf	NA,inf	NA,1.0152	0.000413499	0.000828812
3	chr3:72301389:G:GA	72301389	NA,GA	NA,G	NA,1	NA,-inf	NA,inf	NA,0.906571	0.000413268	0.000827951
3	chr3:72044346:C:G	72044346	G,G	C,C	1,1	inf,inf	inf,inf	1.60944,0.649068	0.000411885	0.000825568
3	chr3:72420700:A:G	72420700	NA,G	NA,A	NA,1	NA,inf	NA,inf	NA,0.877016	0.000411502	0.000824339
3	chr3:71899521:A:C	71899521	C,C	A,A	1,1	inf,-inf	inf,inf	0.758292,1.3887	0.000409794	0.00082092
3	chr3:71895419:G:C	71895419	NA,C	NA,G	NA,1	NA,-inf	NA,inf	NA,1.02868	0.000408343	0.000818488
3	chr3:72414654:TA:T	72414654	NA,T	NA,TA	NA,1	NA,inf	NA,inf	NA,0.919937	0.000407802	0.000816972
3	chr3:72579606:T:C	72579606	NA,C	NA,T	NA,1	NA,-inf	NA,inf	NA,0.961897	0.000407029	0.000815388
3	chr3:71896655:G:A	71896655	NA,A	NA,G	NA,1	NA,-inf	NA,inf	NA,1.02697	0.000406487	0.000814773
3	chr3:71883670:C:G	71883670	NA,G	NA,C	NA,1	NA,-inf	NA,inf	NA,1.00345	0.000406406	0.000814581
3	chr3:72126318:T:A	72126318	NA,A	NA,T	NA,1	NA,-inf	NA,inf	NA,1.02944	0.000404807	0.000811469
3	chr3:72421146:A:C	72421146	NA,C	NA,A	NA,1	NA,inf	NA,inf	NA,0.866269	0.000404642	0.000810601
3	chr3:72608497:A:G	72608497	NA,G	NA,A	NA,1	NA,-inf	NA,inf	NA,1.02828	0.000402323	0.00080653
3	chr3:72745715:T:C	72745715	NA,C	NA,T	NA,1	NA,inf	NA,inf	NA,0.983074	0.000399982	0.000801676
3	chr3:72515542:G:A	72515542	A,NA	G,NA	1,NA	inf,NA	inf,NA	1.25477,NA	0.000397865	0.000797695
3	chr3:72407269:G:A	72407269	NA,A	NA,G	NA,1	NA,inf	NA,inf	NA,0.863738	0.000396331	0.000793909
3	chr3:72439389:G:C	72439389	C,C	G,G	1,1	inf,inf	inf,inf	2.76524,1.49316	0.000396186	0.000889086
3	chr3:72297509:C:T	72297509	NA,T	NA,C	NA,1	NA,inf	NA,inf	NA,0.905706	0.000396054	0.000793593
3	chr3:72499401:A:G	72499401	NA,G	NA,A	NA,1	NA,-inf	NA,inf	NA,1.02758	0.000395198	0.000792258
3	chr3:72603172:A:C	72603172	C,C	A,A	1,1	inf,inf	inf,inf	1.67863,0.154108	0.000395112	0.000791107
3	chr3:72634415:G:A	72634415	NA,A	NA,G	NA,1	NA,inf	NA,inf	NA,0.958777	0.000394036	0.000789713
3	chr3:72181996:A:G	72181996	NA,G	NA,A	NA,1	NA,inf	NA,inf	NA,0.918604	0.000393611	0.000788747
3	chr3:72496447:G:T	72496447	NA,T	NA,G	NA,1	NA,-inf	NA,inf	NA,1.00913	0.000392663	0.000786641
3	chr3:72599838:A:G	72599838	NA,G	NA,A	NA,1	NA,-inf	NA,inf	NA,0.999021	0.000392507	0.000786802
3	chr3:72637807:A:C	72637807	NA,C	NA,A	NA,1	NA,-inf	NA,inf	NA,1.00501	0.000390947	0.000783742
3	chr3:72295191:A:G	72295191	NA,G	NA,A	NA,1	NA,-inf	NA,inf	NA,1.1044	0.000390093	0.000782281
3	chr3:72550870:CCTCT:C	72550870	NA,C	NA,CCTCT	NA,1	NA,inf	NA,inf	NA,0.962355	0.00038963	0.000780951
3	chr3:72797186:A:T	72797186	NA,T	NA,A	NA,1	NA,inf	NA,inf	NA,0.954655	0.000389289	0.000780071
3	chr3:72410662:T:C	72410662	NA,C	NA,T	NA,1	NA,inf	NA,inf	NA,0.852767	0.000388722	0.000778672
3	chr3:72549647:G:T	72549647	NA,T	NA,G	NA,1	NA,-inf	NA,inf	NA,0.987413	0.000385324	0.000772445
3	chr3:72476930:A:G	72476930	NA,G	NA,A	NA,1	NA,-inf	NA,inf	NA,1.00398	0.000385278	0.000772361
3	chr3:72538502:A:G	72538502	NA,G	NA,A	NA,1	NA,-inf	NA,inf	NA,0.942665	0.000384941	0.000771147
3	chr3:72445648:C:G	72445648	NA,G	NA,C	NA,1	NA,inf	NA,inf	NA,0.877804	0.000384861	0.000771066
3	chr3:72410794:A:G	72410794	NA,G	NA,A	NA,1	NA,inf	NA,inf	NA,0.846679	0.000384551	0.00077032
3	chr3:72674599:C:T	72674599	NA,T	NA,C	NA,1	NA,-inf	NA,inf	NA,1.00374	0.000384183	0.000770097
3	chr3:72751411:T:A	72751411	NA,A	NA,T	NA,1	NA,inf	NA,inf	NA,0.960706	0.000383253	0.000768101
3	chr3:72667630:AC:A	72667630	NA,A	NA,AC	NA,1	NA,inf	NA,inf	NA,0.936775	0.000383251	0.000768143
3	chr3:72671461:C:T	72671461	NA,T	NA,C	NA,1	NA,inf	NA,inf	NA,0.915788	0.000382974	0.000767462
3	chr3:72150224:TTCC:T	72150224	NA,T	NA,TTCC	NA,1	NA,-inf	NA,inf	NA,1.02034	0.000381456	0.000764557
3	chr3:72363378:G:A	72363378	NA,A	NA,G	NA,1	NA,-inf	NA,inf	NA,1.09888	0.000380728	0.000763389
3	chr3:72498911:A:G	72498911	G,G	A,A	1,1	inf,-inf	inf,inf	0.897963,1.67691	0.00037996	0.000762675
3	chr3:72067449:C:T	72067449	NA,T	NA,C	NA,1	NA,inf	NA,inf	NA,0.910742	0.000379834	0.000761142
3	chr3:72582822:G:C	72582822	C,C	G,G	1,1	inf,-inf	inf,inf	0.440939,1.85347	0.000379753	0.000761739
3	chr3:72205676:G:A	72205676	NA,A	NA,G	NA,1	NA,inf	NA,inf	NA,0.891304	0.00037899	0.000759441
3	chr3:72760742:G:C	72760742	NA,C	NA,G	NA,1	NA,inf	NA,inf	NA,0.955005	0.000378025	0.000757536
3	chr3:72472365:G:A	72472365	NA,A	NA,G	NA,1	NA,-inf	NA,inf	NA,0.934908	0.000377662	0.000756838
3	chr3:72408687:C:T	72408687	NA,T	NA,C	NA,1	NA,inf	NA,inf	NA,0.836494	0.000377592	0.000756387
3	chr3:72521403:GACA:G	72521403	NA,G	NA,GACA	NA,1	NA,inf	NA,inf	NA,0.910273	0.000376647	0.0007548
3	chr3:72416124:C:T	72416124	NA,T	NA,C	NA,1	NA,inf	NA,inf	NA,0.833716	0.000376042	0.000753281
3	chr3:72149772:C:G	72149772	NA,G	NA,C	NA,1	NA,-inf	NA,inf	NA,1.0109	0.000375695	0.000753013
3	chr3:72522398:G:A	72522398	NA,A	NA,G	NA,1	NA,inf	NA,inf	NA,0.90814	0.000375247	0.000751996
3	chr3:71868700:C:T	71868700	T,T	C,C	1,1	-inf,-inf	inf,inf	1.61518,0.239002	0.000374516	0.000750103
3	chr3:72581146:A:ATATTTTCAGGATGTGTGCAAAAAATTT	72581146	NA,ATATTTTCAGGATGTGTGCAAAAAATTT	NA,A	NA,1	NA,-inf	NA,inf	NA,1.00513	0.000373483	0.000748485
3	chr3:72408295:C:T	72408295	NA,T	NA,C	NA,1	NA,inf	NA,inf	NA,0.829429	0.000372839	0.000746869
3	chr3:72578986:T:C	72578986	NA,C	NA,T	NA,1	NA,-inf	NA,inf	NA,0.910153	0.00037257	0.000746384
3	chr3:71932954:C:G	71932954	NA,G	NA,C	NA,1	NA,-inf	NA,inf	NA,1.00862	0.000372559	0.00074685
3	chr3:71960095:G:A	71960095	NA,A	NA,G	NA,1	NA,-inf	NA,inf	NA,0.949077	0.000372419	0.000746457
3	chr3:72239594:A:G	72239594	G,G	A,A	1,1	inf,-inf	inf,inf	0.00964976,1.86493	0.000371456	0.00074426
3	chr3:72653369:TAG:T	72653369	NA,T	NA,TAG	NA,1	NA,-inf	NA,inf	NA,0.95737	0.000371051	0.000743709
3	chr3:72591032:C:T	72591032	T,T	C,C	1,1	-inf,inf	inf,inf	0.23202,1.89336	0.000371005	0.000743798
3	chr3:72497449:A:T	72497449	NA,T	NA,A	NA,1	NA,-inf	NA,inf	NA,1.0626	0.000370993	0.000743892
3	chr3:72840717:C:T	72840717	NA,T	NA,C	NA,1	NA,inf	NA,inf	NA,0.938904	0.000370618	0.000742667
3	chr3:71921315:T:C	71921315	C,NA	T,NA	1,NA	-inf,NA	inf,NA	1.12618,NA	0.000370488	0.000742523
3	chr3:71974271:A:G	71974271	NA,G	NA,A	NA,1	NA,inf	NA,inf	NA,0.924666	0.000370336	0.0007422
3	chr3:72355391:C:A	72355391	A,NA	C,NA	1,NA	-inf,NA	inf,NA	2.17432,NA	0.000370119	0.000753873
3	chr3:72847225:A:C	72847225	C,C	A,A	1,1	inf,inf	inf,inf	1.43282,0.290165	0.000370104	0.000740945
3	chr3:72842669:A:G	72842669	G,G	A,A	1,1	inf,inf	inf,inf	1.45682,0.247669	0.000369919	0.000740581
3	chr3:72582095:C:T	72582095	T,NA	C,NA	1,NA	-inf,NA	inf,NA	1.56581,NA	0.000368735	0.000740944
3	chr3:72361323:G:A	72361323	NA,A	NA,G	NA,1	NA,-inf	NA,inf	NA,0.88643	0.000367018	0.00073531
3	chr3:71889537:G:A	71889537	NA,A	NA,G	NA,1	NA,inf	NA,inf	NA,0.919623	0.000365798	0.000733109
3	chr3:71892481:A:T	71892481	NA,T	NA,A	NA,1	NA,-inf	NA,inf	NA,0.974874	0.000365517	0.000732708
3	chr3:71878018:C:G	71878018	NA,G	NA,C	NA,1	NA,-inf	NA,inf	NA,0.942741	0.000365311	0.000732216
3	chr3:72684404:G:A	72684404	NA,A	NA,G	NA,1	NA,inf	NA,inf	NA,0.890991	0.000360561	0.000722599
3	chr3:72698112:C:G	72698112	G,G	C,C	1,1	inf,inf	inf,inf	1.51432,0.658848	0.000360209	0.000721948
3	chr3:72785568:A:G	72785568	G,G	A,A	1,1	inf,inf	inf,inf	1.46606,0.185194	0.000359612	0.000719941
3	chr3:72671118:T:C	72671118	NA,C	NA,T	NA,1	NA,inf	NA,inf	NA,0.87445	0.000357596	0.000716615
3	chr3:72521705:G:A	72521705	NA,A	NA,G	NA,1	NA,inf	NA,inf	NA,0.879042	0.000357156	0.000715749
3	chr3:72149943:C:T	72149943	NA,T	NA,C	NA,1	NA,-inf	NA,inf	NA,0.974863	0.000356956	0.000715426
3	chr3:72508471:G:A	72508471	NA,A	NA,G	NA,1	NA,inf	NA,inf	NA,0.935537	0.000356858	0.000715324
3	chr3:72815122:C:T	72815122	NA,T	NA,C	NA,1	NA,-inf	NA,inf	NA,0.995228	0.000355919	0.000713314
3	chr3:72201100:T:A	72201100	NA,A	NA,T	NA,1	NA,-inf	NA,inf	NA,0.932095	0.000355626	0.000712806
3	chr3:72673927:C:T	72673927	T,T	C,C	1,1	inf,inf	inf,inf	1.46214,0.340501	0.000355194	0.000711157
3	chr3:72187619:A:G	72187619	NA,G	NA,A	NA,1	NA,inf	NA,inf	NA,0.906482	0.000354923	0.000711327
3	chr3:72675443:C:G	72675443	NA,G	NA,C	NA,1	NA,inf	NA,inf	NA,0.87175	0.00035486	0.000711141
3	chr3:72463755:G:A	72463755	NA,A	NA,G	NA,1	NA,-inf	NA,inf	NA,0.868187	0.000354262	0.000709701
3	chr3:72263941:T:A	72263941	NA,A	NA,T	NA,1	NA,-inf	NA,inf	NA,0.856378	0.000353984	0.000709336
3	chr3:72367508:G:A	72367508	NA,A	NA,G	NA,1	NA,-inf	NA,inf	NA,0.788074	0.000353964	0.000709045
3	chr3:71881829:T:C	71881829	NA,C	NA,T	NA,1	NA,-inf	NA,inf	NA,0.921366	0.000353798	0.000709168
3	chr3:71921990:C:T	71921990	NA,T	NA,C	NA,1	NA,-inf	NA,inf	NA,0.903867	0.000353624	0.000708742
3	chr3:72206938:T:C	72206938	NA,C	NA,T	NA,1	NA,inf	NA,inf	NA,0.848734	0.000352977	0.000707326
3	chr3:72322440:G:T	72322440	NA,T	NA,G	NA,1	NA,-inf	NA,inf	NA,1.00941	0.000351848	0.000705579
3	chr3:72366516:G:T	72366516	NA,T	NA,G	NA,1	NA,inf	NA,inf	NA,0.833979	0.000351043	0.000703319
3	chr3:72329799:A:G	72329799	G,G	A,A	1,1	-inf,inf	inf,inf	2.49455,0.0647056	0.000350043	0.000707038
3	chr3:72777451:C:T	72777451	NA,T	NA,C	NA,1	NA,inf	NA,inf	NA,0.907895	0.000349916	0.000701222
3	chr3:72764862:T:C	72764862	C,C	T,T	1,1	inf,inf	inf,inf	1.38698,0.312396	0.000349535	0.000699772
3	chr3:71933019:T:C	71933019	NA,C	NA,T	NA,1	NA,-inf	NA,inf	NA,0.960958	0.00034619	0.000693989
3	chr3:72753660:G:A	72753660	NA,A	NA,G	NA,1	NA,inf	NA,inf	NA,0.898272	0.000345482	0.000692332
3	chr3:72815727:G:C	72815727	NA,C	NA,G	NA,1	NA,inf	NA,inf	NA,0.897278	0.000345282	0.000691913
3	chr3:72674386:C:T	72674386	NA,T	NA,C	NA,1	NA,inf	NA,inf	NA,0.855097	0.000345228	0.000691842
3	chr3:72640238:C:T	72640238	NA,T	NA,C	NA,1	NA,inf	NA,inf	NA,0.893503	0.000344446	0.000690389
3	chr3:71884903:G:A	71884903	NA,A	NA,G	NA,1	NA,-inf	NA,inf	NA,0.904403	0.000344363	0.000690256
3	chr3:72672896:C:T	72672896	NA,T	NA,C	NA,1	NA,inf	NA,inf	NA,0.853316	0.000344085	0.000689551
3	chr3:72081037:T:C	72081037	NA,C	NA,T	NA,1	NA,inf	NA,inf	NA,0.877378	0.000342079	0.000685626
3	chr3:72550653:T:C	72550653	NA,C	NA,T	NA,1	NA,-inf	NA,inf	NA,0.923802	0.000341484	0.000684464
3	chr3:71955398:A:T	71955398	T,T	A,A	1,1	-inf,inf	inf,inf	1.66564,0.0029581	0.000341332	0.000683809
3	chr3:72617369:A:G	72617369	G,NA	A,NA	1,NA	-inf,NA	inf,NA	0.88321,NA	0.000341111	0.000683103
3	chr3:71949981:C:T	71949981	NA,T	NA,C	NA,1	NA,-inf	NA,inf	NA,0.906426	0.000340694	0.000682916
3	chr3:72326788:A:T	72326788	T,T	A,A	1,1	inf,inf	inf,inf	1.05599,1.46293	0.000340597	0.00068412
3	chr3:72468374:T:G	72468374	NA,G	NA,T	NA,1	NA,inf	NA,inf	NA,0.87956	0.000340263	0.000681735
3	chr3:72539884:C:G	72539884	G,G	C,C	1,1	inf,-inf	inf,inf	0.187915,1.9065	0.000339153	0.000679731
3	chr3:72556622:T:G	72556622	G,G	T,T	1,1	inf,-inf	inf,inf	0.223094,1.86459	0.00033859	0.000678627
3	chr3:72684518:A:C	72684518	C,C	A,A	1,1	inf,inf	inf,inf	1.51547,0.16067	0.000338152	0.000677016
3	chr3:71901687:C:T	71901687	T,T	C,C	1,1	inf,-inf	inf,inf	1.46435,0.533343	0.000337864	0.000676967
3	chr3:72475104:C:T	72475104	NA,T	NA,C	NA,1	NA,-inf	NA,inf	NA,0.922676	0.000337538	0.00067667
3	chr3:71877985:A:T	71877985	T,NA	A,NA	1,NA	inf,NA	inf,NA	1.01914,NA	0.000337482	0.000676212
3	chr3:72228646:G:A	72228646	NA,A	NA,G	NA,1	NA,inf	NA,inf	NA,0.851077	0.00033677	0.000674903
3	chr3:72540044:G:A	72540044	A,A	G,G	1,1	inf,-inf	inf,inf	0.302341,1.64784	0.000336176	0.000673315
3	chr3:71981976:G:T	71981976	T,NA	G,NA	1,NA	inf,NA	inf,NA	1.02613,NA	0.000335738	0.000672671
3	chr3:72436064:G:A	72436064	A,NA	G,NA	1,NA	-inf,NA	inf,NA	0.554294,NA	0.000335202	0.000670761
3	chr3:72713754:T:C	72713754	NA,C	NA,T	NA,1	NA,-inf	NA,inf	NA,0.912182	0.000334635	0.000670644
3	chr3:71890810:T:C	71890810	NA,C	NA,T	NA,1	NA,inf	NA,inf	NA,0.865823	0.000334095	0.00066959
3	chr3:72133304:G:C	72133304	C,C	G,G	1,1	-inf,inf	inf,inf	0.554933,1.47572	0.000334091	0.000669458
3	chr3:72727237:C:T	72727237	NA,T	NA,C	NA,1	NA,inf	NA,inf	NA,0.856681	0.000333457	0.000668298
3	chr3:72390241:A:G	72390241	NA,G	NA,A	NA,1	NA,inf	NA,inf	NA,0.712018	0.000333168	0.000667291
3	chr3:72273072:T:C	72273072	NA,C	NA,T	NA,1	NA,-inf	NA,inf	NA,0.807226	0.00033286	0.000666992
3	chr3:72040791:C:A	72040791	NA,A	NA,C	NA,1	NA,-inf	NA,inf	NA,0.871938	0.000332299	0.000666039
3	chr3:72618233:G:A	72618233	NA,A	NA,G	NA,1	NA,-inf	NA,inf	NA,0.906469	0.000330714	0.000662984
3	chr3:72668501:TC:T	72668501	NA,T	NA,TC	NA,1	NA,-inf	NA,inf	NA,0.89845	0.000330283	0.000662095
3	chr3:72417630:T:A	72417630	NA,A	NA,T	NA,1	NA,inf	NA,inf	NA,0.759766	0.000330042	0.000661174
3	chr3:72358134:A:T	72358134	NA,T	NA,A	NA,1	NA,-inf	NA,inf	NA,0.741305	0.000329885	0.000660818
3	chr3:72681943:T:C	72681943	NA,C	NA,T	NA,1	NA,-inf	NA,inf	NA,0.909489	0.00032962	0.000660739
3	chr3:71906466:G:A	71906466	NA,A	NA,G	NA,1	NA,-inf	NA,inf	NA,0.88208	0.000329526	0.000660517
3	chr3:72671987:T:C	72671987	NA,C	NA,T	NA,1	NA,-inf	NA,inf	NA,0.908755	0.000328295	0.00065808
3	chr3:72634655:G:A	72634655	A,A	G,G	1,1	inf,inf	inf,inf	1.33873,0.581327	0.00032806	0.000657009
3	chr3:72721107:TCCACTGG:T	72721107	NA,T	NA,TCCACTGG	NA,1	NA,inf	NA,inf	NA,0.864065	0.000327656	0.00065675
3	chr3:72670332:C:A	72670332	NA,A	NA,C	NA,1	NA,inf	NA,inf	NA,0.823278	0.000327497	0.000656317
3	chr3:72648094:CAG:C	72648094	NA,C	NA,CAG	NA,1	NA,inf	NA,inf	NA,1.00837	0.000325957	0.000653657
3	chr3:72204437:A:G	72204437	NA,G	NA,A	NA,1	NA,inf	NA,inf	NA,0.799474	0.000325691	0.000652658
3	chr3:72358516:T:C	72358516	NA,C	NA,T	NA,1	NA,-inf	NA,inf	NA,0.733568	0.000325468	0.000651974
3	chr3:72713164:C:G	72713164	NA,G	NA,C	NA,1	NA,-inf	NA,inf	NA,0.883171	0.000325106	0.000651653
3	chr3:72310376:G:A	72310376	A,A	G,G	1,1	inf,inf	inf,inf	1.72902,0.0122716	0.000325085	0.000651428
3	chr3:72042189:G:C	72042189	NA,C	NA,G	NA,1	NA,-inf	NA,inf	NA,0.857219	0.000324353	0.000650116
3	chr3:71926929:A:G	71926929	G,G	A,A	1,1	inf,inf	inf,inf	1.64164,0.350147	0.000324219	0.000649865
3	chr3:72392872:A:G	72392872	NA,G	NA,A	NA,1	NA,inf	NA,inf	NA,0.697824	0.000323308	0.000647558
3	chr3:72594751:A:T	72594751	NA,T	NA,A	NA,1	NA,-inf	NA,inf	NA,0.890827	0.000323097	0.000647625
3	chr3:72674147:T:C	72674147	NA,C	NA,T	NA,1	NA,inf	NA,inf	NA,0.815442	0.000323091	0.000647488
3	chr3:72328039:C:T	72328039	T,T	C,C	1,1	inf,inf	inf,inf	1.02535,1.45552	0.00032287	0.000648478
3	chr3:72227413:T:C	72227413	NA,C	NA,T	NA,1	NA,inf	NA,inf	NA,0.772801	0.000322613	0.000646414
3	chr3:72827431:T:C	72827431	C,C	T,T	1,1	inf,inf	inf,inf	1.38661,0.258387	0.000321914	0.000644506
3	chr3:72579173:G:A	72579173	NA,A	NA,G	NA,1	NA,-inf	NA,inf	NA,0.906436	0.000321635	0.00064457
3	chr3:72227353:A:G	72227353	NA,G	NA,A	NA,1	NA,inf	NA,inf	NA,0.767476	0.000319645	0.000640469
3	chr3:72283156:C:T	72283156	NA,T	NA,C	NA,1	NA,-inf	NA,inf	NA,0.80078	0.000319615	0.000640467
3	chr3:72581766:G:T	72581766	NA,T	NA,G	NA,1	NA,-inf	NA,inf	NA,0.850738	0.000319134	0.000639704
3	chr3:72749677:CTAAAA:C	72749677	NA,C	NA,CTAAAA	NA,1	NA,inf	NA,inf	NA,0.815452	0.000317811	0.000636914
3	chr3:71975469:A:C	71975469	NA,C	NA,A	NA,1	NA,inf	NA,inf	NA,0.829025	0.000316068	0.000633464
3	chr3:72462959:G:T	72462959	NA,T	NA,G	NA,1	NA,-inf	NA,inf	NA,0.89352	0.000315519	0.000632532
3	chr3:72305012:A:C	72305012	C,C	A,A	1,1	inf,inf	inf,inf	0.437686,1.97406	0.000315464	0.000633925
3	chr3:72843380:G:C	72843380	C,C	G,G	1,1	inf,inf	inf,inf	1.33663,0.322242	0.000312845	0.00062635
3	chr3:72132734:G:A	72132734	NA,A	NA,G	NA,1	NA,-inf	NA,inf	NA,0.833203	0.000312081	0.000625579
3	chr3:72581619:AT:A	72581619	NA,A	NA,AT	NA,1	NA,inf	NA,inf	NA,0.836956	0.000311928	0.000625229
3	chr3:72334231:G:A	72334231	NA,A	NA,G	NA,1	NA,-inf	NA,inf	NA,0.801777	0.000311649	0.000624516
3	chr3:72050480:T:C	72050480	NA,C	NA,T	NA,1	NA,inf	NA,inf	NA,0.80178	0.000311597	0.000624475
3	chr3:72160547:T:C	72160547	NA,C	NA,T	NA,1	NA,-inf	NA,inf	NA,0.914254	0.00031154	0.000624641
3	chr3:71895372:C:T	71895372	NA,T	NA,C	NA,1	NA,inf	NA,inf	NA,0.807262	0.000310976	0.000623255
3	chr3:72721918:C:T	72721918	NA,T	NA,C	NA,1	NA,inf	NA,inf	NA,0.831977	0.000310754	0.000622877
3	chr3:72776913:T:C	72776913	NA,C	NA,T	NA,1	NA,inf	NA,inf	NA,0.821301	0.000310598	0.000622487
3	chr3:71892961:T:G	71892961	NA,G	NA,T	NA,1	NA,inf	NA,inf	NA,0.796912	0.000310444	0.000622177
3	chr3:71864564:T:C	71864564	NA,C	NA,T	NA,1	NA,-inf	NA,inf	NA,0.85851	0.000310199	0.0006218
3	chr3:71855832:G:T	71855832	T,T	G,G	1,1	-inf,-inf	inf,inf	1.60179,0.00175798	0.000310058	0.000621084
3	chr3:72159375:C:T	72159375	NA,T	NA,C	NA,1	NA,-inf	NA,inf	NA,0.846132	0.00030914	0.000619681
3	chr3:72831319:T:C	72831319	C,C	T,T	1,1	inf,inf	inf,inf	1.32023,0.343389	0.000309134	0.000618925
3	chr3:72443915:A:T	72443915	T,T	A,A	1,1	-inf,-inf	inf,inf	0.684038,0.809293	0.000307402	0.000615167
3	chr3:72577097:A:G	72577097	NA,G	NA,A	NA,1	NA,-inf	NA,inf	NA,0.852869	0.000306995	0.000615108
3	chr3:72654359:A:G	72654359	NA,G	NA,A	NA,1	NA,-inf	NA,inf	NA,0.853993	0.000306946	0.000615253
3	chr3:72434801:A:G	72434801	NA,G	NA,A	NA,1	NA,-inf	NA,inf	NA,0.864352	0.000306943	0.00061529
3	chr3:72249506:A:G	72249506	G,G	A,A	1,1	-inf,-inf	inf,inf	0.320202,1.75921	0.000306395	0.000614324
3	chr3:72280264:C:T	72280264	NA,T	NA,C	NA,1	NA,inf	NA,inf	NA,0.779777	0.000306037	0.000613279
3	chr3:72186407:A:C	72186407	NA,C	NA,A	NA,1	NA,inf	NA,inf	NA,0.761739	0.000305245	0.000611699
3	chr3:71994565:C:T	71994565	NA,T	NA,C	NA,1	NA,-inf	NA,inf	NA,0.850659	0.000304596	0.000610576
3	chr3:71997972:T:G	71997972	NA,G	NA,T	NA,1	NA,-inf	NA,inf	NA,0.855464	0.000304548	0.000610481
3	chr3:71874349:G:GC	71874349	NA,GC	NA,G	NA,1	NA,-inf	NA,inf	NA,0.814086	0.000304289	0.000609912
3	chr3:72369074:G:A	72369074	NA,A	NA,G	NA,1	NA,inf	NA,inf	NA,0.763495	0.000304108	0.000609347
3	chr3:72291530:G:A	72291530	NA,A	NA,G	NA,1	NA,-inf	NA,inf	NA,0.871421	0.000303876	0.000609202
3	chr3:72418622:G:A	72418622	A,NA	G,NA	1,NA	inf,NA	inf,NA	1.50516,NA	0.000303655	0.000610807
3	chr3:72199802:G:A	72199802	NA,A	NA,G	NA,1	NA,-inf	NA,inf	NA,0.836121	0.00030356	0.000608466
3	chr3:72225979:T:C	72225979	NA,C	NA,T	NA,1	NA,-inf	NA,inf	NA,0.825704	0.000302613	0.000606586
3	chr3:71976474:T:C	71976474	NA,C	NA,T	NA,1	NA,inf	NA,inf	NA,0.801573	0.000302317	0.000605908
3	chr3:72204523:C:T	72204523	NA,T	NA,C	NA,1	NA,-inf	NA,inf	NA,0.833072	0.000302222	0.000605785
3	chr3:72226019:A:G	72226019	NA,G	NA,A	NA,1	NA,inf	NA,inf	NA,0.764145	0.000302107	0.000605446
3	chr3:72469623:G:A	72469623	NA,A	NA,G	NA,1	NA,-inf	NA,inf	NA,0.825003	0.000301595	0.000604532
3	chr3:72692099:ACT:A	72692099	NA,A	NA,ACT	NA,1	NA,-inf	NA,inf	NA,0.85342	0.000301407	0.000604197
3	chr3:72245645:G:A	72245645	A,A	G,G	1,1	inf,inf	inf,inf	0.709784,1.37703	0.000300601	0.0006025
3	chr3:72000950:G:A	72000950	NA,A	NA,G	NA,1	NA,inf	NA,inf	NA,0.773621	0.000300462	0.000602168
3	chr3:72016526:T:C	72016526	C,C	T,T	1,1	inf,-inf	inf,inf	1.65529,0.183025	0.000300381	0.000601883
3	chr3:71873655:A:G	71873655	NA,G	NA,A	NA,1	NA,-inf	NA,inf	NA,0.850212	0.000300356	0.000602117
3	chr3:72499200:A:G	72499200	G,G	A,A	1,1	inf,-inf	inf,inf	0.894102,1.54958	0.000299639	0.000601523
3	chr3:72225234:G:A	72225234	NA,A	NA,G	NA,1	NA,-inf	NA,inf	NA,0.818912	0.000299613	0.000600568
3	chr3:72623390:A:C	72623390	C,C	A,A	1,1	inf,-inf	inf,inf	1.42191,0.354019	0.000299056	0.000598789
3	chr3:72150220:C:T	72150220	NA,T	NA,C	NA,1	NA,-inf	NA,inf	NA,0.865963	0.000298229	0.000597769
3	chr3:72650366:GA:G	72650366	G,NA	GA,NA	1,NA	inf,NA	inf,NA	1.0844,NA	0.000298136	0.000597645
3	chr3:72399678:T:G	72399678	G,NA	T,NA	1,NA	-inf,NA	inf,NA	0.815968,NA	0.000297992	0.000596903
3	chr3:71893026:A:G	71893026	NA,G	NA,A	NA,1	NA,inf	NA,inf	NA,0.771759	0.000297844	0.000596929
3	chr3:71954314:A:G	71954314	NA,G	NA,A	NA,1	NA,inf	NA,inf	NA,0.796398	0.000297749	0.000596784
3	chr3:72541353:C:T	72541353	NA,T	NA,C	NA,1	NA,-inf	NA,inf	NA,0.820515	0.000297309	0.000595945
3	chr3:72380850:T:C	72380850	NA,C	NA,T	NA,1	NA,inf	NA,inf	NA,0.706605	0.000296976	0.000594977
3	chr3:72135188:G:A	72135188	NA,A	NA,G	NA,1	NA,inf	NA,inf	NA,0.765727	0.000296321	0.000593877
3	chr3:72325533:T:C	72325533	C,C	T,T	1,1	inf,-inf	inf,inf	1.65206,0.72768	0.000296036	0.000594811
3	chr3:72229440:G:A	72229440	NA,A	NA,G	NA,1	NA,inf	NA,inf	NA,0.720617	0.00029545	0.000592005
3	chr3:71961662:G:A	71961662	NA,A	NA,G	NA,1	NA,-inf	NA,inf	NA,0.812563	0.00029519	0.000591691
3	chr3:72147306:A:G	72147306	NA,G	NA,A	NA,1	NA,-inf	NA,inf	NA,0.826387	0.000294114	0.000589549
3	chr3:72470185:C:T	72470185	NA,T	NA,C	NA,1	NA,-inf	NA,inf	NA,0.781929	0.000293542	0.000588161
3	chr3:72592959:G:C	72592959	C,C	G,G	1,1	inf,inf	inf,inf	1.32129,0.500713	0.000293517	0.000587855
3	chr3:72551129:T:C	72551129	NA,C	NA,T	NA,1	NA,inf	NA,inf	NA,0.789031	0.000293493	0.000588168
3	chr3:72460273:G:A	72460273	NA,A	NA,G	NA,1	NA,-inf	NA,inf	NA,0.759535	0.000293027	0.00058715
3	chr3:72596711:C:T	72596711	NA,T	NA,C	NA,1	NA,-inf	NA,inf	NA,0.82895	0.000292927	0.00058716
3	chr3:72146533:G:A	72146533	NA,A	NA,G	NA,1	NA,-inf	NA,inf	NA,0.782416	0.000292763	0.000586788
3	chr3:71951299:A:C	71951299	NA,C	NA,A	NA,1	NA,inf	NA,inf	NA,0.781658	0.000291253	0.000583765
3	chr3:72473903:A:G	72473903	NA,G	NA,A	NA,1	NA,-inf	NA,inf	NA,0.829681	0.000291236	0.000583852
3	chr3:72543965:A:G	72543965	NA,G	NA,A	NA,1	NA,-inf	NA,inf	NA,0.820661	0.000291124	0.000583547
3	chr3:72354316:A:G	72354316	G,G	A,A	1,1	-inf,-inf	inf,inf	3.48794,0.571182	0.000290842	0.000667196
3	chr3:71948211:T:A	71948211	NA,A	NA,T	NA,1	NA,inf	NA,inf	NA,0.783524	0.000290645	0.000582553
3	chr3:72748975:A:G	72748975	NA,G	NA,A	NA,1	NA,-inf	NA,inf	NA,0.807188	0.000290398	0.000582115
3	chr3:71897546:T:C	71897546	NA,C	NA,T	NA,1	NA,inf	NA,inf	NA,0.753762	0.000289325	0.00057986
3	chr3:72228626:A:G	72228626	NA,G	NA,A	NA,1	NA,inf	NA,inf	NA,0.708395	0.000289303	0.000579692
3	chr3:72387987:A:G	72387987	G,NA	A,NA	1,NA	-inf,NA	inf,NA	0.802352,NA	0.00028915	0.000579202
3	chr3:72424044:T:C	72424044	C,C	T,T	1,1	-inf,inf	inf,inf	1.23059,0.0112839	0.000288921	0.000578222
3	chr3:72582009:C:T	72582009	NA,T	NA,C	NA,1	NA,inf	NA,inf	NA,0.78851	0.000288648	0.000578574
3	chr3:71916653:G:A	71916653	NA,A	NA,G	NA,1	NA,inf	NA,inf	NA,0.76075	0.000288381	0.000577998
3	chr3:72313624:A:C	72313624	C,C	A,A	1,1	inf,inf	inf,inf	0.660331,1.3917	0.000288367	0.000578027
3	chr3:72306182:G:A	72306182	NA,A	NA,G	NA,1	NA,-inf	NA,inf	NA,0.83253	0.000288322	0.000577992
3	chr3:72249459:T:C	72249459	NA,C	NA,T	NA,1	NA,-inf	NA,inf	NA,0.763463	0.00028831	0.000577782
3	chr3:72260137:A:G	72260137	NA,G	NA,A	NA,1	NA,-inf	NA,inf	NA,0.742498	0.000287797	0.000576746
3	chr3:72825709:A:G	72825709	NA,G	NA,A	NA,1	NA,inf	NA,inf	NA,0.766997	0.000287797	0.000576842
3	chr3:72464028:G:A	72464028	NA,A	NA,G	NA,1	NA,inf	NA,inf	NA,0.783443	0.000286174	0.000573603
3	chr3:72455031:T:C	72455031	NA,C	NA,T	NA,1	NA,inf	NA,inf	NA,0.702546	0.000285817	0.000572738
3	chr3:72468246:GC:G	72468246	NA,G	NA,GC	NA,1	NA,inf	NA,inf	NA,0.771806	0.00028572	0.00057249
3	chr3:72488022:A:G	72488022	G,NA	A,NA	1,NA	-inf,NA	inf,NA	1.40434,NA	0.000285083	0.000572979
3	chr3:72371579:T:C	72371579	NA,C	NA,T	NA,1	NA,-inf	NA,inf	NA,0.893389	0.000284646	0.000570726
3	chr3:71889964:G:A	71889964	NA,A	NA,G	NA,1	NA,-inf	NA,inf	NA,0.80646	0.000284442	0.000570215
3	chr3:72161289:C:T	72161289	NA,T	NA,C	NA,1	NA,-inf	NA,inf	NA,0.829165	0.000284132	0.000569593
3	chr3:72245783:C:G	72245783	G,G	C,C	1,1	inf,inf	inf,inf	0.705875,1.3447	0.000283685	0.000568593
3	chr3:72414333:T:C	72414333	NA,C	NA,T	NA,1	NA,inf	NA,inf	NA,0.737866	0.000283168	0.000567407
3	chr3:72710476:T:A	72710476	NA,A	NA,T	NA,1	NA,inf	NA,inf	NA,0.772881	0.000282469	0.00056619
3	chr3:72201243:AC:A	72201243	A,A	AC,AC	1,1	inf,-inf	inf,inf	1.51434,0.472922	0.000281482	0.00056421
3	chr3:72361035:C:G	72361035	NA,G	NA,C	NA,1	NA,-inf	NA,inf	NA,0.750649	0.000281113	0.00056333
3	chr3:72648665:T:C	72648665	NA,C	NA,T	NA,1	NA,-inf	NA,inf	NA,0.779177	0.000280764	0.000562849
3	chr3:72200603:G:A	72200603	NA,A	NA,G	NA,1	NA,inf	NA,inf	NA,0.712121	0.000280098	0.000561322
3	chr3:72366180:A:G	72366180	NA,G	NA,A	NA,1	NA,-inf	NA,inf	NA,0.56731	0.000279582	0.000560023
3	chr3:72692424:C:A	72692424	NA,A	NA,C	NA,1	NA,-inf	NA,inf	NA,0.804299	0.000279159	0.000559604
3	chr3:72359853:T:C	72359853	NA,C	NA,T	NA,1	NA,-inf	NA,inf	NA,0.744991	0.000279033	0.000559162
3	chr3:71859550:A:G	71859550	NA,G	NA,A	NA,1	NA,-inf	NA,inf	NA,0.773834	0.000278908	0.00055905
3	chr3:72762573:G:A	72762573	NA,A	NA,G	NA,1	NA,inf	NA,inf	NA,0.733829	0.000278518	0.000558203
3	chr3:72552465:T:C	72552465	NA,C	NA,T	NA,1	NA,-inf	NA,inf	NA,0.742487	0.000278377	0.000557748
3	chr3:72354583:A:G	72354583	G,G	A,A	1,1	-inf,-inf	inf,inf	3.45784,0.564112	0.000278013	0.000635551
3	chr3:72415700:T:C	72415700	NA,C	NA,T	NA,1	NA,-inf	NA,inf	NA,0.842133	0.000277015	0.000555418
3	chr3:71873346:G:T	71873346	NA,T	NA,G	NA,1	NA,-inf	NA,inf	NA,0.755487	0.000276975	0.000555174
3	chr3:72824064:A:C	72824064	C,C	A,A	1,1	inf,inf	inf,inf	1.29398,0.296739	0.000276975	0.000554556
3	chr3:72228277:A:G	72228277	NA,G	NA,A	NA,1	NA,inf	NA,inf	NA,0.681615	0.000276489	0.000554025
3	chr3:72356583:G:A	72356583	A,A	G,G	1,1	-inf,-inf	inf,inf	4.11277,0.00217165	0.000275565	0.000733617
3	chr3:72183503:C:T	72183503	T,T	C,C	1,1	inf,-inf	inf,inf	1.51555,0.441029	0.000275273	0.00055173
3	chr3:72362660:C:T	72362660	NA,T	NA,C	NA,1	NA,-inf	NA,inf	NA,0.736307	0.000275206	0.000551497
3	chr3:72006028:G:A	72006028	NA,A	NA,G	NA,1	NA,-inf	NA,inf	NA,0.782745	0.000274734	0.000550608
3	chr3:72360332:C:T	72360332	T,T	C,C	1,1	-inf,-inf	inf,inf	2.64431,1.25098	0.000273431	0.000594137
3	chr3:72761897:T:C	72761897	NA,C	NA,T	NA,1	NA,inf	NA,inf	NA,0.734194	0.000273322	0.000547816
3	chr3:72687562:G:T	72687562	NA,T	NA,G	NA,1	NA,inf	NA,inf	NA,0.714772	0.000273099	0.000547316
3	chr3:72546449:A:G	72546449	G,G	A,A	1,1	inf,-inf	inf,inf	0.152145,1.79681	0.000272364	0.000545939
3	chr3:72810086:T:C	72810086	NA,C	NA,T	NA,1	NA,-inf	NA,inf	NA,0.775868	0.000272264	0.000545814
3	chr3:72187680:T:C	72187680	NA,C	NA,T	NA,1	NA,-inf	NA,inf	NA,0.766614	0.000272238	0.000545709
3	chr3:72194371:T:C	72194371	NA,C	NA,T	NA,1	NA,-inf	NA,inf	NA,0.764981	0.000272129	0.000545472
3	chr3:72005863:C:G	72005863	NA,G	NA,C	NA,1	NA,-inf	NA,inf	NA,0.775955	0.000271955	0.00054504
3	chr3:72362033:T:C	72362033	NA,C	NA,T	NA,1	NA,-inf	NA,inf	NA,0.729701	0.000271846	0.000544767
3	chr3:72152321:G:A	72152321	NA,A	NA,G	NA,1	NA,-inf	NA,inf	NA,0.798871	0.000271521	0.000544215
3	chr3:72599829:A:G	72599829	G,G	A,A	1,1	inf,-inf	inf,inf	1.44503,0.0329189	0.000270987	0.000542515
3	chr3:72590181:A:G	72590181	NA,G	NA,A	NA,1	NA,inf	NA,inf	NA,0.68388	0.000270657	0.000542371
3	chr3:71953822:T:TG	71953822	TG,TG	T,T	1,1	inf,inf	inf,inf	0.94044,1.07601	0.000270598	0.0005424
3	chr3:71881710:T:C	71881710	NA,C	NA,T	NA,1	NA,-inf	NA,inf	NA,0.789837	0.000270593	0.000542463
3	chr3:72201547:C:T	72201547	NA,T	NA,C	NA,1	NA,inf	NA,inf	NA,0.689732	0.000270453	0.000541997
3	chr3:72261018:C:T	72261018	NA,T	NA,C	NA,1	NA,-inf	NA,inf	NA,0.72603	0.000270364	0.000541828
3	chr3:71931936:G:A	71931936	NA,A	NA,G	NA,1	NA,-inf	NA,inf	NA,0.758842	0.000270108	0.000541425
3	chr3:72154348:T:G	72154348	NA,G	NA,T	NA,1	NA,-inf	NA,inf	NA,0.79458	0.000269735	0.000540636
3	chr3:72359719:TTTG:T	72359719	NA,T	NA,TTTG	NA,1	NA,-inf	NA,inf	NA,0.723479	0.000269548	0.00054016
3	chr3:72489189:A:G	72489189	G,NA	A,NA	1,NA	inf,NA	inf,NA	0.948392,NA	0.00026947	0.000540038
3	chr3:72585543:A:G	72585543	G,G	A,A	1,1	-inf,inf	inf,inf	1.80316,0.774763	0.000269271	0.000541793
3	chr3:72609852:A:C	72609852	NA,C	NA,A	NA,1	NA,-inf	NA,inf	NA,0.768439	0.000268877	0.000539011
3	chr3:72188655:C:CTA	72188655	NA,CTA	NA,C	NA,1	NA,inf	NA,inf	NA,0.6845	0.000268695	0.000538471
3	chr3:72053729:G:A	72053729	A,A	G,G	1,1	inf,inf	inf,inf	1.04098,0.888411	0.000268672	0.000538246
3	chr3:72293130:A:G	72293130	NA,G	NA,A	NA,1	NA,-inf	NA,inf	NA,0.660808	0.00026865	0.000538311
3	chr3:72188653:G:A	72188653	NA,A	NA,G	NA,1	NA,inf	NA,inf	NA,0.6844	0.000268649	0.000538378
3	chr3:72611363:C:T	72611363	NA,T	NA,C	NA,1	NA,-inf	NA,inf	NA,0.759825	0.000268047	0.000537365
3	chr3:72261324:T:C	72261324	C,NA	T,NA	1,NA	-inf,NA	inf,NA	0.572019,NA	0.000267175	0.000534847
3	chr3:72022404:A:G	72022404	NA,G	NA,A	NA,1	NA,-inf	NA,inf	NA,0.769371	0.000267007	0.000535276
3	chr3:72556701:C:T	72556701	NA,T	NA,C	NA,1	NA,-inf	NA,inf	NA,0.747117	0.000266997	0.000535107
3	chr3:72180109:C:T	72180109	NA,T	NA,C	NA,1	NA,inf	NA,inf	NA,0.69725	0.000266855	0.000534769
3	chr3:72435216:G:A	72435216	A,NA	G,NA	1,NA	inf,NA	inf,NA	1.4166,NA	0.00026643	0.000535819
3	chr3:72486842:T:C	72486842	NA,C	NA,T	NA,1	NA,-inf	NA,inf	NA,0.796458	0.000266255	0.0005338
3	chr3:72513258:T:C	72513258	NA,C	NA,T	NA,1	NA,inf	NA,inf	NA,0.697329	0.000265459	0.000531975
3	chr3:72580541:A:T	72580541	NA,T	NA,A	NA,1	NA,inf	NA,inf	NA,0.736008	0.000265085	0.000531354
3	chr3:72076159:G:A	72076159	NA,A	NA,G	NA,1	NA,inf	NA,inf	NA,0.693982	0.000264887	0.000530885
3	chr3:72832463:T:C	72832463	NA,C	NA,T	NA,1	NA,inf	NA,inf	NA,0.702679	0.00026471	0.000530534
3	chr3:72589863:A:T	72589863	NA,T	NA,A	NA,1	NA,-inf	NA,inf	NA,0.749353	0.000263888	0.000528941
3	chr3:72331710:A:G	72331710	G,G	A,A	1,1	-inf,inf	inf,inf	3.17036,0.0656598	0.000263516	0.000555542
3	chr3:72160190:A:T	72160190	T,T	A,A	1,1	-inf,inf	inf,inf	0.47071,1.4451	0.000263262	0.000527539
3	chr3:72650696:T:C	72650696	NA,C	NA,T	NA,1	NA,-inf	NA,inf	NA,0.738352	0.000263088	0.000527418
3	chr3:72406220:T:C	72406220	NA,C	NA,T	NA,1	NA,inf	NA,inf	NA,0.690966	0.000262849	0.000526703
3	chr3:71881402:G:A	71881402	NA,A	NA,G	NA,1	NA,-inf	NA,inf	NA,0.770562	0.000262757	0.000526755
3	chr3:72009057:T:C	72009057	NA,C	NA,T	NA,1	NA,-inf	NA,inf	NA,0.752704	0.000262429	0.000525952
3	chr3:71901189:C:T	71901189	NA,T	NA,C	NA,1	NA,inf	NA,inf	NA,0.700058	0.000262022	0.000525172
3	chr3:72286456:C:T	72286456	NA,T	NA,C	NA,1	NA,-inf	NA,inf	NA,0.772844	0.000261354	0.000523957
3	chr3:71884336:T:G	71884336	NA,G	NA,T	NA,1	NA,-inf	NA,inf	NA,0.766322	0.000261273	0.000523779
3	chr3:71853420:G:A	71853420	NA,A	NA,G	NA,1	NA,inf	NA,inf	NA,0.699329	0.000261094	0.000523301
3	chr3:72610212:A:G	72610212	NA,G	NA,A	NA,1	NA,-inf	NA,inf	NA,0.742848	0.000260971	0.000523179
3	chr3:72238867:G:A	72238867	A,NA	G,NA	1,NA	inf,NA	inf,NA	1.04674,NA	0.000260918	0.000523249
3	chr3:72682313:G:C	72682313	C,C	G,G	1,1	inf,-inf	inf,inf	1.58682,0.0391849	0.000260862	0.000522607
3	chr3:72700271:G:C	72700271	NA,C	NA,G	NA,1	NA,inf	NA,inf	NA,0.71602	0.000260612	0.000522379
3	chr3:72255472:G:A	72255472	A,A	G,G	1,1	inf,-inf	inf,inf	1.78862,0.123288	0.000260344	0.00052239
3	chr3:72362149:G:A	72362149	NA,A	NA,G	NA,1	NA,-inf	NA,inf	NA,0.700761	0.000259869	0.00052077
3	chr3:72487814:G:C	72487814	NA,C	NA,G	NA,1	NA,-inf	NA,inf	NA,0.758865	0.000259716	0.000520412
3	chr3:72350735:C:T	72350735	NA,T	NA,C	NA,1	NA,inf	NA,inf	NA,0.67914	0.0002594	0.000519816
3	chr3:72297804:T:C	72297804	NA,C	NA,T	NA,1	NA,-inf	NA,inf	NA,0.730844	0.000259361	0.000519893
3	chr3:72540459:C:T	72540459	NA,T	NA,C	NA,1	NA,-inf	NA,inf	NA,0.729804	0.000259194	0.0005196
3	chr3:72355081:A:C	72355081	C,C	A,A	1,1	-inf,-inf	inf,inf	3.32337,0.383998	0.000258552	0.000564654
3	chr3:72048758:G:A	72048758	NA,A	NA,G	NA,1	NA,-inf	NA,inf	NA,0.741353	0.000257371	0.000515881
3	chr3:71882758:C:T	71882758	NA,T	NA,C	NA,1	NA,-inf	NA,inf	NA,0.724234	0.000256888	0.000514934
3	chr3:72618821:C:T	72618821	T,NA	C,NA	1,NA	-inf,NA	inf,NA	0.700916,NA	0.000256741	0.000514172
3	chr3:72657181:C:A	72657181	NA,A	NA,C	NA,1	NA,-inf	NA,inf	NA,0.722759	0.00025664	0.000514405
3	chr3:72610417:T:C	72610417	NA,C	NA,T	NA,1	NA,-inf	NA,inf	NA,0.729504	0.000255842	0.000512897
3	chr3:71973908:G:T	71973908	NA,T	NA,G	NA,1	NA,inf	NA,inf	NA,0.706343	0.000255829	0.000512768
3	chr3:71916432:C:T	71916432	NA,T	NA,C	NA,1	NA,inf	NA,inf	NA,0.682467	0.000254966	0.000511035
3	chr3:72768470:T:G	72768470	G,NA	T,NA	1,NA	inf,NA	inf,NA	1.0147,NA	0.000254664	0.000510498
3	chr3:72700171:T:C	72700171	C,C	T,T	1,1	-inf,inf	inf,inf	0.252319,1.59502	0.000254596	0.00051024
3	chr3:71961264:G:A	71961264	A,A	G,G	1,1	-inf,-inf	inf,inf	1.34137,0.357494	0.000254562	0.0005099
3	chr3:72184709:G:A	72184709	NA,A	NA,G	NA,1	NA,-inf	NA,inf	NA,0.719977	0.000254253	0.00050964
3	chr3:72436105:T:C	72436105	NA,C	NA,T	NA,1	NA,-inf	NA,inf	NA,0.752444	0.00025418	0.000509556
3	chr3:72234970:G:A	72234970	NA,A	NA,G	NA,1	NA,-inf	NA,inf	NA,0.738518	0.000254077	0.000509333
3	chr3:71861119:G:A	71861119	A,A	G,G	1,1	inf,-inf	inf,inf	1.01067,0.935696	0.000254039	0.00050914
3	chr3:72193334:G:C	72193334	NA,C	NA,G	NA,1	NA,inf	NA,inf	NA,0.65039	0.000253847	0.000508724
3	chr3:72120705:G:A	72120705	NA,A	NA,G	NA,1	NA,inf	NA,inf	NA,0.678512	0.00025289	0.000506863
3	chr3:72365875:C:T	72365875	T,T	C,C	1,1	inf,inf	inf,inf	2.23733,1.70549	0.000252736	0.000555191
3	chr3:72311461:C:T	72311461	T,T	C,C	1,1	inf,inf	inf,inf	0.375115,1.85321	0.000252155	0.000506499
3	chr3:72568139:A:G	72568139	G,G	A,A	1,1	inf,-inf	inf,inf	0.232662,1.68112	0.000251664	0.000504374
3	chr3:72312927:T:TTTA	72312927	TTTA,NA	T,NA	1,NA	-inf,NA	inf,NA	1.29793,NA	0.000251489	0.00050531
3	chr3:72456527:T:C	72456527	NA,C	NA,T	NA,1	NA,inf	NA,inf	NA,0.623934	0.000251182	0.000503354
3	chr3:72182368:C:G	72182368	NA,G	NA,C	NA,1	NA,-inf	NA,inf	NA,0.711403	0.000251175	0.000503468
3	chr3:72283182:T:C	72283182	C,C	T,T	1,1	inf,inf	inf,inf	1.54656,0.611876	0.000251077	0.00050404
3	chr3:72438935:G:A	72438935	NA,A	NA,G	NA,1	NA,inf	NA,inf	NA,0.643798	0.000250582	0.000502112
3	chr3:72438598:A:T	72438598	NA,T	NA,A	NA,1	NA,inf	NA,inf	NA,0.644863	0.000250513	0.000501976
3	chr3:71882658:C:T	71882658	NA,T	NA,C	NA,1	NA,-inf	NA,inf	NA,0.738979	0.000250474	0.000502132
3	chr3:72203838:A:G	72203838	G,G	A,A	1,1	inf,-inf	inf,inf	1.47666,0.441865	0.000250404	0.00050193
3	chr3:72738102:T:C	72738102	NA,C	NA,T	NA,1	NA,-inf	NA,inf	NA,0.736228	0.000250205	0.000501584
3	chr3:71879836:T:C	71879836	NA,C	NA,T	NA,1	NA,-inf	NA,inf	NA,0.717793	0.000249986	0.000501143
3	chr3:72758173:T:C	72758173	NA,C	NA,T	NA,1	NA,-inf	NA,inf	NA,0.714748	0.000249762	0.000500699
3	chr3:71852532:T:C	71852532	NA,C	NA,T	NA,1	NA,inf	NA,inf	NA,0.640818	0.000249468	0.00049997
3	chr3:72491048:T:C	72491048	NA,C	NA,T	NA,1	NA,-inf	NA,inf	NA,0.732218	0.000249429	0.000499806
3	chr3:72312531:C:T	72312531	NA,T	NA,C	NA,1	NA,-inf	NA,inf	NA,0.708388	0.000249051	0.000499222
3	chr3:72215476:T:C	72215476	C,C	T,T	1,1	inf,inf	inf,inf	1.50406,0.101934	0.000249049	0.000498919
3	chr3:72134259:C:T	72134259	NA,T	NA,C	NA,1	NA,-inf	NA,inf	NA,0.717537	0.000248974	0.000499096
3	chr3:71854961:A:G	71854961	NA,G	NA,A	NA,1	NA,inf	NA,inf	NA,0.674431	0.000248928	0.000498929
3	chr3:72612977:T:C	72612977	NA,C	NA,T	NA,1	NA,-inf	NA,inf	NA,0.711324	0.000248824	0.000498828
3	chr3:72350918:G:A	72350918	A,A	G,G	1,1	-inf,-inf	inf,inf	0.0993323,1.47665	0.00024868	0.000498128
3	chr3:71884391:G:T	71884391	NA,T	NA,G	NA,1	NA,inf	NA,inf	NA,0.664856	0.000248406	0.000497886
3	chr3:71943612:A:G	71943612	G,G	A,A	1,1	inf,inf	inf,inf	0.889573,0.856664	0.000248366	0.0004974
3	chr3:72611063:A:G	72611063	NA,G	NA,A	NA,1	NA,-inf	NA,inf	NA,0.708781	0.000247866	0.000496908
3	chr3:72205446:G:A	72205446	NA,A	NA,G	NA,1	NA,inf	NA,inf	NA,0.627628	0.000247855	0.000496713
3	chr3:71962017:T:TAGG	71962017	NA,TAGG	NA,T	NA,1	NA,-inf	NA,inf	NA,0.697884	0.000247608	0.000496323
3	chr3:72050211:C:T	72050211	T,T	C,C	1,1	inf,-inf	inf,inf	1.64172,0.049069	0.000247332	0.000495687
3	chr3:72599501:C:G	72599501	NA,G	NA,C	NA,1	NA,inf	NA,inf	NA,0.649924	0.00024688	0.000494776
3	chr3:71967164:G:C	71967164	NA,C	NA,G	NA,1	NA,inf	NA,inf	NA,0.679104	0.000246185	0.00049344
3	chr3:72838005:C:A	72838005	A,A	C,C	1,1	inf,inf	inf,inf	1.29414,0.0323303	0.000246169	0.000492861
3	chr3:72726098:T:C	72726098	NA,C	NA,T	NA,1	NA,-inf	NA,inf	NA,0.717637	0.000246027	0.000493183
3	chr3:72056863:G:A	72056863	A,A	G,G	1,1	inf,inf	inf,inf	0.99674,0.897516	0.00024549	0.000491842
3	chr3:72290677:A:T	72290677	T,T	A,A	1,1	-inf,inf	inf,inf	1.53728,0.498568	0.000244386	0.000490224
3	chr3:72648534:C:T	72648534	NA,T	NA,C	NA,1	NA,-inf	NA,inf	NA,0.689013	0.000244131	0.000489415
3	chr3:71879309:G:A	71879309	NA,A	NA,G	NA,1	NA,-inf	NA,inf	NA,0.691494	0.000243993	0.00048909
3	chr3:72360388:C:A	72360388	NA,A	NA,C	NA,1	NA,-inf	NA,inf	NA,0.660702	0.000243842	0.000488663
3	chr3:71909856:A:G	71909856	G,NA	A,NA	1,NA	-inf,NA	inf,NA	0.898993,NA	0.000242857	0.000486782
3	chr3:72546294:C:A	72546294	NA,A	NA,C	NA,1	NA,inf	NA,inf	NA,0.63952	0.000242543	0.000486106
3	chr3:71947254:G:A	71947254	NA,A	NA,G	NA,1	NA,-inf	NA,inf	NA,0.716236	0.000242394	0.000485937
3	chr3:72665765:G:C	72665765	NA,C	NA,G	NA,1	NA,-inf	NA,inf	NA,0.661804	0.000242036	0.000485101
3	chr3:72847729:T:G	72847729	NA,G	NA,T	NA,1	NA,inf	NA,inf	NA,0.655366	0.000241883	0.000484827
3	chr3:72715019:G:A	72715019	NA,A	NA,G	NA,1	NA,-inf	NA,inf	NA,0.702005	0.000241838	0.000484782
3	chr3:72178278:C:A	72178278	NA,A	NA,C	NA,1	NA,-inf	NA,inf	NA,0.670395	0.000241773	0.000484617
3	chr3:71866641:C:T	71866641	NA,T	NA,C	NA,1	NA,-inf	NA,inf	NA,0.688898	0.000241626	0.000484381
3	chr3:71969545:A:G	71969545	NA,G	NA,A	NA,1	NA,inf	NA,inf	NA,0.662357	0.000241347	0.000483754
3	chr3:72323439:G:A	72323439	NA,A	NA,G	NA,1	NA,inf	NA,inf	NA,0.623141	0.000241276	0.000483533
3	chr3:72033604:C:T	72033604	NA,T	NA,C	NA,1	NA,-inf	NA,inf	NA,0.698969	0.00024124	0.000483615
3	chr3:72653404:A:T	72653404	NA,T	NA,A	NA,1	NA,-inf	NA,inf	NA,0.661483	0.000241095	0.000483217
3	chr3:72830614:T:C	72830614	C,C	T,T	1,1	inf,inf	inf,inf	1.28317,0.0374911	0.00024072	0.000481953
3	chr3:72048044:T:C	72048044	C,C	T,T	1,1	inf,-inf	inf,inf	1.62418,0.0528749	0.000240045	0.000481083
3	chr3:71941952:G:T	71941952	NA,T	NA,G	NA,1	NA,-inf	NA,inf	NA,0.696729	0.000239755	0.000480601
3	chr3:72049811:G:A	72049811	A,A	G,G	1,1	inf,-inf	inf,inf	1.62102,0.0623375	0.000239626	0.000480242
3	chr3:72390661:C:T	72390661	NA,T	NA,C	NA,1	NA,-inf	NA,inf	NA,0.753406	0.000239472	0.00048019
3	chr3:72751363:T:C	72751363	NA,C	NA,T	NA,1	NA,inf	NA,inf	NA,0.666438	0.000239304	0.000479646
3	chr3:72786209:A:G	72786209	G,NA	A,NA	1,NA	-inf,NA	inf,NA	0.906694,NA	0.000239256	0.00047957
3	chr3:72209183:A:T	72209183	T,NA	A,NA	1,NA	-inf,NA	inf,NA	0.993858,NA	0.000239018	0.000479292
3	chr3:72101592:C:T	72101592	NA,T	NA,C	NA,1	NA,-inf	NA,inf	NA,0.69739	0.00023889	0.000478906
3	chr3:72313320:T:C	72313320	NA,C	NA,T	NA,1	NA,-inf	NA,inf	NA,0.682134	0.000238798	0.000478673
3	chr3:72761933:T:C	72761933	NA,C	NA,T	NA,1	NA,-inf	NA,inf	NA,0.675582	0.000238292	0.000477665
3	chr3:71953500:G:A	71953500	A,A	G,G	1,1	inf,inf	inf,inf	0.639728,1.1961	0.000238011	0.000476835
3	chr3:72785370:G:A	72785370	NA,A	NA,G	NA,1	NA,-inf	NA,inf	NA,0.679707	0.000237952	0.000476992
3	chr3:72490317:T:C	72490317	NA,C	NA,T	NA,1	NA,-inf	NA,inf	NA,0.700405	0.000237848	0.000476609
3	chr3:71870074:T:C	71870074	NA,C	NA,T	NA,1	NA,-inf	NA,inf	NA,0.688997	0.00023759	0.000476278
3	chr3:71872748:A:G	71872748	NA,G	NA,A	NA,1	NA,inf	NA,inf	NA,0.64044	0.000237212	0.000475449
3	chr3:72219574:T:C	72219574	C,C	T,T	1,1	-inf,inf	inf,inf	0.509639,1.37778	0.000237022	0.000475039
3	chr3:71889295:C:T	71889295	NA,T	NA,C	NA,1	NA,-inf	NA,inf	NA,0.668644	0.000236471	0.000474011
3	chr3:72453464:A:G	72453464	NA,G	NA,A	NA,1	NA,inf	NA,inf	NA,0.579751	0.000235685	0.000472301
3	chr3:72023189:A:G	72023189	NA,G	NA,A	NA,1	NA,-inf	NA,inf	NA,0.685597	0.000235287	0.000471687
3	chr3:72600722:A:G	72600722	NA,G	NA,A	NA,1	NA,inf	NA,inf	NA,0.619424	0.00023513	0.000471235
3	chr3:72436878:C:T	72436878	NA,T	NA,C	NA,1	NA,-inf	NA,inf	NA,0.576149	0.00023509	0.000471124
3	chr3:72360632:A:G	72360632	NA,G	NA,A	NA,1	NA,-inf	NA,inf	NA,0.63704	0.000234733	0.000470415
3	chr3:72435538:G:A	72435538	NA,A	NA,G	NA,1	NA,inf	NA,inf	NA,0.551425	0.000234593	0.000470053
3	chr3:72004306:C:G	72004306	NA,G	NA,C	NA,1	NA,-inf	NA,inf	NA,0.670202	0.000234477	0.000470034
3	chr3:72339836:A:G	72339836	NA,G	NA,A	NA,1	NA,inf	NA,inf	NA,0.610579	0.000234036	0.000468988
3	chr3:71897860:C:A	71897860	NA,A	NA,C	NA,1	NA,inf	NA,inf	NA,0.626126	0.000234028	0.000469072
3	chr3:72764160:CCT:C	72764160	NA,C	NA,CCT	NA,1	NA,inf	NA,inf	NA,0.625794	0.000233962	0.000468918
3	chr3:72433728:A:G	72433728	G,NA	A,NA	1,NA	-inf,NA	inf,NA	0.695029,NA	0.000233803	0.000468372
3	chr3:72296748:G:A	72296748	NA,A	NA,G	NA,1	NA,inf	NA,inf	NA,0.58251	0.000233324	0.000467563
3	chr3:72062212:A:G	72062212	NA,G	NA,A	NA,1	NA,-inf	NA,inf	NA,0.640919	0.000232954	0.000466934
3	chr3:71899199:T:C	71899199	NA,C	NA,T	NA,1	NA,-inf	NA,inf	NA,0.658018	0.000232715	0.000466479
3	chr3:72340648:A:G	72340648	NA,G	NA,A	NA,1	NA,-inf	NA,inf	NA,0.613117	0.000232704	0.000466309
3	chr3:72352628:T:C	72352628	C,C	T,T	1,1	-inf,-inf	inf,inf	3.21444,0.414974	0.000232411	0.000504401
3	chr3:72598994:A:G	72598994	G,G	A,A	1,1	inf,-inf	inf,inf	1.33202,0.205542	0.000232391	0.000465435
3	chr3:71958174:C:T	71958174	T,T	C,C	1,1	inf,inf	inf,inf	0.582818,1.24212	0.000232378	0.000465568
3	chr3:72399122:T:A	72399122	NA,A	NA,T	NA,1	NA,inf	NA,inf	NA,0.621258	0.000231944	0.000464808
3	chr3:72149242:C:T	72149242	NA,T	NA,C	NA,1	NA,-inf	NA,inf	NA,0.718482	0.000231889	0.000464941
3	chr3:71897057:T:G	71897057	NA,G	NA,T	NA,1	NA,-inf	NA,inf	NA,0.655279	0.000231876	0.000464796
3	chr3:71888808:G:A	71888808	NA,A	NA,G	NA,1	NA,-inf	NA,inf	NA,0.655378	0.000231674	0.000464392
3	chr3:72286746:C:T	72286746	T,T	C,C	1,1	-inf,inf	inf,inf	0.749251,1.07248	0.000231668	0.000464156
3	chr3:72648127:A:T	72648127	NA,T	NA,A	NA,1	NA,-inf	NA,inf	NA,0.665572	0.00023166	0.000464414
3	chr3:71921096:C:T	71921096	NA,T	NA,C	NA,1	NA,-inf	NA,inf	NA,0.713291	0.000231653	0.000464433
3	chr3:72708744:G:A	72708744	NA,A	NA,G	NA,1	NA,inf	NA,inf	NA,0.609369	0.000231649	0.00046426
3	chr3:72738701:T:C	72738701	NA,C	NA,T	NA,1	NA,-inf	NA,inf	NA,0.66996	0.000231558	0.000464213
3	chr3:71887728:G:A	71887728	A,A	G,G	1,1	-inf,-inf	inf,inf	1.2552,0.460971	0.000231472	0.000463766
3	chr3:72224263:G:A	72224263	A,NA	G,NA	1,NA	-inf,NA	inf,NA	0.959753,NA	0.000231241	0.000463671
3	chr3:72589418:T:C	72589418	NA,C	NA,T	NA,1	NA,-inf	NA,inf	NA,0.665087	0.000230964	0.000463002
3	chr3:72521108:A:G	72521108	NA,G	NA,A	NA,1	NA,inf	NA,inf	NA,0.621896	0.000230887	0.000462773
3	chr3:72777398:T:C	72777398	NA,C	NA,T	NA,1	NA,inf	NA,inf	NA,0.642825	0.000230689	0.000462384
3	chr3:71867827:G:GA	71867827	NA,GA	NA,G	NA,1	NA,-inf	NA,inf	NA,0.669317	0.000230613	0.000462291
3	chr3:72793474:T:G	72793474	NA,G	NA,T	NA,1	NA,-inf	NA,inf	NA,0.659655	0.000230516	0.000462112
3	chr3:71867828:T:C	71867828	NA,C	NA,T	NA,1	NA,-inf	NA,inf	NA,0.668636	0.00023038	0.000461825
3	chr3:72527416:A:G	72527416	NA,G	NA,A	NA,1	NA,-inf	NA,inf	NA,0.761438	0.000230328	0.000461845
3	chr3:72705668:G:A	72705668	NA,A	NA,G	NA,1	NA,inf	NA,inf	NA,0.643027	0.000230242	0.000461522
3	chr3:72740186:A:G	72740186	NA,G	NA,A	NA,1	NA,inf	NA,inf	NA,0.641471	0.000230078	0.00046116
3	chr3:72286340:A:G	72286340	G,G	A,A	1,1	inf,inf	inf,inf	0.736447,0.909438	0.000229789	0.000460141
3	chr3:72670018:C:A	72670018	NA,A	NA,C	NA,1	NA,-inf	NA,inf	NA,0.654738	0.000229461	0.000459975
3	chr3:72550052:G:A	72550052	A,A	G,G	1,1	inf,-inf	inf,inf	0.0766178,1.65919	0.000229318	0.000459515
3	chr3:71968195:G:A	71968195	NA,A	NA,G	NA,1	NA,inf	NA,inf	NA,0.608693	0.000229172	0.000459311
3	chr3:72554209:A:G	72554209	NA,G	NA,A	NA,1	NA,inf	NA,inf	NA,0.63307	0.000229156	0.000459323
3	chr3:72194466:G:A	72194466	NA,A	NA,G	NA,1	NA,-inf	NA,inf	NA,0.650997	0.000229084	0.000459197
3	chr3:72261458:G:C	72261458	NA,C	NA,G	NA,1	NA,-inf	NA,inf	NA,0.624856	0.000229049	0.000459063
3	chr3:72310593:T:C	72310593	NA,C	NA,T	NA,1	NA,-inf	NA,inf	NA,0.680198	0.000228943	0.000458962
3	chr3:71960823:G:A	71960823	NA,A	NA,G	NA,1	NA,-inf	NA,inf	NA,0.662369	0.000228879	0.000458783
3	chr3:72307938:T:G	72307938	NA,G	NA,T	NA,1	NA,-inf	NA,inf	NA,0.679184	0.000228601	0.000458277
3	chr3:72309661:T:C	72309661	NA,C	NA,T	NA,1	NA,-inf	NA,inf	NA,0.678975	0.000228535	0.000458143
3	chr3:71893701:C:T	71893701	NA,T	NA,C	NA,1	NA,-inf	NA,inf	NA,0.646749	0.000228382	0.000457799
3	chr3:72751004:A:C	72751004	NA,C	NA,A	NA,1	NA,-inf	NA,inf	NA,0.65398	0.000228112	0.000457297
3	chr3:72509466:C:T	72509466	T,NA	C,NA	1,NA	inf,NA	inf,NA	1.5302,NA	0.000227702	0.000459096
3	chr3:72190133:G:A	72190133	NA,A	NA,G	NA,1	NA,-inf	NA,inf	NA,0.646617	0.000227669	0.00045636
3	chr3:72365648:C:G	72365648	G,G	C,C	1,1	inf,inf	inf,inf	6.1075,1.27834	0.000227205	0.0784105
3	chr3:71952356:G:A	71952356	A,A	G,G	1,1	inf,inf	inf,inf	0.550983,1.24942	0.000227055	0.000454896
3	chr3:71943791:T:A	71943791	NA,A	NA,T	NA,1	NA,inf	NA,inf	NA,0.670902	0.000227033	0.000455122
3	chr3:72773221:T:C	72773221	NA,C	NA,T	NA,1	NA,inf	NA,inf	NA,0.631847	0.000226898	0.000454788
3	chr3:72654163:T:A	72654163	NA,A	NA,T	NA,1	NA,-inf	NA,inf	NA,0.655098	0.000226549	0.000454117
3	chr3:72571444:G:A	72571444	A,A	G,G	1,1	inf,-inf	inf,inf	1.44608,0.846423	0.000226265	0.000454209
3	chr3:71921097:A:G	71921097	G,NA	A,NA	1,NA	inf,NA	inf,NA	0.846523,NA	0.000226223	0.000453364
3	chr3:72551351:T:C	72551351	NA,C	NA,T	NA,1	NA,-inf	NA,inf	NA,0.634641	0.000226192	0.000453344
3	chr3:72773830:C:T	72773830	NA,T	NA,C	NA,1	NA,-inf	NA,inf	NA,0.630718	0.000225897	0.000452815
3	chr3:72348120:C:A	72348120	NA,A	NA,C	NA,1	NA,inf	NA,inf	NA,0.594228	0.000225478	0.0004519
3	chr3:72698394:A:AGGAAACCAC	72698394	NA,AGGAAACCAC	NA,A	NA,1	NA,-inf	NA,inf	NA,0.66966	0.000224886	0.000450803
3	chr3:72423353:A:G	72423353	NA,G	NA,A	NA,1	NA,inf	NA,inf	NA,0.588919	0.000224171	0.000449222
3	chr3:71902841:C:T	71902841	NA,T	NA,C	NA,1	NA,-inf	NA,inf	NA,0.673082	0.000224069	0.000449203
3	chr3:72297507:C:A	72297507	NA,A	NA,C	NA,1	NA,-inf	NA,inf	NA,0.665374	0.000223777	0.000448604
3	chr3:72789933:A:G	72789933	NA,G	NA,A	NA,1	NA,-inf	NA,inf	NA,0.637622	0.000223491	0.000448006
3	chr3:72502200:C:T	72502200	NA,T	NA,C	NA,1	NA,inf	NA,inf	NA,0.538389	0.000223398	0.000447678
3	chr3:71921453:A:C	71921453	NA,C	NA,A	NA,1	NA,-inf	NA,inf	NA,0.685179	0.000222687	0.000446456
3	chr3:72786655:T:C	72786655	NA,C	NA,T	NA,1	NA,-inf	NA,inf	NA,0.634252	0.000222385	0.00044579
3	chr3:72746505:T:C	72746505	NA,C	NA,T	NA,1	NA,-inf	NA,inf	NA,0.642497	0.000222292	0.000445638
3	chr3:72178414:C:T	72178414	NA,T	NA,C	NA,1	NA,inf	NA,inf	NA,0.575267	0.000221821	0.000444538
3	chr3:71892759:G:A	71892759	NA,A	NA,G	NA,1	NA,-inf	NA,inf	NA,0.641781	0.000221801	0.000444612
3	chr3:71850822:T:C	71850822	C,C	T,T	1,1	inf,inf	inf,inf	0.364317,1.69622	0.000221145	0.000443779
3	chr3:71855664:A:C	71855664	NA,C	NA,A	NA,1	NA,-inf	NA,inf	NA,0.649222	0.000221001	0.000443045
3	chr3:72781946:G:GA	72781946	NA,GA	NA,G	NA,1	NA,inf	NA,inf	NA,0.591101	0.000220668	0.000442289
3	chr3:72653157:T:C	72653157	NA,C	NA,T	NA,1	NA,-inf	NA,inf	NA,0.637271	0.000220265	0.000441525
3	chr3:72078598:G:A	72078598	NA,A	NA,G	NA,1	NA,-inf	NA,inf	NA,0.603492	0.000220201	0.000441379
3	chr3:72708330:T:A	72708330	NA,A	NA,T	NA,1	NA,-inf	NA,inf	NA,0.619191	0.000219676	0.000440351
3	chr3:72347743:A:AC	72347743	NA,AC	NA,A	NA,1	NA,-inf	NA,inf	NA,0.463199	0.000219342	0.000439424
3	chr3:72161278:C:T	72161278	T,T	C,C	1,1	inf,inf	inf,inf	0.263581,1.59696	0.000219267	0.000439645
3	chr3:71934912:G:C	71934912	NA,C	NA,G	NA,1	NA,-inf	NA,inf	NA,0.598555	0.000219113	0.000439192
3	chr3:72313341:T:C	72313341	NA,C	NA,T	NA,1	NA,-inf	NA,inf	NA,0.621794	0.000218337	0.00043768
3	chr3:72470369:T:C	72470369	NA,C	NA,T	NA,1	NA,-inf	NA,inf	NA,0.577338	0.000218135	0.000437087
3	chr3:71905498:C:T	71905498	NA,T	NA,C	NA,1	NA,inf	NA,inf	NA,0.573147	0.000218086	0.000437108
3	chr3:72464619:G:A	72464619	NA,A	NA,G	NA,1	NA,-inf	NA,inf	NA,0.566738	0.000217778	0.000436366
3	chr3:72403544:A:G	72403544	NA,G	NA,A	NA,1	NA,inf	NA,inf	NA,0.569826	0.000217611	0.000436082
3	chr3:72423236:A:G	72423236	NA,G	NA,A	NA,1	NA,inf	NA,inf	NA,0.503078	0.000217341	0.000435461
3	chr3:72418921:T:C	72418921	NA,C	NA,T	NA,1	NA,inf	NA,inf	NA,0.569034	0.000217321	0.000435501
3	chr3:72393914:T:C	72393914	NA,C	NA,T	NA,1	NA,inf	NA,inf	NA,0.569034	0.000217321	0.000435501
3	chr3:72371232:A:T	72371232	NA,T	NA,A	NA,1	NA,inf	NA,inf	NA,0.331814	0.000217246	0.000435097
3	chr3:72546642:C:T	72546642	NA,T	NA,C	NA,1	NA,-inf	NA,inf	NA,0.628793	0.000217078	0.000435149
3	chr3:72264562:A:G	72264562	NA,G	NA,A	NA,1	NA,-inf	NA,inf	NA,0.60635	0.000216807	0.000434592
3	chr3:72775631:C:T	72775631	NA,T	NA,C	NA,1	NA,inf	NA,inf	NA,0.60066	0.000216784	0.000434517
3	chr3:72616028:G:A	72616028	NA,A	NA,G	NA,1	NA,-inf	NA,inf	NA,0.62035	0.000216736	0.000434456
3	chr3:72057276:G:A	72057276	A,A	G,G	1,1	inf,inf	inf,inf	0.990773,0.829167	0.000216627	0.000434027
3	chr3:72799479:G:A	72799479	NA,A	NA,G	NA,1	NA,-inf	NA,inf	NA,0.602656	0.000216577	0.000434133
3	chr3:72349303:A:G	72349303	NA,G	NA,A	NA,1	NA,inf	NA,inf	NA,0.56626	0.000216242	0.000433394
3	chr3:71887817:TC:T	71887817	NA,T	NA,TC	NA,1	NA,-inf	NA,inf	NA,0.608569	0.000216206	0.000433389
3	chr3:72671844:A:G	72671844	NA,G	NA,A	NA,1	NA,inf	NA,inf	NA,0.561597	0.000216032	0.000432977
3	chr3:72436101:C:T	72436101	NA,T	NA,C	NA,1	NA,-inf	NA,inf	NA,0.527425	0.000215866	0.000432625
3	chr3:72227644:CAG:C	72227644	NA,C	NA,CAG	NA,1	NA,-inf	NA,inf	NA,0.603725	0.000215861	0.000432697
3	chr3:71902707:C:A	71902707	NA,A	NA,C	NA,1	NA,-inf	NA,inf	NA,0.6435	0.000215696	0.000432412
3	chr3:72509862:C:T	72509862	NA,T	NA,C	NA,1	NA,inf	NA,inf	NA,0.523921	0.000215659	0.000432188
3	chr3:72603339:C:T	72603339	NA,T	NA,C	NA,1	NA,-inf	NA,inf	NA,0.618886	0.000215559	0.000432126
3	chr3:72745793:T:C	72745793	NA,C	NA,T	NA,1	NA,-inf	NA,inf	NA,0.621112	0.000215131	0.000431283
3	chr3:72697236:G:A	72697236	A,A	G,G	1,1	-inf,inf	inf,inf	1.07455,0.661761	0.000214942	0.000430585
3	chr3:72590563:G:A	72590563	A,NA	G,NA	1,NA	-inf,NA	inf,NA	0.847915,NA	0.000214804	0.00043056
3	chr3:72707974:G:A	72707974	NA,A	NA,G	NA,1	NA,-inf	NA,inf	NA,0.612178	0.00021472	0.00043043
3	chr3:72569715:A:G	72569715	G,NA	A,NA	1,NA	inf,NA	inf,NA	0.546371,NA	0.000214677	0.000429909
3	chr3:72170844:T:G	72170844	NA,G	NA,T	NA,1	NA,inf	NA,inf	NA,0.552733	0.000214579	0.000430058
3	chr3:71857000:G:A	71857000	A,A	G,G	1,1	inf,inf	inf,inf	0.320982,1.70119	0.000214532	0.000430493
3	chr3:72040609:A:G	72040609	NA,G	NA,A	NA,1	NA,-inf	NA,inf	NA,0.620653	0.000214362	0.000429739
3	chr3:72501790:TG:T	72501790	NA,T	NA,TG	NA,1	NA,-inf	NA,inf	NA,0.618701	0.000214274	0.000429521
3	chr3:71848422:C:T	71848422	T,T	C,C	1,1	inf,inf	inf,inf	0.427393,1.63264	0.000214087	0.000429627
3	chr3:72328665:CAAAGCAAAG:C	72328665	C,C	CAAAGCAAAG,CAAAGCAAAG	1,1	inf,-inf	inf,inf	1.19725,0.24696	0.00021401	0.000428552
3	chr3:72347025:C:T	72347025	NA,T	NA,C	NA,1	NA,inf	NA,inf	NA,0.386843	0.000213653	0.000427995
3	chr3:71931624:C:T	71931624	NA,T	NA,C	NA,1	NA,-inf	NA,inf	NA,0.620001	0.000213306	0.000427612
3	chr3:72170867:C:G	72170867	NA,G	NA,C	NA,1	NA,inf	NA,inf	NA,0.548493	0.00021322	0.000427335
3	chr3:71898844:T:C	71898844	NA,C	NA,T	NA,1	NA,-inf	NA,inf	NA,0.613774	0.000213006	0.000426983
3	chr3:72566136:T:C	72566136	NA,C	NA,T	NA,1	NA,-inf	NA,inf	NA,0.616217	0.000212932	0.000426788
3	chr3:72356801:T:A	72356801	A,A	T,T	1,1	-inf,inf	inf,inf	3.89817,0.0233183	0.000212561	0.000541807
3	chr3:72323694:T:C	72323694	NA,C	NA,T	NA,1	NA,inf	NA,inf	NA,0.537594	0.000212552	0.000425979
3	chr3:71939669:G:A	71939669	NA,A	NA,G	NA,1	NA,-inf	NA,inf	NA,0.580444	0.00021229	0.000425524
3	chr3:72608027:T:C	72608027	C,NA	T,NA	1,NA	-inf,NA	inf,NA	0.753618,NA	0.000211589	0.000423961
3	chr3:72803329:T:C	72803329	C,C	T,T	1,1	inf,inf	inf,inf	0.950465,0.467953	0.000211362	0.000423137
3	chr3:72762387:C:T	72762387	T,T	C,C	1,1	inf,inf	inf,inf	1.06435,0.304748	0.000210474	0.000421364
3	chr3:72599775:CT:C	72599775	NA,C	NA,CT	NA,1	NA,-inf	NA,inf	NA,0.589447	0.000210331	0.000421614
3	chr3:72845599:T:C	72845599	C,C	T,T	1,1	-inf,inf	inf,inf	0.446657,1.41916	0.000210269	0.000421552
3	chr3:72424696:C:T	72424696	NA,T	NA,C	NA,1	NA,inf	NA,inf	NA,0.480983	0.000209879	0.00042055
3	chr3:72067130:G:A	72067130	NA,A	NA,G	NA,1	NA,-inf	NA,inf	NA,0.569081	0.000209873	0.000420674
3	chr3:72365506:G:A	72365506	NA,A	NA,G	NA,1	NA,-inf	NA,inf	NA,0.694422	0.000209841	0.000420762
3	chr3:72152347:G:T	72152347	NA,T	NA,G	NA,1	NA,-inf	NA,inf	NA,0.595632	0.000209761	0.000420475
3	chr3:72469761:T:C	72469761	NA,C	NA,T	NA,1	NA,-inf	NA,inf	NA,0.595875	0.000209692	0.000420326
3	chr3:72175121:T:C	72175121	NA,C	NA,T	NA,1	NA,inf	NA,inf	NA,0.538774	0.000209617	0.000420117
3	chr3:72603141:G:C	72603141	NA,C	NA,G	NA,1	NA,inf	NA,inf	NA,0.54217	0.000209506	0.000419892
3	chr3:72563148:G:A	72563148	NA,A	NA,G	NA,1	NA,-inf	NA,inf	NA,0.616048	0.000209428	0.000419896
3	chr3:72235230:G:A	72235230	NA,A	NA,G	NA,1	NA,-inf	NA,inf	NA,0.642117	0.000209402	0.000419839
3	chr3:72785295:A:C	72785295	C,C	A,A	1,1	inf,-inf	inf,inf	1.22075,0.00534317	0.000209306	0.000419077
3	chr3:72444670:T:G	72444670	NA,G	NA,T	NA,1	NA,inf	NA,inf	NA,0.479498	0.000209157	0.000419106
3	chr3:72791491:T:C	72791491	NA,C	NA,T	NA,1	NA,inf	NA,inf	NA,0.556846	0.000208822	0.000418567
3	chr3:72253000:G:A	72253000	A,A	G,G	1,1	-inf,-inf	inf,inf	0.291623,1.56951	0.000208821	0.000418723
3	chr3:72617247:C:T	72617247	NA,T	NA,C	NA,1	NA,inf	NA,inf	NA,0.558692	0.000208754	0.000418428
3	chr3:71996917:C:A	71996917	NA,A	NA,C	NA,1	NA,-inf	NA,inf	NA,0.591563	0.000208549	0.000418046
3	chr3:72301538:A:G	72301538	NA,G	NA,A	NA,1	NA,-inf	NA,inf	NA,0.650909	0.000208279	0.000417636
3	chr3:72641335:C:G	72641335	G,G	C,C	1,1	inf,-inf	inf,inf	1.53927,0.0778201	0.000208112	0.000417059
3	chr3:72788308:C:T	72788308	NA,T	NA,C	NA,1	NA,-inf	NA,inf	NA,0.574256	0.000208046	0.000417035
3	chr3:72593179:A:C	72593179	NA,C	NA,A	NA,1	NA,inf	NA,inf	NA,0.521506	0.000207984	0.000416818
3	chr3:71857499:G:A	71857499	NA,A	NA,G	NA,1	NA,-inf	NA,inf	NA,0.585836	0.000207857	0.000416668
3	chr3:72019312:T:C	72019312	NA,C	NA,T	NA,1	NA,-inf	NA,inf	NA,0.598249	0.000207843	0.000416667
3	chr3:72648208:T:TA	72648208	NA,TA	NA,T	NA,1	NA,-inf	NA,inf	NA,0.592369	0.000207832	0.000416648
3	chr3:71951507:G:A	71951507	NA,A	NA,G	NA,1	NA,inf	NA,inf	NA,0.56988	0.000207786	0.000416514
3	chr3:72570640:G:A	72570640	NA,A	NA,G	NA,1	NA,inf	NA,inf	NA,0.552105	0.000207234	0.000415279
3	chr3:72047273:T:G	72047273	G,G	T,T	1,1	inf,inf	inf,inf	1.34752,0.470107	0.000207225	0.000415351
3	chr3:72706867:C:G	72706867	NA,G	NA,C	NA,1	NA,inf	NA,inf	NA,0.571403	0.000207161	0.000415261
3	chr3:71860979:G:A	71860979	NA,A	NA,G	NA,1	NA,-inf	NA,inf	NA,0.603438	0.000207161	0.000415297
3	chr3:72809146:C:A	72809146	NA,A	NA,C	NA,1	NA,-inf	NA,inf	NA,0.585428	0.000207122	0.000415196
3	chr3:71884901:G:A	71884901	NA,A	NA,G	NA,1	NA,-inf	NA,inf	NA,0.624019	0.000206912	0.000414822
3	chr3:71890711:A:G	71890711	NA,G	NA,A	NA,1	NA,-inf	NA,inf	NA,0.578624	0.000206751	0.000414445
3	chr3:72512946:C:T	72512946	NA,T	NA,C	NA,1	NA,-inf	NA,inf	NA,0.624467	0.00020675	0.000414518
3	chr3:71874810:G:T	71874810	NA,T	NA,G	NA,1	NA,-inf	NA,inf	NA,0.602922	0.000206693	0.000414361
3	chr3:72058804:C:T	72058804	NA,T	NA,C	NA,1	NA,inf	NA,inf	NA,0.547425	0.000206539	0.000413985
3	chr3:72845331:A:C	72845331	NA,C	NA,A	NA,1	NA,inf	NA,inf	NA,0.543175	0.000206195	0.000413282
3	chr3:72210306:C:T	72210306	NA,T	NA,C	NA,1	NA,-inf	NA,inf	NA,0.572639	0.000206142	0.000413216
3	chr3:71923661:C:T	71923661	NA,T	NA,C	NA,1	NA,-inf	NA,inf	NA,0.605724	0.000206099	0.000413165
3	chr3:72326827:T:C	72326827	NA,C	NA,T	NA,1	NA,-inf	NA,inf	NA,0.557202	0.000205946	0.000412799
3	chr3:72553106:G:A	72553106	NA,A	NA,G	NA,1	NA,-inf	NA,inf	NA,0.5745	0.000205671	0.000412227
3	chr3:72831847:A:C	72831847	C,C	A,A	1,1	inf,inf	inf,inf	1.20897,0.0358661	0.000205592	0.000411642
3	chr3:72281854:T:A	72281854	NA,A	NA,T	NA,1	NA,inf	NA,inf	NA,0.525915	0.000205423	0.000411696
3	chr3:72228817:T:C	72228817	NA,C	NA,T	NA,1	NA,inf	NA,inf	NA,0.494405	0.000204002	0.000408821
3	chr3:72427683:A:T	72427683	NA,T	NA,A	NA,1	NA,inf	NA,inf	NA,0.462748	0.000203953	0.000408682
3	chr3:72048779:C:T	72048779	T,T	C,C	1,1	inf,-inf	inf,inf	1.53946,0.0500464	0.000203899	0.000408653
3	chr3:72277398:A:G	72277398	NA,G	NA,A	NA,1	NA,-inf	NA,inf	NA,0.649158	0.000203868	0.000408782
3	chr3:72283309:G:C	72283309	C,C	G,G	1,1	inf,inf	inf,inf	1.49093,0.533345	0.000203755	0.000409032
3	chr3:72039563:C:T	72039563	NA,T	NA,C	NA,1	NA,inf	NA,inf	NA,0.540574	0.000203679	0.000408256
3	chr3:72084608:G:C	72084608	C,NA	G,NA	1,NA	-inf,NA	inf,NA	0.801197,NA	0.000203511	0.000408027
3	chr3:71868376:G:A	71868376	NA,A	NA,G	NA,1	NA,-inf	NA,inf	NA,0.59132	0.000203484	0.000407927
3	chr3:72312882:T:G	72312882	G,NA	T,NA	1,NA	-inf,NA	inf,NA	1.14846,NA	0.000203404	0.00040858
3	chr3:72752388:C:T	72752388	NA,T	NA,C	NA,1	NA,inf	NA,inf	NA,0.538986	0.000203387	0.000407673
3	chr3:72618464:T:C	72618464	NA,C	NA,T	NA,1	NA,inf	NA,inf	NA,0.518363	0.000203244	0.000407341
3	chr3:72332505:G:A	72332505	NA,A	NA,G	NA,1	NA,inf	NA,inf	NA,0.462348	0.000203221	0.000407212
3	chr3:72134513:G:A	72134513	NA,A	NA,G	NA,1	NA,-inf	NA,inf	NA,0.551257	0.00020301	0.000406937
3	chr3:72655072:A:G	72655072	G,G	A,A	1,1	inf,inf	inf,inf	0.587913,1.30503	0.000202952	0.000406982
3	chr3:72430527:G:A	72430527	NA,A	NA,G	NA,1	NA,inf	NA,inf	NA,0.459585	0.000202904	0.000406581
3	chr3:72444929:A:G	72444929	NA,G	NA,A	NA,1	NA,-inf	NA,inf	NA,0.722745	0.000202899	0.000406955
3	chr3:72008749:T:C	72008749	NA,C	NA,T	NA,1	NA,inf	NA,inf	NA,0.52888	0.000202763	0.000406415
3	chr3:72646781:C:T	72646781	T,T	C,C	1,1	inf,inf	inf,inf	1.39107,0.457686	0.000202762	0.000406511
3	chr3:72779670:A:G	72779670	G,G	A,A	1,1	inf,inf	inf,inf	1.1863,0.0509358	0.000202618	0.000405671
3	chr3:72659910:AC:A	72659910	A,A	AC,AC	1,1	inf,inf	inf,inf	0.141588,1.64399	0.000202555	0.000406241
3	chr3:72564711:C:T	72564711	NA,T	NA,C	NA,1	NA,-inf	NA,inf	NA,0.530872	0.000202524	0.000405926
3	chr3:71919261:C:T	71919261	NA,T	NA,C	NA,1	NA,-inf	NA,inf	NA,0.563644	0.000202433	0.00040578
3	chr3:72748981:A:G	72748981	NA,G	NA,A	NA,1	NA,inf	NA,inf	NA,0.55739	0.000202224	0.000405344
3	chr3:72316907:AGAG:A	72316907	NA,A	NA,AGAG	NA,1	NA,inf	NA,inf	NA,0.529792	0.000201968	0.0004048
3	chr3:72543272:T:C	72543272	NA,C	NA,T	NA,1	NA,-inf	NA,inf	NA,0.585554	0.000201944	0.000404824
3	chr3:72220707:G:A	72220707	NA,A	NA,G	NA,1	NA,-inf	NA,inf	NA,0.5261	0.000201928	0.000404706
3	chr3:72622260:C:A	72622260	NA,A	NA,C	NA,1	NA,inf	NA,inf	NA,0.519833	0.00020154	0.000403956
3	chr3:72719864:G:A	72719864	NA,A	NA,G	NA,1	NA,-inf	NA,inf	NA,0.580679	0.000200818	0.000402601
3	chr3:72804735:C:A	72804735	NA,A	NA,C	NA,1	NA,inf	NA,inf	NA,0.525237	0.000200761	0.000402384
3	chr3:72522025:C:T	72522025	T,NA	C,NA	1,NA	inf,NA	inf,NA	0.667151,NA	0.000200548	0.000401784
3	chr3:72556888:G:A	72556888	A,NA	G,NA	1,NA	-inf,NA	inf,NA	0.498791,NA	0.000200308	0.000401118
3	chr3:72405221:C:T	72405221	NA,T	NA,C	NA,1	NA,inf	NA,inf	NA,0.515407	0.00020019	0.000401185
3	chr3:72156722:G:A	72156722	NA,A	NA,G	NA,1	NA,inf	NA,inf	NA,0.506868	0.000199995	0.000400826
3	chr3:71880376:C:T	71880376	NA,T	NA,C	NA,1	NA,-inf	NA,inf	NA,0.553683	0.000199958	0.00040082
3	chr3:72621039:C:G	72621039	NA,G	NA,C	NA,1	NA,inf	NA,inf	NA,0.531576	0.000199827	0.000400537
3	chr3:72827834:A:G	72827834	G,G	A,A	1,1	inf,-inf	inf,inf	1.19883,0.0116949	0.000199788	0.000400027
3	chr3:71930222:A:G	71930222	G,G	A,A	1,1	-inf,inf	inf,inf	1.16452,0.602654	0.000198911	0.000398673
3	chr3:72754375:TTTC:T	72754375	NA,T	NA,TTTC	NA,1	NA,inf	NA,inf	NA,0.547051	0.000198872	0.000398627
3	chr3:72461541:C:T	72461541	T,NA	C,NA	1,NA	inf,NA	inf,NA	1.17109,NA	0.000198786	0.000399439
3	chr3:71850562:C:A	71850562	NA,A	NA,C	NA,1	NA,-inf	NA,inf	NA,0.546228	0.000198719	0.000398333
3	chr3:71880371:G:A	71880371	A,A	G,G	1,1	inf,-inf	inf,inf	1.44231,0.0461339	0.000198326	0.000397398
3	chr3:72051527:G:T	72051527	T,T	G,G	1,1	inf,-inf	inf,inf	1.52429,0.0830415	0.000198256	0.000397354
3	chr3:71913591:C:T	71913591	T,T	C,C	1,1	-inf,inf	inf,inf	0.655473,1.29117	0.000197919	0.000396927
3	chr3:72173950:G:C	72173950	NA,C	NA,G	NA,1	NA,-inf	NA,inf	NA,0.582899	0.000197696	0.000396324
3	chr3:72816707:A:G	72816707	NA,G	NA,A	NA,1	NA,inf	NA,inf	NA,0.519755	0.000197651	0.000396167
3	chr3:71874440:T:C	71874440	NA,C	NA,T	NA,1	NA,inf	NA,inf	NA,0.519615	0.000197523	0.000395912
3	chr3:72707560:G:A	72707560	NA,A	NA,G	NA,1	NA,-inf	NA,inf	NA,0.581014	0.000197391	0.000395737
3	chr3:72219171:T:C	72219171	NA,C	NA,T	NA,1	NA,-inf	NA,inf	NA,0.510807	0.000197018	0.000394871
3	chr3:71968443:T:C	71968443	NA,C	NA,T	NA,1	NA,-inf	NA,inf	NA,0.551112	0.000196925	0.00039476
3	chr3:72458828:C:T	72458828	NA,T	NA,C	NA,1	NA,inf	NA,inf	NA,0.452177	0.000196882	0.000394505
3	chr3:72622991:T:C	72622991	NA,C	NA,T	NA,1	NA,inf	NA,inf	NA,0.519872	0.000196606	0.000394081
3	chr3:72422971:G:A	72422971	A,A	G,G	1,1	inf,-inf	inf,inf	0.928263,0.364266	0.000196476	0.000393292
3	chr3:72424391:T:A	72424391	NA,A	NA,T	NA,1	NA,-inf	NA,inf	NA,0.46513	0.000196405	0.000393631
3	chr3:72820932:C:T	72820932	NA,T	NA,C	NA,1	NA,inf	NA,inf	NA,0.535647	0.000196327	0.000393532
3	chr3:72789433:TGGAAGCCAAA:T	72789433	NA,T	NA,TGGAAGCCAAA	NA,1	NA,inf	NA,inf	NA,0.509489	0.000196291	0.000393427
3	chr3:71929776:G:A	71929776	NA,A	NA,G	NA,1	NA,-inf	NA,inf	NA,0.545658	0.000196084	0.00039308
3	chr3:71869995:A:G	71869995	NA,G	NA,A	NA,1	NA,-inf	NA,inf	NA,0.56424	0.000195737	0.000392397
3	chr3:72594247:A:G	72594247	NA,G	NA,A	NA,1	NA,-inf	NA,inf	NA,0.558115	0.000195546	0.000391982
3	chr3:72526466:ATGG:A	72526466	NA,A	NA,ATGG	NA,1	NA,-inf	NA,inf	NA,0.547502	0.000195472	0.000391833
3	chr3:71999248:G:A	71999248	NA,A	NA,G	NA,1	NA,-inf	NA,inf	NA,0.558286	0.00019537	0.000391646
3	chr3:72569458:C:CAT	72569458	NA,CAT	NA,C	NA,1	NA,inf	NA,inf	NA,0.527549	0.000195363	0.00039156
3	chr3:71967149:C:T	71967149	NA,T	NA,C	NA,1	NA,inf	NA,inf	NA,0.509099	0.00019514	0.000391137
3	chr3:72189948:G:A	72189948	A,A	G,G	1,1	-inf,inf	inf,inf	0.191886,1.51985	0.000194986	0.000390851
3	chr3:72790158:GGCCAGGA:G	72790158	NA,G	NA,GGCCAGGA	NA,1	NA,inf	NA,inf	NA,0.526553	0.000194593	0.000390046
3	chr3:72057715:C:G	72057715	G,G	C,C	1,1	inf,inf	inf,inf	1.01817,0.721159	0.000194464	0.000389618
3	chr3:71867542:G:T	71867542	NA,T	NA,G	NA,1	NA,-inf	NA,inf	NA,0.538699	0.000194417	0.000389744
3	chr3:72696569:C:T	72696569	NA,T	NA,C	NA,1	NA,-inf	NA,inf	NA,0.5655	0.000194259	0.000389413
3	chr3:72004331:G:A	72004331	NA,A	NA,G	NA,1	NA,-inf	NA,inf	NA,0.548796	0.000194192	0.000389275
3	chr3:72353587:T:C	72353587	C,C	T,T	1,1	-inf,-inf	inf,inf	3.33524,0.559644	0.000193919	0.000449971
3	chr3:72536718:A:G	72536718	G,G	A,A	1,1	inf,-inf	inf,inf	0.207848,1.54852	0.000193719	0.000388226
3	chr3:72490483:C:T	72490483	NA,T	NA,C	NA,1	NA,-inf	NA,inf	NA,0.534518	0.000193347	0.000387446
3	chr3:72522164:T:G	72522164	NA,G	NA,T	NA,1	NA,-inf	NA,inf	NA,0.520239	0.000193108	0.000387045
3	chr3:72587077:A:G	72587077	NA,G	NA,A	NA,1	NA,-inf	NA,inf	NA,0.520445	0.000192962	0.000386792
3	chr3:72619051:G:A	72619051	NA,A	NA,G	NA,1	NA,-inf	NA,inf	NA,0.516987	0.000192906	0.000386674
3	chr3:72443345:G:T	72443345	NA,T	NA,G	NA,1	NA,inf	NA,inf	NA,0.473166	0.00019287	0.000386506
3	chr3:72032860:G:A	72032860	NA,A	NA,G	NA,1	NA,-inf	NA,inf	NA,0.544221	0.000192821	0.000386545
3	chr3:72578483:G:A	72578483	NA,A	NA,G	NA,1	NA,inf	NA,inf	NA,0.406565	0.000192772	0.000386295
3	chr3:72835083:T:G	72835083	NA,G	NA,T	NA,1	NA,inf	NA,inf	NA,0.496894	0.000192726	0.000386283
3	chr3:72633867:A:C	72633867	NA,C	NA,A	NA,1	NA,-inf	NA,inf	NA,0.538642	0.000192656	0.000386229
3	chr3:71914448:A:G	71914448	G,NA	A,NA	1,NA	-inf,NA	inf,NA	0.76352,NA	0.000192628	0.000386113
3	chr3:72729400:G:A	72729400	NA,A	NA,G	NA,1	NA,inf	NA,inf	NA,0.522545	0.000192611	0.000386078
3	chr3:72114163:C:T	72114163	NA,T	NA,C	NA,1	NA,-inf	NA,inf	NA,0.588524	0.000192433	0.000385827
3	chr3:72033786:T:C	72033786	C,C	T,T	1,1	inf,-inf	inf,inf	1.49836,0.0259236	0.000192421	0.000385633
3	chr3:71862830:A:T	71862830	NA,T	NA,A	NA,1	NA,-inf	NA,inf	NA,0.551673	0.000192245	0.000385398
3	chr3:72434890:G:C	72434890	NA,C	NA,G	NA,1	NA,inf	NA,inf	NA,0.4231	0.00019218	0.000385101
3	chr3:71970007:A:G	71970007	NA,G	NA,A	NA,1	NA,-inf	NA,inf	NA,0.532541	0.000192007	0.000384861
3	chr3:71856725:A:G	71856725	G,G	A,A	1,1	-inf,-inf	inf,inf	1.35869,0.0022442	0.000191684	0.000384004
3	chr3:72626983:G:C	72626983	NA,C	NA,G	NA,1	NA,-inf	NA,inf	NA,0.514565	0.000191555	0.000383983
3	chr3:72218603:G:C	72218603	NA,C	NA,G	NA,1	NA,-inf	NA,inf	NA,0.514517	0.000191406	0.000383677
3	chr3:72730013:T:C	72730013	NA,C	NA,T	NA,1	NA,inf	NA,inf	NA,0.517998	0.000191397	0.000383644
3	chr3:72626119:C:T	72626119	NA,T	NA,C	NA,1	NA,-inf	NA,inf	NA,0.530692	0.000190999	0.000382905
3	chr3:71917462:C:T	71917462	T,NA	C,NA	1,NA	inf,NA	inf,NA	0.749334,NA	0.000190865	0.000382521
3	chr3:72806003:ATGACTAGAACT:A	72806003	NA,A	NA,ATGACTAGAACT	NA,1	NA,-inf	NA,inf	NA,0.530515	0.00019085	0.000382585
3	chr3:72051912:T:C	72051912	C,NA	T,NA	1,NA	-inf,NA	inf,NA	0.826931,NA	0.00019081	0.000382568
3	chr3:72474481:T:C	72474481	NA,C	NA,T	NA,1	NA,-inf	NA,inf	NA,0.484455	0.000190661	0.000382056
3	chr3:72721024:T:C	72721024	C,C	T,T	1,1	inf,inf	inf,inf	0.649975,1.05562	0.000190543	0.000381752
3	chr3:72821130:G:T	72821130	NA,T	NA,G	NA,1	NA,inf	NA,inf	NA,0.514178	0.00019052	0.000381893
3	chr3:72805035:A:G	72805035	G,G	A,A	1,1	inf,inf	inf,inf	1.1548,0.0530631	0.000190185	0.000380785
3	chr3:72111281:C:A	72111281	NA,A	NA,C	NA,1	NA,inf	NA,inf	NA,0.483231	0.000190088	0.000380999
3	chr3:72479822:A:G	72479822	NA,G	NA,A	NA,1	NA,inf	NA,inf	NA,0.482111	0.00019003	0.000380893
3	chr3:71970924:C:T	71970924	NA,T	NA,C	NA,1	NA,inf	NA,inf	NA,0.48072	0.000189869	0.000380553
3	chr3:72040994:T:C	72040994	C,C	T,T	1,1	inf,inf	inf,inf	1.49629,0.0112404	0.000189671	0.000380134
3	chr3:72535351:G:A	72535351	A,A	G,G	1,1	-inf,-inf	inf,inf	0.0203938,1.7043	0.000189608	0.000380212
3	chr3:72846623:C:T	72846623	NA,T	NA,C	NA,1	NA,inf	NA,inf	NA,0.490763	0.000189592	0.00038002
3	chr3:72247439:A:G	72247439	NA,G	NA,A	NA,1	NA,-inf	NA,inf	NA,0.593956	0.000189159	0.000379273
3	chr3:72744094:C:T	72744094	NA,T	NA,C	NA,1	NA,-inf	NA,inf	NA,0.507683	0.000189138	0.000379137
3	chr3:71911765:C:T	71911765	NA,T	NA,C	NA,1	NA,-inf	NA,inf	NA,0.511216	0.000189041	0.000378944
3	chr3:72515004:G:T	72515004	NA,T	NA,G	NA,1	NA,inf	NA,inf	NA,0.473326	0.000188881	0.00037852
3	chr3:72321704:C:G	72321704	NA,G	NA,C	NA,1	NA,inf	NA,inf	NA,0.449831	0.000188863	0.000378492
3	chr3:72813124:A:G	72813124	NA,G	NA,A	NA,1	NA,inf	NA,inf	NA,0.50336	0.000188778	0.000378389
3	chr3:72828184:T:C	72828184	C,C	T,T	1,1	inf,inf	inf,inf	1.16941,0.0295915	0.000188662	0.000377753
3	chr3:72423234:G:A	72423234	NA,A	NA,G	NA,1	NA,inf	NA,inf	NA,0.428835	0.000188599	0.000377925
3	chr3:71991355:A:G	71991355	NA,G	NA,A	NA,1	NA,inf	NA,inf	NA,0.488074	0.000188589	0.000378004
3	chr3:72006646:G:A	72006646	NA,A	NA,G	NA,1	NA,inf	NA,inf	NA,0.480025	0.000188399	0.00037763
3	chr3:72728945:C:T	72728945	NA,T	NA,C	NA,1	NA,inf	NA,inf	NA,0.48513	0.000188334	0.000377495
3	chr3:72153964:T:C	72153964	NA,C	NA,T	NA,1	NA,-inf	NA,inf	NA,0.581837	0.000188101	0.00037715
3	chr3:71864314:G:A	71864314	A,A	G,G	1,1	inf,-inf	inf,inf	1.15037,0.680431	0.000187987	0.000376942
3	chr3:72285926:T:C	72285926	NA,C	NA,T	NA,1	NA,inf	NA,inf	NA,0.467593	0.000187957	0.000376707
3	chr3:72836224:T:A	72836224	NA,A	NA,T	NA,1	NA,inf	NA,inf	NA,0.478955	0.000187901	0.000376613
3	chr3:72822877:C:T	72822877	NA,T	NA,C	NA,1	NA,inf	NA,inf	NA,0.478955	0.000187901	0.000376613
3	chr3:72375778:A:G	72375778	G,NA	A,NA	1,NA	-inf,NA	inf,NA	0.393622,NA	0.000187665	0.000375757
3	chr3:72456378:C:T	72456378	T,NA	C,NA	1,NA	-inf,NA	inf,NA	0.486027,NA	0.000187651	0.000375843
3	chr3:72636282:T:C	72636282	NA,C	NA,T	NA,1	NA,-inf	NA,inf	NA,0.525675	0.000187553	0.000375976
3	chr3:72233742:G:T	72233742	NA,T	NA,G	NA,1	NA,-inf	NA,inf	NA,0.477419	0.000187517	0.000375833
3	chr3:72302529:A:C	72302529	C,C	A,A	1,1	inf,inf	inf,inf	1.43404,0.00951576	0.000187356	0.00037546
3	chr3:72175484:T:G	72175484	NA,G	NA,T	NA,1	NA,-inf	NA,inf	NA,0.500816	0.000187325	0.000375497
3	chr3:72599409:C:T	72599409	NA,T	NA,C	NA,1	NA,-inf	NA,inf	NA,0.508558	0.000187158	0.000375192
3	chr3:72781531:T:G	72781531	NA,G	NA,T	NA,1	NA,-inf	NA,inf	NA,0.515836	0.000186879	0.000374627
3	chr3:72315890:G:A	72315890	A,NA	G,NA	1,NA	-inf,NA	inf,NA	1.09088,NA	0.000186849	0.000375296
3	chr3:72740410:A:G	72740410	NA,G	NA,A	NA,1	NA,-inf	NA,inf	NA,0.513932	0.000186728	0.000374318
3	chr3:72557619:T:C	72557619	NA,C	NA,T	NA,1	NA,inf	NA,inf	NA,0.483123	0.000186655	0.000374124
3	chr3:72026435:T:C	72026435	NA,C	NA,T	NA,1	NA,inf	NA,inf	NA,0.488889	0.000186634	0.000374107
3	chr3:72783830:T:C	72783830	NA,C	NA,T	NA,1	NA,inf	NA,inf	NA,0.473932	0.000186604	0.000374014
3	chr3:71937002:G:A	71937002	NA,A	NA,G	NA,1	NA,inf	NA,inf	NA,0.456802	0.000186575	0.000373944
3	chr3:71888562:C:G	71888562	NA,G	NA,C	NA,1	NA,-inf	NA,inf	NA,0.508031	0.00018651	0.000373876
3	chr3:71972390:C:A	71972390	NA,A	NA,C	NA,1	NA,-inf	NA,inf	NA,0.516525	0.000186442	0.000373742
3	chr3:72659042:C:T	72659042	T,NA	C,NA	1,NA	-inf,NA	inf,NA	0.745672,NA	0.000186211	0.000373267
3	chr3:72317089:C:T	72317089	NA,T	NA,C	NA,1	NA,inf	NA,inf	NA,0.461472	0.000186158	0.000373094
3	chr3:72092154:T:C	72092154	NA,C	NA,T	NA,1	NA,inf	NA,inf	NA,0.470485	0.000186066	0.000372943
3	chr3:71878845:A:T	71878845	NA,T	NA,A	NA,1	NA,-inf	NA,inf	NA,0.5173	0.000185862	0.00037259
3	chr3:72821740:G:A	72821740	NA,A	NA,G	NA,1	NA,inf	NA,inf	NA,0.477705	0.000185855	0.00037254
3	chr3:72799420:T:C	72799420	NA,C	NA,T	NA,1	NA,inf	NA,inf	NA,0.470597	0.000185766	0.000372335
3	chr3:72005174:A:G	72005174	NA,G	NA,A	NA,1	NA,-inf	NA,inf	NA,0.504559	0.000185716	0.000372288
3	chr3:72802921:A:G	72802921	NA,G	NA,A	NA,1	NA,inf	NA,inf	NA,0.470251	0.000185676	0.000372155
3	chr3:72478395:A:G	72478395	NA,G	NA,A	NA,1	NA,-inf	NA,inf	NA,0.585713	0.000185608	0.000372142
3	chr3:72748889:A:T	72748889	NA,T	NA,A	NA,1	NA,inf	NA,inf	NA,0.49555	0.000185604	0.000372032
3	chr3:72799364:A:G	72799364	NA,G	NA,A	NA,1	NA,inf	NA,inf	NA,0.46996	0.000185603	0.000372008
3	chr3:72680604:T:C	72680604	NA,C	NA,T	NA,1	NA,inf	NA,inf	NA,0.417854	0.000185582	0.000371898
3	chr3:72800541:A:G	72800541	NA,G	NA,A	NA,1	NA,inf	NA,inf	NA,0.46986	0.000185578	0.000371958
3	chr3:72779972:T:C	72779972	NA,C	NA,T	NA,1	NA,inf	NA,inf	NA,0.469562	0.000185498	0.000371798
3	chr3:72488969:A:G	72488969	NA,G	NA,A	NA,1	NA,-inf	NA,inf	NA,0.50449	0.000185477	0.000371683
3	chr3:71962061:G:A	71962061	NA,A	NA,G	NA,1	NA,-inf	NA,inf	NA,0.515353	0.000185455	0.000371751
3	chr3:72794035:T:G	72794035	NA,G	NA,T	NA,1	NA,inf	NA,inf	NA,0.469375	0.00018545	0.000371702
3	chr3:72801996:CT:C	72801996	NA,C	NA,CT	NA,1	NA,inf	NA,inf	NA,0.469367	0.00018545	0.000371701
3	chr3:72779502:G:A	72779502	NA,A	NA,G	NA,1	NA,inf	NA,inf	NA,0.469173	0.000185401	0.000371604
3	chr3:72782247:T:G	72782247	NA,G	NA,T	NA,1	NA,inf	NA,inf	NA,0.468604	0.000185255	0.00037131
3	chr3:72761306:G:A	72761306	NA,A	NA,G	NA,1	NA,-inf	NA,inf	NA,0.504558	0.000185243	0.000371343
3	chr3:72257971:T:C	72257971	C,C	T,T	1,1	-inf,-inf	inf,inf	1.1249,0.708341	0.000185143	0.000371176
3	chr3:72794384:G:A	72794384	NA,A	NA,G	NA,1	NA,inf	NA,inf	NA,0.468111	0.000185125	0.00037105
3	chr3:72364536:T:C	72364536	C,C	T,T	1,1	inf,inf	inf,inf	0.227991,1.33451	0.000185016	0.000370589
3	chr3:72793929:G:A	72793929	NA,A	NA,G	NA,1	NA,inf	NA,inf	NA,0.467523	0.000184973	0.000370746
3	chr3:72444898:T:C	72444898	C,NA	T,NA	1,NA	-inf,NA	inf,NA	0.352362,NA	0.000184954	0.000370308
3	chr3:72346177:T:C	72346177	C,NA	T,NA	1,NA	inf,NA	inf,NA	1.21052,NA	0.000184338	0.00037069
3	chr3:72232333:G:A	72232333	NA,A	NA,G	NA,1	NA,-inf	NA,inf	NA,0.496695	0.000184297	0.000369438
3	chr3:72103594:ACAATCTCC:A	72103594	NA,A	NA,ACAATCTCC	NA,1	NA,inf	NA,inf	NA,0.464616	0.000184295	0.000369398
3	chr3:72311903:A:C	72311903	C,C	A,A	1,1	-inf,inf	inf,inf	0.122241,1.4416	0.000184162	0.000369046
3	chr3:72547006:G:T	72547006	NA,T	NA,G	NA,1	NA,inf	NA,inf	NA,0.533467	0.000184141	0.000369187
3	chr3:72799571:T:C	72799571	NA,C	NA,T	NA,1	NA,inf	NA,inf	NA,0.464113	0.000184112	0.000369019
3	chr3:72296775:G:C	72296775	C,NA	G,NA	1,NA	-inf,NA	inf,NA	1.06764,NA	0.000184107	0.00036974
3	chr3:72211929:A:G	72211929	NA,G	NA,A	NA,1	NA,-inf	NA,inf	NA,0.528447	0.000184022	0.000368934
3	chr3:72305373:T:C	72305373	NA,C	NA,T	NA,1	NA,-inf	NA,inf	NA,0.426937	0.000183885	0.000368518
3	chr3:71951775:C:A	71951775	NA,A	NA,C	NA,1	NA,-inf	NA,inf	NA,0.50139	0.000183766	0.00036836
3	chr3:72046496:C:T	72046496	T,T	C,C	1,1	inf,-inf	inf,inf	1.47505,0.0450008	0.000183645	0.000368046
3	chr3:72345593:A:C	72345593	NA,C	NA,A	NA,1	NA,inf	NA,inf	NA,0.345148	0.00018329	0.000367266
3	chr3:72818942:T:C	72818942	NA,C	NA,T	NA,1	NA,inf	NA,inf	NA,0.460603	0.000183197	0.000367187
3	chr3:72062779:TG:T	72062779	NA,T	NA,TG	NA,1	NA,-inf	NA,inf	NA,0.522884	0.000183098	0.000367075
3	chr3:72323407:A:C	72323407	C,C	A,A	1,1	-inf,inf	inf,inf	1.47188,0.532987	0.000183097	0.00036767
3	chr3:71941537:T:C	71941537	NA,C	NA,T	NA,1	NA,inf	NA,inf	NA,0.47237	0.000182944	0.000366688
3	chr3:72440075:G:A	72440075	NA,A	NA,G	NA,1	NA,-inf	NA,inf	NA,0.411616	0.000182939	0.000366638
3	chr3:72749502:T:C	72749502	NA,C	NA,T	NA,1	NA,inf	NA,inf	NA,0.484909	0.000182927	0.000366667
3	chr3:72746796:C:T	72746796	NA,T	NA,C	NA,1	NA,inf	NA,inf	NA,0.484909	0.000182927	0.000366667
3	chr3:72240357:A:C	72240357	NA,C	NA,A	NA,1	NA,inf	NA,inf	NA,0.472747	0.000182868	0.000366552
3	chr3:71856033:T:C	71856033	NA,C	NA,T	NA,1	NA,-inf	NA,inf	NA,0.475776	0.000182853	0.00036653
3	chr3:72005329:G:A	72005329	NA,A	NA,G	NA,1	NA,inf	NA,inf	NA,0.452027	0.000182843	0.000366478
3	chr3:72734978:G:T	72734978	NA,T	NA,G	NA,1	NA,inf	NA,inf	NA,0.46491	0.000182651	0.00036611
3	chr3:72734852:T:C	72734852	NA,C	NA,T	NA,1	NA,inf	NA,inf	NA,0.464237	0.000182489	0.000365785
3	chr3:72815275:C:A	72815275	NA,A	NA,C	NA,1	NA,inf	NA,inf	NA,0.478508	0.00018237	0.000365547
3	chr3:72578304:T:C	72578304	C,NA	T,NA	1,NA	-inf,NA	inf,NA	0.899451,NA	0.000182344	0.000365801
3	chr3:72323543:G:A	72323543	NA,A	NA,G	NA,1	NA,inf	NA,inf	NA,0.437566	0.000182314	0.000365414
3	chr3:72255907:G:C	72255907	NA,C	NA,G	NA,1	NA,-inf	NA,inf	NA,0.563426	0.000182109	0.000365149
3	chr3:72748996:CACAG:C	72748996	NA,C	NA,CACAG	NA,1	NA,inf	NA,inf	NA,0.461455	0.000181948	0.000364699
3	chr3:72282654:G:A	72282654	NA,A	NA,G	NA,1	NA,-inf	NA,inf	NA,0.506173	0.000181824	0.000364496
3	chr3:72019890:G:A	72019890	NA,A	NA,G	NA,1	NA,inf	NA,inf	NA,0.443858	0.00018182	0.000364413
3	chr3:71878824:G:A	71878824	NA,A	NA,G	NA,1	NA,-inf	NA,inf	NA,0.500869	0.00018182	0.000364486
3	chr3:71865040:A:G	71865040	NA,G	NA,A	NA,1	NA,-inf	NA,inf	NA,0.510193	0.000181762	0.000364382
3	chr3:72606811:AAATT:A	72606811	NA,A	NA,AAATT	NA,1	NA,-inf	NA,inf	NA,0.48335	0.000181737	0.000364316
3	chr3:72164057:C:T	72164057	NA,T	NA,C	NA,1	NA,inf	NA,inf	NA,0.438984	0.000181717	0.000364211
3	chr3:72684160:C:T	72684160	T,T	C,C	1,1	inf,-inf	inf,inf	1.23756,0.146172	0.00018148	0.000363439
3	chr3:71968180:C:T	71968180	NA,T	NA,C	NA,1	NA,-inf	NA,inf	NA,0.499957	0.00018127	0.000363379
3	chr3:72343477:T:C	72343477	NA,C	NA,T	NA,1	NA,-inf	NA,inf	NA,0.590111	0.000180771	0.000362533
3	chr3:72468275:G:A	72468275	A,NA	G,NA	1,NA	-inf,NA	inf,NA	0.56393,NA	0.000180366	0.000361363
3	chr3:72640628:G:A	72640628	NA,A	NA,G	NA,1	NA,inf	NA,inf	NA,0.450761	0.000180317	0.000361408
3	chr3:72295760:A:C	72295760	NA,C	NA,A	NA,1	NA,inf	NA,inf	NA,0.437044	0.000180113	0.00036099
3	chr3:72217486:C:A	72217486	NA,A	NA,C	NA,1	NA,-inf	NA,inf	NA,0.500556	0.000180091	0.00036104
3	chr3:71992434:T:C	71992434	NA,C	NA,T	NA,1	NA,inf	NA,inf	NA,0.454142	0.000180048	0.000360887
3	chr3:72634196:T:C	72634196	NA,C	NA,T	NA,1	NA,inf	NA,inf	NA,0.457976	0.000179993	0.000360784
3	chr3:71861923:T:C	71861923	NA,C	NA,T	NA,1	NA,-inf	NA,inf	NA,0.494543	0.000179911	0.000360658
3	chr3:72287406:G:A	72287406	NA,A	NA,G	NA,1	NA,inf	NA,inf	NA,0.435507	0.000179855	0.000360472
3	chr3:72006018:T:G	72006018	NA,G	NA,T	NA,1	NA,-inf	NA,inf	NA,0.497913	0.000179823	0.000360481
3	chr3:71935650:CAT:C	71935650	NA,C	NA,CAT	NA,1	NA,-inf	NA,inf	NA,0.508147	0.000179725	0.000360295
3	chr3:72774429:A:G	72774429	NA,G	NA,A	NA,1	NA,inf	NA,inf	NA,0.448464	0.00017962	0.00036003
3	chr3:72806012:A:G	72806012	NA,G	NA,A	NA,1	NA,inf	NA,inf	NA,0.443978	0.000179454	0.000359685
3	chr3:72410136:T:C	72410136	C,NA	T,NA	1,NA	-inf,NA	inf,NA	1.33559,NA	0.000179341	0.000361246
3	chr3:72819169:T:C	72819169	NA,C	NA,T	NA,1	NA,inf	NA,inf	NA,0.466438	0.000179288	0.000359371
3	chr3:72107044:G:C	72107044	NA,C	NA,G	NA,1	NA,-inf	NA,inf	NA,0.479982	0.00017911	0.000359053
3	chr3:71921461:T:C	71921461	NA,C	NA,T	NA,1	NA,-inf	NA,inf	NA,0.461705	0.000178568	0.000357934
3	chr3:72709753:T:C	72709753	NA,C	NA,T	NA,1	NA,-inf	NA,inf	NA,0.483678	0.000178547	0.000357915
3	chr3:72640153:T:A	72640153	NA,A	NA,T	NA,1	NA,inf	NA,inf	NA,0.444059	0.000178448	0.000357665
3	chr3:72015172:A:G	72015172	NA,G	NA,A	NA,1	NA,-inf	NA,inf	NA,0.476183	0.000178442	0.000357708
3	chr3:71995446:A:G	71995446	NA,G	NA,A	NA,1	NA,inf	NA,inf	NA,0.447669	0.000178436	0.000357657
3	chr3:72627460:G:A	72627460	NA,A	NA,G	NA,1	NA,-inf	NA,inf	NA,0.461808	0.000178426	0.000357666
3	chr3:72286678:C:T	72286678	NA,T	NA,C	NA,1	NA,-inf	NA,inf	NA,0.502711	0.000178412	0.000357677
3	chr3:72804073:C:T	72804073	NA,T	NA,C	NA,1	NA,inf	NA,inf	NA,0.465681	0.000178406	0.000357611
3	chr3:72214368:C:T	72214368	NA,T	NA,C	NA,1	NA,inf	NA,inf	NA,0.45683	0.000178321	0.000357441
3	chr3:72822708:G:A	72822708	NA,A	NA,G	NA,1	NA,inf	NA,inf	NA,0.465046	0.00017826	0.000357319
3	chr3:72410803:T:G	72410803	NA,G	NA,T	NA,1	NA,inf	NA,inf	NA,0.389647	0.000178243	0.000357215
3	chr3:72307141:C:T	72307141	T,T	C,C	1,1	inf,inf	inf,inf	1.38927,0.0841678	0.00017821	0.000357117
3	chr3:72778456:A:AAAAGAAAAGAAAAG	72778456	NA,AAAAGAAAAGAAAAG	NA,A	NA,1	NA,inf	NA,inf	NA,0.438476	0.00017811	0.000356991
3	chr3:71870351:G:A	71870351	NA,A	NA,G	NA,1	NA,-inf	NA,inf	NA,0.486131	0.000177884	0.000356594
3	chr3:72736710:T:C	72736710	NA,C	NA,T	NA,1	NA,inf	NA,inf	NA,0.421407	0.000177752	0.000356266
3	chr3:72153665:C:T	72153665	NA,T	NA,C	NA,1	NA,inf	NA,inf	NA,0.438557	0.000177743	0.000356263
3	chr3:72494115:T:C	72494115	NA,C	NA,T	NA,1	NA,-inf	NA,inf	NA,0.533663	0.00017765	0.000356122
3	chr3:71920381:A:C	71920381	C,C	A,A	1,1	inf,-inf	inf,inf	0.624238,1.2532	0.000177571	0.00035613
3	chr3:72517653:C:T	72517653	T,NA	C,NA	1,NA	inf,NA	inf,NA	0.924634,NA	0.000177247	0.000355711
3	chr3:72104997:G:A	72104997	NA,A	NA,G	NA,1	NA,inf	NA,inf	NA,0.436304	0.000177205	0.00035519
3	chr3:72684894:C:A	72684894	NA,A	NA,C	NA,1	NA,inf	NA,inf	NA,0.4415	0.000177094	0.000354977
3	chr3:72769623:A:C	72769623	NA,C	NA,A	NA,1	NA,inf	NA,inf	NA,0.435659	0.000177013	0.000354793
3	chr3:72229585:A:G	72229585	NA,G	NA,A	NA,1	NA,inf	NA,inf	NA,0.435683	0.000176893	0.000354575
3	chr3:72777382:A:T	72777382	NA,T	NA,A	NA,1	NA,inf	NA,inf	NA,0.434962	0.000176846	0.00035446
3	chr3:72176481:C:T	72176481	NA,T	NA,C	NA,1	NA,inf	NA,inf	NA,0.408402	0.000176768	0.000354278
3	chr3:72771157:C:G	72771157	NA,G	NA,C	NA,1	NA,inf	NA,inf	NA,0.434637	0.000176768	0.000354303
3	chr3:72768697:G:A	72768697	NA,A	NA,G	NA,1	NA,inf	NA,inf	NA,0.434637	0.000176768	0.000354303
3	chr3:71968926:CACACAA:C	71968926	NA,C	NA,CACACAA	NA,1	NA,-inf	NA,inf	NA,0.473628	0.00017671	0.000354237
3	chr3:72777356:A:G	72777356	NA,G	NA,A	NA,1	NA,inf	NA,inf	NA,0.433335	0.00017645	0.000353666
3	chr3:72709185:C:T	72709185	NA,T	NA,C	NA,1	NA,-inf	NA,inf	NA,0.500603	0.000176342	0.000353553
3	chr3:72301997:G:A	72301997	A,NA	G,NA	1,NA	-inf,NA	inf,NA	1.02848,NA	0.000176261	0.000353942
3	chr3:72006596:T:G	72006596	NA,G	NA,T	NA,1	NA,-inf	NA,inf	NA,0.481323	0.000176228	0.000353273
3	chr3:72493656:AC:A	72493656	NA,A	NA,AC	NA,1	NA,inf	NA,inf	NA,0.462273	0.000176141	0.000353106
3	chr3:72791602:G:A	72791602	NA,A	NA,G	NA,1	NA,inf	NA,inf	NA,0.432006	0.000176115	0.000352994
3	chr3:72085294:G:C	72085294	NA,C	NA,G	NA,1	NA,inf	NA,inf	NA,0.442197	0.000176042	0.000352876
3	chr3:72110128:A:G	72110128	NA,G	NA,A	NA,1	NA,inf	NA,inf	NA,0.428594	0.000175988	0.000352748
3	chr3:72715168:C:T	72715168	T,NA	C,NA	1,NA	inf,NA	inf,NA	0.68556,NA	0.000175975	0.0003527
3	chr3:72249190:C:T	72249190	NA,T	NA,C	NA,1	NA,inf	NA,inf	NA,0.4232	0.000175791	0.000352351
3	chr3:72306116:T:A	72306116	A,NA	T,NA	1,NA	-inf,NA	inf,NA	1.03811,NA	0.000175619	0.000352688
3	chr3:72576265:C:T	72576265	NA,T	NA,C	NA,1	NA,-inf	NA,inf	NA,0.41064	0.000175477	0.000351697
3	chr3:72518078:T:A	72518078	A,NA	T,NA	1,NA	inf,NA	inf,NA	0.916766,NA	0.000175455	0.000352112
3	chr3:72812473:A:G	72812473	NA,G	NA,A	NA,1	NA,-inf	NA,inf	NA,0.469582	0.000175439	0.0003517
3	chr3:71888800:C:T	71888800	T,NA	C,NA	1,NA	-inf,NA	inf,NA	0.654676,NA	0.000175312	0.000351324
3	chr3:72678128:G:A	72678128	A,A	G,G	1,1	inf,inf	inf,inf	0.904642,0.640469	0.000175058	0.000350606
3	chr3:72707143:A:G	72707143	G,G	A,A	1,1	-inf,inf	inf,inf	1.17009,0.191484	0.000175038	0.000350544
3	chr3:72606053:G:A	72606053	NA,A	NA,G	NA,1	NA,-inf	NA,inf	NA,0.440574	0.000174986	0.000350756
3	chr3:72592149:T:C	72592149	NA,C	NA,T	NA,1	NA,inf	NA,inf	NA,0.416014	0.0001748	0.000350324
3	chr3:72645440:T:A	72645440	NA,A	NA,T	NA,1	NA,inf	NA,inf	NA,0.441262	0.000174735	0.000350261
3	chr3:72694189:C:T	72694189	NA,T	NA,C	NA,1	NA,-inf	NA,inf	NA,0.468906	0.000174687	0.000350195
3	chr3:72055411:G:A	72055411	A,A	G,G	1,1	inf,inf	inf,inf	0.971007,0.712093	0.000174645	0.00034992
3	chr3:72236145:G:T	72236145	NA,T	NA,G	NA,1	NA,-inf	NA,inf	NA,0.451501	0.000174608	0.000350006
3	chr3:72767876:T:C	72767876	NA,C	NA,T	NA,1	NA,inf	NA,inf	NA,0.429166	0.000174557	0.000349885
3	chr3:72009369:G:A	72009369	NA,A	NA,G	NA,1	NA,inf	NA,inf	NA,0.41906	0.000174502	0.000349765
3	chr3:72330144:G:A	72330144	NA,A	NA,G	NA,1	NA,-inf	NA,inf	NA,0.441861	0.000174411	0.000349609
3	chr3:72238244:T:C	72238244	NA,C	NA,T	NA,1	NA,-inf	NA,inf	NA,0.451776	0.000174402	0.000349596
3	chr3:72024644:C:G	72024644	NA,G	NA,C	NA,1	NA,-inf	NA,inf	NA,0.473576	0.000174363	0.000349558
3	chr3:72841331:T:C	72841331	NA,C	NA,T	NA,1	NA,inf	NA,inf	NA,0.426708	0.000174328	0.000349422
3	chr3:72145380:T:A	72145380	NA,A	NA,T	NA,1	NA,inf	NA,inf	NA,0.455923	0.000174272	0.000349346
3	chr3:72833057:G:A	72833057	NA,A	NA,G	NA,1	NA,inf	NA,inf	NA,0.444325	0.000174188	0.000349149
3	chr3:72715989:G:T	72715989	NA,T	NA,G	NA,1	NA,-inf	NA,inf	NA,0.458426	0.0001741	0.000349007
3	chr3:72321261:G:A	72321261	NA,A	NA,G	NA,1	NA,inf	NA,inf	NA,0.362339	0.000174079	0.000348847
3	chr3:72835034:A:G	72835034	NA,G	NA,A	NA,1	NA,inf	NA,inf	NA,0.424556	0.000174057	0.000348877
3	chr3:72608416:T:C	72608416	NA,C	NA,T	NA,1	NA,-inf	NA,inf	NA,0.447894	0.000173963	0.00034873
3	chr3:72027247:G:A	72027247	A,NA	G,NA	1,NA	inf,NA	inf,NA	0.782503,NA	0.000173946	0.000348765
3	chr3:72395401:T:C	72395401	C,NA	T,NA	1,NA	inf,NA	inf,NA	1.22843,NA	0.000173713	0.000349584
3	chr3:72626393:C:T	72626393	T,T	C,C	1,1	inf,-inf	inf,inf	1.31096,0.0816684	0.000173683	0.000347853
3	chr3:72339934:T:G	72339934	NA,G	NA,T	NA,1	NA,inf	NA,inf	NA,0.180773	0.000173596	0.00034775
3	chr3:72059571:T:C	72059571	NA,C	NA,T	NA,1	NA,inf	NA,inf	NA,0.429657	0.000173499	0.000347774
3	chr3:72296408:G:A	72296408	A,A	G,G	1,1	inf,inf	inf,inf	0.492474,1.40086	0.00017339	0.000347889
3	chr3:72847698:G:A	72847698	NA,A	NA,G	NA,1	NA,-inf	NA,inf	NA,0.453676	0.000173204	0.000347207
3	chr3:72253766:A:G	72253766	G,G	A,A	1,1	inf,-inf	inf,inf	0.46754,1.34808	0.000173193	0.000347346
3	chr3:72066712:C:A	72066712	NA,A	NA,C	NA,1	NA,inf	NA,inf	NA,0.422834	0.000173187	0.000347142
3	chr3:72647077:A:G	72647077	G,G	A,A	1,1	-inf,-inf	inf,inf	1.36806,0.0854471	0.000173168	0.000346977
3	chr3:72213603:T:C	72213603	C,NA	T,NA	1,NA	-inf,NA	inf,NA	0.597186,NA	0.000173152	0.000346915
3	chr3:72681046:A:T	72681046	T,T	A,A	1,1	inf,inf	inf,inf	1.02183,0.559549	0.000173111	0.000346746
3	chr3:72804737:A:G	72804737	NA,G	NA,A	NA,1	NA,-inf	NA,inf	NA,0.456781	0.000172904	0.000346611
3	chr3:72780001:C:G	72780001	NA,G	NA,C	NA,1	NA,inf	NA,inf	NA,0.427882	0.000172028	0.000344838
3	chr3:72644088:C:G	72644088	G,G	C,C	1,1	-inf,inf	inf,inf	0.497994,1.22495	0.000171884	0.000344461
3	chr3:72166146:AAC:A	72166146	NA,A	NA,AAC	NA,1	NA,inf	NA,inf	NA,0.390523	0.000171849	0.00034443
3	chr3:72087209:G:A	72087209	NA,A	NA,G	NA,1	NA,inf	NA,inf	NA,0.407075	0.000171824	0.000344399
3	chr3:72707831:G:A	72707831	NA,A	NA,G	NA,1	NA,inf	NA,inf	NA,0.400237	0.000171709	0.000344157
3	chr3:71888098:T:C	71888098	NA,C	NA,T	NA,1	NA,-inf	NA,inf	NA,0.456874	0.000171685	0.000344168
3	chr3:72737909:A:G	72737909	G,NA	A,NA	1,NA	-inf,NA	inf,NA	0.719243,NA	0.00017149	0.000343785
3	chr3:72830402:A:T	72830402	NA,T	NA,A	NA,1	NA,inf	NA,inf	NA,0.43192	0.000171335	0.000343431
3	chr3:72795604:TTC:T	72795604	NA,T	NA,TTC	NA,1	NA,-inf	NA,inf	NA,0.438125	0.000171324	0.000343429
3	chr3:72033532:GTTTT:G	72033532	G,G	GTTTT,GTTTT	1,1	inf,inf	inf,inf	1.29674,0.250428	0.000171289	0.000343221
3	chr3:72017758:G:A	72017758	NA,A	NA,G	NA,1	NA,inf	NA,inf	NA,0.403775	0.000171237	0.000343215
3	chr3:71974793:C:T	71974793	NA,T	NA,C	NA,1	NA,-inf	NA,inf	NA,0.456972	0.000171182	0.000343157
3	chr3:72579590:T:G	72579590	NA,G	NA,T	NA,1	NA,-inf	NA,inf	NA,0.422151	0.000171176	0.000343113
3	chr3:72061838:T:C	72061838	NA,C	NA,T	NA,1	NA,-inf	NA,inf	NA,0.469051	0.000170739	0.000342296
3	chr3:72532960:G:A	72532960	NA,A	NA,G	NA,1	NA,inf	NA,inf	NA,0.390711	0.000170733	0.000342202
3	chr3:71904846:G:A	71904846	NA,A	NA,G	NA,1	NA,-inf	NA,inf	NA,0.430476	0.000170706	0.000342179
3	chr3:72674535:A:G	72674535	NA,G	NA,A	NA,1	NA,-inf	NA,inf	NA,0.451568	0.000170621	0.000342045
3	chr3:72431832:C:A	72431832	NA,A	NA,C	NA,1	NA,inf	NA,inf	NA,0.398372	0.000170551	0.000341781
3	chr3:72025009:CT:C	72025009	C,NA	CT,NA	1,NA	inf,NA	inf,NA	0.768965,NA	0.000170321	0.000341498
3	chr3:72733007:C:T	72733007	NA,T	NA,C	NA,1	NA,inf	NA,inf	NA,0.390308	0.000170115	0.000340967
3	chr3:71881267:C:T	71881267	NA,T	NA,C	NA,1	NA,inf	NA,inf	NA,0.418153	0.000170086	0.000340935
3	chr3:72228904:T:C	72228904	NA,C	NA,T	NA,1	NA,-inf	NA,inf	NA,0.409123	0.000169907	0.00034055
3	chr3:72844693:C:T	72844693	NA,T	NA,C	NA,1	NA,-inf	NA,inf	NA,0.459908	0.000169845	0.00034049
3	chr3:72256797:G:T	72256797	NA,T	NA,G	NA,1	NA,-inf	NA,inf	NA,0.508188	0.000169827	0.00034051
3	chr3:72287372:G:C	72287372	NA,C	NA,G	NA,1	NA,-inf	NA,inf	NA,0.463481	0.000169823	0.000340456
3	chr3:72088757:A:G	72088757	NA,G	NA,A	NA,1	NA,inf	NA,inf	NA,0.40066	0.000169685	0.000340113
3	chr3:72616177:A:G	72616177	NA,G	NA,A	NA,1	NA,-inf	NA,inf	NA,0.469677	0.000169671	0.000340154
3	chr3:71967341:AGGCTT:A	71967341	NA,A	NA,AGGCTT	NA,1	NA,-inf	NA,inf	NA,0.449688	0.000169637	0.000340061
3	chr3:72458044:T:C	72458044	NA,C	NA,T	NA,1	NA,-inf	NA,inf	NA,0.357706	0.000169626	0.000339944
3	chr3:72091239:T:C	72091239	NA,C	NA,T	NA,1	NA,inf	NA,inf	NA,0.397028	0.000169321	0.000339385
3	chr3:72774112:G:A	72774112	NA,A	NA,G	NA,1	NA,-inf	NA,inf	NA,0.428689	0.000169239	0.00033925
3	chr3:72036361:A:G	72036361	G,G	A,A	1,1	inf,-inf	inf,inf	1.37372,0.104344	0.000169217	0.000339078
3	chr3:72776580:A:AT	72776580	NA,AT	NA,A	NA,1	NA,inf	NA,inf	NA,0.406757	0.000169169	0.000339087
3	chr3:72798349:C:T	72798349	NA,T	NA,C	NA,1	NA,inf	NA,inf	NA,0.426767	0.000168946	0.000338669
3	chr3:72463666:G:A	72463666	NA,A	NA,G	NA,1	NA,inf	NA,inf	NA,0.44093	0.000168924	0.000338642
3	chr3:72083761:C:T	72083761	NA,T	NA,C	NA,1	NA,inf	NA,inf	NA,0.410866	0.000168782	0.000338325
3	chr3:72004344:T:C	72004344	NA,C	NA,T	NA,1	NA,inf	NA,inf	NA,0.408641	0.000168642	0.00033803
3	chr3:72753484:AC:A	72753484	NA,A	NA,AC	NA,1	NA,inf	NA,inf	NA,0.423224	0.000168633	0.000338019
3	chr3:72165068:G:A	72165068	NA,A	NA,G	NA,1	NA,-inf	NA,inf	NA,0.402474	0.000168527	0.000337795
3	chr3:72029912:A:G	72029912	NA,G	NA,A	NA,1	NA,-inf	NA,inf	NA,0.448846	0.000168446	0.000337696
3	chr3:72204277:T:C	72204277	NA,C	NA,T	NA,1	NA,inf	NA,inf	NA,0.368838	0.000168271	0.000337254
3	chr3:72792106:T:G	72792106	NA,G	NA,T	NA,1	NA,-inf	NA,inf	NA,0.435701	0.000168254	0.00033729
3	chr3:72214701:C:T	72214701	T,NA	C,NA	1,NA	-inf,NA	inf,NA	0.582996,NA	0.000168177	0.000336956
3	chr3:72073874:T:G	72073874	G,G	T,T	1,1	inf,inf	inf,inf	1.30239,0.513193	0.000168167	0.000337265
3	chr3:72775093:C:T	72775093	NA,T	NA,C	NA,1	NA,inf	NA,inf	NA,0.39645	0.000168001	0.000336733
3	chr3:72229994:A:G	72229994	NA,G	NA,A	NA,1	NA,inf	NA,inf	NA,0.370845	0.000167937	0.000336597
3	chr3:72777866:T:C	72777866	NA,C	NA,T	NA,1	NA,inf	NA,inf	NA,0.40112	0.000167719	0.000336181
3	chr3:72018667:G:A	72018667	NA,A	NA,G	NA,1	NA,inf	NA,inf	NA,0.397475	0.000167686	0.000336117
3	chr3:72786863:A:G	72786863	NA,G	NA,A	NA,1	NA,inf	NA,inf	NA,0.400911	0.000167633	0.00033601
3	chr3:72110610:G:A	72110610	NA,A	NA,G	NA,1	NA,inf	NA,inf	NA,0.3943	0.000167587	0.000335913
3	chr3:72763538:G:A	72763538	NA,A	NA,G	NA,1	NA,inf	NA,inf	NA,0.394226	0.000167524	0.000335782
3	chr3:72794230:T:C	72794230	NA,C	NA,T	NA,1	NA,inf	NA,inf	NA,0.40019	0.000167476	0.000335696
3	chr3:72514866:T:C	72514866	NA,C	NA,T	NA,1	NA,-inf	NA,inf	NA,0.454252	0.000167432	0.000335666
3	chr3:72223885:A:G	72223885	NA,G	NA,A	NA,1	NA,inf	NA,inf	NA,0.378142	0.000166977	0.000334685
3	chr3:72701324:G:A	72701324	NA,A	NA,G	NA,1	NA,-inf	NA,inf	NA,0.434901	0.000166905	0.000334584
3	chr3:72263454:A:C	72263454	NA,C	NA,A	NA,1	NA,-inf	NA,inf	NA,0.46217	0.00016688	0.000334576
3	chr3:71977745:G:C	71977745	NA,C	NA,G	NA,1	NA,-inf	NA,inf	NA,0.436915	0.000166822	0.000334417
3	chr3:72039183:G:A	72039183	NA,A	NA,G	NA,1	NA,inf	NA,inf	NA,0.382388	0.00016677	0.000334267
3	chr3:72679630:C:T	72679630	NA,T	NA,C	NA,1	NA,-inf	NA,inf	NA,0.434183	0.000166672	0.00033413
3	chr3:72421434:C:A	72421434	NA,A	NA,C	NA,1	NA,-inf	NA,inf	NA,0.379636	0.000166639	0.000333999
3	chr3:72734551:C:T	72734551	NA,T	NA,C	NA,1	NA,-inf	NA,inf	NA,0.445575	0.000166542	0.000333854
3	chr3:72300134:T:C	72300134	NA,C	NA,T	NA,1	NA,-inf	NA,inf	NA,0.361802	0.000166507	0.000333718
3	chr3:72001980:C:A	72001980	NA,A	NA,C	NA,1	NA,inf	NA,inf	NA,0.386872	0.000166386	0.000333512
3	chr3:72030185:G:A	72030185	NA,A	NA,G	NA,1	NA,-inf	NA,inf	NA,0.429598	0.000166233	0.000333239
3	chr3:72504397:G:T	72504397	NA,T	NA,G	NA,1	NA,inf	NA,inf	NA,0.379043	0.000166199	0.000333082
3	chr3:72436756:T:G	72436756	NA,G	NA,T	NA,1	NA,-inf	NA,inf	NA,0.346967	0.000166194	0.000333095
3	chr3:72576911:AC:A	72576911	NA,A	NA,AC	NA,1	NA,-inf	NA,inf	NA,0.407646	0.000166084	0.000332917
3	chr3:72331278:C:G	72331278	NA,G	NA,C	NA,1	NA,inf	NA,inf	NA,0.433935	0.000166009	0.000332809
3	chr3:72667214:C:G	72667214	NA,G	NA,C	NA,1	NA,-inf	NA,inf	NA,0.419738	0.000165869	0.000332523
3	chr3:72676243:G:A	72676243	NA,A	NA,G	NA,1	NA,inf	NA,inf	NA,0.385754	0.000165831	0.00033239
3	chr3:72759501:GC:G	72759501	NA,G	NA,GC	NA,1	NA,inf	NA,inf	NA,0.391004	0.000165712	0.00033216
3	chr3:72061973:T:A	72061973	NA,A	NA,T	NA,1	NA,-inf	NA,inf	NA,0.444278	0.000165577	0.000331946
3	chr3:72088557:G:A	72088557	NA,A	NA,G	NA,1	NA,inf	NA,inf	NA,0.396261	0.000165544	0.000331833
3	chr3:72706322:A:G	72706322	NA,G	NA,A	NA,1	NA,-inf	NA,inf	NA,0.45766	0.000165341	0.000331442
3	chr3:72202261:G:A	72202261	NA,A	NA,G	NA,1	NA,inf	NA,inf	NA,0.447023	0.000165299	0.000331392
3	chr3:72282093:G:A	72282093	A,A	G,G	1,1	inf,-inf	inf,inf	0.225538,1.35853	0.000165267	0.000331213
3	chr3:71983830:A:C	71983830	NA,C	NA,A	NA,1	NA,-inf	NA,inf	NA,0.415401	0.000165214	0.000331191
3	chr3:71932240:T:C	71932240	NA,C	NA,T	NA,1	NA,-inf	NA,inf	NA,0.427536	0.000165114	0.000330998
3	chr3:72587429:C:T	72587429	T,NA	C,NA	1,NA	-inf,NA	inf,NA	0.942913,NA	0.000164916	0.000331088
3	chr3:72238678:G:C	72238678	C,NA	G,NA	1,NA	-inf,NA	inf,NA	0.708432,NA	0.000164861	0.000330485
3	chr3:72278976:T:A	72278976	NA,A	NA,T	NA,1	NA,inf	NA,inf	NA,0.385035	0.000164813	0.000330348
3	chr3:72342548:G:A	72342548	NA,A	NA,G	NA,1	NA,-inf	NA,inf	NA,0.311342	0.000164715	0.000330066
3	chr3:72706913:C:A	72706913	NA,A	NA,C	NA,1	NA,-inf	NA,inf	NA,0.399583	0.000164532	0.000329811
3	chr3:72759243:G:A	72759243	NA,A	NA,G	NA,1	NA,inf	NA,inf	NA,0.405168	0.000164509	0.000329774
3	chr3:72394432:C:T	72394432	NA,T	NA,C	NA,1	NA,-inf	NA,inf	NA,0.45625	0.000164399	0.000329596
3	chr3:72705465:T:C	72705465	NA,C	NA,T	NA,1	NA,-inf	NA,inf	NA,0.384446	0.00016439	0.00032951
3	chr3:72647367:C:A	72647367	A,A	C,C	1,1	inf,inf	inf,inf	1.27702,0.449341	0.00016424	0.000329278
3	chr3:72001832:A:T	72001832	NA,T	NA,A	NA,1	NA,inf	NA,inf	NA,0.387357	0.000164143	0.000329013
3	chr3:72009265:A:G	72009265	NA,G	NA,A	NA,1	NA,inf	NA,inf	NA,0.387718	0.000164132	0.000328991
3	chr3:72322780:G:A	72322780	NA,A	NA,G	NA,1	NA,inf	NA,inf	NA,0.392837	0.0001641	0.00032893
3	chr3:72143420:C:T	72143420	NA,T	NA,C	NA,1	NA,-inf	NA,inf	NA,0.413202	0.000164042	0.000328834
3	chr3:72663083:C:T	72663083	T,NA	C,NA	1,NA	-inf,NA	inf,NA	0.722968,NA	0.000163991	0.000328789
3	chr3:71869033:C:T	71869033	NA,T	NA,C	NA,1	NA,-inf	NA,inf	NA,0.421622	0.000163962	0.000328686
3	chr3:72183068:G:A	72183068	NA,A	NA,G	NA,1	NA,inf	NA,inf	NA,0.378152	0.000163839	0.000328413
3	chr3:72684441:A:G	72684441	NA,G	NA,A	NA,1	NA,inf	NA,inf	NA,0.342259	0.000163455	0.000327584
3	chr3:72301665:A:G	72301665	G,G	A,A	1,1	inf,-inf	inf,inf	1.3799,0.208004	0.000163401	0.000327569
3	chr3:72009264:C:T	72009264	NA,T	NA,C	NA,1	NA,inf	NA,inf	NA,0.383953	0.000163396	0.000327514
3	chr3:72399349:T:C	72399349	NA,C	NA,T	NA,1	NA,inf	NA,inf	NA,0.329362	0.000163391	0.000327454
3	chr3:72767968:C:T	72767968	NA,T	NA,C	NA,1	NA,inf	NA,inf	NA,0.399829	0.000163356	0.000327462
3	chr3:72736491:A:T	72736491	NA,T	NA,A	NA,1	NA,inf	NA,inf	NA,0.364948	0.000163263	0.000327235
3	chr3:72477826:G:A	72477826	NA,A	NA,G	NA,1	NA,inf	NA,inf	NA,0.349233	0.000163091	0.000326884
3	chr3:72527334:C:T	72527334	NA,T	NA,C	NA,1	NA,inf	NA,inf	NA,0.378827	0.000162885	0.000326519
3	chr3:72220001:A:G	72220001	NA,G	NA,A	NA,1	NA,inf	NA,inf	NA,0.371764	0.000162868	0.000326466
3	chr3:72808971:A:G	72808971	NA,G	NA,A	NA,1	NA,-inf	NA,inf	NA,0.431991	0.000162628	0.000326031
3	chr3:71990593:T:C	71990593	NA,C	NA,T	NA,1	NA,-inf	NA,inf	NA,0.408055	0.000162522	0.000325796
3	chr3:72533531:G:A	72533531	NA,A	NA,G	NA,1	NA,-inf	NA,inf	NA,0.407746	0.000162322	0.000325382
3	chr3:72566486:T:G	72566486	NA,G	NA,T	NA,1	NA,inf	NA,inf	NA,0.415429	0.000162312	0.000325395
3	chr3:72405968:C:G	72405968	NA,G	NA,C	NA,1	NA,inf	NA,inf	NA,0.357937	0.00016231	0.00032527
3	chr3:72460031:A:G	72460031	NA,G	NA,A	NA,1	NA,inf	NA,inf	NA,0.320166	0.000162297	0.000325237
3	chr3:72613715:T:A	72613715	NA,A	NA,T	NA,1	NA,inf	NA,inf	NA,0.381401	0.000162291	0.000325312
3	chr3:71953888:A:G	71953888	NA,G	NA,A	NA,1	NA,-inf	NA,inf	NA,0.408993	0.00016221	0.000325158
3	chr3:72756704:A:G	72756704	NA,G	NA,A	NA,1	NA,-inf	NA,inf	NA,0.406559	0.000162099	0.000324955
3	chr3:72589915:G:A	72589915	NA,A	NA,G	NA,1	NA,-inf	NA,inf	NA,0.400097	0.000162085	0.000324899
3	chr3:72344797:C:T	72344797	NA,T	NA,C	NA,1	NA,-inf	NA,inf	NA,0.547791	0.000162062	0.000325069
3	chr3:71906672:C:G	71906672	NA,G	NA,C	NA,1	NA,inf	NA,inf	NA,0.371521	0.000161878	0.000324478
3	chr3:72514718:G:A	72514718	NA,A	NA,G	NA,1	NA,-inf	NA,inf	NA,0.378058	0.000161776	0.000324281
3	chr3:71874737:C:T	71874737	NA,T	NA,C	NA,1	NA,-inf	NA,inf	NA,0.41063	0.000161773	0.000324297
3	chr3:72082886:C:T	72082886	NA,T	NA,C	NA,1	NA,inf	NA,inf	NA,0.377036	0.000161628	0.000323986
3	chr3:72747857:T:G	72747857	G,G	T,T	1,1	inf,inf	inf,inf	0.879345,0.369157	0.000161513	0.00032336
3	chr3:72759464:GC:G	72759464	NA,G	NA,GC	NA,1	NA,inf	NA,inf	NA,0.388058	0.000161033	0.000322807
3	chr3:72759470:C:CAGG	72759470	NA,CAGG	NA,C	NA,1	NA,inf	NA,inf	NA,0.387813	0.000160983	0.000322707
3	chr3:71971966:CTAAATAATATTCCATAGTATGTATATACCACA:C	71971966	NA,C	NA,CTAAATAATATTCCATAGTATGTATATACCACA	NA,1	NA,inf	NA,inf	NA,0.349579	0.000160974	0.000322646
3	chr3:72687680:A:AC	72687680	NA,AC	NA,A	NA,1	NA,inf	NA,inf	NA,0.372118	0.000160934	0.000322576
3	chr3:72768903:G:A	72768903	NA,A	NA,G	NA,1	NA,inf	NA,inf	NA,0.386405	0.000160793	0.000322324
3	chr3:71881265:T:C	71881265	C,C	T,T	1,1	inf,inf	inf,inf	0.0863697,1.5896	0.000160785	0.000322509
3	chr3:72542237:C:T	72542237	NA,T	NA,C	NA,1	NA,inf	NA,inf	NA,0.388385	0.00016071	0.000322153
3	chr3:71971580:C:A	71971580	NA,A	NA,C	NA,1	NA,inf	NA,inf	NA,0.347034	0.000160512	0.00032172
3	chr3:72530692:T:C	72530692	NA,C	NA,T	NA,1	NA,inf	NA,inf	NA,0.373765	0.000160466	0.000321618
3	chr3:72702999:G:T	72702999	NA,T	NA,G	NA,1	NA,-inf	NA,inf	NA,0.431551	0.000160456	0.000321642
3	chr3:72086321:C:T	72086321	NA,T	NA,C	NA,1	NA,inf	NA,inf	NA,0.371687	0.000160404	0.000321533
3	chr3:72476168:G:A	72476168	NA,A	NA,G	NA,1	NA,inf	NA,inf	NA,0.335079	0.000160313	0.000321316
3	chr3:72219584:A:G	72219584	NA,G	NA,A	NA,1	NA,inf	NA,inf	NA,0.359025	0.000160176	0.000321071
3	chr3:72687224:C:T	72687224	NA,T	NA,C	NA,1	NA,-inf	NA,inf	NA,0.407789	0.000160147	0.000321038
3	chr3:72713074:A:G	72713074	NA,G	NA,A	NA,1	NA,-inf	NA,inf	NA,0.362915	0.000160146	0.000321003
3	chr3:72713784:G:A	72713784	NA,A	NA,G	NA,1	NA,inf	NA,inf	NA,0.353134	0.000160031	0.000320763
3	chr3:72630339:C:G	72630339	NA,G	NA,C	NA,1	NA,-inf	NA,inf	NA,0.397499	0.000159996	0.000320752
3	chr3:72051429:A:AT	72051429	NA,AT	NA,A	NA,1	NA,inf	NA,inf	NA,0.36582	0.000159864	0.000320442
3	chr3:72443790:C:A	72443790	NA,A	NA,C	NA,1	NA,-inf	NA,inf	NA,0.36017	0.000159847	0.000320373
3	chr3:72354099:A:G	72354099	NA,G	NA,A	NA,1	NA,-inf	NA,inf	NA,0.402371	0.00015982	0.000320359
3	chr3:72707031:G:T	72707031	NA,T	NA,G	NA,1	NA,-inf	NA,inf	NA,0.399278	0.000159731	0.000320203
3	chr3:72055788:G:C	72055788	NA,C	NA,G	NA,1	NA,inf	NA,inf	NA,0.356035	0.000159609	0.000319925
3	chr3:71857365:A:G	71857365	NA,G	NA,A	NA,1	NA,-inf	NA,inf	NA,0.359562	0.000159577	0.000319865
3	chr3:72612540:C:T	72612540	NA,T	NA,C	NA,1	NA,-inf	NA,inf	NA,0.381849	0.000159553	0.000319846
3	chr3:72171324:C:T	72171324	NA,T	NA,C	NA,1	NA,inf	NA,inf	NA,0.351559	0.00015955	0.000319802
3	chr3:72433817:A:G	72433817	NA,G	NA,A	NA,1	NA,inf	NA,inf	NA,0.350798	0.000159216	0.000319099
3	chr3:71916573:C:T	71916573	T,T	C,C	1,1	inf,-inf	inf,inf	0.809474,0.756242	0.00015918	0.000318895
3	chr3:71998583:T:C	71998583	NA,C	NA,T	NA,1	NA,inf	NA,inf	NA,0.399821	0.000158948	0.000318646
3	chr3:72520467:G:C	72520467	NA,C	NA,G	NA,1	NA,-inf	NA,inf	NA,0.393653	0.000158941	0.000318621
3	chr3:72284741:C:T	72284741	NA,T	NA,C	NA,1	NA,-inf	NA,inf	NA,0.360032	0.000158787	0.00031827
3	chr3:72157984:T:C	72157984	NA,C	NA,T	NA,1	NA,inf	NA,inf	NA,0.328796	0.00015864	0.000317956
3	chr3:72594124:G:C	72594124	C,C	G,G	1,1	inf,-inf	inf,inf	0.650157,0.969924	0.000158579	0.000317721
3	chr3:72751682:T:C	72751682	NA,C	NA,T	NA,1	NA,inf	NA,inf	NA,0.374742	0.00015843	0.000317588
3	chr3:72712543:T:A	72712543	NA,A	NA,T	NA,1	NA,inf	NA,inf	NA,0.369568	0.000158359	0.000317421
3	chr3:72215563:C:T	72215563	NA,T	NA,C	NA,1	NA,-inf	NA,inf	NA,0.369981	0.000158298	0.00031731
3	chr3:72278579:T:C	72278579	C,C	T,T	1,1	-inf,inf	inf,inf	1.01594,0.691266	0.00015813	0.000317055
3	chr3:72475050:C:T	72475050	NA,T	NA,C	NA,1	NA,inf	NA,inf	NA,0.324182	0.000158061	0.000316803
3	chr3:72796182:T:A	72796182	NA,A	NA,T	NA,1	NA,inf	NA,inf	NA,0.380584	0.00015791	0.000316555
3	chr3:72732847:C:T	72732847	NA,T	NA,C	NA,1	NA,inf	NA,inf	NA,0.370156	0.000157857	0.000316424
3	chr3:72638414:A:G	72638414	NA,G	NA,A	NA,1	NA,inf	NA,inf	NA,0.345737	0.000157834	0.000316373
3	chr3:72307789:A:G	72307789	G,NA	A,NA	1,NA	-inf,NA	inf,NA	0.961212,NA	0.000157829	0.000316924
3	chr3:71970821:G:C	71970821	NA,C	NA,G	NA,1	NA,-inf	NA,inf	NA,0.387298	0.000157792	0.000316311
3	chr3:72016952:C:T	72016952	NA,T	NA,C	NA,1	NA,inf	NA,inf	NA,0.357135	0.000157479	0.000315661
3	chr3:72610950:A:C	72610950	NA,C	NA,A	NA,1	NA,inf	NA,inf	NA,0.363326	0.000157433	0.000315589
3	chr3:72245314:T:A	72245314	NA,A	NA,T	NA,1	NA,-inf	NA,inf	NA,0.37501	0.000157391	0.000315508
3	chr3:72532252:A:AC	72532252	AC,AC	A,A	1,1	inf,-inf	inf,inf	0.336518,1.22157	0.000157342	0.000315188
3	chr3:72134416:G:A	72134416	NA,A	NA,G	NA,1	NA,-inf	NA,inf	NA,0.3981	0.000157293	0.000315288
3	chr3:72298294:G:C	72298294	NA,C	NA,G	NA,1	NA,inf	NA,inf	NA,0.299264	0.000157129	0.000314894
3	chr3:72412125:T:C	72412125	NA,C	NA,T	NA,1	NA,inf	NA,inf	NA,0.331789	0.000156945	0.000314525
3	chr3:72066781:C:T	72066781	NA,T	NA,C	NA,1	NA,inf	NA,inf	NA,0.346063	0.000156922	0.000314544
3	chr3:72696849:A:G	72696849	NA,G	NA,A	NA,1	NA,-inf	NA,inf	NA,0.382648	0.000156921	0.000314579
3	chr3:72751787:A:G	72751787	NA,G	NA,A	NA,1	NA,-inf	NA,inf	NA,0.381297	0.000156913	0.000314558
3	chr3:72235924:C:T	72235924	NA,T	NA,C	NA,1	NA,-inf	NA,inf	NA,0.416517	0.0001569	0.000314558
3	chr3:71951092:C:T	71951092	NA,T	NA,C	NA,1	NA,inf	NA,inf	NA,0.335233	0.000156724	0.000314136
3	chr3:72305307:T:G	72305307	G,G	T,T	1,1	inf,inf	inf,inf	0.960188,0.628515	0.00015663	0.000313841
3	chr3:72652807:TTC:T	72652807	T,NA	TTC,NA	1,NA	-inf,NA	inf,NA	0.545083,NA	0.000156482	0.000313545
3	chr3:72150583:C:A	72150583	NA,A	NA,C	NA,1	NA,-inf	NA,inf	NA,0.347423	0.000156471	0.000313643
3	chr3:72033272:T:C	72033272	C,NA	T,NA	1,NA	inf,NA	inf,NA	0.667402,NA	0.000156453	0.000313635
3	chr3:71914228:C:T	71914228	NA,T	NA,C	NA,1	NA,-inf	NA,inf	NA,0.395248	0.000156427	0.00031359
3	chr3:72369561:A:G	72369561	NA,G	NA,A	NA,1	NA,-inf	NA,inf	NA,0.496125	0.000156426	0.000313685
3	chr3:72528505:C:T	72528505	NA,T	NA,C	NA,1	NA,-inf	NA,inf	NA,0.340802	0.000156297	0.000313216
3	chr3:72543374:G:A	72543374	NA,A	NA,G	NA,1	NA,inf	NA,inf	NA,0.326166	0.000156278	0.00031324
3	chr3:72519224:T:C	72519224	NA,C	NA,T	NA,1	NA,-inf	NA,inf	NA,0.336177	0.000156246	0.000313164
3	chr3:72628583:T:C	72628583	NA,C	NA,T	NA,1	NA,-inf	NA,inf	NA,0.388	0.000156094	0.000312925
3	chr3:72579435:G:A	72579435	NA,A	NA,G	NA,1	NA,-inf	NA,inf	NA,0.348568	0.000155908	0.000312513
3	chr3:72469981:T:C	72469981	NA,C	NA,T	NA,1	NA,inf	NA,inf	NA,0.313374	0.000155785	0.000312244
3	chr3:72617624:G:A	72617624	NA,A	NA,G	NA,1	NA,inf	NA,inf	NA,0.324298	0.000155688	0.000312066
3	chr3:72820565:G:A	72820565	NA,A	NA,G	NA,1	NA,-inf	NA,inf	NA,0.351971	0.000155576	0.000311857
3	chr3:72111095:G:A	72111095	NA,A	NA,G	NA,1	NA,inf	NA,inf	NA,0.338257	0.000155543	0.000311778
3	chr3:71996858:C:A	71996858	NA,A	NA,C	NA,1	NA,inf	NA,inf	NA,0.341425	0.000155504	0.000311698
3	chr3:72479187:C:T	72479187	NA,T	NA,C	NA,1	NA,inf	NA,inf	NA,0.312464	0.000155479	0.000311631
3	chr3:71994117:A:G	71994117	NA,G	NA,A	NA,1	NA,inf	NA,inf	NA,0.339959	0.000155172	0.000311032
3	chr3:72662893:T:C	72662893	NA,C	NA,T	NA,1	NA,-inf	NA,inf	NA,0.345244	0.000155135	0.000310959
3	chr3:72662902:A:G	72662902	NA,G	NA,A	NA,1	NA,-inf	NA,inf	NA,0.344671	0.000155026	0.00031074
3	chr3:72082811:A:G	72082811	NA,G	NA,A	NA,1	NA,inf	NA,inf	NA,0.331931	0.000155016	0.000310718
3	chr3:72069069:A:G	72069069	NA,G	NA,A	NA,1	NA,inf	NA,inf	NA,0.333409	0.000154849	0.000310389
3	chr3:72747853:G:GT	72747853	GT,GT	G,G	1,1	inf,inf	inf,inf	0.871255,0.349897	0.000154729	0.000309782
3	chr3:72420022:C:T	72420022	NA,T	NA,C	NA,1	NA,inf	NA,inf	NA,0.319565	0.000154613	0.000309854
3	chr3:72808757:A:G	72808757	NA,G	NA,A	NA,1	NA,inf	NA,inf	NA,0.324955	0.000154531	0.000309746
3	chr3:72007021:A:T	72007021	NA,T	NA,A	NA,1	NA,inf	NA,inf	NA,0.343448	0.00015453	0.000309749
3	chr3:72549430:C:T	72549430	NA,T	NA,C	NA,1	NA,inf	NA,inf	NA,0.338516	0.000154476	0.00030963
3	chr3:71994480:G:A	71994480	NA,A	NA,G	NA,1	NA,inf	NA,inf	NA,0.335948	0.000154421	0.000309527
3	chr3:72203127:C:A	72203127	NA,A	NA,C	NA,1	NA,-inf	NA,inf	NA,0.354249	0.000154369	0.00030945
3	chr3:72288481:G:A	72288481	NA,A	NA,G	NA,1	NA,inf	NA,inf	NA,0.304888	0.000154203	0.000309073
3	chr3:72512647:T:G	72512647	G,NA	T,NA	1,NA	inf,NA	inf,NA	0.865617,NA	0.000154196	0.000309496
3	chr3:71952372:G:A	71952372	NA,A	NA,G	NA,1	NA,-inf	NA,inf	NA,0.360829	0.000153972	0.000308641
3	chr3:72134191:G:A	72134191	NA,A	NA,G	NA,1	NA,inf	NA,inf	NA,0.325301	0.000153939	0.000308565
3	chr3:71962382:A:G	71962382	G,G	A,A	1,1	inf,-inf	inf,inf	0.818188,0.807634	0.000153928	0.000308494
3	chr3:72667616:T:C	72667616	NA,C	NA,T	NA,1	NA,inf	NA,inf	NA,0.294114	0.000153806	0.000308271
3	chr3:72528128:A:T	72528128	NA,T	NA,A	NA,1	NA,-inf	NA,inf	NA,0.363985	0.000153766	0.000308227
3	chr3:71994391:T:G	71994391	NA,G	NA,T	NA,1	NA,inf	NA,inf	NA,0.332034	0.0001537	0.000308083
3	chr3:72652480:G:A	72652480	NA,A	NA,G	NA,1	NA,-inf	NA,inf	NA,0.383699	0.000153672	0.000308067
3	chr3:71965046:T:C	71965046	NA,C	NA,T	NA,1	NA,-inf	NA,inf	NA,0.349882	0.000153583	0.000307869
3	chr3:72583063:T:C	72583063	C,C	T,T	1,1	inf,-inf	inf,inf	0.0914239,1.41072	0.000153536	0.000307613
3	chr3:72241503:C:T	72241503	T,NA	C,NA	1,NA	-inf,NA	inf,NA	0.663204,NA	0.000153531	0.000307773
3	chr3:72203443:G:A	72203443	NA,A	NA,G	NA,1	NA,-inf	NA,inf	NA,0.348057	0.000153456	0.000307619
3	chr3:72573134:G:A	72573134	NA,A	NA,G	NA,1	NA,inf	NA,inf	NA,0.298734	0.000153442	0.00030756
3	chr3:72702277:T:C	72702277	NA,C	NA,T	NA,1	NA,-inf	NA,inf	NA,0.39908	0.000153441	0.000307605
3	chr3:72342828:G:A	72342828	NA,A	NA,G	NA,1	NA,-inf	NA,inf	NA,0.442631	0.000153402	0.00030761
3	chr3:71949454:A:T	71949454	NA,T	NA,A	NA,1	NA,inf	NA,inf	NA,0.368034	0.000153357	0.000307431
3	chr3:72844965:C:G	72844965	NA,G	NA,C	NA,1	NA,-inf	NA,inf	NA,0.358165	0.000153349	0.000307408
3	chr3:71871284:G:A	71871284	NA,A	NA,G	NA,1	NA,inf	NA,inf	NA,0.314059	0.000153347	0.000307369
3	chr3:71989380:C:A	71989380	NA,A	NA,C	NA,1	NA,inf	NA,inf	NA,0.333092	0.000153324	0.000307333
3	chr3:72110542:T:C	72110542	NA,C	NA,T	NA,1	NA,inf	NA,inf	NA,0.326493	0.000153254	0.000307191
3	chr3:71984436:C:T	71984436	NA,T	NA,C	NA,1	NA,inf	NA,inf	NA,0.319721	0.000153158	0.000306998
3	chr3:72825912:C:T	72825912	NA,T	NA,C	NA,1	NA,-inf	NA,inf	NA,0.357104	0.000153157	0.000307024
3	chr3:72113655:A:G	72113655	NA,G	NA,A	NA,1	NA,inf	NA,inf	NA,0.323196	0.000153144	0.000306969
3	chr3:71852771:A:C	71852771	NA,C	NA,A	NA,1	NA,-inf	NA,inf	NA,0.37699	0.000153106	0.000306938
3	chr3:72830467:T:C	72830467	NA,C	NA,T	NA,1	NA,-inf	NA,inf	NA,0.356174	0.000152993	0.000306695
3	chr3:72240805:C:T	72240805	T,NA	C,NA	1,NA	-inf,NA	inf,NA	0.661113,NA	0.000152948	0.000306606
3	chr3:72110266:T:C	72110266	NA,C	NA,T	NA,1	NA,-inf	NA,inf	NA,0.335485	0.000152813	0.000306317
3	chr3:72431692:A:C	72431692	NA,C	NA,A	NA,1	NA,inf	NA,inf	NA,0.316299	0.000152773	0.00030619
3	chr3:72605394:G:A	72605394	NA,A	NA,G	NA,1	NA,-inf	NA,inf	NA,0.362165	0.000152736	0.000306185
3	chr3:72740310:T:C	72740310	NA,C	NA,T	NA,1	NA,-inf	NA,inf	NA,0.358014	0.000152701	0.000306116
3	chr3:71863044:G:A	71863044	NA,A	NA,G	NA,1	NA,-inf	NA,inf	NA,0.359908	0.000152505	0.000305717
3	chr3:72822301:A:T	72822301	NA,T	NA,A	NA,1	NA,-inf	NA,inf	NA,0.352649	0.00015237	0.000305445
3	chr3:72443427:C:T	72443427	NA,T	NA,C	NA,1	NA,inf	NA,inf	NA,0.307943	0.000152358	0.000305338
3	chr3:71896400:G:A	71896400	A,NA	G,NA	1,NA	inf,NA	inf,NA	0.647019,NA	0.000152246	0.000305177
3	chr3:72827461:T:G	72827461	NA,G	NA,T	NA,1	NA,-inf	NA,inf	NA,0.351663	0.000152199	0.000305102
3	chr3:72062532:T:C	72062532	NA,C	NA,T	NA,1	NA,-inf	NA,inf	NA,0.374384	0.000152142	0.00030501
3	chr3:72410911:C:T	72410911	NA,T	NA,C	NA,1	NA,inf	NA,inf	NA,0.313358	0.000152128	0.000304899
3	chr3:72085452:G:A	72085452	NA,A	NA,G	NA,1	NA,inf	NA,inf	NA,0.327524	0.000152092	0.000304871
3	chr3:71940465:C:T	71940465	T,NA	C,NA	1,NA	inf,NA	inf,NA	0.622918,NA	0.000151943	0.000304532
3	chr3:72701257:T:C	72701257	NA,C	NA,T	NA,1	NA,-inf	NA,inf	NA,0.354437	0.000151942	0.000304587
3	chr3:71954839:G:GC	71954839	NA,GC	NA,G	NA,1	NA,inf	NA,inf	NA,0.314046	0.000151921	0.000304519
3	chr3:72313930:G:A	72313930	A,A	G,G	1,1	-inf,-inf	inf,inf	1.13323,0.939564	0.000151916	0.000305306
3	chr3:72482472:C:T	72482472	NA,T	NA,C	NA,1	NA,-inf	NA,inf	NA,0.308592	0.000151876	0.000304418
3	chr3:72585946:G:A	72585946	NA,A	NA,G	NA,1	NA,-inf	NA,inf	NA,0.325087	0.000151868	0.000304416
3	chr3:72278388:CA:C	72278388	NA,C	NA,CA	NA,1	NA,-inf	NA,inf	NA,0.37987	0.000151828	0.000304395
3	chr3:72085990:C:T	72085990	NA,T	NA,C	NA,1	NA,inf	NA,inf	NA,0.326037	0.000151827	0.000304341
3	chr3:72103813:G:A	72103813	NA,A	NA,G	NA,1	NA,-inf	NA,inf	NA,0.396527	0.00015176	0.000304267
3	chr3:72701644:G:C	72701644	NA,C	NA,G	NA,1	NA,-inf	NA,inf	NA,0.352695	0.000151644	0.00030399
3	chr3:72570184:C:T	72570184	NA,T	NA,C	NA,1	NA,-inf	NA,inf	NA,0.299358	0.000151476	0.000303612
3	chr3:72415899:C:T	72415899	NA,T	NA,C	NA,1	NA,inf	NA,inf	NA,0.268729	0.000151396	0.000303424
3	chr3:72322412:C:A	72322412	A,A	C,C	1,1	-inf,-inf	inf,inf	0.633714,0.993865	0.000151148	0.000302986
3	chr3:72650836:T:C	72650836	NA,C	NA,T	NA,1	NA,inf	NA,inf	NA,0.301267	0.000151048	0.00030276
3	chr3:71881522:G:A	71881522	A,NA	G,NA	1,NA	-inf,NA	inf,NA	0.575299,NA	0.000150982	0.000302585
3	chr3:72584518:T:A	72584518	NA,A	NA,T	NA,1	NA,-inf	NA,inf	NA,0.327398	0.00015095	0.000302583
3	chr3:72291212:C:T	72291212	NA,T	NA,C	NA,1	NA,inf	NA,inf	NA,0.273678	0.000150604	0.000301835
3	chr3:72399079:C:A	72399079	NA,A	NA,C	NA,1	NA,inf	NA,inf	NA,0.265145	0.000150556	0.000301743
3	chr3:72404298:TG:T	72404298	NA,T	NA,TG	NA,1	NA,inf	NA,inf	NA,0.291318	0.000150427	0.000301509
3	chr3:72383660:A:G	72383660	NA,G	NA,A	NA,1	NA,inf	NA,inf	NA,0.274499	0.000150417	0.000301434
3	chr3:72412877:G:A	72412877	NA,A	NA,G	NA,1	NA,inf	NA,inf	NA,0.26304	0.000150381	0.000301391
3	chr3:72593897:A:G	72593897	G,NA	A,NA	1,NA	-inf,NA	inf,NA	0.636532,NA	0.00015036	0.000301408
3	chr3:72808527:T:C	72808527	NA,C	NA,T	NA,1	NA,inf	NA,inf	NA,0.325331	0.000150304	0.000301281
3	chr3:72674975:G:T	72674975	NA,T	NA,G	NA,1	NA,-inf	NA,inf	NA,0.337114	0.000150291	0.000301276
3	chr3:72396282:A:C	72396282	NA,C	NA,A	NA,1	NA,inf	NA,inf	NA,0.262517	0.000150281	0.000301192
3	chr3:72053304:A:G	72053304	G,G	A,A	1,1	inf,inf	inf,inf	1.07885,0.454087	0.000150244	0.00030103
3	chr3:72724215:C:A	72724215	NA,A	NA,C	NA,1	NA,inf	NA,inf	NA,0.289993	0.000150168	0.000300986
3	chr3:72119101:C:G	72119101	NA,G	NA,C	NA,1	NA,inf	NA,inf	NA,0.304708	0.00015015	0.000300968
3	chr3:72695851:A:C	72695851	C,C	A,A	1,1	inf,-inf	inf,inf	1.08135,0.429946	0.000149929	0.000300386
3	chr3:72738415:G:C	72738415	C,NA	G,NA	1,NA	inf,NA	inf,NA	0.704423,NA	0.000149876	0.00030055
3	chr3:72842002:C:A	72842002	NA,A	NA,C	NA,1	NA,-inf	NA,inf	NA,0.337865	0.00014979	0.000300273
3	chr3:72829969:A:G	72829969	NA,G	NA,A	NA,1	NA,inf	NA,inf	NA,0.315574	0.000149711	0.000300093
3	chr3:72319016:T:C	72319016	C,C	T,T	1,1	inf,-inf	inf,inf	1.02199,0.793265	0.000149641	0.00030019
3	chr3:72606209:C:T	72606209	NA,T	NA,C	NA,1	NA,-inf	NA,inf	NA,0.337384	0.000149636	0.00029997
3	chr3:72507892:C:T	72507892	NA,T	NA,C	NA,1	NA,inf	NA,inf	NA,0.301288	0.000149633	0.000299885
3	chr3:72833660:T:C	72833660	NA,C	NA,T	NA,1	NA,-inf	NA,inf	NA,0.336758	0.000149619	0.000299931
3	chr3:72544283:G:A	72544283	NA,A	NA,G	NA,1	NA,inf	NA,inf	NA,0.298543	0.000149562	0.000299792
3	chr3:72238977:C:G	72238977	G,NA	C,NA	1,NA	-inf,NA	inf,NA	0.644977,NA	0.000149557	0.000299806
3	chr3:72119501:G:A	72119501	NA,A	NA,G	NA,1	NA,inf	NA,inf	NA,0.299291	0.000149336	0.000299335
3	chr3:72833582:G:A	72833582	NA,A	NA,G	NA,1	NA,inf	NA,inf	NA,0.303257	0.000149252	0.000299164
3	chr3:72379592:A:G	72379592	NA,G	NA,A	NA,1	NA,inf	NA,inf	NA,0.2568	0.000149203	0.000299032
3	chr3:72342658:CT:C	72342658	NA,C	NA,CT	NA,1	NA,inf	NA,inf	NA,0.204229	0.000149178	0.000298954
3	chr3:72503227:C:A	72503227	A,NA	C,NA	1,NA	inf,NA	inf,NA	0.841665,NA	0.000149057	0.000299174
3	chr3:72486661:G:C	72486661	NA,C	NA,G	NA,1	NA,-inf	NA,inf	NA,0.428629	0.000148926	0.000298612
3	chr3:72221814:A:G	72221814	NA,G	NA,A	NA,1	NA,inf	NA,inf	NA,0.290593	0.00014874	0.000298141
3	chr3:72510628:C:T	72510628	NA,T	NA,C	NA,1	NA,inf	NA,inf	NA,0.286908	0.000148697	0.000297991
3	chr3:72817215:C:T	72817215	NA,T	NA,C	NA,1	NA,-inf	NA,inf	NA,0.347892	0.000148573	0.000297845
3	chr3:72006140:G:A	72006140	NA,A	NA,G	NA,1	NA,inf	NA,inf	NA,0.348549	0.000148567	0.000297842
3	chr3:72563570:G:A	72563570	NA,A	NA,G	NA,1	NA,inf	NA,inf	NA,0.326883	0.000148469	0.000297632
3	chr3:72223308:G:A	72223308	NA,A	NA,G	NA,1	NA,-inf	NA,inf	NA,0.339759	0.000148411	0.000297523
3	chr3:71915155:G:A	71915155	A,A	G,G	1,1	inf,-inf	inf,inf	0.603809,1.15467	0.000148257	0.000297313
3	chr3:72782472:G:A	72782472	NA,A	NA,G	NA,1	NA,inf	NA,inf	NA,0.294058	0.000148252	0.000297162
3	chr3:72665641:G:A	72665641	NA,A	NA,G	NA,1	NA,inf	NA,inf	NA,0.286478	0.000148158	0.00029697
3	chr3:72388689:G:T	72388689	NA,T	NA,G	NA,1	NA,inf	NA,inf	NA,0.231551	0.00014812	0.000296836
3	chr3:72145311:C:A	72145311	A,NA	C,NA	1,NA	inf,NA	inf,NA	0.59212,NA	0.000148094	0.000296849
3	chr3:71953662:A:T	71953662	NA,T	NA,A	NA,1	NA,inf	NA,inf	NA,0.290728	0.000148054	0.000296769
3	chr3:72682735:C:T	72682735	NA,T	NA,C	NA,1	NA,inf	NA,inf	NA,0.294014	0.000147979	0.000296615
3	chr3:72190081:G:A	72190081	NA,A	NA,G	NA,1	NA,inf	NA,inf	NA,0.295529	0.000147933	0.000296531
3	chr3:72444094:T:G	72444094	G,NA	T,NA	1,NA	inf,NA	inf,NA	1.04147,NA	0.000147894	0.000297308
3	chr3:72164162:G:A	72164162	NA,A	NA,G	NA,1	NA,inf	NA,inf	NA,0.294265	0.000147894	0.000296447
3	chr3:72759234:G:T	72759234	NA,T	NA,G	NA,1	NA,inf	NA,inf	NA,0.292965	0.00014788	0.000296415
3	chr3:72588623:C:T	72588623	NA,T	NA,C	NA,1	NA,-inf	NA,inf	NA,0.347916	0.000147825	0.00029635
3	chr3:71920738:T:G	71920738	NA,G	NA,T	NA,1	NA,-inf	NA,inf	NA,0.343525	0.000147821	0.000296334
3	chr3:72161020:G:A	72161020	NA,A	NA,G	NA,1	NA,-inf	NA,inf	NA,0.322557	0.000147774	0.000296237
3	chr3:71920525:A:G	71920525	NA,G	NA,A	NA,1	NA,inf	NA,inf	NA,0.296059	0.000147705	0.000296072
3	chr3:72164050:C:T	72164050	NA,T	NA,C	NA,1	NA,inf	NA,inf	NA,0.287878	0.000147678	0.000296011
3	chr3:72110424:T:G	72110424	NA,G	NA,T	NA,1	NA,inf	NA,inf	NA,0.302531	0.000147678	0.000296023
3	chr3:72284765:A:G	72284765	NA,G	NA,A	NA,1	NA,inf	NA,inf	NA,0.313437	0.000147661	0.000295996
3	chr3:72581821:C:T	72581821	NA,T	NA,C	NA,1	NA,-inf	NA,inf	NA,0.332422	0.000147597	0.000295903
3	chr3:72272146:T:A	72272146	NA,A	NA,T	NA,1	NA,-inf	NA,inf	NA,0.274217	0.000147574	0.00029579
3	chr3:72139008:G:T	72139008	NA,T	NA,G	NA,1	NA,-inf	NA,inf	NA,0.338085	0.000147507	0.000295697
3	chr3:72802905:A:T	72802905	NA,T	NA,A	NA,1	NA,-inf	NA,inf	NA,0.325294	0.00014744	0.000295566
3	chr3:72798656:A:G	72798656	NA,G	NA,A	NA,1	NA,inf	NA,inf	NA,0.314945	0.000147401	0.000295482
3	chr3:72216229:C:G	72216229	NA,G	NA,C	NA,1	NA,inf	NA,inf	NA,0.275769	0.000147344	0.000295337
3	chr3:72135623:C:G	72135623	NA,G	NA,C	NA,1	NA,inf	NA,inf	NA,0.289022	0.000147326	0.000295301
3	chr3:72147317:G:A	72147317	NA,A	NA,G	NA,1	NA,-inf	NA,inf	NA,0.323002	0.000147175	0.000295027
3	chr3:72406840:C:T	72406840	NA,T	NA,C	NA,1	NA,inf	NA,inf	NA,0.246242	0.000147154	0.000294928
3	chr3:72761409:C:T	72761409	NA,T	NA,C	NA,1	NA,inf	NA,inf	NA,0.289645	0.000147153	0.000294958
3	chr3:72599291:C:A	72599291	NA,A	NA,C	NA,1	NA,-inf	NA,inf	NA,0.32599	0.000147081	0.000294853
3	chr3:72165949:A:G	72165949	NA,G	NA,A	NA,1	NA,inf	NA,inf	NA,0.289273	0.000147067	0.000294791
3	chr3:72035859:T:C	72035859	C,C	T,T	1,1	inf,inf	inf,inf	1.32773,0.01704	0.000147041	0.000294665
3	chr3:72689569:C:A	72689569	NA,A	NA,C	NA,1	NA,inf	NA,inf	NA,0.287591	0.000146949	0.000294549
3	chr3:72405009:A:G	72405009	NA,G	NA,A	NA,1	NA,inf	NA,inf	NA,0.245201	0.000146927	0.000294473
3	chr3:72532848:T:A	72532848	NA,A	NA,T	NA,1	NA,inf	NA,inf	NA,0.295871	0.000146884	0.000294436
3	chr3:72441504:A:G	72441504	NA,G	NA,A	NA,1	NA,inf	NA,inf	NA,0.271905	0.000146881	0.000294403
3	chr3:72220402:A:G	72220402	NA,G	NA,A	NA,1	NA,-inf	NA,inf	NA,0.284035	0.000146879	0.000294403
3	chr3:72163991:C:T	72163991	T,NA	C,NA	1,NA	inf,NA	inf,NA	0.613834,NA	0.00014677	0.000294227
3	chr3:71914649:C:T	71914649	NA,T	NA,C	NA,1	NA,-inf	NA,inf	NA,0.306008	0.000146745	0.000294161
3	chr3:72837929:C:G	72837929	NA,G	NA,C	NA,1	NA,inf	NA,inf	NA,0.290122	0.00014674	0.000294135
3	chr3:72831649:C:T	72831649	NA,T	NA,C	NA,1	NA,inf	NA,inf	NA,0.289836	0.000146739	0.000294132
3	chr3:72168548:G:A	72168548	NA,A	NA,G	NA,1	NA,inf	NA,inf	NA,0.285748	0.000146718	0.00029409
3	chr3:72424920:T:C	72424920	NA,C	NA,T	NA,1	NA,inf	NA,inf	NA,0.282619	0.000146713	0.000294049
3	chr3:72738027:C:G	72738027	NA,G	NA,C	NA,1	NA,inf	NA,inf	NA,0.309418	0.000146655	0.000293973
3	chr3:72616138:A:T	72616138	T,T	A,A	1,1	-inf,inf	inf,inf	0.959353,0.292769	0.000146519	0.000293389
3	chr3:72526038:G:A	72526038	NA,A	NA,G	NA,1	NA,-inf	NA,inf	NA,0.320681	0.000146448	0.000293558
3	chr3:72768893:A:G	72768893	NA,G	NA,A	NA,1	NA,inf	NA,inf	NA,0.276286	0.000146425	0.000293496
3	chr3:72709383:A:C	72709383	NA,C	NA,A	NA,1	NA,-inf	NA,inf	NA,0.299501	0.00014641	0.000293484
3	chr3:72637684:C:T	72637684	NA,T	NA,C	NA,1	NA,-inf	NA,inf	NA,0.310361	0.000146402	0.000293472
3	chr3:72812680:A:G	72812680	NA,G	NA,A	NA,1	NA,inf	NA,inf	NA,0.286355	0.000146364	0.000293376
3	chr3:71963476:C:A	71963476	NA,A	NA,C	NA,1	NA,-inf	NA,inf	NA,0.316432	0.000146351	0.000293371
3	chr3:72529279:C:G	72529279	G,NA	C,NA	1,NA	-inf,NA	inf,NA	0.918844,NA	0.000146313	0.000293729
3	chr3:72499249:G:A	72499249	NA,A	NA,G	NA,1	NA,inf	NA,inf	NA,0.270294	0.000146311	0.000293266
3	chr3:72287345:G:T	72287345	NA,T	NA,G	NA,1	NA,inf	NA,inf	NA,0.305645	0.000146291	0.000293251
3	chr3:72676403:C:T	72676403	T,T	C,C	1,1	inf,inf	inf,inf	0.942598,0.552756	0.00014624	0.000292937
3	chr3:72136952:G:A	72136952	NA,A	NA,G	NA,1	NA,inf	NA,inf	NA,0.283499	0.000146084	0.000292819
3	chr3:72518728:T:C	72518728	NA,C	NA,T	NA,1	NA,-inf	NA,inf	NA,0.338376	0.000146029	0.000292751
3	chr3:72379811:T:C	72379811	NA,C	NA,T	NA,1	NA,inf	NA,inf	NA,0.278037	0.000145961	0.000292543
3	chr3:72196559:C:T	72196559	NA,T	NA,C	NA,1	NA,inf	NA,inf	NA,0.279779	0.000145864	0.000292378
3	chr3:72086934:G:A	72086934	NA,A	NA,G	NA,1	NA,-inf	NA,inf	NA,0.304679	0.000145833	0.000292337
3	chr3:72759021:G:T	72759021	NA,T	NA,G	NA,1	NA,inf	NA,inf	NA,0.280774	0.000145833	0.000292312
3	chr3:72689801:T:C	72689801	C,C	T,T	1,1	inf,-inf	inf,inf	1.15524,0.218548	0.000145823	0.000292118
3	chr3:72006993:G:A	72006993	A,NA	G,NA	1,NA	inf,NA	inf,NA	0.670744,NA	0.000145789	0.000292311
3	chr3:72215074:T:A	72215074	NA,A	NA,T	NA,1	NA,inf	NA,inf	NA,0.26232	0.000145765	0.000292172
3	chr3:72606753:C:G	72606753	NA,G	NA,C	NA,1	NA,-inf	NA,inf	NA,0.316731	0.000145629	0.000291939
3	chr3:72641661:G:C	72641661	NA,C	NA,G	NA,1	NA,inf	NA,inf	NA,0.279985	0.000145624	0.000291886
3	chr3:72635143:C:T	72635143	NA,T	NA,C	NA,1	NA,-inf	NA,inf	NA,0.322617	0.000145591	0.000291863
3	chr3:71915599:A:C	71915599	NA,C	NA,A	NA,1	NA,-inf	NA,inf	NA,0.322828	0.00014559	0.000291862
3	chr3:72645697:C:T	72645697	NA,T	NA,C	NA,1	NA,-inf	NA,inf	NA,0.307807	0.000145497	0.000291663
3	chr3:72759623:G:A	72759623	NA,A	NA,G	NA,1	NA,inf	NA,inf	NA,0.27823	0.00014542	0.000291485
3	chr3:72008060:C:T	72008060	T,NA	C,NA	1,NA	-inf,NA	inf,NA	0.589772,NA	0.00014535	0.000291357
3	chr3:72052583:C:G	72052583	NA,G	NA,C	NA,1	NA,inf	NA,inf	NA,0.268024	0.000145348	0.00029134
3	chr3:72023251:C:G	72023251	NA,G	NA,C	NA,1	NA,inf	NA,inf	NA,0.29074	0.00014528	0.000291221
3	chr3:72365664:T:C	72365664	C,C	T,T	1,1	-inf,-inf	inf,inf	3.3491,0.411619	0.000145194	0.000345913
3	chr3:72774598:T:C	72774598	NA,C	NA,T	NA,1	NA,-inf	NA,inf	NA,0.323771	0.000145193	0.000291064
3	chr3:71912959:A:G	71912959	NA,G	NA,A	NA,1	NA,-inf	NA,inf	NA,0.328567	0.000145177	0.000291036
3	chr3:72211970:A:G	72211970	NA,G	NA,A	NA,1	NA,-inf	NA,inf	NA,0.307223	0.000145108	0.000290881
3	chr3:72705475:T:C	72705475	NA,C	NA,T	NA,1	NA,-inf	NA,inf	NA,0.340945	0.000145101	0.000290864
3	chr3:72391924:A:C	72391924	NA,C	NA,A	NA,1	NA,inf	NA,inf	NA,0.217153	0.00014506	0.000290708
3	chr3:72024757:G:A	72024757	NA,A	NA,G	NA,1	NA,inf	NA,inf	NA,0.283454	0.000144927	0.000290502
3	chr3:72275550:C:T	72275550	T,NA	C,NA	1,NA	-inf,NA	inf,NA	0.675975,NA	0.000144915	0.000290567
3	chr3:72394176:G:C	72394176	NA,C	NA,G	NA,1	NA,inf	NA,inf	NA,0.233499	0.000144898	0.000290408
3	chr3:72532426:G:A	72532426	NA,A	NA,G	NA,1	NA,-inf	NA,inf	NA,0.298954	0.000144795	0.000290263
3	chr3:72779274:C:A	72779274	NA,A	NA,C	NA,1	NA,inf	NA,inf	NA,0.273093	0.000144772	0.000290189
3	chr3:72525369:G:A	72525369	NA,A	NA,G	NA,1	NA,-inf	NA,inf	NA,0.337898	0.00014474	0.000290185
3	chr3:72278628:C:T	72278628	NA,T	NA,C	NA,1	NA,inf	NA,inf	NA,0.274516	0.000144727	0.000290098
3	chr3:72388534:C:T	72388534	NA,T	NA,C	NA,1	NA,inf	NA,inf	NA,0.212304	0.000144692	0.000289971
3	chr3:72524702:G:A	72524702	NA,A	NA,G	NA,1	NA,inf	NA,inf	NA,0.287793	0.000144692	0.000290012
3	chr3:72591607:C:T	72591607	NA,T	NA,C	NA,1	NA,inf	NA,inf	NA,0.258219	0.000144518	0.000289683
3	chr3:71862026:G:C	71862026	NA,C	NA,G	NA,1	NA,inf	NA,inf	NA,0.260503	0.000144509	0.000289656
3	chr3:72660785:G:A	72660785	NA,A	NA,G	NA,1	NA,inf	NA,inf	NA,0.285	0.000144425	0.000289511
3	chr3:72236544:G:A	72236544	A,A	G,G	1,1	-inf,-inf	inf,inf	0.231295,1.16912	0.000144424	0.000289306
3	chr3:72774825:G:A	72774825	NA,A	NA,G	NA,1	NA,-inf	NA,inf	NA,0.320629	0.000144382	0.000289441
3	chr3:72205153:T:C	72205153	C,NA	T,NA	1,NA	-inf,NA	inf,NA	0.598707,NA	0.000144334	0.000289328
3	chr3:72150830:G:A	72150830	NA,A	NA,G	NA,1	NA,-inf	NA,inf	NA,0.301504	0.000144273	0.000289206
3	chr3:72740288:C:T	72740288	NA,T	NA,C	NA,1	NA,-inf	NA,inf	NA,0.320943	0.000144267	0.000289202
3	chr3:72763393:G:A	72763393	NA,A	NA,G	NA,1	NA,-inf	NA,inf	NA,0.298135	0.000144255	0.000289178
3	chr3:72673319:G:A	72673319	NA,A	NA,G	NA,1	NA,-inf	NA,inf	NA,0.305914	0.000144246	0.000289162
3	chr3:72303669:C:T	72303669	NA,T	NA,C	NA,1	NA,inf	NA,inf	NA,0.283038	0.00014424	0.000289141
3	chr3:72797112:G:T	72797112	NA,T	NA,G	NA,1	NA,inf	NA,inf	NA,0.281597	0.000144061	0.000288769
3	chr3:71989281:C:T	71989281	NA,T	NA,C	NA,1	NA,inf	NA,inf	NA,0.278516	0.000144023	0.000288692
3	chr3:72568646:G:A	72568646	NA,A	NA,G	NA,1	NA,inf	NA,inf	NA,0.284591	0.00014402	0.000288688
3	chr3:72762957:A:C	72762957	NA,C	NA,A	NA,1	NA,inf	NA,inf	NA,0.269828	0.000143996	0.000288633
3	chr3:72841130:C:T	72841130	NA,T	NA,C	NA,1	NA,inf	NA,inf	NA,0.272072	0.000143852	0.000288346
3	chr3:72772010:A:G	72772010	NA,G	NA,A	NA,1	NA,-inf	NA,inf	NA,0.302009	0.000143823	0.000288314
3	chr3:72394154:A:C	72394154	NA,C	NA,A	NA,1	NA,inf	NA,inf	NA,0.236397	0.000143806	0.000288195
3	chr3:72349467:G:A	72349467	NA,A	NA,G	NA,1	NA,-inf	NA,inf	NA,0.125497	0.00014371	0.000287965
3	chr3:72025004:A:G	72025004	NA,G	NA,A	NA,1	NA,-inf	NA,inf	NA,0.298994	0.000143699	0.000288068
3	chr3:72026861:C:T	72026861	NA,T	NA,C	NA,1	NA,inf	NA,inf	NA,0.281291	0.000143684	0.00028802
3	chr3:72195102:G:A	72195102	NA,A	NA,G	NA,1	NA,inf	NA,inf	NA,0.234879	0.000143572	0.000287764
3	chr3:72035477:C:T	72035477	NA,T	NA,C	NA,1	NA,-inf	NA,inf	NA,0.304771	0.000143558	0.000287783
3	chr3:72822404:T:C	72822404	NA,C	NA,T	NA,1	NA,-inf	NA,inf	NA,0.289809	0.000143535	0.000287727
3	chr3:72835181:T:C	72835181	NA,C	NA,T	NA,1	NA,inf	NA,inf	NA,0.267649	0.000143368	0.000287373
3	chr3:72308012:G:A	72308012	A,A	G,G	1,1	inf,inf	inf,inf	1.27288,0.114836	0.000143364	0.000287304
3	chr3:72662000:CTA:C	72662000	NA,C	NA,CTA	NA,1	NA,-inf	NA,inf	NA,0.295997	0.000143264	0.000287194
3	chr3:72134795:A:G	72134795	NA,G	NA,A	NA,1	NA,inf	NA,inf	NA,0.26527	0.000143225	0.000287092
3	chr3:72669630:A:C	72669630	NA,C	NA,A	NA,1	NA,-inf	NA,inf	NA,0.298755	0.000142958	0.000286581
3	chr3:72793575:T:C	72793575	NA,C	NA,T	NA,1	NA,inf	NA,inf	NA,0.274192	0.000142873	0.000286388
3	chr3:72087224:A:G	72087224	NA,G	NA,A	NA,1	NA,inf	NA,inf	NA,0.261218	0.000142837	0.000286313
3	chr3:72400487:T:C	72400487	NA,C	NA,T	NA,1	NA,inf	NA,inf	NA,0.241195	0.00014277	0.000286162
3	chr3:72438093:A:T	72438093	NA,T	NA,A	NA,1	NA,inf	NA,inf	NA,0.251639	0.000142747	0.000286087
3	chr3:72659535:G:A	72659535	NA,A	NA,G	NA,1	NA,-inf	NA,inf	NA,0.272299	0.000142703	0.000286043
3	chr3:72660718:C:T	72660718	NA,T	NA,C	NA,1	NA,-inf	NA,inf	NA,0.27214	0.000142679	0.000285996
3	chr3:72332146:C:T	72332146	T,NA	C,NA	1,NA	inf,NA	inf,NA	0.725315,NA	0.000142673	0.000286183
3	chr3:72013390:G:A	72013390	NA,A	NA,G	NA,1	NA,inf	NA,inf	NA,0.251905	0.000142659	0.000285954
3	chr3:72571466:A:G	72571466	NA,G	NA,A	NA,1	NA,inf	NA,inf	NA,0.249867	0.000142626	0.000285886
3	chr3:72146471:A:G	72146471	NA,G	NA,A	NA,1	NA,-inf	NA,inf	NA,0.304883	0.000142489	0.000285637
3	chr3:72647859:A:G	72647859	NA,G	NA,A	NA,1	NA,-inf	NA,inf	NA,0.270587	0.00014244	0.000285512
3	chr3:72327932:A:C	72327932	NA,C	NA,A	NA,1	NA,inf	NA,inf	NA,0.241879	0.000142412	0.000285453
3	chr3:72087260:T:TA	72087260	NA,TA	NA,T	NA,1	NA,inf	NA,inf	NA,0.258011	0.000142341	0.000285319
3	chr3:72003687:C:G	72003687	NA,G	NA,C	NA,1	NA,-inf	NA,inf	NA,0.285523	0.00014233	0.000285312
3	chr3:72640453:G:A	72640453	NA,A	NA,G	NA,1	NA,inf	NA,inf	NA,0.267196	0.000142321	0.000285273
3	chr3:72633273:G:T	72633273	T,T	G,G	1,1	inf,inf	inf,inf	0.844216,0.616248	0.000142305	0.000285035
3	chr3:72602619:G:A	72602619	NA,A	NA,G	NA,1	NA,inf	NA,inf	NA,0.258901	0.000142285	0.000285201
3	chr3:72801372:C:T	72801372	NA,T	NA,C	NA,1	NA,-inf	NA,inf	NA,0.306035	0.000142168	0.000285002
3	chr3:72835028:T:C	72835028	NA,C	NA,T	NA,1	NA,inf	NA,inf	NA,0.259999	0.000142146	0.000284924
3	chr3:72346602:C:T	72346602	NA,T	NA,C	NA,1	NA,-inf	NA,inf	NA,0.342963	0.000142029	0.000284768
3	chr3:72106587:A:G	72106587	NA,G	NA,A	NA,1	NA,inf	NA,inf	NA,0.261345	0.000142028	0.000284696
3	chr3:72769845:C:T	72769845	NA,T	NA,C	NA,1	NA,-inf	NA,inf	NA,0.30475	0.000141952	0.00028457
3	chr3:72161341:T:C	72161341	NA,C	NA,T	NA,1	NA,inf	NA,inf	NA,0.244423	0.000141951	0.000284526
3	chr3:72806084:C:T	72806084	NA,T	NA,C	NA,1	NA,-inf	NA,inf	NA,0.287116	0.000141935	0.000284529
3	chr3:72026983:G:A	72026983	NA,A	NA,G	NA,1	NA,inf	NA,inf	NA,0.263714	0.000141903	0.000284441
3	chr3:72036039:G:A	72036039	NA,A	NA,G	NA,1	NA,-inf	NA,inf	NA,0.283651	0.000141888	0.000284428
3	chr3:72829733:C:T	72829733	NA,T	NA,C	NA,1	NA,inf	NA,inf	NA,0.258226	0.000141874	0.000284379
3	chr3:72119377:C:T	72119377	NA,T	NA,C	NA,1	NA,inf	NA,inf	NA,0.253235	0.00014187	0.000284372
3	chr3:72816932:AAGAGATG:A	72816932	NA,A	NA,AAGAGATG	NA,1	NA,inf	NA,inf	NA,0.257889	0.000141822	0.000284274
3	chr3:72638173:T:C	72638173	NA,C	NA,T	NA,1	NA,-inf	NA,inf	NA,0.281598	0.000141808	0.000284265
3	chr3:71853059:A:C	71853059	NA,C	NA,A	NA,1	NA,-inf	NA,inf	NA,0.281536	0.000141791	0.000284237
3	chr3:72034300:G:A	72034300	NA,A	NA,G	NA,1	NA,-inf	NA,inf	NA,0.28278	0.00014179	0.00028423
3	chr3:72822376:G:A	72822376	NA,A	NA,G	NA,1	NA,inf	NA,inf	NA,0.257667	0.000141789	0.000284209
3	chr3:72835691:C:T	72835691	NA,T	NA,C	NA,1	NA,inf	NA,inf	NA,0.257667	0.000141789	0.000284209
3	chr3:72841627:C:T	72841627	NA,T	NA,C	NA,1	NA,inf	NA,inf	NA,0.257667	0.000141789	0.000284209
3	chr3:72388350:C:T	72388350	NA,T	NA,C	NA,1	NA,-inf	NA,inf	NA,0.259113	0.00014176	0.000284135
3	chr3:72819727:T:C	72819727	NA,C	NA,T	NA,1	NA,inf	NA,inf	NA,0.257355	0.000141734	0.000284098
3	chr3:72016346:C:T	72016346	NA,T	NA,C	NA,1	NA,inf	NA,inf	NA,0.245005	0.000141721	0.000284063
3	chr3:72034944:G:A	72034944	NA,A	NA,G	NA,1	NA,-inf	NA,inf	NA,0.28214	0.000141696	0.000284041
3	chr3:72827310:C:G	72827310	NA,G	NA,C	NA,1	NA,inf	NA,inf	NA,0.256935	0.000141677	0.000283984
3	chr3:71970406:G:A	71970406	A,NA	G,NA	1,NA	inf,NA	inf,NA	0.579048,NA	0.000141546	0.000283743
3	chr3:72271730:A:G	72271730	NA,G	NA,A	NA,1	NA,-inf	NA,inf	NA,0.239625	0.000141469	0.000283554
3	chr3:72316226:G:T	72316226	NA,T	NA,G	NA,1	NA,-inf	NA,inf	NA,0.297197	0.000141436	0.00028353
3	chr3:72614764:C:T	72614764	NA,T	NA,C	NA,1	NA,-inf	NA,inf	NA,0.301825	0.000141421	0.0002835
3	chr3:72817729:A:C	72817729	NA,C	NA,A	NA,1	NA,inf	NA,inf	NA,0.254064	0.000141345	0.000283317
3	chr3:72027462:T:C	72027462	NA,C	NA,T	NA,1	NA,inf	NA,inf	NA,0.26028	0.000141338	0.000283308
3	chr3:72778836:T:C	72778836	C,C	T,T	1,1	-inf,-inf	inf,inf	0.728309,0.776932	0.000141322	0.00028311
3	chr3:72321758:C:T	72321758	NA,T	NA,C	NA,1	NA,-inf	NA,inf	NA,0.195889	0.000141293	0.000283175
3	chr3:72609356:T:C	72609356	NA,C	NA,T	NA,1	NA,-inf	NA,inf	NA,0.290653	0.000141238	0.000283136
3	chr3:72449395:G:A	72449395	NA,A	NA,G	NA,1	NA,inf	NA,inf	NA,0.220225	0.000141127	0.000282865
3	chr3:72013260:A:G	72013260	NA,G	NA,A	NA,1	NA,inf	NA,inf	NA,0.258516	0.000141113	0.000282858
3	chr3:71931136:A:G	71931136	NA,G	NA,A	NA,1	NA,inf	NA,inf	NA,0.303086	0.000140955	0.000282579
3	chr3:72691893:C:T	72691893	NA,T	NA,C	NA,1	NA,inf	NA,inf	NA,0.249488	0.0001409	0.000282427
3	chr3:71897956:T:A	71897956	NA,A	NA,T	NA,1	NA,-inf	NA,inf	NA,0.274352	0.000140891	0.000282431
3	chr3:72140090:G:C	72140090	NA,C	NA,G	NA,1	NA,inf	NA,inf	NA,0.240332	0.000140842	0.000282309
3	chr3:72829083:T:C	72829083	NA,C	NA,T	NA,1	NA,inf	NA,inf	NA,0.251353	0.000140835	0.000282297
3	chr3:72267922:C:A	72267922	NA,A	NA,C	NA,1	NA,inf	NA,inf	NA,0.249164	0.000140798	0.000282226
3	chr3:72799699:C:T	72799699	NA,T	NA,C	NA,1	NA,-inf	NA,inf	NA,0.279695	0.000140794	0.000282243
3	chr3:71924818:C:T	71924818	T,NA	C,NA	1,NA	inf,NA	inf,NA	0.586619,NA	0.000140788	0.000282234
3	chr3:72842771:T:C	72842771	NA,C	NA,T	NA,1	NA,inf	NA,inf	NA,0.259689	0.000140745	0.000282124
3	chr3:72841902:G:A	72841902	NA,A	NA,G	NA,1	NA,inf	NA,inf	NA,0.251148	0.000140728	0.000282082
3	chr3:72022653:G:A	72022653	NA,A	NA,G	NA,1	NA,inf	NA,inf	NA,0.256102	0.000140726	0.000282082
3	chr3:72505040:C:T	72505040	T,NA	C,NA	1,NA	inf,NA	inf,NA	0.798789,NA	0.000140654	0.000282292
3	chr3:72782672:G:A	72782672	NA,A	NA,G	NA,1	NA,inf	NA,inf	NA,0.249095	0.000140647	0.000281923
3	chr3:72395307:A:C	72395307	NA,C	NA,A	NA,1	NA,-inf	NA,inf	NA,0.211997	0.000140629	0.000281855
3	chr3:72796725:C:T	72796725	NA,T	NA,C	NA,1	NA,inf	NA,inf	NA,0.246178	0.000140605	0.000281841
3	chr3:72823054:T:C	72823054	NA,C	NA,T	NA,1	NA,inf	NA,inf	NA,0.250661	0.000140583	0.000281795
3	chr3:72225547:T:C	72225547	NA,C	NA,T	NA,1	NA,inf	NA,inf	NA,0.239621	0.00014054	0.000281707
3	chr3:72843403:A:G	72843403	NA,G	NA,A	NA,1	NA,inf	NA,inf	NA,0.248966	0.000140489	0.000281604
3	chr3:71938951:G:A	71938951	NA,A	NA,G	NA,1	NA,inf	NA,inf	NA,0.245769	0.000140425	0.000281483
3	chr3:72140940:G:A	72140940	NA,A	NA,G	NA,1	NA,inf	NA,inf	NA,0.252193	0.000140289	0.000281214
3	chr3:72659550:G:A	72659550	NA,A	NA,G	NA,1	NA,inf	NA,inf	NA,0.238955	0.000140247	0.000281117
3	chr3:72533448:T:C	72533448	NA,C	NA,T	NA,1	NA,-inf	NA,inf	NA,0.280316	0.000140237	0.000281138
3	chr3:72368762:C:T	72368762	NA,T	NA,C	NA,1	NA,-inf	NA,inf	NA,0.385641	0.000140157	0.000281037
3	chr3:72158275:A:C	72158275	C,C	A,A	1,1	-inf,-inf	inf,inf	1.20609,0.83251	0.000139968	0.000281359
3	chr3:72332455:C:T	72332455	T,NA	C,NA	1,NA	inf,NA	inf,NA	0.752008,NA	0.000139935	0.000280753
3	chr3:72769495:C:T	72769495	NA,T	NA,C	NA,1	NA,-inf	NA,inf	NA,0.289517	0.000139923	0.000280501
3	chr3:72575526:G:C	72575526	C,NA	G,NA	1,NA	-inf,NA	inf,NA	0.480177,NA	0.000139902	0.000280344
3	chr3:72813887:T:C	72813887	NA,C	NA,T	NA,1	NA,inf	NA,inf	NA,0.244605	0.00013988	0.000280383
3	chr3:71889623:T:C	71889623	NA,C	NA,T	NA,1	NA,-inf	NA,inf	NA,0.2954	0.000139874	0.000280405
3	chr3:72029263:C:G	72029263	NA,G	NA,C	NA,1	NA,inf	NA,inf	NA,0.250262	0.000139838	0.000280302
3	chr3:72070237:G:A	72070237	NA,A	NA,G	NA,1	NA,inf	NA,inf	NA,0.233849	0.000139836	0.000280292
3	chr3:72783489:T:C	72783489	C,C	T,T	1,1	inf,inf	inf,inf	0.993765,0.100375	0.000139802	0.000279931
3	chr3:72310712:T:C	72310712	NA,C	NA,T	NA,1	NA,inf	NA,inf	NA,0.209173	0.000139772	0.000280136
3	chr3:72706831:G:T	72706831	NA,T	NA,G	NA,1	NA,-inf	NA,inf	NA,0.311668	0.000139685	0.000280022
3	chr3:71879559:G:C	71879559	C,C	G,G	1,1	inf,inf	inf,inf	0.105588,1.50191	0.000139625	0.00028007
3	chr3:72037248:CT:C	72037248	NA,C	NA,CT	NA,1	NA,-inf	NA,inf	NA,0.267759	0.0001396	0.000279841
3	chr3:72674109:G:A	72674109	NA,A	NA,G	NA,1	NA,inf	NA,inf	NA,0.224642	0.000139507	0.000279627
3	chr3:72507133:T:A	72507133	NA,A	NA,T	NA,1	NA,inf	NA,inf	NA,0.209431	0.000139503	0.000279573
3	chr3:72040796:T:C	72040796	NA,C	NA,T	NA,1	NA,-inf	NA,inf	NA,0.266145	0.000139345	0.00027933
3	chr3:72038908:A:G	72038908	NA,G	NA,A	NA,1	NA,-inf	NA,inf	NA,0.266129	0.000139342	0.000279323
3	chr3:72812659:G:A	72812659	NA,A	NA,G	NA,1	NA,inf	NA,inf	NA,0.241121	0.000139326	0.000279272
3	chr3:72066912:C:T	72066912	NA,T	NA,C	NA,1	NA,-inf	NA,inf	NA,0.25704	0.00013932	0.000279276
3	chr3:71894055:A:G	71894055	G,G	A,A	1,1	-inf,inf	inf,inf	0.742166,0.79546	0.000139313	0.000279175
3	chr3:72594105:G:T	72594105	NA,T	NA,G	NA,1	NA,-inf	NA,inf	NA,0.270663	0.000139259	0.000279176
3	chr3:72615848:C:T	72615848	NA,T	NA,C	NA,1	NA,-inf	NA,inf	NA,0.273507	0.000139244	0.00027913
3	chr3:72040131:T:C	72040131	NA,C	NA,T	NA,1	NA,-inf	NA,inf	NA,0.265223	0.000139242	0.000279123
3	chr3:72040030:G:A	72040030	NA,A	NA,G	NA,1	NA,-inf	NA,inf	NA,0.26446	0.000139137	0.000278912
3	chr3:72591230:A:G	72591230	NA,G	NA,A	NA,1	NA,-inf	NA,inf	NA,0.23736	0.000139098	0.00027882
3	chr3:72788253:C:T	72788253	NA,T	NA,C	NA,1	NA,inf	NA,inf	NA,0.24312	0.000139005	0.000278636
3	chr3:72814203:G:A	72814203	NA,A	NA,G	NA,1	NA,inf	NA,inf	NA,0.238241	0.000138917	0.000278454
3	chr3:72741187:G:A	72741187	NA,A	NA,G	NA,1	NA,-inf	NA,inf	NA,0.281942	0.000138879	0.000278407
3	chr3:72151699:T:C	72151699	NA,C	NA,T	NA,1	NA,-inf	NA,inf	NA,0.246555	0.000138865	0.000278359
3	chr3:71996287:C:T	71996287	NA,T	NA,C	NA,1	NA,inf	NA,inf	NA,0.275063	0.000138805	0.000278259
3	chr3:72584807:CTCATG:C	72584807	NA,C	NA,CTCATG	NA,1	NA,inf	NA,inf	NA,0.235423	0.000138799	0.00027822
3	chr3:72726802:T:C	72726802	NA,C	NA,T	NA,1	NA,inf	NA,inf	NA,0.232652	0.000138757	0.000278139
3	chr3:72489911:T:C	72489911	NA,C	NA,T	NA,1	NA,inf	NA,inf	NA,0.19357	0.00013874	0.000278077
3	chr3:72480655:C:T	72480655	NA,T	NA,C	NA,1	NA,-inf	NA,inf	NA,0.261353	0.000138727	0.000278103
3	chr3:72450373:T:C	72450373	NA,C	NA,T	NA,1	NA,inf	NA,inf	NA,0.2029	0.000138714	0.000278031
3	chr3:72386167:T:C	72386167	NA,C	NA,T	NA,1	NA,inf	NA,inf	NA,0.154528	0.000138675	0.000277911
3	chr3:72332195:C:G	72332195	G,NA	C,NA	1,NA	inf,NA	inf,NA	0.704958,NA	0.000138604	0.000278017
3	chr3:72141832:T:C	72141832	NA,C	NA,T	NA,1	NA,-inf	NA,inf	NA,0.277534	0.000138587	0.000277816
3	chr3:71903995:A:G	71903995	NA,G	NA,A	NA,1	NA,-inf	NA,inf	NA,0.281846	0.000138558	0.000277763
3	chr3:72041414:G:A	72041414	NA,A	NA,G	NA,1	NA,-inf	NA,inf	NA,0.260243	0.000138539	0.000277714
3	chr3:72458535:T:C	72458535	NA,C	NA,T	NA,1	NA,-inf	NA,inf	NA,0.298806	0.000138486	0.000277639
3	chr3:72458925:C:G	72458925	NA,G	NA,C	NA,1	NA,-inf	NA,inf	NA,0.298682	0.00013847	0.000277606
3	chr3:72512241:G:A	72512241	A,NA	G,NA	1,NA	inf,NA	inf,NA	0.786076,NA	0.000138442	0.000277847
3	chr3:72415373:A:C	72415373	NA,C	NA,A	NA,1	NA,inf	NA,inf	NA,0.190561	0.000138421	0.000277433
3	chr3:71863437:C:A	71863437	NA,A	NA,C	NA,1	NA,-inf	NA,inf	NA,0.257216	0.000138355	0.000277346
3	chr3:72462140:C:G	72462140	NA,G	NA,C	NA,1	NA,inf	NA,inf	NA,0.210566	0.000138277	0.000277129
3	chr3:72360162:G:A	72360162	NA,A	NA,G	NA,1	NA,inf	NA,inf	NA,0.179922	0.000138272	0.000277127
3	chr3:72217372:G:A	72217372	NA,A	NA,G	NA,1	NA,inf	NA,inf	NA,0.215194	0.000138265	0.000277141
3	chr3:72593606:G:T	72593606	NA,T	NA,G	NA,1	NA,inf	NA,inf	NA,0.217533	0.000138029	0.000276676
3	chr3:72028080:T:C	72028080	NA,C	NA,T	NA,1	NA,inf	NA,inf	NA,0.237155	0.000138004	0.000276626
3	chr3:72236182:C:T	72236182	NA,T	NA,C	NA,1	NA,-inf	NA,inf	NA,0.253039	0.000137981	0.000276596
3	chr3:72706510:G:A	72706510	NA,A	NA,G	NA,1	NA,-inf	NA,inf	NA,0.298365	0.000137971	0.000276586
3	chr3:72829744:A:G	72829744	NA,G	NA,A	NA,1	NA,inf	NA,inf	NA,0.232251	0.000137935	0.000276488
3	chr3:72630294:T:C	72630294	NA,C	NA,T	NA,1	NA,-inf	NA,inf	NA,0.260057	0.000137928	0.000276496
3	chr3:72744043:G:A	72744043	NA,A	NA,G	NA,1	NA,-inf	NA,inf	NA,0.27632	0.000137915	0.000276468
3	chr3:72828615:AC:A	72828615	NA,A	NA,AC	NA,1	NA,inf	NA,inf	NA,0.231679	0.000137858	0.000276334
3	chr3:72801736:TAATA:T	72801736	NA,T	NA,TAATA	NA,1	NA,-inf	NA,inf	NA,0.261002	0.000137841	0.000276316
3	chr3:72418186:T:C	72418186	NA,C	NA,T	NA,1	NA,inf	NA,inf	NA,0.188306	0.000137796	0.000276181
3	chr3:72030144:G:C	72030144	NA,C	NA,G	NA,1	NA,inf	NA,inf	NA,0.235244	0.000137757	0.000276132
3	chr3:72159735:G:A	72159735	NA,A	NA,G	NA,1	NA,-inf	NA,inf	NA,0.257677	0.000137735	0.000276112
3	chr3:71935081:T:C	71935081	NA,C	NA,T	NA,1	NA,inf	NA,inf	NA,0.238048	0.000137735	0.000276093
3	chr3:72662238:C:T	72662238	NA,T	NA,C	NA,1	NA,-inf	NA,inf	NA,0.252587	0.000137726	0.000276091
3	chr3:72839265:T:C	72839265	NA,C	NA,T	NA,1	NA,-inf	NA,inf	NA,0.259987	0.000137658	0.00027596
3	chr3:72802532:C:T	72802532	NA,T	NA,C	NA,1	NA,-inf	NA,inf	NA,0.273007	0.000137593	0.00027583
3	chr3:72165723:A:G	72165723	NA,G	NA,A	NA,1	NA,-inf	NA,inf	NA,0.281344	0.000137544	0.000275744
3	chr3:72355519:C:A	72355519	NA,A	NA,C	NA,1	NA,inf	NA,inf	NA,0.179122	0.000137527	0.000275636
3	chr3:72506157:C:A	72506157	NA,A	NA,C	NA,1	NA,inf	NA,inf	NA,0.217194	0.00013751	0.000275609
3	chr3:72449875:A:G	72449875	NA,G	NA,A	NA,1	NA,inf	NA,inf	NA,0.194879	0.000137499	0.000275597
3	chr3:72038863:A:G	72038863	NA,G	NA,A	NA,1	NA,-inf	NA,inf	NA,0.252236	0.000137426	0.000275483
3	chr3:72213527:T:C	72213527	C,NA	T,NA	1,NA	-inf,NA	inf,NA	0.584765,NA	0.000137417	0.000275476
3	chr3:71871006:G:A	71871006	NA,A	NA,G	NA,1	NA,inf	NA,inf	NA,0.234	0.000137404	0.000275436
3	chr3:72080458:C:T	72080458	NA,T	NA,C	NA,1	NA,-inf	NA,inf	NA,0.267636	0.000137343	0.000275332
3	chr3:72269559:A:C	72269559	NA,C	NA,A	NA,1	NA,-inf	NA,inf	NA,0.206718	0.000137328	0.000275254
3	chr3:71962576:G:A	71962576	NA,A	NA,G	NA,1	NA,inf	NA,inf	NA,0.218789	0.000137264	0.00027514
3	chr3:72416609:G:T	72416609	NA,T	NA,G	NA,1	NA,inf	NA,inf	NA,0.181019	0.000137211	0.000275008
3	chr3:72333093:A:T	72333093	NA,T	NA,A	NA,1	NA,inf	NA,inf	NA,0.222209	0.000137204	0.00027502
3	chr3:72649000:A:T	72649000	NA,T	NA,A	NA,1	NA,-inf	NA,inf	NA,0.264773	0.000137138	0.000274908
3	chr3:72267581:C:T	72267581	NA,T	NA,C	NA,1	NA,inf	NA,inf	NA,0.223294	0.000137072	0.000274759
3	chr3:72802904:T:A	72802904	NA,A	NA,T	NA,1	NA,-inf	NA,inf	NA,0.268609	0.000137061	0.000274763
3	chr3:71852194:CT:C	71852194	NA,C	NA,CT	NA,1	NA,-inf	NA,inf	NA,0.246483	0.000136977	0.000274585
3	chr3:72187016:T:C	72187016	C,NA	T,NA	1,NA	inf,NA	inf,NA	0.503269,NA	0.000136962	0.000274497
3	chr3:72610785:C:A	72610785	NA,A	NA,C	NA,1	NA,inf	NA,inf	NA,0.229164	0.00013695	0.000274508
3	chr3:72515426:C:T	72515426	NA,T	NA,C	NA,1	NA,-inf	NA,inf	NA,0.230671	0.000136886	0.000274388
3	chr3:72511111:A:C	72511111	NA,C	NA,A	NA,1	NA,inf	NA,inf	NA,0.206726	0.000136779	0.000274126
3	chr3:72672445:A:G	72672445	NA,G	NA,A	NA,1	NA,-inf	NA,inf	NA,0.253115	0.000136743	0.000274119
3	chr3:72258938:C:A	72258938	NA,A	NA,C	NA,1	NA,-inf	NA,inf	NA,0.249888	0.000136717	0.000274066
3	chr3:72033369:C:T	72033369	NA,T	NA,C	NA,1	NA,-inf	NA,inf	NA,0.25711	0.000136709	0.000274052
3	chr3:72510023:G:T	72510023	NA,T	NA,G	NA,1	NA,-inf	NA,inf	NA,0.263422	0.000136674	0.000273988
3	chr3:72847572:A:G	72847572	NA,G	NA,A	NA,1	NA,inf	NA,inf	NA,0.223732	0.000136573	0.00027376
3	chr3:72258536:T:A	72258536	NA,A	NA,T	NA,1	NA,-inf	NA,inf	NA,0.226185	0.000136451	0.000273514
3	chr3:72288428:ACAGC:A	72288428	NA,A	NA,ACAGC	NA,1	NA,inf	NA,inf	NA,0.241559	0.000136381	0.000273393
3	chr3:72217229:G:T	72217229	NA,T	NA,G	NA,1	NA,inf	NA,inf	NA,0.210988	0.000136372	0.000273356
3	chr3:72216795:G:T	72216795	NA,T	NA,G	NA,1	NA,inf	NA,inf	NA,0.210497	0.000136335	0.000273281
3	chr3:72513495:C:T	72513495	NA,T	NA,C	NA,1	NA,inf	NA,inf	NA,0.209696	0.000136211	0.000273008
3	chr3:72675820:A:G	72675820	NA,G	NA,A	NA,1	NA,inf	NA,inf	NA,0.22667	0.000136199	0.000273023
3	chr3:72294786:G:A	72294786	NA,A	NA,G	NA,1	NA,-inf	NA,inf	NA,0.32006	0.000136195	0.000273068
3	chr3:72811366:ACACAGT:A	72811366	NA,A	NA,ACACAGT	NA,1	NA,inf	NA,inf	NA,0.222566	0.000136187	0.000272988
3	chr3:71964421:C:T	71964421	NA,T	NA,C	NA,1	NA,inf	NA,inf	NA,0.220945	0.000136051	0.00027272
3	chr3:72088876:A:G	72088876	NA,G	NA,A	NA,1	NA,inf	NA,inf	NA,0.219297	0.000136046	0.000272704
3	chr3:72262484:G:T	72262484	NA,T	NA,G	NA,1	NA,-inf	NA,inf	NA,0.249714	0.000135989	0.00027261
3	chr3:72384563:T:G	72384563	NA,G	NA,T	NA,1	NA,inf	NA,inf	NA,0.159513	0.000135947	0.00027246
3	chr3:72832044:A:G	72832044	NA,G	NA,A	NA,1	NA,inf	NA,inf	NA,0.217196	0.000135843	0.000272297
3	chr3:72687407:G:A	72687407	NA,A	NA,G	NA,1	NA,-inf	NA,inf	NA,0.22545	0.000135729	0.000272074
3	chr3:72697908:G:A	72697908	NA,A	NA,G	NA,1	NA,-inf	NA,inf	NA,0.241158	0.000135702	0.000272037
3	chr3:72054338:A:G	72054338	G,G	A,A	1,1	inf,inf	inf,inf	1.08582,0.350753	0.000135678	0.000271839
3	chr3:72530604:G:T	72530604	NA,T	NA,G	NA,1	NA,-inf	NA,inf	NA,0.185161	0.000135665	0.000271922
3	chr3:72846891:T:C	72846891	NA,C	NA,T	NA,1	NA,-inf	NA,inf	NA,0.244841	0.000135644	0.000271922
3	chr3:72073436:A:G	72073436	NA,G	NA,A	NA,1	NA,inf	NA,inf	NA,0.205967	0.000135553	0.000271714
3	chr3:72779272:G:A	72779272	NA,A	NA,G	NA,1	NA,-inf	NA,inf	NA,0.257447	0.000135541	0.000271716
3	chr3:72389800:A:G	72389800	NA,G	NA,A	NA,1	NA,-inf	NA,inf	NA,0.27719	0.000135517	0.000271686
3	chr3:72369751:T:C	72369751	NA,C	NA,T	NA,1	NA,inf	NA,inf	NA,0.15913	0.000135517	0.000271606
3	chr3:72825184:G:A	72825184	NA,A	NA,G	NA,1	NA,-inf	NA,inf	NA,0.256076	0.000135511	0.000271656
3	chr3:71860994:G:T	71860994	NA,T	NA,G	NA,1	NA,inf	NA,inf	NA,0.22434	0.000135484	0.000271579
3	chr3:72644209:C:T	72644209	NA,T	NA,C	NA,1	NA,-inf	NA,inf	NA,0.248138	0.000135322	0.000271269
3	chr3:72822876:G:A	72822876	NA,A	NA,G	NA,1	NA,inf	NA,inf	NA,0.227953	0.000135311	0.000271242
3	chr3:72143274:C:T	72143274	NA,T	NA,C	NA,1	NA,-inf	NA,inf	NA,0.244297	0.000135308	0.000271238
3	chr3:72168664:C:T	72168664	NA,T	NA,C	NA,1	NA,inf	NA,inf	NA,0.221147	0.000135267	0.000271148
3	chr3:72586286:G:A	72586286	A,A	G,G	1,1	-inf,inf	inf,inf	1.45413,0.517153	0.000135263	0.000271696
3	chr3:72198435:C:T	72198435	NA,T	NA,C	NA,1	NA,-inf	NA,inf	NA,0.229301	0.000135188	0.000270997
3	chr3:72673031:A:G	72673031	NA,G	NA,A	NA,1	NA,-inf	NA,inf	NA,0.241619	0.00013518	0.000270986
3	chr3:72815624:T:A	72815624	NA,A	NA,T	NA,1	NA,inf	NA,inf	NA,0.226008	0.000135083	0.000270785
3	chr3:72364179:T:C	72364179	NA,C	NA,T	NA,1	NA,inf	NA,inf	NA,0.0869452	0.000135044	0.000270627
3	chr3:72234689:G:C	72234689	NA,C	NA,G	NA,1	NA,inf	NA,inf	NA,0.197658	0.00013504	0.000270685
3	chr3:72619809:A:G	72619809	G,NA	A,NA	1,NA	-inf,NA	inf,NA	0.659986,NA	0.000135031	0.000270818
3	chr3:72211840:T:C	72211840	NA,C	NA,T	NA,1	NA,-inf	NA,inf	NA,0.231605	0.000135019	0.000270658
3	chr3:71862662:G:C	71862662	NA,C	NA,G	NA,1	NA,-inf	NA,inf	NA,0.231514	0.000134946	0.000270512
3	chr3:72490263:G:GA	72490263	NA,GA	NA,G	NA,1	NA,inf	NA,inf	NA,0.167962	0.00013494	0.000270464
3	chr3:72634075:G:C	72634075	NA,C	NA,G	NA,1	NA,-inf	NA,inf	NA,0.218199	0.000134923	0.00027046
3	chr3:72251630:G:T	72251630	NA,T	NA,G	NA,1	NA,-inf	NA,inf	NA,0.262257	0.000134917	0.000270481
3	chr3:71874295:G:A	71874295	NA,A	NA,G	NA,1	NA,-inf	NA,inf	NA,0.232904	0.000134846	0.000270314
3	chr3:72089699:T:C	72089699	NA,C	NA,T	NA,1	NA,inf	NA,inf	NA,0.210166	0.00013481	0.000270227
3	chr3:72136112:G:T	72136112	NA,T	NA,G	NA,1	NA,inf	NA,inf	NA,0.193603	0.000134779	0.000270151
3	chr3:71872352:G:A	71872352	NA,A	NA,G	NA,1	NA,inf	NA,inf	NA,0.197039	0.000134711	0.000270024
3	chr3:72081615:T:C	72081615	NA,C	NA,T	NA,1	NA,inf	NA,inf	NA,0.205562	0.000134676	0.000269957
3	chr3:72351398:G:A	72351398	NA,A	NA,G	NA,1	NA,-inf	NA,inf	NA,0.0783261	0.000134572	0.000269683
3	chr3:72834833:C:T	72834833	NA,T	NA,C	NA,1	NA,inf	NA,inf	NA,0.221824	0.000134558	0.000269732
3	chr3:72819379:A:G	72819379	NA,G	NA,A	NA,1	NA,inf	NA,inf	NA,0.221594	0.000134529	0.000269674
3	chr3:72358829:A:G	72358829	NA,G	NA,A	NA,1	NA,-inf	NA,inf	NA,0.283068	0.000134514	0.000269691
3	chr3:72400681:A:G	72400681	NA,G	NA,A	NA,1	NA,-inf	NA,inf	NA,0.235932	0.000134513	0.000269664
3	chr3:72837458:T:C	72837458	NA,C	NA,T	NA,1	NA,inf	NA,inf	NA,0.220419	0.000134381	0.000269379
3	chr3:72481426:C:G	72481426	NA,G	NA,C	NA,1	NA,-inf	NA,inf	NA,0.227231	0.000134264	0.000269157
3	chr3:72184406:C:T	72184406	NA,T	NA,C	NA,1	NA,inf	NA,inf	NA,0.165031	0.000134189	0.000268961
3	chr3:71990635:G:A	71990635	NA,A	NA,G	NA,1	NA,-inf	NA,inf	NA,0.22452	0.000134187	0.000268991
3	chr3:72847845:G:T	72847845	NA,T	NA,G	NA,1	NA,-inf	NA,inf	NA,0.252271	0.000134155	0.00026894
3	chr3:72344224:C:T	72344224	NA,T	NA,C	NA,1	NA,inf	NA,inf	NA,0.138404	0.000134142	0.000268854
3	chr3:72118344:A:G	72118344	NA,G	NA,A	NA,1	NA,-inf	NA,inf	NA,0.222469	0.000134117	0.000268852
3	chr3:71874118:G:A	71874118	NA,A	NA,G	NA,1	NA,-inf	NA,inf	NA,0.227786	0.000134113	0.000268843
3	chr3:72412750:T:C	72412750	NA,C	NA,T	NA,1	NA,inf	NA,inf	NA,0.15999	0.000134084	0.000268745
3	chr3:72380339:T:C	72380339	NA,C	NA,T	NA,1	NA,inf	NA,inf	NA,0.171534	0.000134065	0.00026869
3	chr3:72397613:AT:A	72397613	NA,A	NA,AT	NA,1	NA,inf	NA,inf	NA,0.171102	0.000134061	0.000268683
3	chr3:72834847:T:C	72834847	NA,C	NA,T	NA,1	NA,inf	NA,inf	NA,0.212905	0.000134024	0.000268654
3	chr3:72839936:A:G	72839936	NA,G	NA,A	NA,1	NA,inf	NA,inf	NA,0.20069	0.000134003	0.000268606
3	chr3:72312068:G:T	72312068	NA,T	NA,G	NA,1	NA,-inf	NA,inf	NA,0.224403	0.000133993	0.000268601
3	chr3:72584365:T:C	72584365	NA,C	NA,T	NA,1	NA,inf	NA,inf	NA,0.198602	0.000133974	0.000268549
3	chr3:72814415:G:C	72814415	NA,C	NA,G	NA,1	NA,inf	NA,inf	NA,0.200991	0.000133877	0.000268353
3	chr3:72636654:A:G	72636654	G,NA	A,NA	1,NA	-inf,NA	inf,NA	0.575801,NA	0.000133875	0.000268387
3	chr3:72837814:A:G	72837814	G,G	A,A	1,1	-inf,-inf	inf,inf	0.808834,0.635617	0.000133654	0.000267742
3	chr3:72483040:C:T	72483040	NA,T	NA,C	NA,1	NA,-inf	NA,inf	NA,0.32857	0.000133599	0.00026788
3	chr3:72213315:A:G	72213315	G,NA	A,NA	1,NA	-inf,NA	inf,NA	0.494434,NA	0.000133586	0.000267768
3	chr3:71856763:A:G	71856763	NA,G	NA,A	NA,1	NA,inf	NA,inf	NA,0.197465	0.000133582	0.000267765
3	chr3:72136370:A:C	72136370	C,C	A,A	1,1	-inf,inf	inf,inf	0.234684,1.21032	0.000133446	0.000267428
3	chr3:72832537:A:G	72832537	NA,G	NA,A	NA,1	NA,inf	NA,inf	NA,0.21418	0.000133388	0.000267378
3	chr3:72263626:G:A	72263626	NA,A	NA,G	NA,1	NA,inf	NA,inf	NA,0.194864	0.000133362	0.000267324
3	chr3:72802653:C:T	72802653	NA,T	NA,C	NA,1	NA,inf	NA,inf	NA,0.212455	0.000133357	0.000267326
3	chr3:72465705:T:C	72465705	NA,C	NA,T	NA,1	NA,-inf	NA,inf	NA,0.182575	0.000133341	0.000267253
3	chr3:72794017:CATG:C	72794017	NA,C	NA,CATG	NA,1	NA,inf	NA,inf	NA,0.213273	0.000133339	0.000267276
3	chr3:72719082:A:G	72719082	NA,G	NA,A	NA,1	NA,-inf	NA,inf	NA,0.222409	0.000133269	0.000267157
3	chr3:72352444:T:TGATAAGTTA	72352444	NA,TGATAAGTTA	NA,T	NA,1	NA,inf	NA,inf	NA,0.206754	0.000133253	0.000267111
3	chr3:72578849:A:C	72578849	NA,C	NA,A	NA,1	NA,inf	NA,inf	NA,0.198078	0.000133203	0.000266995
```
