## Supplementary material for "Characterization of shared and ancestry-specific signals driving complex traits using multi-ancestry fine-mapping": susiex_nc3.cs80.snp

```
BP	SNP	PIP(CS1)	LogBF(CS1,Pop1)	LogBF(CS1,Pop2)	PIP(CS2)	LogBF(CS2,Pop1)	LogBF(CS2,Pop2)	PIP(CS3)	LogBF(CS3,Pop1)	LogBF(CS3,Pop2)
71848357	chr3:71848357:T:C	2.33434e-06	-1.5082e-10	0.0506925	0.00042654	-1.5082e-10	-0.0028709	0.000426754	-1.5082e-10	-0.00286661
71848422	chr3:71848422:C:T	1.60227e-06	-1.32932	1.00371	0.000213984	-1.4204	0.727722	0.000214087	-1.42046	0.727771
71848658	chr3:71848658:T:C	6.27261e-07	-1.5082e-10	-1.26343	0.000121458	-1.5082e-10	-1.25901	0.000121518	-1.5082e-10	-1.25901
71848840	chr3:71848840:T:G	6.18245e-07	-1.5082e-10	-1.27791	0.000119262	-1.5082e-10	-1.27725	0.000119321	-1.5082e-10	-1.27725
71849305	chr3:71849305:C:T	1.58314e-07	-1.71223	-0.927983	3.11012e-05	-1.70484	-0.916487	3.11165e-05	-1.70485	-0.916488
71849494	chr3:71849494:T:G	1.42337e-07	-1.55759	-1.189	2.71019e-05	-1.56353	-1.19545	2.7114e-05	-1.56358	-1.19544
71850409	chr3:71850409:GTTC:G	1.12078e-07	-1.70813	-1.27747	2.15097e-05	-1.71189	-1.27819	2.15203e-05	-1.71189	-1.27819
71850443	chr3:71850443:T:C	3.17063e-07	-0.669412	-1.27628	7.3404e-05	-0.48482	-1.27778	7.34384e-05	-0.484848	-1.27778
71850543	chr3:71850543:C:T	6.44834e-07	-1.24513	0.0093315	0.00012378	-1.18842	-0.0516498	0.000123842	-1.18844	-0.0516265
71850562	chr3:71850562:C:A	1.03431e-06	-1.5082e-10	-0.763301	0.000198619	-1.5082e-10	-0.76719	0.000198719	-1.5082e-10	-0.767181
71850822	chr3:71850822:T:C	1.6486e-06	-1.41383	1.11672	0.000221035	-1.49183	0.831575	0.000221145	-1.49188	0.831627
71851007	chr3:71851007:T:G	6.18203e-07	-1.5082e-10	-1.27798	0.000119145	-1.5082e-10	-1.27823	0.000119205	-1.5082e-10	-1.27823
71851406	chr3:71851406:C:T	4.83747e-07	-1.52323	-2.97869e-10	8.84472e-05	-1.57617	-2.97869e-10	8.84898e-05	-1.57619	-2.97869e-10
71851638	chr3:71851638:A:G	6.74555e-07	-1.5082e-10	-1.19074	0.000130793	-1.5082e-10	-1.18497	0.000130858	-1.5082e-10	-1.18496
71852194	chr3:71852194:CT:C	7.18705e-07	-1.5082e-10	-1.12734	0.000136909	-1.5082e-10	-1.13926	0.000136977	-1.5082e-10	-1.13926
71852532	chr3:71852532:T:C	1.2181e-06	-1.5082e-10	-0.599744	0.000249346	-1.5082e-10	-0.539735	0.000249468	-1.5082e-10	-0.539743
71852771	chr3:71852771:A:C	8.27368e-07	-1.5082e-10	-0.986542	0.000153029	-1.5082e-10	-1.02795	0.000153106	-1.5082e-10	-1.02795
71852844	chr3:71852844:A:AT	6.45161e-07	-1.5082e-10	-1.23529	0.000125064	-1.5082e-10	-1.22975	0.000125126	-1.5082e-10	-1.22975
71853059	chr3:71853059:A:C	7.45009e-07	-1.5082e-10	-1.0914	0.000141721	-1.5082e-10	-1.10472	0.000141791	-1.5082e-10	-1.10472
71853105	chr3:71853105:A:T	6.21395e-07	-1.5082e-10	-1.27283	0.000119513	-1.5082e-10	-1.27515	0.000119573	-1.5082e-10	-1.27515
71853311	chr3:71853311:A:T	6.18046e-07	-1.5082e-10	-1.27823	0.000119183	-1.5082e-10	-1.27792	0.000119242	-1.5082e-10	-1.27792
71853420	chr3:71853420:G:A	1.31288e-06	-1.5082e-10	-0.524813	0.000260963	-1.5082e-10	-0.494197	0.000261094	-1.5082e-10	-0.494195
71853618	chr3:71853618:A:G	6.20839e-07	-1.5082e-10	-1.27372	0.000119913	-1.5082e-10	-1.27181	0.000119973	-1.5082e-10	-1.27181
71854184	chr3:71854184:C:T	1.23115e-07	-1.6157	-1.27597	2.44557e-05	-1.59794	-1.26377	2.44686e-05	-1.59791	-1.26378
71854252	chr3:71854252:T:C	8.96649e-07	-1.61054	0.704415	0.000127582	-1.65609	0.446266	0.000127648	-1.65611	0.446313
71854645	chr3:71854645:A:G	2.49564e-07	-1.29381	-0.891262	4.62438e-05	-1.32402	-0.900627	4.62686e-05	-1.32399	-0.900625
71854961	chr3:71854961:A:G	1.26038e-06	-1.5082e-10	-0.565622	0.000248803	-1.5082e-10	-0.541915	0.000248928	-1.5082e-10	-0.541911
71855362	chr3:71855362:C:A	2.17704e-07	-1.57514	-0.746512	3.68921e-05	-1.65243	-0.798152	3.69101e-05	-1.65245	-0.798139
71855664	chr3:71855664:A:C	1.20285e-06	-1.5082e-10	-0.612346	0.00022089	-1.5082e-10	-0.660914	0.000221001	-1.5082e-10	-0.660905
71855832	chr3:71855832:G:T	1.20011e-06	0.663632	-1.27826	0.000309922	0.954979	-1.27724	0.000310058	0.954922	-1.27724
71856033	chr3:71856033:T:C	9.48412e-07	-1.5082e-10	-0.850004	0.000182762	-1.5082e-10	-0.850391	0.000182853	-1.5082e-10	-0.850391
71856725	chr3:71856725:A:G	7.59261e-07	0.205794	-1.27824	0.000191597	0.473894	-1.27707	0.000191684	0.47385	-1.27707
71856763	chr3:71856763:A:G	6.85443e-07	-1.5082e-10	-1.17473	0.000133516	-1.5082e-10	-1.16436	0.000133582	-1.5082e-10	-1.16436
71857000	chr3:71857000:G:A	1.57976e-06	-1.4697	1.12994	0.000214428	-1.53852	0.847916	0.000214532	-1.53858	0.847965
71857033	chr3:71857033:G:A	6.32677e-07	-1.5082e-10	-1.25483	0.000121062	-1.5082e-10	-1.26227	0.000121122	-1.5082e-10	-1.26227
71857365	chr3:71857365:A:G	8.14758e-07	-1.5082e-10	-1.0019	0.000159498	-1.5082e-10	-0.986546	0.000159577	-1.5082e-10	-0.986545
71857499	chr3:71857499:G:A	1.1005e-06	-1.5082e-10	-0.701269	0.000207753	-1.5082e-10	-0.722226	0.000207857	-1.5082e-10	-0.722223
71857629	chr3:71857629:T:C	2.43566e-07	-1.6142	-0.595202	4.05065e-05	-1.65252	-0.704597	4.05262e-05	-1.65255	-0.704577
71857741	chr3:71857741:T:C	6.7056e-07	-1.5082e-10	-1.19668	0.000127954	-1.5082e-10	-1.2069	0.000128019	-1.5082e-10	-1.2069
71857748	chr3:71857748:G:A	6.44349e-07	-1.5082e-10	-1.23655	0.000124725	-1.5082e-10	-1.23247	0.000124787	-1.5082e-10	-1.23247
71858329	chr3:71858329:G:A	6.30163e-07	-1.5082e-10	-1.25881	0.000121942	-1.5082e-10	-1.25503	0.000122003	-1.5082e-10	-1.25503
71858737	chr3:71858737:G:C	6.69111e-07	-1.5082e-10	-1.19884	0.000129376	-1.5082e-10	-1.19585	0.00012944	-1.5082e-10	-1.19585
71859057	chr3:71859057:T:C	6.18013e-07	-1.5082e-10	-1.27828	0.00011921	-1.5082e-10	-1.27769	0.000119269	-1.5082e-10	-1.27769
71859279	chr3:71859279:C:G	4.2528e-07	-0.393124	-1.25892	0.000104474	-0.154972	-1.25467	0.000104525	-0.154979	-1.25467
71859436	chr3:71859436:TA:T	1.64304e-07	-1.38692	-1.21616	3.21413e-05	-1.38269	-1.20575	3.21571e-05	-1.3827	-1.20574
71859550	chr3:71859550:A:G	1.45436e-06	-1.5082e-10	-0.422473	0.000278766	-1.5082e-10	-0.428204	0.000278908	-1.5082e-10	-0.428193
71860151	chr3:71860151:C:G	5.78955e-07	-1.34357	-2.97869e-10	0.000109638	-1.3614	-2.97869e-10	0.00010971	-1.36123	-2.97869e-10
71860979	chr3:71860979:G:A	1.12359e-06	-1.5082e-10	-0.680511	0.000207056	-1.5082e-10	-0.725587	0.000207161	-1.5082e-10	-0.725579
71860994	chr3:71860994:G:T	6.97366e-07	-1.5082e-10	-1.15748	0.000135416	-1.5082e-10	-1.15023	0.000135484	-1.5082e-10	-1.15022
71861064	chr3:71861064:T:C	6.93772e-07	-1.5082e-10	-1.16265	0.000132459	-1.5082e-10	-1.1723	0.000132525	-1.5082e-10	-1.1723
71861119	chr3:71861119:G:A	1.26447e-06	-0.406925	-0.155459	0.000253902	-0.309407	-0.212222	0.000254039	-0.309376	-0.212211
71861302	chr3:71861302:A:G	2.53589e-07	-0.895601	-1.27348	5.01473e-05	-0.87089	-1.27272	5.01715e-05	-0.870906	-1.27272
71861347	chr3:71861347:G:A	4.43857e-07	-1.60929	-2.97869e-10	8.63552e-05	-1.60011	-2.97869e-10	8.63973e-05	-1.60012	-2.97869e-10
71861909	chr3:71861909:C:A	1.6068e-07	-1.39663	-1.22875	3.13975e-05	-1.3923	-1.21955	3.1413e-05	-1.39231	-1.21955
71861923	chr3:71861923:T:C	9.59879e-07	-1.5082e-10	-0.837985	0.00017982	-1.5082e-10	-0.86662	0.000179911	-1.5082e-10	-0.866612
71862026	chr3:71862026:G:C	7.30426e-07	-1.5082e-10	-1.11116	0.000144437	-1.5082e-10	-1.08573	0.000144509	-1.5082e-10	-1.08573
71862662	chr3:71862662:G:C	7.06417e-07	-1.5082e-10	-1.14459	0.000134878	-1.5082e-10	-1.15421	0.000134946	-1.5082e-10	-1.1542
71862830	chr3:71862830:A:T	1.04245e-06	-1.5082e-10	-0.755466	0.000192148	-1.5082e-10	-0.800313	0.000192245	-1.5082e-10	-0.800305
71863044	chr3:71863044:G:A	8.07564e-07	-1.5082e-10	-1.01077	0.000152428	-1.5082e-10	-1.03189	0.000152505	-1.5082e-10	-1.03188
71863249	chr3:71863249:G:C	2.15826e-07	-1.58405	-0.746274	4.25235e-05	-1.57191	-0.736616	4.25444e-05	-1.57191	-0.736615
71863437	chr3:71863437:C:A	7.24871e-07	-1.5082e-10	-1.1188	0.000138286	-1.5082e-10	-1.12926	0.000138355	-1.5082e-10	-1.12925
71863920	chr3:71863920:A:C	2.76071e-07	-1.7025	-0.381637	5.49256e-05	-1.67374	-0.378858	5.49533e-05	-1.67374	-0.378848
71864314	chr3:71864314:G:A	1.10013e-06	-0.141038	-0.560572	0.00018789	-0.236882	-0.585836	0.000187987	-0.236872	-0.585828
71864468	chr3:71864468:A:G	6.43815e-07	-1.5082e-10	-1.23738	0.000123849	-1.5082e-10	-1.23951	0.000123911	-1.5082e-10	-1.23951
71864564	chr3:71864564:T:C	1.65763e-06	-1.5082e-10	-0.29165	0.000310041	-1.5082e-10	-0.321874	0.000310199	-1.5082e-10	-0.321861
71865040	chr3:71865040:A:G	9.83244e-07	-1.5082e-10	-0.813935	0.00018167	-1.5082e-10	-0.856384	0.000181762	-1.5082e-10	-0.856377
71865504	chr3:71865504:A:T	1.683e-07	-1.32728	-1.25176	3.1984e-05	-1.34313	-1.25021	3.20001e-05	-1.34312	-1.25021
71865677	chr3:71865677:A:G	1.77655e-07	-1.26624	-1.25871	3.73621e-05	-1.17292	-1.265	3.73797e-05	-1.17295	-1.265
71865878	chr3:71865878:G:A	6.82379e-07	-1.5082e-10	-1.17921	0.000131014	-1.5082e-10	-1.18327	0.000131079	-1.5082e-10	-1.18327
71866239	chr3:71866239:A:G	4.49179e-07	-1.59737	-2.97869e-10	9.00947e-05	-1.55772	-2.97869e-10	9.01405e-05	-1.55771	-2.97869e-10
71866395	chr3:71866395:G:A	6.69264e-07	-1.5082e-10	-1.19861	0.000129712	-1.5082e-10	-1.19326	0.000129777	-1.5082e-10	-1.19325
71866641	chr3:71866641:C:T	1.30586e-06	-1.5082e-10	-0.530175	0.000241508	-1.5082e-10	-0.571676	0.000241626	-1.5082e-10	-0.571683
71867542	chr3:71867542:G:T	1.0425e-06	-1.5082e-10	-0.755417	0.000194322	-1.5082e-10	-0.789062	0.000194417	-1.5082e-10	-0.789067
71867827	chr3:71867827:G:GA	1.23643e-06	-1.5082e-10	-0.584805	0.000230496	-1.5082e-10	-0.618344	0.000230613	-1.5082e-10	-0.618335
71867828	chr3:71867828:T:C	1.23519e-06	-1.5082e-10	-0.585816	0.000230263	-1.5082e-10	-0.619355	0.00023038	-1.5082e-10	-0.619345
71867860	chr3:71867860:G:A	6.2956e-07	-1.5082e-10	-1.25977	0.000121089	-1.5082e-10	-1.26205	0.000121149	-1.5082e-10	-1.26205
71868376	chr3:71868376:G:A	1.10391e-06	-1.5082e-10	-0.698176	0.000203381	-1.5082e-10	-0.743495	0.000203484	-1.5082e-10	-0.743487
71868650	chr3:71868650:T:A	6.18026e-07	-1.5082e-10	-1.27826	0.000119157	-1.5082e-10	-1.27814	0.000119216	-1.5082e-10	-1.27814
71868700	chr3:71868700:C:T	1.42674e-06	0.691319	-1.13297	0.000374302	0.98396	-1.11747	0.000374516	0.984035	-1.11748
71868753	chr3:71868753:T:C	5.72009e-07	-1.20187	-0.153772	0.000117222	-1.11284	-0.181675	0.000117277	-1.11287	-0.18167
71868807	chr3:71868807:A:G	5.62288e-06	-1.5082e-10	0.929807	0.00102778	-1.5082e-10	0.876581	0.00102831	-1.5082e-10	0.876601
71869033	chr3:71869033:C:T	8.71375e-07	-1.5082e-10	-0.93472	0.00016388	-1.5082e-10	-0.959446	0.000163962	-1.5082e-10	-0.959438
71869305	chr3:71869305:T:A	2.9755e-06	-1.5082e-10	0.293374	0.000561719	-1.5082e-10	0.272424	0.000562011	-1.5082e-10	0.272448
71869995	chr3:71869995:A:G	1.06078e-06	-1.5082e-10	-0.738029	0.000195638	-1.5082e-10	-0.78231	0.000195737	-1.5082e-10	-0.782302
71870074	chr3:71870074:T:C	1.27452e-06	-1.5082e-10	-0.554468	0.00023747	-1.5082e-10	-0.588536	0.00023759	-1.5082e-10	-0.588527
71870266	chr3:71870266:T:G	6.19409e-07	-1.5082e-10	-1.27603	0.000119249	-1.5082e-10	-1.27736	0.000119308	-1.5082e-10	-1.27736
71870351	chr3:71870351:G:A	9.48882e-07	-1.5082e-10	-0.849508	0.000177794	-1.5082e-10	-0.877953	0.000177884	-1.5082e-10	-0.877944
71870660	chr3:71870660:C:A	5.72401e-07	-0.236874	-1.11808	0.000104049	-0.280737	-1.13298	0.000104091	-0.280827	-1.13298
71870822	chr3:71870822:G:A	8.60556e-07	-1.631	0.683789	0.000123646	-1.67601	0.434859	0.000123709	-1.67605	0.434902
71871006	chr3:71871006:G:A	7.15094e-07	-1.5082e-10	-1.13238	0.000137336	-1.5082e-10	-1.13615	0.000137404	-1.5082e-10	-1.13615
71871284	chr3:71871284:G:A	7.75467e-07	-1.5082e-10	-1.05133	0.000153271	-1.5082e-10	-1.02637	0.000153347	-1.5082e-10	-1.02637
71871685	chr3:71871685:C:T	4.00236e-07	-1.71274	-2.97869e-10	7.73545e-05	-1.71018	-2.97869e-10	7.73936e-05	-1.71017	-2.97869e-10
71871940	chr3:71871940:C:T	2.79023e-06	-1.5082e-10	0.229088	0.000505086	-1.5082e-10	0.16615	0.000505346	-1.5082e-10	0.166168
71872352	chr3:71872352:G:A	6.8654e-07	-1.5082e-10	-1.17313	0.000134644	-1.5082e-10	-1.15594	0.000134711	-1.5082e-10	-1.15594
71872685	chr3:71872685:G:C	2.47475e-06	-1.5082e-10	0.109103	0.000449027	-1.5082e-10	0.0485051	0.000449258	-1.5082e-10	0.0485224
71872748	chr3:71872748:A:G	1.19982e-06	-1.5082e-10	-0.614864	0.000237094	-1.5082e-10	-0.590121	0.000237212	-1.5082e-10	-0.590119
71872955	chr3:71872955:C:T	5.31023e-07	-1.42999	-2.97869e-10	0.000103595	-1.41809	-2.97869e-10	0.000103643	-1.41812	-2.97869e-10
71873136	chr3:71873136:A:AC	6.74481e-07	-1.5082e-10	-1.19085	0.000129355	-1.5082e-10	-1.19601	0.00012942	-1.5082e-10	-1.19601
71873156	chr3:71873156:C:T	7.26303e-07	-1.67389	0.557061	0.000106765	-1.70166	0.313708	0.00010682	-1.70168	0.313749
71873346	chr3:71873346:G:T	1.43815e-06	-1.5082e-10	-0.433677	0.000276838	-1.5082e-10	-0.435145	0.000276975	-1.5082e-10	-0.435146
71873351	chr3:71873351:T:C	1.95674e-07	-1.15517	-1.27317	3.63066e-05	-1.19453	-1.27205	3.63282e-05	-1.19443	-1.27205
71873655	chr3:71873655:A:G	1.64769e-06	-1.5082e-10	-0.297661	0.000300204	-1.5082e-10	-0.354114	0.000300356	-1.5082e-10	-0.354106
71874118	chr3:71874118:G:A	7.02239e-07	-1.5082e-10	-1.15052	0.000134046	-1.5082e-10	-1.1604	0.000134113	-1.5082e-10	-1.16039
71874295	chr3:71874295:G:A	7.07808e-07	-1.5082e-10	-1.14262	0.000134779	-1.5082e-10	-1.15494	0.000134846	-1.5082e-10	-1.15494
71874304	chr3:71874304:G:A	6.61066e-07	-1.5082e-10	-1.21094	0.000128342	-1.5082e-10	-1.20388	0.000128406	-1.5082e-10	-1.20388
71874349	chr3:71874349:G:GC	1.57874e-06	-1.5082e-10	-0.340407	0.000304138	-1.5082e-10	-0.341097	0.000304289	-1.5082e-10	-0.341097
71874440	chr3:71874440:T:C	1.00495e-06	-1.5082e-10	-0.792102	0.000197424	-1.5082e-10	-0.773224	0.000197523	-1.5082e-10	-0.773221
71874565	chr3:71874565:G:A	6.60247e-07	-1.5082e-10	-1.21218	0.000128173	-1.5082e-10	-1.20519	0.000128237	-1.5082e-10	-1.20519
71874588	chr3:71874588:G:A	1.78527e-07	-1.24945	-1.27061	3.5498e-05	-1.21714	-1.27196	3.55153e-05	-1.21715	-1.27196
71874737	chr3:71874737:C:T	8.59055e-07	-1.5082e-10	-0.948959	0.000161691	-1.5082e-10	-0.972888	0.000161773	-1.5082e-10	-0.97288
71874759	chr3:71874759:A:G	6.46137e-07	-1.5082e-10	-1.23378	0.000125963	-1.5082e-10	-1.22259	0.000126026	-1.5082e-10	-1.22259
71874760	chr3:71874760:T:C	4.2438e-07	-1.65416	-2.97869e-10	8.30087e-05	-1.63963	-2.97869e-10	8.30489e-05	-1.63965	-2.97869e-10
71874810	chr3:71874810:G:T	1.12211e-06	-1.5082e-10	-0.681828	0.000206589	-1.5082e-10	-0.727848	0.000206693	-1.5082e-10	-0.72784
71875127	chr3:71875127:A:G	6.48405e-07	-1.5082e-10	-1.23028	0.000126491	-1.5082e-10	-1.21841	0.000126554	-1.5082e-10	-1.21841
71875532	chr3:71875532:A:C	1.70096e-07	-1.31067	-1.25776	3.33007e-05	-1.30409	-1.24891	3.33172e-05	-1.30409	-1.24891
71876189	chr3:71876189:G:C	2.36224e-07	-1.26378	-0.976231	4.47378e-05	-1.23766	-1.02009	4.47637e-05	-1.23759	-1.02009
71876200	chr3:71876200:T:C	6.25529e-07	-1.5082e-10	-1.26619	0.000120268	-1.5082e-10	-1.26886	0.000120328	-1.5082e-10	-1.26886
71876293	chr3:71876293:G:A	8.72132e-07	-1.64896	0.715111	0.000126355	-1.68478	0.465302	0.00012642	-1.68481	0.465345
71876717	chr3:71876717:A:G	6.37722e-07	-1.5082e-10	-1.24689	0.000124114	-1.5082e-10	-1.23738	0.000124175	-1.5082e-10	-1.23738
71876878	chr3:71876878:G:A	6.51986e-07	-1.5082e-10	-1.22477	0.000127248	-1.5082e-10	-1.21244	0.000127311	-1.5082e-10	-1.21244
71877417	chr3:71877417:T:A	1.87535e-07	-1.27205	-1.19878	3.58135e-05	-1.27013	-1.21012	3.5834e-05	-1.27005	-1.21012
71877676	chr3:71877676:A:G	1.79416e-07	-1.29782	-1.21726	3.61345e-05	-1.25883	-1.2125	3.6152e-05	-1.25885	-1.2125
71877985	chr3:71877985:A:T	1.51591e-06	-0.381022	-2.97869e-10	0.000337329	-0.237518	-2.97869e-10	0.000337482	-0.237563	-2.97869e-10
71878018	chr3:71878018:C:G	1.91473e-06	-1.5082e-10	-0.147459	0.000365125	-1.5082e-10	-0.158338	0.000365311	-1.5082e-10	-0.158326
71878168	chr3:71878168:G:A	6.49473e-07	-1.5082e-10	-1.22863	0.000126286	-1.5082e-10	-1.22003	0.000126349	-1.5082e-10	-1.22003
71878824	chr3:71878824:G:A	9.71939e-07	-1.5082e-10	-0.825499	0.000181728	-1.5082e-10	-0.856066	0.00018182	-1.5082e-10	-0.856059
71878845	chr3:71878845:A:T	9.94253e-07	-1.5082e-10	-0.802801	0.000185769	-1.5082e-10	-0.834076	0.000185862	-1.5082e-10	-0.83407
71878998	chr3:71878998:T:A	6.59316e-07	-1.5082e-10	-1.21359	0.000128945	-1.5082e-10	-1.19919	0.000129009	-1.5082e-10	-1.1992
71879084	chr3:71879084:T:A	2.11996e-05	0.106672	2.15027	0.00356376	0.139302	1.98069	0.00356642	0.139486	1.98076
71879165	chr3:71879165:C:T	6.34493e-07	-1.5082e-10	-1.25197	0.000123095	-1.5082e-10	-1.24562	0.000123156	-1.5082e-10	-1.24562
71879309	chr3:71879309:G:A	1.28716e-06	-1.5082e-10	-0.544596	0.00024387	-1.5082e-10	-0.561943	0.000243993	-1.5082e-10	-0.561935
71879559	chr3:71879559:G:C	9.11709e-07	-1.6775	0.788026	0.000139553	-1.70155	0.581414	0.000139625	-1.70156	0.581451
71879602	chr3:71879602:G:A	6.18513e-07	-1.5082e-10	-1.27747	0.000119139	-1.5082e-10	-1.27828	0.000119198	-1.5082e-10	-1.27828
71879836	chr3:71879836:T:C	1.35761e-06	-1.5082e-10	-0.491314	0.000249862	-1.5082e-10	-0.537667	0.000249986	-1.5082e-10	-0.537669
71880172	chr3:71880172:C:T	6.83069e-07	-1.5082e-10	-1.1782	0.000130595	-1.5082e-10	-1.18648	0.00013066	-1.5082e-10	-1.18648
71880280	chr3:71880280:A:G	6.32945e-07	-1.5082e-10	-1.25441	0.000121671	-1.5082e-10	-1.25725	0.000121732	-1.5082e-10	-1.25725
71880348	chr3:71880348:T:C	4.48192e-07	-1.59957	-2.97869e-10	8.42829e-05	-1.6244	-2.97869e-10	8.43206e-05	-1.62445	-2.97869e-10
71880370	chr3:71880370:C:T	2.22241e-07	-1.69672	-0.604314	3.77593e-05	-1.69276	-0.734583	3.77785e-05	-1.69276	-0.734571
71880371	chr3:71880371:G:A	9.21808e-07	0.392513	-1.27097	0.00019819	0.504072	-1.27343	0.000198326	0.504264	-1.27343
71880376	chr3:71880376:C:T	1.04583e-06	-1.5082e-10	-0.752222	0.000199857	-1.5082e-10	-0.760976	0.000199958	-1.5082e-10	-0.760968
71880446	chr3:71880446:A:G	6.23285e-07	-1.5082e-10	-1.26979	0.000119618	-1.5082e-10	-1.27428	0.000119677	-1.5082e-10	-1.27428
71880462	chr3:71880462:C:T	6.58362e-07	-1.5082e-10	-1.21504	0.00012842	-1.5082e-10	-1.20327	0.000128484	-1.5082e-10	-1.20327
71880524	chr3:71880524:A:G	1.52063e-07	-1.533	-1.14749	2.80044e-05	-1.57066	-1.15555	2.80181e-05	-1.57067	-1.15555
71880891	chr3:71880891:C:G	6.19153e-07	-1.5082e-10	-1.27644	0.000119171	-1.5082e-10	-1.27802	0.000119231	-1.5082e-10	-1.27802
71881112	chr3:71881112:T:C	4.4479e-07	-1.19114	-0.416049	8.22783e-05	-1.15532	-0.493153	8.23165e-05	-1.15536	-0.493142
71881263	chr3:71881263:C:T	2.32302e-07	-1.55866	-0.698096	4.54441e-05	-1.51318	-0.728913	4.54703e-05	-1.51311	-0.728902
71881265	chr3:71881265:T:C	1.05056e-06	-1.68835	0.940639	0.0001607	-1.70606	0.727021	0.000160785	-1.70607	0.727061
71881267	chr3:71881267:C:T	8.75655e-07	-1.5082e-10	-0.929821	0.000170002	-1.5082e-10	-0.922769	0.000170086	-1.5082e-10	-0.922768
71881402	chr3:71881402:G:A	1.44421e-06	-1.5082e-10	-0.429477	0.000262624	-1.5082e-10	-0.487855	0.000262757	-1.5082e-10	-0.487845
71881522	chr3:71881522:G:A	7.22474e-07	-1.12211	-2.97869e-10	0.000150903	-1.04194	-2.97869e-10	0.000150982	-1.04191	-2.97869e-10
71881710	chr3:71881710:T:C	1.48865e-06	-1.5082e-10	-0.399168	0.000270456	-1.5082e-10	-0.458469	0.000270593	-1.5082e-10	-0.458459
71881785	chr3:71881785:G:A	2.37511e-07	-1.22955	-1.00503	4.29781e-05	-1.27911	-1.01878	4.29993e-05	-1.27911	-1.01878
71881829	chr3:71881829:T:C	1.8744e-06	-1.5082e-10	-0.168747	0.000353622	-1.5082e-10	-0.19035	0.000353798	-1.5082e-10	-0.190349
71881894	chr3:71881894:G:A	5.2089e-07	-1.57918	0.12993	7.80465e-05	-1.62505	-0.0762218	7.80857e-05	-1.62509	-0.0761776
71882658	chr3:71882658:C:T	1.37425e-06	-1.5082e-10	-0.479132	0.000250347	-1.5082e-10	-0.535729	0.000250474	-1.5082e-10	-0.535719
71882758	chr3:71882758:C:T	1.3547e-06	-1.5082e-10	-0.493456	0.000256758	-1.5082e-10	-0.510443	0.000256888	-1.5082e-10	-0.510436
71882763	chr3:71882763:G:A	6.72516e-07	-0.300592	-0.893173	0.000108404	-0.409817	-0.9629	0.000108453	-0.409874	-0.962883
71883670	chr3:71883670:C:G	2.13996e-06	-1.5082e-10	-0.0362487	0.000406202	-1.5082e-10	-0.0517283	0.000406406	-1.5082e-10	-0.051722
71884125	chr3:71884125:T:C	6.30635e-07	-1.5082e-10	-1.25807	0.000120734	-1.5082e-10	-1.26498	0.000120795	-1.5082e-10	-1.26498
71884202	chr3:71884202:T:C	3.46388e-07	-0.924458	-0.932773	6.15196e-05	-0.990502	-0.948721	6.155e-05	-0.990506	-0.948719
71884232	chr3:71884232:C:T	5.02649e-07	-0.26033	-1.22457	0.000107568	-0.16154	-1.21891	0.000107626	-0.1615	-1.21892
71884336	chr3:71884336:T:G	1.43438e-06	-1.5082e-10	-0.436301	0.000261141	-1.5082e-10	-0.493518	0.000261273	-1.5082e-10	-0.493508
71884391	chr3:71884391:G:T	1.25722e-06	-1.5082e-10	-0.568132	0.000248284	-1.5082e-10	-0.544004	0.000248406	-1.5082e-10	-0.544009
71884542	chr3:71884542:T:G	3.4846e-07	-0.922886	-0.928384	6.19591e-05	-0.98751	-0.944592	6.19899e-05	-0.987512	-0.94459
71884891	chr3:71884891:A:G	8.33718e-07	-1.53377	0.554872	0.000121567	-1.58955	0.331438	0.000121629	-1.58958	0.331488
71884901	chr3:71884901:G:A	1.14744e-06	-1.5082e-10	-0.659506	0.000206806	-1.5082e-10	-0.726794	0.000206912	-1.5082e-10	-0.726783
71884903	chr3:71884903:G:A	1.82234e-06	-1.5082e-10	-0.196916	0.000344191	-1.5082e-10	-0.217381	0.000344363	-1.5082e-10	-0.217379
71885493	chr3:71885493:C:T	2.19355e-06	-1.5082e-10	-0.0115144	0.000413293	-1.5082e-10	-0.0344217	0.000413499	-1.5082e-10	-0.0344198
71885680	chr3:71885680:G:A	2.30799e-07	-1.10829	-1.15496	4.09387e-05	-1.18807	-1.15843	4.09578e-05	-1.18811	-1.15843
71886330	chr3:71886330:G:A	2.22905e-07	-1.0199	-1.27815	4.502e-05	-0.973691	-1.27778	4.50445e-05	-0.973645	-1.27778
71886521	chr3:71886521:A:T	6.92167e-07	-1.5082e-10	-1.16496	0.000132102	-1.5082e-10	-1.175	0.000132168	-1.5082e-10	-1.175
71886870	chr3:71886870:T:C	1.42755e-07	-1.47219	-1.27147	2.61918e-05	-1.51723	-1.2759	2.62047e-05	-1.51724	-1.2759
71887127	chr3:71887127:A:G	4.7885e-07	-1.44109	-0.0923125	6.9054e-05	-1.5153	-0.308385	6.90881e-05	-1.51534	-0.308349
71887441	chr3:71887441:C:T	5.54417e-07	-1.38688	-2.97869e-10	0.00011021	-1.35619	-2.97869e-10	0.000110268	-1.35616	-2.97869e-10
71887727	chr3:71887727:G:A	2.26786e-06	-1.5082e-10	0.0218	0.000423633	-1.5082e-10	-0.00971086	0.000423852	-1.5082e-10	-0.00968991
71887728	chr3:71887728:G:A	9.64589e-07	0.0312736	-0.864363	0.000231384	0.229069	-0.84357	0.000231472	0.228956	-0.843573
71887817	chr3:71887817:TC:T	1.13272e-06	-1.5082e-10	-0.672416	0.000216097	-1.5082e-10	-0.68285	0.000216206	-1.5082e-10	-0.682842
71887986	chr3:71887986:A:G	4.28808e-07	-1.69388	0.0500965	8.61979e-05	-1.69129	0.0893582	8.62399e-05	-1.6913	0.0893541
71888012	chr3:71888012:G:A	4.63726e-07	-1.5655	-2.97869e-10	8.71118e-05	-1.59139	-2.97869e-10	8.71601e-05	-1.59133	-2.97869e-10
71888026	chr3:71888026:T:G	4.46068e-07	-1.70058	0.0962607	8.95466e-05	-1.69843	0.134613	8.95903e-05	-1.69844	0.134609
71888098	chr3:71888098:T:C	9.13454e-07	-1.5082e-10	-0.88756	0.000171599	-1.5082e-10	-0.913419	0.000171685	-1.5082e-10	-0.913412
71888562	chr3:71888562:C:G	9.84432e-07	-1.5082e-10	-0.812727	0.000186416	-1.5082e-10	-0.830595	0.00018651	-1.5082e-10	-0.830589
71888681	chr3:71888681:C:T	5.66066e-07	-1.36608	-2.97869e-10	0.000113524	-1.32657	-2.97869e-10	0.000113592	-1.32646	-2.97869e-10
71888702	chr3:71888702:C:T	1.15165e-07	-1.69917	-1.25925	2.26699e-05	-1.67357	-1.26397	2.26814e-05	-1.67356	-1.26397
71888800	chr3:71888800:C:T	8.21109e-07	-0.994137	-2.97869e-10	0.000175222	-0.892524	-2.97869e-10	0.000175312	-0.892509	-2.97869e-10
71888808	chr3:71888808:G:A	1.21449e-06	-1.5082e-10	-0.602709	0.000231557	-1.5082e-10	-0.613751	0.000231674	-1.5082e-10	-0.613742
71889032	chr3:71889032:G:C	6.24208e-07	-1.26831	-2.97869e-10	0.000117189	-1.29479	-2.97869e-10	0.000117243	-1.29483	-2.97869e-10
71889295	chr3:71889295:C:T	1.24544e-06	-1.5082e-10	-0.577551	0.000236352	-1.5082e-10	-0.593256	0.000236471	-1.5082e-10	-0.593251
71889537	chr3:71889537:G:A	1.83656e-06	-1.5082e-10	-0.189145	0.00036561	-1.5082e-10	-0.157012	0.000365798	-1.5082e-10	-0.156994
71889623	chr3:71889623:T:C	7.47302e-07	-1.5082e-10	-1.08832	0.000139803	-1.5082e-10	-1.11834	0.000139874	-1.5082e-10	-1.11833
71889666	chr3:71889666:T:C	1.66701e-07	-1.52052	-1.06807	3.45156e-05	-1.41776	-1.0994	3.45352e-05	-1.4177	-1.0994
71889964	chr3:71889964:G:A	1.55407e-06	-1.5082e-10	-0.356159	0.0002843	-1.5082e-10	-0.408547	0.000284442	-1.5082e-10	-0.408546
71890458	chr3:71890458:T:C	2.35213e-07	-1.15516	-1.08914	4.89409e-05	-1.06673	-1.10123	4.89716e-05	-1.06661	-1.10123
71890578	chr3:71890578:G:A	2.20739e-07	-1.71119	-0.596624	4.28278e-05	-1.70951	-0.591878	4.28495e-05	-1.70951	-0.591874
71890711	chr3:71890711:A:G	1.09022e-06	-1.5082e-10	-0.710659	0.000206647	-1.5082e-10	-0.727564	0.000206751	-1.5082e-10	-0.727561
71890734	chr3:71890734:G:A	2.5673e-07	-0.95557	-1.2012	4.9756e-05	-0.950322	-1.20112	4.97813e-05	-0.950311	-1.20112
71890810	chr3:71890810:T:C	1.68343e-06	-1.5082e-10	-0.276204	0.000333924	-1.5082e-10	-0.247665	0.000334095	-1.5082e-10	-0.247649
71891138	chr3:71891138:C:T	4.00577e-07	-1.71189	-2.97869e-10	7.72858e-05	-1.71107	-2.97869e-10	7.73241e-05	-1.71107	-2.97869e-10
71891224	chr3:71891224:A:G	4.23535e-07	-1.65616	-2.97869e-10	7.85379e-05	-1.695	-2.97869e-10	7.85762e-05	-1.69501	-2.97869e-10
71892003	chr3:71892003:A:G	1.14143e-07	-1.70249	-1.26485	2.20982e-05	-1.7048	-1.25828	2.21094e-05	-1.70479	-1.25828
71892481	chr3:71892481:A:T	1.99608e-06	-1.5082e-10	-0.105852	0.00036533	-1.5082e-10	-0.157778	0.000365517	-1.5082e-10	-0.15776
71892740	chr3:71892740:G:A	3.96477e-07	-0.481487	-1.24069	7.81845e-05	-0.452555	-1.24695	7.82104e-05	-0.45272	-1.24695
71892748	chr3:71892748:G:A	6.06568e-07	-1.29697	-2.97869e-10	0.000113917	-1.32311	-2.97869e-10	0.000113977	-1.32308	-2.97869e-10
71892759	chr3:71892759:G:A	1.17353e-06	-1.5082e-10	-0.637021	0.000221687	-1.5082e-10	-0.657311	0.000221801	-1.5082e-10	-0.657296
71892961	chr3:71892961:T:G	1.54006e-06	-1.5082e-10	-0.365215	0.00031029	-1.5082e-10	-0.32107	0.000310444	-1.5082e-10	-0.32107
71893026	chr3:71893026:A:G	1.47934e-06	-1.5082e-10	-0.405441	0.000297696	-1.5082e-10	-0.362506	0.000297844	-1.5082e-10	-0.362506
71893343	chr3:71893343:C:CA	1.8153e-07	-1.27851	-1.22487	3.8813e-05	-1.18358	-1.21625	3.88364e-05	-1.18347	-1.21625
71893605	chr3:71893605:A:G	1.69323e-07	-1.43004	-1.14295	3.22174e-05	-1.43861	-1.14746	3.22357e-05	-1.43854	-1.14746
71893701	chr3:71893701:C:T	1.20268e-06	-1.5082e-10	-0.612488	0.000228267	-1.5082e-10	-0.628062	0.000228382	-1.5082e-10	-0.628055
71894055	chr3:71894055:A:G	6.46009e-07	-0.856127	-0.377851	0.000139236	-0.691435	-0.430975	0.000139313	-0.691383	-0.430972
71894179	chr3:71894179:T:C	1.55e-07	-1.44907	-1.2123	2.84648e-05	-1.50002	-1.20989	2.84789e-05	-1.50002	-1.20989
71894367	chr3:71894367:T:C	2.91821e-07	-1.14172	-0.886932	6.09802e-05	-1.03897	-0.909061	6.10183e-05	-1.03884	-0.909057
71895044	chr3:71895044:T:A	3.97817e-07	-0.973802	-0.744998	8.53372e-05	-0.83469	-0.777277	8.53909e-05	-0.834562	-0.777272
71895092	chr3:71895092:A:G	1.17249e-07	-1.66534	-1.27515	2.32357e-05	-1.63863	-1.27425	2.32478e-05	-1.63861	-1.27425
71895372	chr3:71895372:C:T	1.55666e-06	-1.5082e-10	-0.354498	0.00031082	-1.5082e-10	-0.319363	0.000310976	-1.5082e-10	-0.319359
71895419	chr3:71895419:G:C	2.1806e-06	-1.5082e-10	-0.0174352	0.000408133	-1.5082e-10	-0.0469858	0.000408343	-1.5082e-10	-0.0469668
71896270	chr3:71896270:C:T	4.33507e-07	-0.920423	-0.71246	9.32539e-05	-0.777721	-0.745531	9.3313e-05	-0.77759	-0.745525
71896306	chr3:71896306:G:A	4.34195e-07	-0.833226	-0.798073	9.4729e-05	-0.682999	-0.824558	9.47897e-05	-0.682861	-0.824554
71896400	chr3:71896400:G:A	8.21501e-07	-0.993659	-2.97869e-10	0.000152133	-1.03382	-2.97869e-10	0.000152246	-1.03358	-2.97869e-10
71896655	chr3:71896655:G:A	2.17527e-06	-1.5082e-10	-0.0198864	0.000406278	-1.5082e-10	-0.0515412	0.000406487	-1.5082e-10	-0.0515226
71897057	chr3:71897057:T:G	1.21504e-06	-1.5082e-10	-0.602258	0.000231759	-1.5082e-10	-0.61288	0.000231876	-1.5082e-10	-0.612872
71897180	chr3:71897180:C:T	1.8717e-07	-1.50418	-0.968592	3.75417e-05	-1.4491	-0.984023	3.75635e-05	-1.44902	-0.98402
71897546	chr3:71897546:T:C	1.43745e-06	-1.5082e-10	-0.434165	0.000289182	-1.5082e-10	-0.391523	0.000289325	-1.5082e-10	-0.391523
71897681	chr3:71897681:C:T	3.62384e-07	-1.15892	-0.653172	7.63419e-05	-1.04022	-0.683138	7.63889e-05	-1.0401	-0.683133
71897747	chr3:71897747:A:T	3.93098e-07	-1.09631	-0.634424	8.33134e-05	-0.970946	-0.665023	8.33652e-05	-0.970826	-0.665017
71897750	chr3:71897750:A:G	4.06485e-07	-1.10619	-0.591059	8.59805e-05	-0.981815	-0.622641	8.60339e-05	-0.981697	-0.622636
71897776	chr3:71897776:G:A	3.71849e-07	-1.13027	-0.656037	7.8609e-05	-1.00795	-0.686142	7.86576e-05	-1.00783	-0.686137
71897860	chr3:71897860:C:A	1.18584e-06	-1.5082e-10	-0.626588	0.000233913	-1.5082e-10	-0.603627	0.000234028	-1.5082e-10	-0.603633
71897956	chr3:71897956:T:A	7.38222e-07	-1.5082e-10	-1.10055	0.000140821	-1.5082e-10	-1.11109	0.000140891	-1.5082e-10	-1.11108
71898104	chr3:71898104:G:A	4.89285e-07	-1.51185	-2.97869e-10	9.44303e-05	-1.51072	-2.97869e-10	9.44739e-05	-1.51075	-2.97869e-10
71898318	chr3:71898318:T:G	1.69398e-07	-1.65073	-0.921815	2.88239e-05	-1.68669	-1.01068	2.88383e-05	-1.68671	-1.01066
71898449	chr3:71898449:A:C	1.14357e-07	-1.68758	-1.27789	2.2324e-05	-1.68414	-1.26878	2.23357e-05	-1.68411	-1.26878
71898455	chr3:71898455:A:G	4.15194e-07	-1.67605	-2.97869e-10	7.91639e-05	-1.68706	-2.97869e-10	7.92025e-05	-1.68707	-2.97869e-10
71898826	chr3:71898826:G:T	2.0073e-07	-1.38818	-1.01465	4.0925e-05	-1.31831	-1.02853	4.09496e-05	-1.31821	-1.02853
71898844	chr3:71898844:T:C	1.12583e-06	-1.5082e-10	-0.67852	0.000212897	-1.5082e-10	-0.697769	0.000213006	-1.5082e-10	-0.697754
71898892	chr3:71898892:C:T	1.59011e-07	-1.46419	-1.17164	3.19079e-05	-1.43028	-1.16544	3.19269e-05	-1.43019	-1.16544
71898998	chr3:71898998:A:G	2.00482e-07	-1.39025	-1.01382	4.08524e-05	-1.32097	-1.02764	4.08769e-05	-1.32087	-1.02764
71899199	chr3:71899199:T:C	1.21995e-06	-1.5082e-10	-0.598224	0.000232598	-1.5082e-10	-0.609266	0.000232715	-1.5082e-10	-0.609258
71899331	chr3:71899331:T:G	4.04609e-07	-1.70187	-2.97869e-10	7.71537e-05	-1.71278	-2.97869e-10	7.71918e-05	-1.71278	-2.97869e-10
71899521	chr3:71899521:A:C	1.75674e-06	-0.834704	0.601127	0.000409538	-0.540047	0.4965	0.000409794	-0.539947	0.496526
71899648	chr3:71899648:T:C	7.95805e-07	-1.69305	0.667616	0.000129187	-1.66166	0.464343	0.00012926	-1.66164	0.464391
71899815	chr3:71899815:T:C	2.59542e-07	-1.62053	-0.525341	4.46588e-05	-1.67131	-0.588218	4.46814e-05	-1.67131	-0.588203
71900240	chr3:71900240:T:C	3.79601e-07	-1.10046	-0.665209	8.04621e-05	-0.976088	-0.694703	8.05121e-05	-0.97597	-0.694698
71900270	chr3:71900270:C:T	3.8072e-07	-1.1422	-0.620527	8.02863e-05	-1.02215	-0.650833	8.03358e-05	-1.02203	-0.650828
71900298	chr3:71900298:T:C	3.95392e-07	-1.08526	-0.639653	8.38358e-05	-0.95996	-0.669757	8.3888e-05	-0.95984	-0.669752
71900917	chr3:71900917:T:TAATCC	1.69056e-07	-1.50968	-1.06488	3.40526e-05	-1.447	-1.08368	3.40722e-05	-1.44692	-1.08367
71901122	chr3:71901122:G:C	2.79997e-07	-0.792375	-1.27764	5.10991e-05	-0.847026	-1.27779	5.11216e-05	-0.847082	-1.27779
71901181	chr3:71901181:T:G	2.06672e-07	-1.14153	-1.23213	4.08014e-05	-1.12606	-1.2238	4.08171e-05	-1.12617	-1.2238
71901189	chr3:71901189:C:T	1.32736e-06	-1.5082e-10	-0.513844	0.000261893	-1.5082e-10	-0.490643	0.000262022	-1.5082e-10	-0.490648
71901687	chr3:71901687:C:T	1.58879e-06	0.431734	-0.765799	0.000337629	0.531831	-0.76846	0.000337864	0.532032	-0.768463
71902630	chr3:71902630:C:T	1.79827e-07	-1.23729	-1.27551	3.19108e-05	-1.32305	-1.27259	3.19262e-05	-1.32306	-1.27259
71902657	chr3:71902657:G:A	1.9573e-07	-1.22529	-1.20277	3.54287e-05	-1.28616	-1.2049	3.54456e-05	-1.28618	-1.2049
71902707	chr3:71902707:C:A	1.17767e-06	-1.5082e-10	-0.633499	0.000215586	-1.5082e-10	-0.68522	0.000215696	-1.5082e-10	-0.685205
71902841	chr3:71902841:C:T	1.23014e-06	-1.5082e-10	-0.58991	0.000223955	-1.5082e-10	-0.647134	0.000224069	-1.5082e-10	-0.647119
71902947	chr3:71902947:T:A	4.25256e-07	-1.6521	-2.97869e-10	7.80101e-05	-1.70174	-2.97869e-10	7.80487e-05	-1.70174	-2.97869e-10
71903161	chr3:71903161:G:A	6.6873e-07	-1.5082e-10	-1.19941	0.000127716	-1.5082e-10	-1.20877	0.00012778	-1.5082e-10	-1.20877
71903186	chr3:71903186:G:A	2.74717e-07	-1.16641	-0.922644	6.41551e-05	-0.917501	-0.979773	6.41929e-05	-0.917416	-0.979766
71903201	chr3:71903201:T:C	2.67372e-07	-1.18693	-0.92922	6.22697e-05	-0.941604	-0.985498	6.23063e-05	-0.94152	-0.985492
71903290	chr3:71903290:C:T	2.6067e-07	-1.24027	-0.901271	5.98158e-05	-1.00735	-0.959956	5.98507e-05	-1.00727	-0.95995
71903366	chr3:71903366:A:C	2.93763e-07	-1.15918	-0.862838	6.83939e-05	-0.908183	-0.925111	6.84342e-05	-0.908097	-0.925104
71903443	chr3:71903443:T:C	2.7693e-07	-1.10542	-0.975607	6.58153e-05	-0.843081	-1.02864	6.58542e-05	-0.842993	-1.02864
71903476	chr3:71903476:T:C	2.83521e-07	-1.07838	-0.979122	6.77839e-05	-0.810602	-1.03165	6.7824e-05	-0.810513	-1.03165
71903586	chr3:71903586:G:T	2.96846e-07	-1.0706	-0.940974	7.08471e-05	-0.800869	-0.997184	7.08892e-05	-0.800779	-0.997178
71903588	chr3:71903588:C:T	6.1804e-07	-1.5082e-10	-1.27824	0.000119146	-1.5082e-10	-1.27823	0.000119205	-1.5082e-10	-1.27823
71903937	chr3:71903937:G:T	1.15971e-07	-1.70803	-1.24342	2.228e-05	-1.71307	-1.24182	2.22911e-05	-1.71307	-1.24182
71903995	chr3:71903995:A:G	7.36928e-07	-1.5082e-10	-1.1023	0.000138488	-1.5082e-10	-1.12779	0.000138558	-1.5082e-10	-1.12779
71904243	chr3:71904243:T:C	3.38631e-07	-1.23462	-0.645259	6.72054e-05	-1.18389	-0.666933	6.72422e-05	-1.18385	-0.666927
71904337	chr3:71904337:A:T	1.18585e-07	-1.71109	-1.21808	2.28031e-05	-1.71257	-1.21912	2.28144e-05	-1.71257	-1.21912
71904545	chr3:71904545:G:A	1.32668e-07	-1.71296	-1.10398	2.57384e-05	-1.7065	-1.10409	2.57513e-05	-1.7065	-1.10409
71904658	chr3:71904658:C:T	1.47175e-07	-1.71202	-1.00115	2.81658e-05	-1.71131	-1.00916	2.81798e-05	-1.71131	-1.00916
71904846	chr3:71904846:G:A	8.82552e-07	-1.5082e-10	-0.921975	0.00017062	-1.5082e-10	-0.919139	0.000170706	-1.5082e-10	-0.919133
71905134	chr3:71905134:C:T	6.26309e-07	-1.69156	0.426615	9.20529e-05	-1.70488	0.168666	9.21017e-05	-1.70489	0.168708
71905304	chr3:71905304:C:T	1.17503e-07	-1.71275	-1.22558	2.32737e-05	-1.70273	-1.20852	2.32853e-05	-1.70273	-1.20852
71905498	chr3:71905498:C:T	1.09189e-06	-1.5082e-10	-0.709131	0.000217978	-1.5082e-10	-0.674185	0.000218086	-1.5082e-10	-0.674185
71906261	chr3:71906261:T:C	6.87837e-07	-1.5082e-10	-1.17124	0.00013006	-1.5082e-10	-1.19058	0.000130125	-1.5082e-10	-1.19058
71906310	chr3:71906310:C:T	3.66796e-07	-0.744247	-1.05574	6.83671e-05	-0.760972	-1.07271	6.84021e-05	-0.760961	-1.07271
71906441	chr3:71906441:C:T	6.85779e-07	-1.5082e-10	-1.17424	0.000129721	-1.5082e-10	-1.19319	0.000129786	-1.5082e-10	-1.19319
71906466	chr3:71906466:G:A	1.74169e-06	-1.5082e-10	-0.242183	0.000329359	-1.5082e-10	-0.26143	0.000329526	-1.5082e-10	-0.26142
71906672	chr3:71906672:C:G	8.29374e-07	-1.5082e-10	-0.984121	0.000161798	-1.5082e-10	-0.972232	0.000161878	-1.5082e-10	-0.972234
71906779	chr3:71906779:C:T	6.3719e-07	-1.5082e-10	-1.24772	0.000121657	-1.5082e-10	-1.25737	0.000121717	-1.5082e-10	-1.25737
71907125	chr3:71907125:A:C	6.23608e-07	-1.5082e-10	-1.26927	0.000119733	-1.5082e-10	-1.27331	0.000119792	-1.5082e-10	-1.27331
71907291	chr3:71907291:C:T	1.73674e-07	-1.64177	-0.905843	3.01621e-05	-1.65656	-0.995432	3.0178e-05	-1.65655	-0.995415
71907384	chr3:71907384:C:T	6.34709e-07	-1.5082e-10	-1.25163	0.000123335	-1.5082e-10	-1.24368	0.000123396	-1.5082e-10	-1.24368
71907407	chr3:71907407:C:T	3.20658e-07	-0.660028	-1.27439	6.96644e-05	-0.539909	-1.27498	6.96963e-05	-0.539947	-1.27498
71907483	chr3:71907483:G:A	4.20981e-07	-1.6622	-2.97869e-10	8.13123e-05	-1.66028	-2.97869e-10	8.13514e-05	-1.6603	-2.97869e-10
71907657	chr3:71907657:T:A	2.03817e-07	-1.60254	-0.785033	4.00621e-05	-1.57959	-0.788557	4.00826e-05	-1.57958	-0.788557
71907836	chr3:71907836:G:A	1.22786e-07	-1.67241	-1.22194	2.28071e-05	-1.68099	-1.25051	2.28188e-05	-1.68098	-1.25051
71907878	chr3:71907878:C:T	6.90439e-07	-1.5082e-10	-1.16746	0.000130817	-1.5082e-10	-1.18478	0.000130882	-1.5082e-10	-1.18478
71907904	chr3:71907904:A:G	3.76399e-07	-0.866343	-0.9078	7.07104e-05	-0.901057	-0.898928	7.07471e-05	-0.901032	-0.898931
71908255	chr3:71908255:A:G	6.21102e-07	-1.5082e-10	-1.2733	0.000119538	-1.5082e-10	-1.27494	0.000119597	-1.5082e-10	-1.27494
71908609	chr3:71908609:C:T	6.41558e-07	-1.5082e-10	-1.24089	0.000122316	-1.5082e-10	-1.25197	0.000122377	-1.5082e-10	-1.25197
71908643	chr3:71908643:C:T	4.14503e-07	-1.67771	-2.97869e-10	8.33297e-05	-1.63577	-2.97869e-10	8.33705e-05	-1.63578	-2.97869e-10
71909743	chr3:71909743:C:T	1.64113e-07	-1.70795	-0.896289	3.1355e-05	-1.71307	-0.900132	3.13707e-05	-1.71307	-0.900128
71909744	chr3:71909744:G:A	1.46877e-07	-1.52262	-1.19258	2.83848e-05	-1.53585	-1.17687	2.83981e-05	-1.53588	-1.17687
71909856	chr3:71909856:A:G	1.21209e-06	-0.604694	-2.97869e-10	0.000242772	-0.566455	-2.97869e-10	0.000242857	-0.5666	-2.97869e-10
71910159	chr3:71910159:T:C	1.45829e-07	-1.70622	-1.01613	2.78273e-05	-1.71293	-1.01963	2.78412e-05	-1.71293	-1.01963
71911014	chr3:71911014:G:A	1.89083e-07	-1.23144	-1.23117	3.53446e-05	-1.27222	-1.22122	3.53607e-05	-1.27226	-1.22121
71911504	chr3:71911504:T:TGCC	1.39384e-07	-1.52351	-1.24404	2.68118e-05	-1.53602	-1.23372	2.68243e-05	-1.53605	-1.23372
71911506	chr3:71911506:AGATATAAC:A	1.39513e-07	-1.52172	-1.24491	2.68317e-05	-1.53428	-1.23471	2.68443e-05	-1.53431	-1.23471
71911765	chr3:71911765:C:T	9.93238e-07	-1.5082e-10	-0.803822	0.000188947	-1.5082e-10	-0.817113	0.000189041	-1.5082e-10	-0.817113
71911766	chr3:71911766:A:G	1.54489e-07	-1.6427	-1.02197	2.87361e-05	-1.6753	-1.02512	2.87504e-05	-1.67531	-1.02512
71911778	chr3:71911778:G:A	1.3892e-07	-1.54817	-1.22273	2.68274e-05	-1.55949	-1.20967	2.684e-05	-1.55952	-1.20966
71912126	chr3:71912126:G:A	1.9713e-07	-1.31113	-1.1098	3.55696e-05	-1.40932	-1.07777	3.55872e-05	-1.40932	-1.07777
71912611	chr3:71912611:C:A	6.1815e-07	-1.5082e-10	-1.27806	0.00011936	-1.5082e-10	-1.27643	0.000119419	-1.5082e-10	-1.27643
71912959	chr3:71912959:A:G	7.76079e-07	-1.5082e-10	-1.05054	0.000145104	-1.5082e-10	-1.08113	0.000145177	-1.5082e-10	-1.08112
71913046	chr3:71913046:G:A	7.82605e-06	1.32105	-0.060629	0.00113207	1.1335	-0.160274	0.0011328	1.13363	-0.160258
71913062	chr3:71913062:C:T	8.25892e-06	1.24896	0.0652925	0.00116473	1.0404	-0.0387368	0.00116549	1.04054	-0.0387187
71913396	chr3:71913396:C:T	1.92256e-07	-1.18312	-1.26285	3.36341e-05	-1.27662	-1.26641	3.36503e-05	-1.27664	-1.26641
71913482	chr3:71913482:T:C	6.93295e-07	-1.5082e-10	-1.16334	0.000130879	-1.5082e-10	-1.18431	0.000130944	-1.5082e-10	-1.1843
71913591	chr3:71913591:C:T	1.24047e-06	-1.00586	0.424312	0.000197807	-1.07954	0.308251	0.000197919	-1.07949	0.308277
71913603	chr3:71913603:G:A	1.47962e-07	-1.48576	-1.22208	2.8517e-05	-1.49912	-1.20896	2.85302e-05	-1.49915	-1.20896
71913832	chr3:71913832:C:A	1.37586e-07	-1.66317	-1.11738	2.6669e-05	-1.69229	-1.08279	2.6682e-05	-1.6923	-1.08279
71914058	chr3:71914058:T:G	7.57251e-07	0.203036	-1.27813	0.000124103	0.0403807	-1.27785	0.000124182	0.040523	-1.27785
71914228	chr3:71914228:C:T	8.40207e-07	-1.5082e-10	-0.971143	0.000156348	-1.5082e-10	-1.00649	0.000156427	-1.5082e-10	-1.00649
71914448	chr3:71914448:A:G	9.64599e-07	-0.83308	-2.97869e-10	0.000192558	-0.798182	-2.97869e-10	0.000192628	-0.798316	-2.97869e-10
71914453	chr3:71914453:G:A	3.0367e-07	-0.714294	-1.27456	6.21943e-05	-0.659835	-1.26848	6.22286e-05	-0.65978	-1.26848
71914599	chr3:71914599:C:T	1.43234e-07	-1.46221	-1.27811	2.81727e-05	-1.44252	-1.2777	2.81856e-05	-1.44256	-1.2777
71914619	chr3:71914619:C:G	6.32941e-07	-1.5082e-10	-1.25441	0.000121103	-1.5082e-10	-1.26194	0.000121163	-1.5082e-10	-1.26193
71914649	chr3:71914649:C:T	7.64743e-07	-1.5082e-10	-1.06525	0.000146672	-1.5082e-10	-1.07038	0.000146745	-1.5082e-10	-1.07038
71915032	chr3:71915032:C:G	1.69427e-07	-1.34943	-1.22294	3.04585e-05	-1.43988	-1.20234	3.04736e-05	-1.43988	-1.20234
71915120	chr3:71915120:T:C	4.17234e-07	-1.67114	-2.97869e-10	7.74195e-05	-1.70934	-2.97869e-10	7.74579e-05	-1.70934	-2.97869e-10
71915155	chr3:71915155:G:A	8.94895e-07	-1.08532	0.177229	0.000148184	-1.08935	0.0292268	0.000148257	-1.08939	0.0292553
71915599	chr3:71915599:A:C	7.76275e-07	-1.5082e-10	-1.05029	0.000145517	-1.5082e-10	-1.07828	0.00014559	-1.5082e-10	-1.07828
71915628	chr3:71915628:G:C	4.64967e-06	0.755233	-0.0154747	0.000688244	0.58971	-0.114144	0.000688683	0.589832	-0.114126
71915688	chr3:71915688:T:A	4.51862e-07	-0.870221	-0.721195	7.35244e-05	-0.943432	-0.817528	7.35659e-05	-0.943385	-0.817508
71915806	chr3:71915806:T:A	6.19904e-07	-1.5082e-10	-1.27523	0.00011936	-1.5082e-10	-1.27644	0.000119419	-1.5082e-10	-1.27644
71915962	chr3:71915962:A:G	6.3647e-07	-1.12526	-0.123594	0.000110731	-1.13667	-0.21481	0.000110786	-1.13668	-0.214789
71916314	chr3:71916314:G:T	2.9002e-07	-0.93665	-1.09819	6.1516e-05	-0.815939	-1.12334	6.15553e-05	-0.815801	-1.12334
71916432	chr3:71916432:C:T	1.29272e-06	-1.5082e-10	-0.540291	0.000254841	-1.5082e-10	-0.517937	0.000254966	-1.5082e-10	-0.517943
71916573	chr3:71916573:C:T	6.58765e-07	-0.747927	-0.466499	0.000159082	-0.439934	-0.549226	0.00015918	-0.439831	-0.54921
71916607	chr3:71916607:G:A	6.3359e-07	-1.5082e-10	-1.25339	0.000122572	-1.5082e-10	-1.24988	0.000122633	-1.5082e-10	-1.24988
71916653	chr3:71916653:G:A	1.462e-06	-1.5082e-10	-0.41723	0.000288239	-1.5082e-10	-0.394787	0.000288381	-1.5082e-10	-0.394793
71917250	chr3:71917250:A:T	2.12107e-07	-1.19767	-1.15003	4.11268e-05	-1.19432	-1.1476	4.11526e-05	-1.19419	-1.1476
71917462	chr3:71917462:C:T	9.55732e-07	-0.842315	-2.97869e-10	0.000190737	-0.807684	-2.97869e-10	0.000190865	-0.807506	-2.97869e-10
71917597	chr3:71917597:C:T	4.27077e-07	-1.64783	-2.97869e-10	8.16219e-05	-1.65648	-2.97869e-10	8.16618e-05	-1.65649	-2.97869e-10
71918026	chr3:71918026:G:C	6.56196e-07	-1.5082e-10	-1.21833	0.000125023	-1.5082e-10	-1.23008	0.000125085	-1.5082e-10	-1.23008
71918439	chr3:71918439:A:C	3.93792e-07	-1.67237	-0.0565986	6.84726e-05	-1.68149	-0.150651	6.85078e-05	-1.6815	-0.150628
71918466	chr3:71918466:C:T	1.21808e-07	-1.70786	-1.19449	2.47893e-05	-1.68026	-1.16791	2.48019e-05	-1.68024	-1.16791
71918539	chr3:71918539:A:C	6.22531e-07	-1.5082e-10	-1.271	0.000119782	-1.5082e-10	-1.2729	0.000119842	-1.5082e-10	-1.2729
71918602	chr3:71918602:C:T	1.23313e-07	-1.7097	-1.18037	2.5066e-05	-1.68507	-1.152	2.50787e-05	-1.68506	-1.152
71918768	chr3:71918768:G:A	2.69606e-07	-1.61897	-0.488855	4.83249e-05	-1.64379	-0.536839	4.83492e-05	-1.6438	-0.536824
71918905	chr3:71918905:T:C	1.46203e-07	-1.44151	-1.27828	2.93287e-05	-1.40286	-1.27715	2.9342e-05	-1.4029	-1.27715
71919139	chr3:71919139:T:C	6.39698e-07	-1.5082e-10	-1.2438	0.000122807	-1.5082e-10	-1.24796	0.000122868	-1.5082e-10	-1.24796
71919261	chr3:71919261:C:T	1.05744e-06	-1.5082e-10	-0.741188	0.00020233	-1.5082e-10	-0.748676	0.000202433	-1.5082e-10	-0.748665
71920201	chr3:71920201:T:A	1.60738e-07	-1.42641	-1.19861	2.95095e-05	-1.49926	-1.1746	2.95243e-05	-1.49926	-1.1746
71920381	chr3:71920381:A:C	1.11832e-06	-1.04975	0.364547	0.000177472	-1.18731	0.307544	0.000177571	-1.18727	0.307566
71920525	chr3:71920525:A:G	7.58208e-07	-1.5082e-10	-1.07383	0.000147631	-1.5082e-10	-1.06386	0.000147705	-1.5082e-10	-1.06386
71920738	chr3:71920738:T:G	7.89292e-07	-1.5082e-10	-1.03366	0.000147746	-1.5082e-10	-1.06308	0.000147821	-1.5082e-10	-1.06307
71921096	chr3:71921096:C:T	1.30071e-06	-1.5082e-10	-0.534123	0.000231534	-1.5082e-10	-0.613852	0.000231653	-1.5082e-10	-0.613835
71921097	chr3:71921097:A:G	1.12487e-06	-0.679369	-2.97869e-10	0.000226067	-0.637744	-2.97869e-10	0.000226223	-0.637553	-2.97869e-10
71921312	chr3:71921312:C:G	4.54128e-07	-1.12346	-0.462949	7.63682e-05	-1.29859	-0.424418	7.64093e-05	-1.29855	-0.424417
71921315	chr3:71921315:T:C	1.81232e-06	-0.202431	-2.97869e-10	0.000370361	-0.144099	-2.97869e-10	0.000370488	-0.144255	-2.97869e-10
71921453	chr3:71921453:A:C	1.24641e-06	-1.5082e-10	-0.576767	0.000222573	-1.5082e-10	-0.653323	0.000222687	-1.5082e-10	-0.653307
71921456	chr3:71921456:T:G	6.68221e-07	-0.513382	-0.686791	0.000101771	-0.712355	-0.723501	0.000101825	-0.712325	-0.72349
71921461	chr3:71921461:T:C	9.20129e-07	-1.5082e-10	-0.880279	0.000178478	-1.5082e-10	-0.874112	0.000178568	-1.5082e-10	-0.874105
71921613	chr3:71921613:C:T	1.32661e-07	-1.64885	-1.16815	2.54055e-05	-1.6839	-1.13972	2.54178e-05	-1.68391	-1.13972
71921754	chr3:71921754:C:T	1.46612e-07	-1.58843	-1.12857	2.76699e-05	-1.64361	-1.09462	2.76831e-05	-1.64363	-1.09462
71921920	chr3:71921920:C:A	6.63099e-07	-1.5082e-10	-1.20787	0.000126996	-1.5082e-10	-1.21442	0.000127059	-1.5082e-10	-1.21442
71921990	chr3:71921990:C:T	1.79972e-06	-1.5082e-10	-0.209405	0.000353444	-1.5082e-10	-0.190852	0.000353624	-1.5082e-10	-0.19084
71922492	chr3:71922492:A:G	4.12477e-07	-0.608739	-1.07387	7.74338e-05	-0.602641	-1.10651	7.74758e-05	-0.602601	-1.10651
71922641	chr3:71922641:C:A	6.71503e-07	-1.19527	-2.97869e-10	0.000125447	-1.22669	-2.97869e-10	0.000125537	-1.22647	-2.97869e-10
71923192	chr3:71923192:A:C	6.31329e-07	-1.5082e-10	-1.25696	0.000120929	-1.5082e-10	-1.26337	0.000120989	-1.5082e-10	-1.26337
71923454	chr3:71923454:T:G	2.53475e-07	-0.978935	-1.19059	5.66121e-05	-0.802024	-1.22033	5.66364e-05	-0.802096	-1.22033
71923661	chr3:71923661:C:T	1.11555e-06	-1.5082e-10	-0.687692	0.000205994	-1.5082e-10	-0.730732	0.000206099	-1.5082e-10	-0.730718
71924229	chr3:71924229:C:G	6.23914e-07	-1.5082e-10	-1.26878	0.000119772	-1.5082e-10	-1.27298	0.000119832	-1.5082e-10	-1.27298
71924685	chr3:71924685:G:A	6.70046e-07	-0.120697	-1.07675	0.000132076	-0.11672	-1.05848	0.000132133	-0.116789	-1.05848
71924818	chr3:71924818:C:T	7.44726e-07	-1.09178	-2.97869e-10	0.000140721	-1.1118	-2.97869e-10	0.000140788	-1.11182	-2.97869e-10
71924884	chr3:71924884:A:G	6.26568e-07	-1.5082e-10	-1.26453	0.000121503	-1.5082e-10	-1.25864	0.000121563	-1.5082e-10	-1.25864
71924906	chr3:71924906:G:A	3.01407e-06	1.33255	-1.0263	0.00058227	1.31775	-1.00939	0.00058251	1.31766	-1.00939
71925175	chr3:71925175:T:C	2.23441e-06	1.11172	-1.10478	0.000453881	1.14907	-1.08981	0.000454065	1.14897	-1.08981
71925761	chr3:71925761:G:A	1.17911e-07	-1.67819	-1.25667	2.25264e-05	-1.71121	-1.23268	2.25377e-05	-1.7112	-1.23268
71925829	chr3:71925829:C:T	2.50603e-07	-1.17352	-1.0074	4.81758e-05	-1.14672	-1.037	4.81991e-05	-1.14674	-1.037
71926043	chr3:71926043:A:G	6.23537e-07	-1.5082e-10	-1.26938	0.000119756	-1.5082e-10	-1.27312	0.000119816	-1.5082e-10	-1.27312
71926049	chr3:71926049:A:C	6.19344e-07	-1.5082e-10	-1.27613	0.000119694	-1.5082e-10	-1.27364	0.000119753	-1.5082e-10	-1.27364
71926929	chr3:71926929:A:G	1.66981e-06	0.729985	-1.01431	0.000324082	0.71873	-0.996311	0.000324219	0.718653	-0.996308
71927338	chr3:71927338:T:C	5.82856e-07	-0.435637	-0.901216	0.000116222	-0.367138	-0.935937	0.00011628	-0.367144	-0.935933
71927816	chr3:71927816:T:A	1.23763e-07	-1.65565	-1.23078	2.23313e-05	-1.70516	-1.24743	2.23424e-05	-1.70516	-1.24743
71928051	chr3:71928051:A:G	1.62495e-07	-1.4512	-1.16295	3.05311e-05	-1.49662	-1.14321	3.0545e-05	-1.49666	-1.14321
71928349	chr3:71928349:A:G	6.37361e-07	-1.5082e-10	-1.24746	0.000123055	-1.5082e-10	-1.24594	0.000123117	-1.5082e-10	-1.24594
71929246	chr3:71929246:C:T	4.31563e-07	-1.63738	-2.97869e-10	9.17037e-05	-1.54001	-2.97869e-10	9.17494e-05	-1.54001	-2.97869e-10
71929277	chr3:71929277:G:T	6.67995e-07	-0.10494	-1.09557	0.000131024	-0.105123	-1.07807	0.00013108	-0.10519	-1.07808
71929655	chr3:71929655:T:C	6.62678e-07	-1.5082e-10	-1.2085	0.000127366	-1.5082e-10	-1.21151	0.00012743	-1.5082e-10	-1.2115
71929696	chr3:71929696:C:T	4.91466e-07	-0.421601	-1.0858	9.62902e-05	-0.423341	-1.06787	9.6332e-05	-0.423401	-1.06787
71929776	chr3:71929776:G:A	1.04684e-06	-1.5082e-10	-0.751259	0.000195987	-1.5082e-10	-0.780528	0.000196084	-1.5082e-10	-0.78053
71929975	chr3:71929975:C:T	1.51354e-07	-1.64728	-1.03789	2.83342e-05	-1.66508	-1.04943	2.8347e-05	-1.66513	-1.04943
71930154	chr3:71930154:G:A	6.34124e-07	-1.5082e-10	-1.25255	0.000121414	-1.5082e-10	-1.25937	0.000121474	-1.5082e-10	-1.25937
71930183	chr3:71930183:C:G	2.86086e-07	-1.67455	-0.373952	4.83523e-05	-1.70589	-0.474172	4.83779e-05	-1.70588	-0.474148
71930222	chr3:71930222:A:G	9.90762e-07	-0.126725	-0.679593	0.000198812	-0.0433603	-0.722859	0.000198911	-0.0433639	-0.722854
71930644	chr3:71930644:C:T	6.18914e-07	-0.231327	-1.0455	0.000122013	-0.228796	-1.02566	0.000122065	-0.228861	-1.02566
71930676	chr3:71930676:A:T	6.23163e-07	-1.5082e-10	-1.26998	0.000119644	-1.5082e-10	-1.27406	0.000119703	-1.5082e-10	-1.27406
71930794	chr3:71930794:G:T	6.41345e-07	-0.191599	-1.04963	0.000125833	-0.193728	-1.0299	0.000125886	-0.193796	-1.0299
71930957	chr3:71930957:C:T	2.11272e-07	-1.07989	-1.27175	4.0161e-05	-1.09285	-1.27283	4.01806e-05	-1.09286	-1.27283
71930958	chr3:71930958:A:G	6.18892e-07	-1.5082e-10	-1.27686	0.000119155	-1.5082e-10	-1.27816	0.000119214	-1.5082e-10	-1.27816
71931117	chr3:71931117:G:A	2.88129e-06	1.01343	-0.752232	0.000563294	1.00022	-0.724998	0.000563528	1.00014	-0.724993
71931136	chr3:71931136:A:G	7.58463e-07	-1.5082e-10	-1.0735	0.000140885	-1.5082e-10	-1.11063	0.000140955	-1.5082e-10	-1.11063
71931246	chr3:71931246:T:C	6.2735e-07	-1.5082e-10	-1.26329	0.000121679	-1.5082e-10	-1.25719	0.000121739	-1.5082e-10	-1.25719
71931386	chr3:71931386:A:G	6.19367e-07	-1.5082e-10	-1.27609	0.000119792	-1.5082e-10	-1.27282	0.000119851	-1.5082e-10	-1.27282
71931492	chr3:71931492:G:A	4.39444e-07	-1.39183	-0.227447	6.79585e-05	-1.49236	-0.347317	6.79974e-05	-1.49232	-0.347291
71931624	chr3:71931624:C:T	1.15391e-06	-1.5082e-10	-0.653882	0.000213198	-1.5082e-10	-0.696355	0.000213306	-1.5082e-10	-0.696348
71931905	chr3:71931905:C:T	3.09456e-07	-0.756888	-1.21309	6.92191e-05	-0.590831	-1.23047	6.92687e-05	-0.590611	-1.23047
71931936	chr3:71931936:G:A	1.42059e-06	-1.5082e-10	-0.445964	0.000269971	-1.5082e-10	-0.460265	0.000270108	-1.5082e-10	-0.460253
71931938	chr3:71931938:C:T	1.20159e-07	-1.70148	-1.21449	2.26711e-05	-1.70274	-1.23475	2.26826e-05	-1.70273	-1.23475
71931998	chr3:71931998:A:C	6.29292e-07	-1.5082e-10	-1.2602	0.000120901	-1.5082e-10	-1.2636	0.000120961	-1.5082e-10	-1.2636
71932108	chr3:71932108:G:T	1.86717e-07	-1.41289	-1.06231	3.57917e-05	-1.45889	-1.02198	3.58116e-05	-1.45883	-1.02197
71932204	chr3:71932204:C:T	1.99143e-07	-1.29234	-1.11843	3.90003e-05	-1.26505	-1.12996	3.90177e-05	-1.2651	-1.12996
71932240	chr3:71932240:T:C	8.80782e-07	-1.5082e-10	-0.923982	0.000165031	-1.5082e-10	-0.952444	0.000165114	-1.5082e-10	-0.952439
71932429	chr3:71932429:A:T	1.4085e-07	-1.50161	-1.25548	2.812e-05	-1.46761	-1.25449	2.81338e-05	-1.46761	-1.25449
71932593	chr3:71932593:G:A	6.18348e-07	-1.5082e-10	-1.27774	0.000119139	-1.5082e-10	-1.27828	0.000119199	-1.5082e-10	-1.27828
71932688	chr3:71932688:T:C	1.30251e-05	1.76984	-2.97869e-10	0.00329937	2.04291	-2.97869e-10	0.00330162	2.04309	-2.97869e-10
71932917	chr3:71932917:G:A	4.25399e-07	-0.37371	-1.27806	7.79902e-05	-0.431137	-1.27086	7.80356e-05	-0.43105	-1.27086
71932954	chr3:71932954:C:G	2.06885e-06	-1.5082e-10	-0.0700455	0.000372362	-1.5082e-10	-0.138711	0.000372559	-1.5082e-10	-0.13868
71933019	chr3:71933019:T:C	1.91175e-06	-1.5082e-10	-0.149016	0.000346008	-1.5082e-10	-0.212116	0.00034619	-1.5082e-10	-0.212086
71933358	chr3:71933358:C:T	1.57993e-07	-1.71105	-0.931188	2.96563e-05	-1.70141	-0.967491	2.96711e-05	-1.70142	-0.967481
71933410	chr3:71933410:A:G	1.61418e-07	-1.71306	-0.907741	3.01194e-05	-1.70852	-0.944891	3.01345e-05	-1.70852	-0.944881
71933545	chr3:71933545:G:A	2.48535e-07	-1.22844	-0.960769	5.50841e-05	-1.1078	-0.941912	5.51138e-05	-1.10776	-0.941911
71933620	chr3:71933620:T:G	6.25571e-07	-1.5082e-10	-1.26613	0.000121773	-1.5082e-10	-1.25642	0.000121834	-1.5082e-10	-1.25642
71933657	chr3:71933657:C:T	6.39455e-07	-1.5082e-10	-1.24418	0.000122843	-1.5082e-10	-1.24767	0.000122905	-1.5082e-10	-1.24767
71933673	chr3:71933673:G:A	1.61368e-07	-1.71153	-0.909572	3.02486e-05	-1.70286	-0.946269	3.02637e-05	-1.70287	-0.946259
71933947	chr3:71933947:C:T	2.27869e-07	-1.42694	-0.849081	4.78582e-05	-1.27262	-0.917717	4.78848e-05	-1.27257	-0.917704
71933976	chr3:71933976:T:C	7.32121e-07	-1.10885	-2.97869e-10	0.000125278	-1.22804	-2.97869e-10	0.000125342	-1.22803	-2.97869e-10
71934041	chr3:71934041:C:T	2.82468e-06	-1.5082e-10	0.241357	0.000530365	-1.5082e-10	0.214988	0.000530638	-1.5082e-10	0.215006
71934086	chr3:71934086:G:C	1.51399e-07	-1.4066	-1.27828	2.89403e-05	-1.41639	-1.27695	2.89547e-05	-1.41639	-1.27695
71934183	chr3:71934183:C:T	1.58029e-07	-1.43034	-1.21168	3.35035e-05	-1.32898	-1.21794	3.35231e-05	-1.3289	-1.21795
71934209	chr3:71934209:A:G	1.30804e-07	-1.55956	-1.27153	2.49047e-05	-1.57753	-1.266	2.49172e-05	-1.57752	-1.266
71934311	chr3:71934311:A:T	1.43198e-07	-1.46302	-1.27755	2.72125e-05	-1.47661	-1.27829	2.72261e-05	-1.47661	-1.27829
71934591	chr3:71934591:C:T	6.32961e-07	-1.5082e-10	-1.25438	0.000121736	-1.5082e-10	-1.25672	0.000121796	-1.5082e-10	-1.25672
71934784	chr3:71934784:T:TA	1.62117e-07	-1.69014	-0.926332	3.07756e-05	-1.66786	-0.963994	3.07908e-05	-1.66788	-0.963984
71934912	chr3:71934912:G:C	1.1241e-06	-1.5082e-10	-0.680058	0.000219004	-1.5082e-10	-0.669489	0.000219113	-1.5082e-10	-0.669486
71935081	chr3:71935081:T:C	7.11343e-07	-1.5082e-10	-1.13764	0.000137666	-1.5082e-10	-1.13375	0.000137735	-1.5082e-10	-1.13375
71935650	chr3:71935650:CAT:C	9.69547e-07	-1.5082e-10	-0.827963	0.000179633	-1.5082e-10	-0.86766	0.000179725	-1.5082e-10	-0.867647
71935683	chr3:71935683:C:G	6.44071e-07	-1.5082e-10	-1.23698	0.000123508	-1.5082e-10	-1.24227	0.000123569	-1.5082e-10	-1.24227
71936020	chr3:71936020:A:G	6.19469e-07	-1.5082e-10	-1.27593	0.000120022	-1.5082e-10	-1.27091	0.000120081	-1.5082e-10	-1.27091
71936397	chr3:71936397:A:G	6.58727e-07	-1.5082e-10	-1.21448	0.000125683	-1.5082e-10	-1.22482	0.000125745	-1.5082e-10	-1.22482
71936437	chr3:71936437:T:C	1.32654e-07	-1.71302	-1.10403	2.50448e-05	-1.70884	-1.12907	2.50573e-05	-1.70885	-1.12906
71936485	chr3:71936485:C:T	4.35706e-07	-1.62783	-2.97869e-10	8.78926e-05	-1.58246	-2.97869e-10	8.79374e-05	-1.58245	-2.97869e-10
71936488	chr3:71936488:G:C	1.75547e-07	-1.3915	-1.14538	3.83442e-05	-1.2328	-1.17917	3.83654e-05	-1.23275	-1.17917
71936727	chr3:71936727:TA:T	2.8089e-07	-1.2369	-0.829924	6.15491e-05	-1.05251	-0.886235	6.1584e-05	-1.05245	-0.886227
71936881	chr3:71936881:T:G	1.3321e-07	-1.71154	-1.10132	2.51637e-05	-1.70452	-1.12865	2.51763e-05	-1.70453	-1.12864
71937002	chr3:71937002:G:A	9.22382e-07	-1.5082e-10	-0.877832	0.000186482	-1.5082e-10	-0.830242	0.000186575	-1.5082e-10	-0.830241
71937727	chr3:71937727:A:C	2.92591e-07	-0.946185	-1.07983	6.56604e-05	-0.798613	-1.07547	6.5697e-05	-0.798553	-1.07547
71937742	chr3:71937742:G:A	3.0293e-07	-1.5026	-0.488694	6.20292e-05	-1.36041	-0.57056	6.20635e-05	-1.36037	-0.570545
71937864	chr3:71937864:C:A	4.2719e-07	-1.70819	0.0606276	7.67873e-05	-1.68002	-0.0375223	7.68292e-05	-1.67999	-0.0375021
71937867	chr3:71937867:G:A	2.78536e-06	-1.5082e-10	0.227341	0.000556865	-1.5082e-10	0.263745	0.000557139	-1.5082e-10	0.26374
71938717	chr3:71938717:C:A	6.22172e-07	-1.5082e-10	-1.27158	0.000120826	-1.5082e-10	-1.26423	0.000120886	-1.5082e-10	-1.26423
71938735	chr3:71938735:C:T	4.00469e-07	-1.71216	-2.97869e-10	7.94119e-05	-1.68393	-2.97869e-10	7.94517e-05	-1.68392	-2.97869e-10
71938749	chr3:71938749:A:G	2.88403e-07	-0.869243	-1.17119	6.47569e-05	-0.723874	-1.16406	6.47932e-05	-0.723808	-1.16407
71938810	chr3:71938810:C:T	2.39551e-07	-1.70361	-0.52242	4.62248e-05	-1.6901	-0.534964	4.62477e-05	-1.69011	-0.534955
71938838	chr3:71938838:A:C	6.61236e-07	-1.5082e-10	-1.21068	0.000125948	-1.5082e-10	-1.22271	0.000126011	-1.5082e-10	-1.22271
71938890	chr3:71938890:T:C	6.4845e-07	-1.5082e-10	-1.23021	0.000123757	-1.5082e-10	-1.24026	0.000123819	-1.5082e-10	-1.24025
71938951	chr3:71938951:G:A	7.21487e-07	-1.5082e-10	-1.12348	0.000140356	-1.5082e-10	-1.1144	0.000140425	-1.5082e-10	-1.1144
71939043	chr3:71939043:G:A	6.32976e-07	-1.70149	0.447126	0.000124984	-1.70546	0.475068	0.000125047	-1.70546	0.475068
71939112	chr3:71939112:C:T	5.20464e-07	-1.45007	-2.97869e-10	9.75095e-05	-1.47863	-2.97869e-10	9.75564e-05	-1.47864	-2.97869e-10
71939669	chr3:71939669:G:A	1.09583e-06	-1.5082e-10	-0.705522	0.000212184	-1.5082e-10	-0.701126	0.00021229	-1.5082e-10	-0.701123
71939782	chr3:71939782:T:A	3.66237e-07	-0.993311	-0.808201	7.27894e-05	-1.01373	-0.757277	7.28274e-05	-1.01371	-0.757275
71940050	chr3:71940050:A:C	6.39069e-07	-1.5082e-10	-1.24478	0.000122187	-1.5082e-10	-1.25303	0.000122247	-1.5082e-10	-1.25303
71940286	chr3:71940286:G:A	5.721e-07	-1.35548	-2.97869e-10	0.000111102	-1.34813	-2.97869e-10	0.000111182	-1.34791	-2.97869e-10
71940405	chr3:71940405:C:T	3.22076e-07	-1.66593	-0.264079	6.01913e-05	-1.58543	-0.375621	6.02254e-05	-1.58538	-0.375602
71940465	chr3:71940465:C:T	7.94011e-07	-1.0277	-2.97869e-10	0.000151819	-1.03589	-2.97869e-10	0.000151943	-1.03557	-2.97869e-10
71940811	chr3:71940811:T:C	3.01712e-07	-0.753124	-1.2422	6.78535e-05	-0.603892	-1.23733	6.78921e-05	-0.60382	-1.23734
71940935	chr3:71940935:C:T	5.48928e-07	-1.39683	-2.97869e-10	0.000101343	-1.44007	-2.97869e-10	0.000101391	-1.44009	-2.97869e-10
71940992	chr3:71940992:A:G	4.07446e-07	-1.69488	-2.97869e-10	7.72248e-05	-1.71186	-2.97869e-10	7.72631e-05	-1.71186	-2.97869e-10
71941537	chr3:71941537:T:C	9.27733e-07	-1.5082e-10	-0.872048	0.00018285	-1.5082e-10	-0.84991	0.000182944	-1.5082e-10	-0.849897
71941952	chr3:71941952:G:T	1.27191e-06	-1.5082e-10	-0.556518	0.000239632	-1.5082e-10	-0.579474	0.000239755	-1.5082e-10	-0.579456
71942001	chr3:71942001:C:A	6.88679e-07	-1.5082e-10	-1.17002	0.000132664	-1.5082e-10	-1.17076	0.000132731	-1.5082e-10	-1.17075
71942383	chr3:71942383:G:C	1.45513e-07	-1.70964	-1.01488	2.8819e-05	-1.70419	-0.993358	2.88331e-05	-1.70419	-0.993361
71943304	chr3:71943304:A:C	1.69804e-07	-1.697	-0.873141	3.06572e-05	-1.70003	-0.935676	3.06731e-05	-1.70002	-0.935665
71943316	chr3:71943316:T:C	4.78548e-07	-1.53404	-2.97869e-10	8.78192e-05	-1.5833	-2.97869e-10	8.78628e-05	-1.5833	-2.97869e-10
71943612	chr3:71943612:A:G	9.16931e-07	-0.605657	-0.278103	0.00024818	-0.367417	-0.177006	0.000248366	-0.367174	-0.176999
71943791	chr3:71943791:T:A	1.22434e-06	-1.5082e-10	-0.594637	0.000226917	-1.5082e-10	-0.633995	0.000227033	-1.5082e-10	-0.633979
71943849	chr3:71943849:G:A	3.03539e-07	-0.926735	-1.06255	6.79873e-05	-0.77185	-1.06741	6.80182e-05	-0.771895	-1.06741
71943930	chr3:71943930:G:A	6.2379e-07	-1.5082e-10	-1.26898	0.000120041	-1.5082e-10	-1.27074	0.000120101	-1.5082e-10	-1.27074
71944379	chr3:71944379:A:G	1.88689e-06	-1.17067	1.00856	0.000415778	-1.06559	1.03717	0.000415987	-1.06561	1.03719
71944651	chr3:71944651:T:TGTAC	6.37152e-07	-1.5082e-10	-1.24778	0.000123059	-1.5082e-10	-1.24592	0.00012312	-1.5082e-10	-1.24592
71944653	chr3:71944653:T:TGGGGGTACA	6.3719e-07	-1.5082e-10	-1.24772	0.000123067	-1.5082e-10	-1.24585	0.000123128	-1.5082e-10	-1.24585
71945542	chr3:71945542:G:C	7.01566e-07	-1.5082e-10	-1.15148	0.000132762	-1.5082e-10	-1.17002	0.000132829	-1.5082e-10	-1.17001
71946035	chr3:71946035:C:T	3.58435e-07	-0.789678	-1.03337	6.80324e-05	-0.800588	-1.03801	6.80678e-05	-0.800569	-1.038
71946232	chr3:71946232:C:A	3.38743e-06	0.423034	-2.97869e-10	0.000687187	0.474029	-2.97869e-10	0.000687604	0.474139	-2.97869e-10
71946285	chr3:71946285:T:C	2.29901e-07	-1.62676	-0.640386	4.10877e-05	-1.61537	-0.727503	4.11073e-05	-1.6154	-0.727488
71946868	chr3:71946868:A:G	6.73837e-07	-1.5082e-10	-1.1918	0.000128723	-1.5082e-10	-1.20092	0.000128787	-1.5082e-10	-1.20091
71946870	chr3:71946870:A:T	2.81547e-06	-1.05087	1.28896	0.000668096	-0.957195	1.40305	0.000668594	-0.956989	1.40309
71947065	chr3:71947065:G:T	6.26378e-07	-1.5082e-10	-1.26484	0.000120042	-1.5082e-10	-1.27073	0.000120102	-1.5082e-10	-1.27073
71947254	chr3:71947254:G:A	1.33068e-06	-1.5082e-10	-0.511345	0.000242272	-1.5082e-10	-0.568518	0.000242394	-1.5082e-10	-0.56851
71947265	chr3:71947265:T:C	3.95748e-06	-1.5082e-10	0.578571	0.000710008	-1.5082e-10	0.506698	0.000710379	-1.5082e-10	0.506724
71947401	chr3:71947401:C:G	2.44434e-06	-1.18325	1.27999	0.000574976	-1.09753	1.39328	0.000575394	-1.09734	1.39332
71947567	chr3:71947567:A:G	6.79679e-07	-1.5082e-10	-1.18317	0.000129767	-1.5082e-10	-1.19284	0.000129832	-1.5082e-10	-1.19283
71947862	chr3:71947862:C:T	1.47121e-07	-1.5783	-1.13523	2.74768e-05	-1.56237	-1.18287	2.749e-05	-1.5624	-1.18286
71948211	chr3:71948211:T:A	1.49381e-06	-1.5082e-10	-0.395705	0.0002905	-1.5082e-10	-0.386976	0.000290645	-1.5082e-10	-0.386972
71948332	chr3:71948332:C:T	1.78106e-07	-1.59024	-0.932175	3.41992e-05	-1.56507	-0.961302	3.42152e-05	-1.56511	-0.961295
71948382	chr3:71948382:T:A	1.18707e-07	-1.67801	-1.25012	2.27858e-05	-1.67743	-1.25502	2.27974e-05	-1.67741	-1.25502
71948590	chr3:71948590:G:A	6.45233e-07	-1.5082e-10	-1.23518	0.000125834	-1.5082e-10	-1.22362	0.000125896	-1.5082e-10	-1.22362
71948890	chr3:71948890:C:T	2.43865e-06	-1.5082e-10	0.0944092	0.000459986	-1.5082e-10	0.0726183	0.000460223	-1.5082e-10	0.0726358
71949146	chr3:71949146:C:T	6.19169e-07	-1.5082e-10	-1.27641	0.00011915	-1.5082e-10	-1.27819	0.00011921	-1.5082e-10	-1.27819
71949454	chr3:71949454:A:T	8.18572e-07	-1.5082e-10	-0.997231	0.00015328	-1.5082e-10	-1.02631	0.000153357	-1.5082e-10	-1.02631
71949981	chr3:71949981:C:T	1.81638e-06	-1.5082e-10	-0.200192	0.000340522	-1.5082e-10	-0.228097	0.000340694	-1.5082e-10	-0.22809
71950100	chr3:71950100:C:T	4.0136e-07	-1.70993	-2.97869e-10	7.83799e-05	-1.69701	-2.97869e-10	7.84195e-05	-1.697	-2.97869e-10
71950118	chr3:71950118:T:C	2.02164e-07	-1.66476	-0.730955	3.98139e-05	-1.64293	-0.731428	3.9832e-05	-1.64297	-0.73143
71950430	chr3:71950430:C:A	3.01339e-06	-1.5082e-10	0.306027	0.000565969	-1.5082e-10	0.279962	0.000566258	-1.5082e-10	0.279975
71950431	chr3:71950431:A:T	3.02241e-06	-1.5082e-10	0.309017	0.000567639	-1.5082e-10	0.282908	0.000567928	-1.5082e-10	0.282921
71950837	chr3:71950837:A:G	4.12466e-06	-1.10434	1.72429	0.000961713	-1.02693	1.83707	0.000962433	-1.02672	1.83711
71950953	chr3:71950953:C:T	1.29926e-07	-1.71105	-1.12678	2.4862e-05	-1.70449	-1.14075	2.48741e-05	-1.7045	-1.14075
71950995	chr3:71950995:G:C	1.29773e-07	-1.70892	-1.13008	2.48882e-05	-1.70038	-1.1438	2.49002e-05	-1.70039	-1.1438
71951007	chr3:71951007:G:A	6.56535e-07	-1.5082e-10	-1.21782	0.000128091	-1.5082e-10	-1.20584	0.000128155	-1.5082e-10	-1.20584
71951042	chr3:71951042:T:A	1.36361e-07	-1.71012	-1.07936	2.60997e-05	-1.70248	-1.09417	2.61123e-05	-1.7025	-1.09417
71951092	chr3:71951092:C:T	7.91402e-07	-1.5082e-10	-1.03099	0.000156646	-1.5082e-10	-1.00459	0.000156724	-1.5082e-10	-1.00459
71951299	chr3:71951299:A:C	1.48982e-06	-1.5082e-10	-0.398381	0.000291108	-1.5082e-10	-0.384885	0.000291253	-1.5082e-10	-0.384882
71951339	chr3:71951339:A:G	1.25883e-07	-1.70899	-1.16045	2.41994e-05	-1.70008	-1.17217	2.4211e-05	-1.70009	-1.17217
71951507	chr3:71951507:G:A	1.08867e-06	-1.5082e-10	-0.712081	0.000207683	-1.5082e-10	-0.722565	0.000207786	-1.5082e-10	-0.722568
71951563	chr3:71951563:C:T	1.32025e-07	-1.68322	-1.13857	2.54394e-05	-1.66522	-1.15706	2.54515e-05	-1.66524	-1.15706
71951775	chr3:71951775:C:A	9.55824e-07	-1.5082e-10	-0.842219	0.000183671	-1.5082e-10	-0.845429	0.000183766	-1.5082e-10	-0.84541
71951794	chr3:71951794:CA:C	6.18558e-07	-1.5082e-10	-1.2774	0.000119328	-1.5082e-10	-1.2767	0.000119387	-1.5082e-10	-1.27671
71951868	chr3:71951868:A:G	2.06641e-07	-1.69813	-0.675675	3.87789e-05	-1.68468	-0.716019	3.87973e-05	-1.6847	-0.71602
71952023	chr3:71952023:C:T	2.75003e-06	-1.5082e-10	0.214575	0.00051924	-1.5082e-10	0.193788	0.000519507	-1.5082e-10	0.193805
71952356	chr3:71952356:G:A	1.00445e-06	-1.15441	0.361808	0.000226888	-1.08363	0.449509	0.000227055	-1.08342	0.449538
71952372	chr3:71952372:G:A	8.00038e-07	-1.5082e-10	-1.02013	0.000153893	-1.5082e-10	-1.02232	0.000153972	-1.5082e-10	-1.0223
71952497	chr3:71952497:CT:C	2.11768e-07	-1.43005	-0.919252	4.52115e-05	-1.37141	-0.875818	4.52412e-05	-1.37126	-0.875808
71952513	chr3:71952513:A:C	5.51577e-07	-1.39201	-2.97869e-10	0.000128759	-1.20063	-2.97869e-10	0.000128826	-1.20061	-2.97869e-10
71952933	chr3:71952933:A:G	2.07936e-07	-1.09109	-1.27648	4.43048e-05	-0.991732	-1.27575	4.43253e-05	-0.991766	-1.27575
71953309	chr3:71953309:T:A	6.37335e-07	-1.5082e-10	-1.2475	0.000123964	-1.5082e-10	-1.23859	0.000124025	-1.5082e-10	-1.23859
71953405	chr3:71953405:T:C	6.56087e-07	-1.5082e-10	-1.2185	0.000127475	-1.5082e-10	-1.21066	0.000127538	-1.5082e-10	-1.21066
71953500	chr3:71953500:G:A	1.04976e-06	-1.0175	0.269023	0.000237831	-0.940897	0.353881	0.000238011	-0.940667	0.35391
71953656	chr3:71953656:G:C	4.14421e-07	-0.790902	-0.887009	8.46331e-05	-0.715353	-0.9049	8.4681e-05	-0.715284	-0.9049
71953662	chr3:71953662:A:T	7.55709e-07	-1.5082e-10	-1.07714	0.000147981	-1.5082e-10	-1.06149	0.000148054	-1.5082e-10	-1.0615
71953822	chr3:71953822:T:TG	1.39951e-06	-0.544288	0.0833702	0.000270476	-0.532055	0.0736621	0.000270598	-0.53211	0.0736712
71953823	chr3:71953823:T:G	2.6203e-07	-0.86454	-1.27179	5.66371e-05	-0.755261	-1.26665	5.66603e-05	-0.755346	-1.26665
71953888	chr3:71953888:A:G	8.47106e-07	-1.5082e-10	-0.962967	0.000162127	-1.5082e-10	-0.970197	0.00016221	-1.5082e-10	-0.97018
71953938	chr3:71953938:C:T	5.42093e-07	-0.131353	-1.278	0.000127368	0.066746	-1.27824	0.000127417	0.0666285	-1.27824
71954001	chr3:71954001:C:T	1.19884e-07	-1.64994	-1.26833	2.30206e-05	-1.6556	-1.26659	2.30324e-05	-1.65559	-1.26659
71954273	chr3:71954273:T:C	6.55358e-07	-1.5082e-10	-1.21961	0.000124602	-1.5082e-10	-1.23345	0.000124664	-1.5082e-10	-1.23345
71954314	chr3:71954314:A:G	1.52494e-06	-1.5082e-10	-0.37508	0.0002976	-1.5082e-10	-0.362829	0.000297749	-1.5082e-10	-0.362825
71954839	chr3:71954839:G:GC	7.75765e-07	-1.5082e-10	-1.05094	0.000151846	-1.5082e-10	-1.03571	0.000151921	-1.5082e-10	-1.03572
71955096	chr3:71955096:T:A	4.35985e-07	-1.06387	-0.563315	0.000105563	-0.911254	-0.488015	0.000105621	-0.911206	-0.488016
71955398	chr3:71955398:A:T	1.39445e-06	0.813758	-1.27829	0.0003412	1.05204	-1.27815	0.000341332	1.05193	-1.27815
71955483	chr3:71955483:G:A	4.28981e-07	-1.64338	-2.97869e-10	8.4638e-05	-1.62019	-2.97869e-10	8.46817e-05	-1.62018	-2.97869e-10
71956258	chr3:71956258:T:TC	4.31627e-07	-1.63723	-2.97869e-10	8.52365e-05	-1.61315	-2.97869e-10	8.52805e-05	-1.61313	-2.97869e-10
71956800	chr3:71956800:G:A	2.03054e-07	-1.13105	-1.26027	4.11761e-05	-1.07736	-1.26336	4.11946e-05	-1.07741	-1.26335
71957016	chr3:71957016:TG:T	4.34393e-07	-1.63084	-2.97869e-10	8.58887e-05	-1.60553	-2.97869e-10	8.59331e-05	-1.60551	-2.97869e-10
71957072	chr3:71957072:C:T	4.41842e-07	-1.61384	-2.97869e-10	8.75415e-05	-1.58646	-2.97869e-10	8.75869e-05	-1.58644	-2.97869e-10
71957136	chr3:71957136:A:G	4.35639e-07	-1.62798	-2.97869e-10	8.61787e-05	-1.60216	-2.97869e-10	8.62232e-05	-1.60213	-2.97869e-10
71957722	chr3:71957722:T:A	1.86418e-07	-1.27952	-1.19728	3.77051e-05	-1.24794	-1.18084	3.77242e-05	-1.24793	-1.18085
71957730	chr3:71957730:C:T	6.77012e-07	-1.5082e-10	-1.1871	0.0001325	-1.5082e-10	-1.172	0.000132566	-1.5082e-10	-1.172
71957871	chr3:71957871:T:C	6.51085e-07	-1.5082e-10	-1.22615	0.000126918	-1.5082e-10	-1.21504	0.000126981	-1.5082e-10	-1.21504
71958134	chr3:71958134:T:C	4.24521e-07	-1.65383	-2.97869e-10	8.36365e-05	-1.6321	-2.97869e-10	8.36796e-05	-1.63208	-2.97869e-10
71958174	chr3:71958174:C:T	1.04057e-06	-1.10568	0.348409	0.000232204	-1.04149	0.43053	0.000232378	-1.04127	0.430558
71958222	chr3:71958222:G:A	1.69685e-07	-1.4697	-1.10115	3.34121e-05	-1.45998	-1.08967	3.34289e-05	-1.45998	-1.08968
71958642	chr3:71958642:A:G	4.40429e-07	-1.68714	0.0700995	8.06881e-05	-1.69519	0.0272025	8.07286e-05	-1.6952	0.0272146
71959343	chr3:71959343:A:G	4.24631e-07	-1.65357	-2.97869e-10	8.36759e-05	-1.63163	-2.97869e-10	8.3719e-05	-1.63161	-2.97869e-10
71959766	chr3:71959766:A:G	6.32133e-06	-1.36403	2.41092	0.00140667	-1.33584	2.52624	0.00140765	-1.33569	2.52629
71959782	chr3:71959782:T:G	5.82096e-06	-1.33521	2.29964	0.00129485	-1.30714	2.41472	0.00129576	-1.30699	2.41477
71959929	chr3:71959929:A:T	3.51101e-07	-0.768036	-1.07568	7.91897e-05	-0.646937	-1.03979	7.92172e-05	-0.647082	-1.0398
71960095	chr3:71960095:G:A	1.94712e-06	-1.5082e-10	-0.130688	0.000372231	-1.5082e-10	-0.139062	0.000372419	-1.5082e-10	-0.139055
71960139	chr3:71960139:T:C	4.1374e-07	-1.009	-0.670553	8.45908e-05	-0.930824	-0.689929	8.46369e-05	-0.930777	-0.689927
71960734	chr3:71960734:T:C	3.4885e-07	-1.18277	-0.667386	6.99175e-05	-1.1438	-0.667461	6.99564e-05	-1.14375	-0.667454
71960823	chr3:71960823:G:A	1.198e-06	-1.5082e-10	-0.616384	0.000228759	-1.5082e-10	-0.625908	0.000228879	-1.5082e-10	-0.625882
71961078	chr3:71961078:T:C	2.64923e-06	-1.5082e-10	0.177231	0.000505821	-1.5082e-10	0.167605	0.000506077	-1.5082e-10	0.167613
71961134	chr3:71961134:C:T	4.33524e-07	-1.63284	-2.97869e-10	8.56993e-05	-1.60773	-2.97869e-10	8.57436e-05	-1.60771	-2.97869e-10
71961264	chr3:71961264:G:A	9.78322e-07	0.181662	-1.00061	0.000254425	0.438805	-0.958375	0.000254562	0.438846	-0.958377
71961662	chr3:71961662:G:A	1.55018e-06	-1.5082e-10	-0.358667	0.00029504	-1.5082e-10	-0.371468	0.00029519	-1.5082e-10	-0.371457
71961761	chr3:71961761:T:C	2.25237e-06	-1.37634	1.39128	0.000494223	-1.35077	1.49518	0.000494561	-1.35062	1.49522
71961869	chr3:71961869:G:A	3.9571e-07	-0.839008	-0.885102	8.16875e-05	-0.751066	-0.90461	8.17328e-05	-0.751009	-0.904609
71962006	chr3:71962006:A:C	5.617e-07	-0.342306	-1.03152	0.000123403	-0.193212	-1.04991	0.000123462	-0.193235	-1.0499
71962008	chr3:71962008:C:T	4.00186e-07	-1.71286	-2.97869e-10	7.72484e-05	-1.71155	-2.97869e-10	7.72866e-05	-1.71155	-2.97869e-10
71962017	chr3:71962017:T:TAGG	1.2943e-06	-1.5082e-10	-0.539069	0.000247483	-1.5082e-10	-0.547238	0.000247608	-1.5082e-10	-0.547227
71962061	chr3:71962061:G:A	9.72661e-07	-1.5082e-10	-0.824756	0.000185359	-1.5082e-10	-0.836285	0.000185455	-1.5082e-10	-0.836264
71962382	chr3:71962382:A:G	7.47354e-07	-0.737765	-0.350489	0.000153842	-0.642429	-0.380221	0.000153928	-0.642367	-0.38022
71962512	chr3:71962512:T:G	3.24025e-06	-1.5082e-10	0.378612	0.000613207	-1.5082e-10	0.360125	0.000613523	-1.5082e-10	0.360144
71962575	chr3:71962575:C:T	4.22662e-07	-1.65822	-2.97869e-10	8.23547e-05	-1.64754	-2.97869e-10	8.23968e-05	-1.64753	-2.97869e-10
71962576	chr3:71962576:G:A	6.98956e-07	-1.5082e-10	-1.1552	0.000137196	-1.5082e-10	-1.13717	0.000137264	-1.5082e-10	-1.13717
71962775	chr3:71962775:T:C	1.7313e-07	-1.55726	-0.993486	3.33504e-05	-1.53762	-1.01389	3.33669e-05	-1.53762	-1.01389
71962957	chr3:71962957:A:G	3.74503e-06	-1.5082e-10	0.523393	0.000693941	-1.5082e-10	0.483809	0.00069429	-1.5082e-10	0.483816
71963217	chr3:71963217:G:A	4.20372e-07	-1.66365	-2.97869e-10	7.91169e-05	-1.68765	-2.97869e-10	7.91583e-05	-1.68762	-2.97869e-10
71963226	chr3:71963226:C:T	1.404e-07	-1.64115	-1.11915	2.60373e-05	-1.65372	-1.14532	2.60509e-05	-1.65371	-1.14532
71963476	chr3:71963476:C:A	7.65012e-07	-1.5082e-10	-1.0649	0.000146277	-1.5082e-10	-1.07308	0.000146351	-1.5082e-10	-1.07307
71964240	chr3:71964240:G:T	6.38542e-07	-1.5082e-10	-1.2456	0.000124316	-1.5082e-10	-1.23575	0.000124378	-1.5082e-10	-1.23575
71964421	chr3:71964421:C:T	7.03223e-07	-1.5082e-10	-1.14912	0.000135984	-1.5082e-10	-1.14604	0.000136051	-1.5082e-10	-1.14604
71964569	chr3:71964569:T:G	1.29543e-07	-1.69097	-1.1498	2.52559e-05	-1.67198	-1.15754	2.52682e-05	-1.672	-1.15753
71964942	chr3:71964942:CA:C	1.54653e-07	-1.41024	-1.25336	3.37271e-05	-1.29004	-1.25024	3.37451e-05	-1.29	-1.25024
71965046	chr3:71965046:T:C	8.04326e-07	-1.5082e-10	-1.01479	0.000153506	-1.5082e-10	-1.02484	0.000153583	-1.5082e-10	-1.02484
71965086	chr3:71965086:T:A	3.66913e-07	-0.757276	-1.04239	7.51755e-05	-0.669217	-1.06954	7.5224e-05	-0.669071	-1.06953
71965190	chr3:71965190:G:C	1.15674e-07	-1.67785	-1.27616	2.28769e-05	-1.65336	-1.27509	2.28879e-05	-1.65338	-1.27509
71966025	chr3:71966025:C:A	6.69498e-07	-1.5082e-10	-1.19826	0.00012876	-1.5082e-10	-1.20063	0.000128824	-1.5082e-10	-1.20063
71966161	chr3:71966161:G:A	1.93192e-07	-1.17162	-1.26948	4.14152e-05	-1.06532	-1.26961	4.14379e-05	-1.06526	-1.26961
71966273	chr3:71966273:G:C	6.40237e-07	-1.5082e-10	-1.24295	0.000124377	-1.5082e-10	-1.23526	0.000124439	-1.5082e-10	-1.23526
71966376	chr3:71966376:C:T	2.50932e-06	-1.5082e-10	0.122973	0.000456833	-1.5082e-10	0.0657411	0.000457065	-1.5082e-10	0.0657519
71966639	chr3:71966639:C:T	1.23796e-07	-1.63041	-1.25575	2.39548e-05	-1.6334	-1.24901	2.39659e-05	-1.63343	-1.24901
71966771	chr3:71966771:T:C	2.30795e-07	-1.13117	-1.1321	5.09357e-05	-0.979763	-1.14825	5.09644e-05	-0.979689	-1.14826
71967149	chr3:71967149:C:T	9.91769e-07	-1.5082e-10	-0.805302	0.000195043	-1.5082e-10	-0.785357	0.00019514	-1.5082e-10	-0.785356
71967164	chr3:71967164:G:C	1.25585e-06	-1.5082e-10	-0.569223	0.00024606	-1.5082e-10	-0.553002	0.000246185	-1.5082e-10	-0.552991
71967341	chr3:71967341:AGGCTT:A	9.01431e-07	-1.5082e-10	-0.900808	0.000169552	-1.5082e-10	-0.92542	0.000169637	-1.5082e-10	-0.925412
71967473	chr3:71967473:C:G	1.75532e-07	-1.32158	-1.21539	3.74311e-05	-1.20783	-1.22825	3.74519e-05	-1.20777	-1.22825
71967778	chr3:71967778:T:A	6.77431e-07	-1.5082e-10	-1.18649	0.000132563	-1.5082e-10	-1.17152	0.000132628	-1.5082e-10	-1.17153
71967826	chr3:71967826:T:A	1.22179e-07	-1.68937	-1.20993	2.36136e-05	-1.68335	-1.2134	2.36248e-05	-1.68338	-1.2134
71968180	chr3:71968180:C:T	9.63922e-07	-1.5082e-10	-0.833782	0.000181178	-1.5082e-10	-0.859096	0.00018127	-1.5082e-10	-0.859087
71968195	chr3:71968195:G:A	1.13601e-06	-1.5082e-10	-0.669514	0.000229056	-1.5082e-10	-0.624612	0.000229172	-1.5082e-10	-0.624603
71968207	chr3:71968207:A:G	6.20615e-07	-1.5082e-10	-1.27408	0.000119355	-1.5082e-10	-1.27647	0.000119415	-1.5082e-10	-1.27647
71968278	chr3:71968278:C:T	6.18008e-07	-1.5082e-10	-1.27829	0.000119172	-1.5082e-10	-1.27801	0.000119232	-1.5082e-10	-1.27801
71968309	chr3:71968309:T:C	6.18062e-07	-1.5082e-10	-1.2782	0.000119205	-1.5082e-10	-1.27773	0.000119265	-1.5082e-10	-1.27773
71968443	chr3:71968443:T:C	1.04799e-06	-1.5082e-10	-0.750159	0.000196826	-1.5082e-10	-0.776256	0.000196925	-1.5082e-10	-0.776251
71968484	chr3:71968484:T:C	6.22989e-07	-1.5082e-10	-1.27026	0.000120248	-1.5082e-10	-1.26902	0.000120307	-1.5082e-10	-1.26903
71968596	chr3:71968596:C:T	1.27096e-07	-1.65715	-1.2027	2.61132e-05	-1.61537	-1.18076	2.61256e-05	-1.6154	-1.18076
71968926	chr3:71968926:CACACAA:C	9.37186e-07	-1.5082e-10	-0.861911	0.000176621	-1.5082e-10	-0.88457	0.00017671	-1.5082e-10	-0.884564
71968928	chr3:71968928:CACAA:C	1.34254e-07	-1.5268	-1.27826	2.78859e-05	-1.45376	-1.2767	2.78988e-05	-1.45379	-1.2767
71969178	chr3:71969178:A:T	1.95736e-07	-1.23979	-1.18824	4.22725e-05	-1.11202	-1.20242	4.22961e-05	-1.11195	-1.20243
71969545	chr3:71969545:A:G	1.23993e-06	-1.5082e-10	-0.581981	0.000241226	-1.5082e-10	-0.572842	0.000241347	-1.5082e-10	-0.57284
71969869	chr3:71969869:T:C	1.68292e-07	-1.71126	-0.867834	3.10866e-05	-1.70777	-0.914033	3.11025e-05	-1.70776	-0.914031
71970007	chr3:71970007:A:G	9.85716e-07	-1.5082e-10	-0.811424	0.000191906	-1.5082e-10	-0.801573	0.000192007	-1.5082e-10	-0.801545
71970363	chr3:71970363:C:T	1.86957e-07	-1.33914	-1.13477	3.7136e-05	-1.2628	-1.18119	3.71592e-05	-1.26268	-1.18118
71970406	chr3:71970406:G:A	7.31458e-07	-1.10975	-2.97869e-10	0.000141486	-1.10638	-2.97869e-10	0.000141546	-1.10645	-2.97869e-10
71970638	chr3:71970638:C:T	1.13115e-07	-1.69809	-1.27829	2.18094e-05	-1.69798	-1.27826	2.18206e-05	-1.69796	-1.27826
71970759	chr3:71970759:T:C	1.44653e-07	-1.69187	-1.03858	2.84678e-05	-1.69216	-1.01765	2.84822e-05	-1.69214	-1.01766
71970821	chr3:71970821:G:C	8.3253e-07	-1.5082e-10	-0.980323	0.000157712	-1.5082e-10	-0.997807	0.000157792	-1.5082e-10	-0.997799
71970924	chr3:71970924:C:T	9.47581e-07	-1.5082e-10	-0.85088	0.000189773	-1.5082e-10	-0.812749	0.000189869	-1.5082e-10	-0.812741
71971001	chr3:71971001:T:G	4.16233e-07	-1.67355	-2.97869e-10	7.9706e-05	-1.68023	-2.97869e-10	7.97448e-05	-1.68024	-2.97869e-10
71971359	chr3:71971359:T:A	1.9543e-07	-1.33455	-1.09504	3.96523e-05	-1.2162	-1.16223	3.96699e-05	-1.21625	-1.16223
71971454	chr3:71971454:A:C	2.48682e-07	-0.973412	-1.2152	4.52287e-05	-1.03451	-1.21233	4.52371e-05	-1.03483	-1.21233
71971473	chr3:71971473:G:A	1.36308e-07	-1.68446	-1.10542	2.67134e-05	-1.68361	-1.0898	2.6727e-05	-1.68359	-1.08981
71971580	chr3:71971580:C:A	8.01364e-07	-1.5082e-10	-1.01848	0.000160433	-1.5082e-10	-0.980704	0.000160512	-1.5082e-10	-0.980704
71971603	chr3:71971603:C:A	6.2313e-07	-1.5082e-10	-1.27004	0.000120277	-1.5082e-10	-1.26878	0.000120337	-1.5082e-10	-1.26878
71971800	chr3:71971800:A:G	6.53558e-07	-1.5082e-10	-1.22236	0.000126009	-1.5082e-10	-1.22223	0.000126071	-1.5082e-10	-1.22223
71971966	chr3:71971966:CTAAATAATATTCCATAGTATGTATATACCACA:C	8.038e-07	-1.5082e-10	-1.01544	0.000160894	-1.5082e-10	-0.97783	0.000160974	-1.5082e-10	-0.977829
71972178	chr3:71972178:T:C	1.14648e-07	-1.68965	-1.27327	2.20326e-05	-1.68919	-1.27687	2.20442e-05	-1.68916	-1.27687
71972204	chr3:71972204:G:A	6.31212e-07	-1.25715	-2.97869e-10	0.000116642	-1.29947	-2.97869e-10	0.000116695	-1.29951	-2.97869e-10
71972390	chr3:71972390:C:A	9.86831e-07	-1.5082e-10	-0.810294	0.000186348	-1.5082e-10	-0.830961	0.000186442	-1.5082e-10	-0.830952
71972624	chr3:71972624:T:C	1.40858e-07	-1.63512	-1.12192	2.71598e-05	-1.63335	-1.12349	2.71744e-05	-1.63332	-1.12348
71972973	chr3:71972973:C:T	1.79142e-07	-1.24752	-1.26909	3.89976e-05	-1.11743	-1.27765	3.90145e-05	-1.11749	-1.27765
71973098	chr3:71973098:G:T	1.47372e-07	-1.65683	-1.055	2.84967e-05	-1.65324	-1.05555	2.8512e-05	-1.65321	-1.05554
71973484	chr3:71973484:G:A	1.88008e-06	-0.165724	-2.97869e-10	0.000422249	-0.0129824	-2.97869e-10	0.000422506	-0.012871	-2.97869e-10
71973503	chr3:71973503:G:A	3.6076e-06	0.486005	-2.97869e-10	0.000716114	0.515262	-2.97869e-10	0.000716559	0.515386	-2.97869e-10
71973514	chr3:71973514:A:G	2.13286e-07	-1.15384	-1.18832	4.63196e-05	-1.02018	-1.20283	4.63458e-05	-1.02011	-1.20284
71973601	chr3:71973601:G:A	1.99699e-07	-1.1794	-1.22858	4.33893e-05	-1.04932	-1.23904	4.34139e-05	-1.04925	-1.23905
71973908	chr3:71973908:G:T	1.30708e-06	-1.5082e-10	-0.52924	0.000255698	-1.5082e-10	-0.514579	0.000255829	-1.5082e-10	-0.514565
71974133	chr3:71974133:C:T	1.33999e-07	-1.67898	-1.12798	2.62614e-05	-1.67756	-1.11292	2.62749e-05	-1.67753	-1.11293
71974248	chr3:71974248:C:T	1.97434e-07	-1.2654	-1.15399	4.0985e-05	-1.13719	-1.20818	4.1003e-05	-1.13725	-1.20818
71974271	chr3:71974271:A:G	1.8559e-06	-1.5082e-10	-0.178668	0.000370147	-1.5082e-10	-0.144677	0.000370336	-1.5082e-10	-0.144664
71974412	chr3:71974412:C:T	6.18131e-07	-1.5082e-10	-1.27809	0.000119143	-1.5082e-10	-1.27826	0.000119202	-1.5082e-10	-1.27826
71974523	chr3:71974523:G:A	1.3861e-07	-1.65513	-1.118	2.70338e-05	-1.65162	-1.10987	2.70479e-05	-1.65159	-1.10987
71974549	chr3:71974549:G:A	1.33505e-07	-1.65014	-1.16051	2.60076e-05	-1.64637	-1.15382	2.60212e-05	-1.64634	-1.15382
71974774	chr3:71974774:A:G	1.17303e-07	-1.67545	-1.26458	2.2477e-05	-1.67468	-1.2714	2.24891e-05	-1.67464	-1.2714
71974793	chr3:71974793:C:T	9.09828e-07	-1.5082e-10	-0.891537	0.000171095	-1.5082e-10	-0.916358	0.000171182	-1.5082e-10	-0.91635
71974820	chr3:71974820:A:C	1.49221e-07	-1.63855	-1.06082	2.92286e-05	-1.63692	-1.04651	2.92439e-05	-1.63688	-1.04652
71975390	chr3:71975390:C:T	1.43961e-07	-1.65952	-1.07573	2.81737e-05	-1.65786	-1.06232	2.81883e-05	-1.65784	-1.06233
71975469	chr3:71975469:A:C	1.58839e-06	-1.5082e-10	-0.334318	0.000315908	-1.5082e-10	-0.303128	0.000316068	-1.5082e-10	-0.303116
71975497	chr3:71975497:T:C	5.86616e-07	-1.33042	-2.97869e-10	0.000113218	-1.32926	-2.97869e-10	0.000113268	-1.32931	-2.97869e-10
71975575	chr3:71975575:C:T	1.41902e-07	-1.66528	-1.08437	2.7764e-05	-1.66358	-1.07126	2.77784e-05	-1.66355	-1.07126
71976012	chr3:71976012:A:T	1.45033e-07	-1.65419	-1.07363	2.83877e-05	-1.65245	-1.06017	2.84025e-05	-1.65242	-1.06018
71976253	chr3:71976253:T:C	1.30772e-07	-1.59599	-1.23535	2.53204e-05	-1.59068	-1.23629	2.53341e-05	-1.59064	-1.23629
71976256	chr3:71976256:G:A	1.39685e-07	-1.66843	-1.09697	2.73112e-05	-1.66703	-1.08425	2.73253e-05	-1.667	-1.08426
71976474	chr3:71976474:T:C	1.52013e-06	-1.5082e-10	-0.378244	0.000302163	-1.5082e-10	-0.347611	0.000302317	-1.5082e-10	-0.347599
71976595	chr3:71976595:G:A	3.41537e-07	-1.04186	-0.82948	6.59101e-05	-0.948381	-0.921904	6.59582e-05	-0.948162	-0.921892
71977109	chr3:71977109:T:TC	1.22805e-07	-1.69515	-1.19905	2.42896e-05	-1.69548	-1.17305	2.43024e-05	-1.69545	-1.17305
71977140	chr3:71977140:G:A	2.29284e-07	-1.15498	-1.11485	4.8018e-05	-1.01052	-1.17649	4.80387e-05	-1.01059	-1.17648
71977216	chr3:71977216:T:C	1.21732e-07	-1.70136	-1.20161	2.40669e-05	-1.7015	-1.17624	2.40794e-05	-1.70148	-1.17624
71977238	chr3:71977238:A:C	1.26915e-07	-1.69177	-1.16951	2.52097e-05	-1.69186	-1.13949	2.5223e-05	-1.69183	-1.13948
71977675	chr3:71977675:G:A	1.25057e-07	-1.69389	-1.18213	2.48008e-05	-1.69398	-1.15372	2.48138e-05	-1.69396	-1.15372
71977717	chr3:71977717:A:G	1.43566e-07	-1.66261	-1.07538	2.80995e-05	-1.66086	-1.06197	2.81141e-05	-1.66083	-1.06198
71977745	chr3:71977745:G:C	8.86176e-07	-1.5082e-10	-0.917877	0.000166738	-1.5082e-10	-0.942157	0.000166822	-1.5082e-10	-0.942149
71977894	chr3:71977894:T:C	1.23644e-07	-1.69333	-1.19406	2.44774e-05	-1.6935	-1.16732	2.44903e-05	-1.69348	-1.16732
71978025	chr3:71978025:A:AG	1.21948e-07	-1.69328	-1.20791	2.40882e-05	-1.69339	-1.18346	2.41009e-05	-1.69336	-1.18346
71978066	chr3:71978066:G:A	1.14801e-07	-1.6895	-1.27209	2.22693e-05	-1.68284	-1.27253	2.22798e-05	-1.68286	-1.27253
71978121	chr3:71978121:C:T	6.31069e-07	-1.5082e-10	-1.25738	0.000122508	-1.5082e-10	-1.2504	0.000122569	-1.5082e-10	-1.2504
71978157	chr3:71978157:C:T	2.10071e-07	-1.12187	-1.23547	4.66496e-05	-0.973856	-1.24206	4.66762e-05	-0.973781	-1.24206
71978331	chr3:71978331:T:C	1.46514e-07	-1.66448	-1.05319	2.86969e-05	-1.66273	-1.03906	2.87118e-05	-1.6627	-1.03906
71978813	chr3:71978813:A:G	1.13311e-07	-1.69718	-1.27747	2.1827e-05	-1.69727	-1.27816	2.18382e-05	-1.69725	-1.27816
71978872	chr3:71978872:A:G	1.22169e-07	-1.69351	-1.20588	2.41306e-05	-1.69395	-1.18115	2.41433e-05	-1.69392	-1.18115
71979123	chr3:71979123:T:C	1.11499e-07	-1.71248	-1.2783	2.15242e-05	-1.71266	-1.27674	2.1535e-05	-1.71266	-1.27674
71979156	chr3:71979156:C:T	1.1151e-07	-1.71259	-1.27809	2.15499e-05	-1.71274	-1.27546	2.15607e-05	-1.71274	-1.27546
71979206	chr3:71979206:AG:A	1.45458e-07	-1.65725	-1.06765	2.848e-05	-1.65567	-1.05371	2.84948e-05	-1.65564	-1.05371
71979246	chr3:71979246:C:T	1.11596e-07	-1.71161	-1.27829	2.15545e-05	-1.71131	-1.27668	2.15651e-05	-1.71132	-1.27668
71979388	chr3:71979388:C:T	2.0379e-07	-1.34865	-1.03905	3.95926e-05	-1.27045	-1.10949	3.96175e-05	-1.27032	-1.10948
71979664	chr3:71979664:G:T	1.97806e-07	-1.18282	-1.23468	4.29751e-05	-1.05371	-1.24424	4.29994e-05	-1.05364	-1.24425
71979967	chr3:71979967:G:A	1.32944e-07	-1.68927	-1.1256	2.59383e-05	-1.68832	-1.11453	2.59516e-05	-1.6883	-1.11454
71980131	chr3:71980131:T:G	1.19076e-07	-1.6787	-1.24634	2.33478e-05	-1.67879	-1.22928	2.33603e-05	-1.67875	-1.22928
71980211	chr3:71980211:C:T	1.16524e-07	-1.66879	-1.2779	2.32569e-05	-1.63636	-1.27562	2.32676e-05	-1.6364	-1.27562
71980250	chr3:71980250:G:A	2.12427e-07	-1.0969	-1.2493	4.72402e-05	-0.948558	-1.25477	4.72672e-05	-0.948482	-1.25478
71980274	chr3:71980274:C:T	1.22732e-07	-1.67499	-1.2198	2.41901e-05	-1.67529	-1.19734	2.42031e-05	-1.67525	-1.19734
71980284	chr3:71980284:C:T	1.50359e-07	-1.6519	-1.03987	2.94717e-05	-1.65005	-1.0251	2.9487e-05	-1.65002	-1.02511
71980325	chr3:71980325:A:G	1.25213e-07	-1.6675	-1.20727	2.47338e-05	-1.66769	-1.18272	2.47472e-05	-1.66765	-1.18271
71980394	chr3:71980394:C:T	1.2331e-07	-1.67564	-1.21445	2.43278e-05	-1.67589	-1.19107	2.43408e-05	-1.67585	-1.19107
71980418	chr3:71980418:T:G	1.1254e-07	-1.70323	-1.27826	2.17137e-05	-1.70338	-1.27725	2.17248e-05	-1.70337	-1.27725
71980771	chr3:71980771:T:C	6.36993e-07	-1.5082e-10	-1.24803	0.000122909	-1.5082e-10	-1.24714	0.00012297	-1.5082e-10	-1.24714
71980951	chr3:71980951:A:G	1.37761e-07	-1.68322	-1.09605	2.69231e-05	-1.68287	-1.08272	2.69369e-05	-1.68285	-1.08272
71980956	chr3:71980956:C:T	1.12382e-07	-1.70496	-1.27793	2.17257e-05	-1.7051	-1.27498	2.17368e-05	-1.70509	-1.27498
71981305	chr3:71981305:T:C	6.94163e-07	-1.5082e-10	-1.16209	0.000132685	-1.5082e-10	-1.1706	0.000132751	-1.5082e-10	-1.1706
71981408	chr3:71981408:T:G	1.45905e-07	-1.58597	-1.13586	3.03212e-05	-1.5376	-1.10913	3.03343e-05	-1.53767	-1.10913
71981433	chr3:71981433:T:C	1.15013e-07	-1.68787	-1.27187	2.23455e-05	-1.68752	-1.26443	2.23573e-05	-1.68749	-1.26443
71981462	chr3:71981462:T:C	1.16075e-07	-1.69573	-1.25483	2.2448e-05	-1.69497	-1.2524	2.24595e-05	-1.69496	-1.25241
71981511	chr3:71981511:T:C	1.23046e-07	-1.68336	-1.20887	2.43059e-05	-1.68343	-1.18443	2.43188e-05	-1.6834	-1.18443
71981517	chr3:71981517:G:A	1.11987e-07	-1.70822	-1.27819	2.16345e-05	-1.70837	-1.27592	2.16455e-05	-1.70836	-1.27591
71981837	chr3:71981837:T:A	1.2097e-07	-1.7021	-1.20714	2.35364e-05	-1.70256	-1.19747	2.35483e-05	-1.70255	-1.19747
71981875	chr3:71981875:T:A	1.29348e-07	-1.68975	-1.15254	2.52367e-05	-1.69037	-1.13991	2.52496e-05	-1.69035	-1.13992
71981885	chr3:71981885:G:A	1.23109e-07	-1.66105	-1.23067	2.41805e-05	-1.66024	-1.21279	2.41936e-05	-1.66019	-1.21279
71981913	chr3:71981913:T:C	1.22205e-07	-1.66241	-1.23668	2.39767e-05	-1.66167	-1.21983	2.39897e-05	-1.66163	-1.21982
71981976	chr3:71981976:G:T	1.50968e-06	-0.385139	-2.97869e-10	0.000335536	-0.242847	-2.97869e-10	0.000335738	-0.242743	-2.97869e-10
71982412	chr3:71982412:A:G	1.21535e-07	-1.68805	-1.21654	2.35973e-05	-1.6869	-1.21054	2.36095e-05	-1.68688	-1.21054
71982463	chr3:71982463:C:T	2.13702e-07	-1.08944	-1.25077	4.71007e-05	-0.947918	-1.25837	4.71276e-05	-0.947841	-1.25837
71982768	chr3:71982768:G:A	1.21167e-07	-1.66387	-1.24375	2.37333e-05	-1.6638	-1.22789	2.37462e-05	-1.66376	-1.22789
71982972	chr3:71982972:C:T	2.07707e-07	-1.21815	-1.15051	4.16407e-05	-1.12626	-1.20324	4.16676e-05	-1.12611	-1.20324
71983042	chr3:71983042:A:G	6.19359e-07	-1.5082e-10	-1.27611	0.000119441	-1.5082e-10	-1.27576	0.0001195	-1.5082e-10	-1.27576
71983175	chr3:71983175:G:A	2.14312e-07	-1.63961	-0.697752	4.12813e-05	-1.62814	-0.710027	4.13054e-05	-1.62806	-0.710021
71983196	chr3:71983196:C:T	2.00969e-07	-1.28996	-1.11168	4.12359e-05	-1.1639	-1.17537	4.1254e-05	-1.16397	-1.17536
71983248	chr3:71983248:C:T	1.8445e-07	-1.62416	-0.863256	3.5505e-05	-1.61143	-0.877469	3.55259e-05	-1.61135	-0.877465
71983291	chr3:71983291:T:G	1.27299e-07	-1.6042	-1.25405	2.49319e-05	-1.60128	-1.24115	2.49459e-05	-1.60121	-1.24115
71983830	chr3:71983830:A:C	8.73113e-07	-1.5082e-10	-0.932728	0.000165132	-1.5082e-10	-0.951834	0.000165214	-1.5082e-10	-0.951832
71983869	chr3:71983869:A:G	1.14664e-07	-1.69413	-1.26866	2.26664e-05	-1.67806	-1.25963	2.26772e-05	-1.67808	-1.25963
71983884	chr3:71983884:G:C	2.43871e-07	-1.18173	-1.02643	5.35741e-05	-1.08243	-0.995084	5.36077e-05	-1.0823	-0.99508
71984018	chr3:71984018:T:C	6.08166e-07	-1.47912	0.184777	0.000117834	-1.46264	0.173337	0.000117906	-1.46253	0.173348
71984353	chr3:71984353:C:T	6.44864e-07	-1.5082e-10	-1.23575	0.000122748	-1.5082e-10	-1.24844	0.000122809	-1.5082e-10	-1.24844
71984436	chr3:71984436:C:T	7.80854e-07	-1.5082e-10	-1.0444	0.000153083	-1.5082e-10	-1.0276	0.000153158	-1.5082e-10	-1.0276
71984445	chr3:71984445:G:A	1.74694e-07	-1.70024	-0.841523	3.36382e-05	-1.70152	-0.841392	3.36556e-05	-1.70151	-0.841384
71984451	chr3:71984451:TCTC:T	1.23513e-07	-1.64621	-1.24223	2.45578e-05	-1.5953	-1.26225	2.45695e-05	-1.59532	-1.26225
71984593	chr3:71984593:G:A	3.60279e-06	-1.5082e-10	0.484671	0.000726919	-1.5082e-10	0.530238	0.000727285	-1.5082e-10	0.530244
71984672	chr3:71984672:T:C	5.0938e-07	-1.4716	-2.97869e-10	9.66086e-05	-1.48791	-2.97869e-10	9.6654e-05	-1.48794	-2.97869e-10
71985084	chr3:71985084:T:C	2.53016e-07	-1.32474	-0.846596	4.74237e-05	-1.23527	-0.964185	4.74537e-05	-1.23515	-0.964173
71985278	chr3:71985278:T:C	1.23082e-07	-1.65699	-1.23495	2.42144e-05	-1.60716	-1.26447	2.42272e-05	-1.60713	-1.26447
71985318	chr3:71985318:G:A	1.25481e-07	-1.64032	-1.23232	2.48065e-05	-1.5845	-1.26297	2.48197e-05	-1.58447	-1.26297
71985383	chr3:71985383:G:C	1.25278e-07	-1.64155	-1.23271	2.47684e-05	-1.58578	-1.26323	2.47815e-05	-1.58575	-1.26323
71985544	chr3:71985544:T:C	1.5904e-07	-1.62798	-1.00766	3.19305e-05	-1.62073	-0.97429	3.19479e-05	-1.62068	-0.974286
71985593	chr3:71985593:C:T	1.76837e-07	-1.5571	-0.972459	4.05543e-05	-1.45508	-0.900859	4.05731e-05	-1.45511	-0.900862
71985597	chr3:71985597:C:G	1.80633e-07	-1.56382	-0.944512	4.14977e-05	-1.4633	-0.869639	4.15169e-05	-1.46333	-0.869643
71985936	chr3:71985936:A:C	1.94462e-07	-1.45871	-0.975851	4.56359e-05	-1.33302	-0.904865	4.56567e-05	-1.33306	-0.904868
71985964	chr3:71985964:G:A	1.48161e-07	-1.52807	-1.17842	2.91979e-05	-1.48175	-1.20273	2.92127e-05	-1.48174	-1.20273
71986343	chr3:71986343:G:A	1.88319e-07	-1.54868	-0.917975	3.4388e-05	-1.50028	-1.02059	3.44078e-05	-1.50021	-1.02058
71986632	chr3:71986632:A:G	1.1672e-07	-1.68253	-1.26249	2.26606e-05	-1.68575	-1.2522	2.26725e-05	-1.68573	-1.25219
71986684	chr3:71986684:G:A	6.44055e-07	-1.5082e-10	-1.23701	0.000123084	-1.5082e-10	-1.24571	0.000123146	-1.5082e-10	-1.24571
71986686	chr3:71986686:T:G	1.53385e-07	-1.43567	-1.23618	3.05884e-05	-1.4128	-1.22516	3.06031e-05	-1.41282	-1.22515
71986783	chr3:71986783:G:T	1.36932e-07	-1.65954	-1.12577	2.58524e-05	-1.61416	-1.19201	2.58655e-05	-1.61416	-1.19201
71986895	chr3:71986895:C:G	1.17612e-07	-1.68381	-1.2536	2.28862e-05	-1.68692	-1.24112	2.28982e-05	-1.6869	-1.24112
71986928	chr3:71986928:GAGCTGTGT:G	6.75359e-07	-1.5082e-10	-1.18955	0.000128958	-1.5082e-10	-1.19909	0.000129022	-1.5082e-10	-1.19909
71986973	chr3:71986973:C:G	1.18459e-07	-1.68129	-1.24894	2.30634e-05	-1.68446	-1.23587	2.30755e-05	-1.68444	-1.23587
71987031	chr3:71987031:C:T	1.19492e-07	-1.68499	-1.23655	2.33192e-05	-1.68793	-1.22137	2.33314e-05	-1.68791	-1.22137
71987195	chr3:71987195:C:G	1.31249e-07	-1.57914	-1.24855	2.63733e-05	-1.54847	-1.23776	2.63872e-05	-1.54844	-1.23776
71987318	chr3:71987318:G:C	6.29311e-07	-1.5082e-10	-1.26017	0.000121064	-1.5082e-10	-1.26226	0.000121124	-1.5082e-10	-1.26226
71987407	chr3:71987407:C:T	2.52065e-07	-1.20384	-0.971268	5.3955e-05	-1.1108	-0.959624	5.39939e-05	-1.11059	-0.959615
71987476	chr3:71987476:C:G	6.20172e-07	-1.5082e-10	-1.27479	0.00011984	-1.5082e-10	-1.27242	0.0001199	-1.5082e-10	-1.27242
71987765	chr3:71987765:C:A	1.48871e-07	-1.65155	-1.05016	2.8616e-05	-1.65528	-1.04933	2.86315e-05	-1.65524	-1.04933
71987784	chr3:71987784:A:G	6.70577e-07	-1.5082e-10	-1.19665	0.000127687	-1.5082e-10	-1.209	0.000127751	-1.5082e-10	-1.20899
71987917	chr3:71987917:A:T	1.68624e-07	-1.70722	-0.8699	3.17192e-05	-1.70419	-0.897468	3.17347e-05	-1.7042	-0.897464
71988086	chr3:71988086:T:C	6.19998e-07	-1.5082e-10	-1.27508	0.00011978	-1.5082e-10	-1.27292	0.000119839	-1.5082e-10	-1.27292
71988173	chr3:71988173:C:T	1.95723e-07	-1.57515	-0.852947	3.52979e-05	-1.53205	-0.962705	3.53184e-05	-1.53198	-0.962691
71988487	chr3:71988487:T:C	2.6577e-07	-1.27302	-0.849144	5.05041e-05	-1.17808	-0.958442	5.05365e-05	-1.17795	-0.958429
71988572	chr3:71988572:C:T	2.56401e-07	-1.29468	-0.863373	4.87598e-05	-1.20155	-0.970123	4.8791e-05	-1.20142	-0.97011
71988807	chr3:71988807:A:T	6.63646e-07	-1.5082e-10	-1.20704	0.000127766	-1.5082e-10	-1.20838	0.00012783	-1.5082e-10	-1.20838
71988868	chr3:71988868:G:C	2.72813e-07	-1.2731	-0.822902	5.17197e-05	-1.17757	-0.935169	5.1753e-05	-1.17744	-0.935155
71988934	chr3:71988934:C:T	1.50796e-07	-1.57305	-1.11582	2.85785e-05	-1.53338	-1.17255	2.85948e-05	-1.53331	-1.17254
71989281	chr3:71989281:C:T	7.38899e-07	-1.5082e-10	-1.09963	0.000143951	-1.5082e-10	-1.08911	0.000144023	-1.5082e-10	-1.0891
71989314	chr3:71989314:G:A	2.02627e-07	-1.347	-1.04643	4.25117e-05	-1.28936	-1.01944	4.25406e-05	-1.28918	-1.01944
71989380	chr3:71989380:C:A	7.85156e-07	-1.5082e-10	-1.03891	0.000153247	-1.5082e-10	-1.02652	0.000153324	-1.5082e-10	-1.02652
71989619	chr3:71989619:C:A	2.08929e-07	-1.31295	-1.04985	4.14103e-05	-1.21453	-1.12052	4.14364e-05	-1.2144	-1.12051
71989669	chr3:71989669:A:AC	6.36304e-07	-1.5082e-10	-1.24912	0.000122263	-1.5082e-10	-1.2524	0.000122324	-1.5082e-10	-1.2524
71989936	chr3:71989936:G:A	3.07469e-06	0.326168	-2.97869e-10	0.000483578	0.122635	-2.97869e-10	0.000483782	0.12256	-2.97869e-10
71990040	chr3:71990040:G:A	2.49803e-07	-1.01488	-1.16924	5.13308e-05	-0.905923	-1.21436	5.13675e-05	-0.905711	-1.21436
71990178	chr3:71990178:A:G	6.35283e-07	-1.5082e-10	-1.25072	0.000122375	-1.5082e-10	-1.25149	0.000122436	-1.5082e-10	-1.25149
71990505	chr3:71990505:GA:G	1.16485e-07	-1.71149	-1.23554	2.21349e-05	-1.69705	-1.26437	2.21459e-05	-1.69705	-1.26437
71990593	chr3:71990593:T:C	8.59563e-07	-1.5082e-10	-0.948368	0.000162441	-1.5082e-10	-0.968264	0.000162522	-1.5082e-10	-0.968259
71990635	chr3:71990635:G:A	7.01856e-07	-1.5082e-10	-1.15106	0.00013412	-1.5082e-10	-1.15984	0.000134187	-1.5082e-10	-1.15984
71990638	chr3:71990638:T:C	1.7532e-07	-1.38059	-1.15759	3.49876e-05	-1.29734	-1.20624	3.50092e-05	-1.29723	-1.20624
71990829	chr3:71990829:G:C	1.1627e-07	-1.70853	-1.24035	2.22606e-05	-1.68875	-1.26701	2.22717e-05	-1.68875	-1.26701
71991112	chr3:71991112:C:T	1.19859e-07	-1.64019	-1.27828	2.29688e-05	-1.64808	-1.27636	2.29812e-05	-1.64804	-1.27636
71991213	chr3:71991213:G:A	1.23056e-07	-1.61401	-1.27814	2.35442e-05	-1.62417	-1.27552	2.35571e-05	-1.62412	-1.27552
71991355	chr3:71991355:A:G	9.56452e-07	-1.5082e-10	-0.841562	0.000188494	-1.5082e-10	-0.81951	0.000188589	-1.5082e-10	-0.819504
71991386	chr3:71991386:A:C	5.99479e-07	-1.30873	-2.97869e-10	0.000125209	-1.22859	-2.97869e-10	0.000125286	-1.22847	-2.97869e-10
71991582	chr3:71991582:G:C	1.99926e-07	-1.36002	-1.04682	3.92161e-05	-1.27182	-1.11767	3.92405e-05	-1.2717	-1.11766
71991846	chr3:71991846:G:A	2.37296e-07	-1.04339	-1.19209	4.89524e-05	-0.936316	-1.23141	4.89872e-05	-0.936106	-1.23141
71992084	chr3:71992084:G:A	1.11876e-07	-1.71245	-1.27495	2.21089e-05	-1.70838	-1.25422	2.21199e-05	-1.70837	-1.25422
71992318	chr3:71992318:C:T	2.39868e-07	-1.71267	-0.512035	4.64348e-05	-1.7128	-0.507726	4.64572e-05	-1.71281	-0.507735
71992430	chr3:71992430:A:G	1.12298e-07	-1.70617	-1.27747	2.15945e-05	-1.70835	-1.27779	2.16058e-05	-1.70832	-1.27779
71992434	chr3:71992434:T:C	9.1372e-07	-1.5082e-10	-0.887268	0.000179958	-1.5082e-10	-0.865855	0.000180048	-1.5082e-10	-0.865849
71992781	chr3:71992781:T:C	1.11908e-07	-1.70882	-1.27829	2.16799e-05	-1.71242	-1.26977	2.16907e-05	-1.71242	-1.26977
71992930	chr3:71992930:T:C	6.33415e-07	-1.5082e-10	-1.25367	0.000120795	-1.5082e-10	-1.26448	0.000120855	-1.5082e-10	-1.26448
71992969	chr3:71992969:C:T	1.12686e-07	-1.71081	-1.26937	2.23352e-05	-1.71095	-1.24146	2.23463e-05	-1.71095	-1.24146
71993285	chr3:71993285:C:T	6.47847e-07	-1.5082e-10	-1.23114	0.000122953	-1.5082e-10	-1.24678	0.000123014	-1.5082e-10	-1.24678
71993448	chr3:71993448:C:T	1.95309e-07	-1.3087	-1.12151	3.88884e-05	-1.22446	-1.17342	3.89146e-05	-1.22429	-1.17341
71993918	chr3:71993918:A:G	3.09298e-07	-0.692526	-1.27796	6.79269e-05	-0.561964	-1.27818	6.79719e-05	-0.561799	-1.27818
71994105	chr3:71994105:T:C	1.15267e-07	-1.71239	-1.24515	2.17556e-05	-1.70944	-1.26926	2.17665e-05	-1.70944	-1.26926
71994117	chr3:71994117:A:G	7.91413e-07	-1.5082e-10	-1.03097	0.000155094	-1.5082e-10	-1.01455	0.000155172	-1.5082e-10	-1.01454
71994391	chr3:71994391:T:G	7.84117e-07	-1.5082e-10	-1.04023	0.000153623	-1.5082e-10	-1.02408	0.0001537	-1.5082e-10	-1.02407
71994480	chr3:71994480:G:A	7.87699e-07	-1.5082e-10	-1.03568	0.000154343	-1.5082e-10	-1.0194	0.000154421	-1.5082e-10	-1.01939
71994483	chr3:71994483:G:A	2.1776e-07	-1.53861	-0.782787	4.18915e-05	-1.58037	-0.743127	4.1914e-05	-1.58032	-0.743131
71994565	chr3:71994565:C:T	1.63336e-06	-1.5082e-10	-0.3064	0.00030444	-1.5082e-10	-0.340104	0.000304596	-1.5082e-10	-0.340088
71994741	chr3:71994741:G:A	1.82901e-07	-1.28739	-1.20845	3.71294e-05	-1.20065	-1.24351	3.71543e-05	-1.20048	-1.24351
71995049	chr3:71995049:C:CA	6.38269e-07	-1.5082e-10	-1.24603	0.000121492	-1.5082e-10	-1.25873	0.000121552	-1.5082e-10	-1.25873
71995217	chr3:71995217:T:A	2.49838e-07	-1.39391	-0.790072	5.25382e-05	-1.33433	-0.762706	5.25735e-05	-1.33416	-0.762699
71995298	chr3:71995298:G:T	6.54603e-07	-1.5082e-10	-1.22076	0.000123983	-1.5082e-10	-1.23843	0.000124045	-1.5082e-10	-1.23843
71995446	chr3:71995446:A:G	9.05971e-07	-1.5082e-10	-0.895785	0.000178347	-1.5082e-10	-0.874849	0.000178436	-1.5082e-10	-0.874843
71995758	chr3:71995758:T:C	1.27746e-07	-1.65377	-1.20097	2.6613e-05	-1.6184	-1.15878	2.66263e-05	-1.61839	-1.15878
71995792	chr3:71995792:G:C	2.10459e-06	-0.052914	-2.97869e-10	0.000481147	0.117595	-2.97869e-10	0.000481372	0.117567	-2.97869e-10
71995842	chr3:71995842:C:T	6.342e-07	-1.5082e-10	-1.25243	0.000120904	-1.5082e-10	-1.26358	0.000120964	-1.5082e-10	-1.26358
71995895	chr3:71995895:G:A	6.54569e-07	-1.5082e-10	-1.22081	0.000124014	-1.5082e-10	-1.23818	0.000124076	-1.5082e-10	-1.23818
71995979	chr3:71995979:C:T	1.14065e-07	-1.71163	-1.2564	2.28645e-05	-1.71109	-1.21791	2.28758e-05	-1.71109	-1.21791
71996032	chr3:71996032:A:T	1.14274e-07	-1.70907	-1.25712	2.28004e-05	-1.7127	-1.2191	2.28117e-05	-1.7127	-1.21911
71996287	chr3:71996287:C:T	7.3827e-07	-1.5082e-10	-1.10048	0.000138736	-1.5082e-10	-1.12601	0.000138805	-1.5082e-10	-1.12601
71996828	chr3:71996828:C:T	1.29617e-07	-1.7062	-1.13401	2.69246e-05	-1.71299	-1.05255	2.69379e-05	-1.71299	-1.05255
71996858	chr3:71996858:C:A	7.93369e-07	-1.5082e-10	-1.0285	0.000155426	-1.5082e-10	-1.01241	0.000155504	-1.5082e-10	-1.01241
71996883	chr3:71996883:T:A	1.44764e-07	-1.54179	-1.1879	2.79185e-05	-1.54012	-1.18917	2.79318e-05	-1.54014	-1.18917
71996917	chr3:71996917:C:A	1.0974e-06	-1.5082e-10	-0.704089	0.000208443	-1.5082e-10	-0.718911	0.000208549	-1.5082e-10	-0.718901
71997069	chr3:71997069:T:G	1.56008e-07	-1.5528	-1.10208	2.96699e-05	-1.5471	-1.12134	2.96868e-05	-1.54703	-1.12134
71997331	chr3:71997331:A:G	1.55576e-07	-1.38516	-1.27249	3.4957e-05	-1.24711	-1.25735	3.49781e-05	-1.247	-1.25735
71997469	chr3:71997469:GGAA:G	2.17041e-07	-1.10233	-1.22238	5.2316e-05	-0.919134	-1.18214	5.23485e-05	-0.919002	-1.18215
71997761	chr3:71997761:AC:A	1.83584e-06	-0.189534	-2.97869e-10	0.000415328	-0.0295088	-2.97869e-10	0.000415524	-0.0295354	-2.97869e-10
71997949	chr3:71997949:C:T	5.01334e-07	-1.48752	-2.97869e-10	9.34065e-05	-1.52162	-2.97869e-10	9.3451e-05	-1.52164	-2.97869e-10
71997972	chr3:71997972:T:G	1.63638e-06	-1.5082e-10	-0.304553	0.000304391	-1.5082e-10	-0.340265	0.000304548	-1.5082e-10	-0.340247
71998184	chr3:71998184:G:T	1.49671e-07	-1.60641	-1.08994	3.23703e-05	-1.5549	-1.02643	3.23865e-05	-1.55489	-1.02644
71998215	chr3:71998215:TGG:T	1.38054e-07	-1.50297	-1.27418	2.88567e-05	-1.41807	-1.27816	2.88714e-05	-1.41806	-1.27816
71998409	chr3:71998409:G:A	1.22188e-07	-1.63229	-1.26694	2.57839e-05	-1.55906	-1.24977	2.57953e-05	-1.55911	-1.24977
71998583	chr3:71998583:T:C	8.55634e-07	-1.5082e-10	-0.95295	0.000158868	-1.5082e-10	-0.990502	0.000158948	-1.5082e-10	-0.9905
71998683	chr3:71998683:A:G	1.51623e-07	-1.47596	-1.20743	3.39832e-05	-1.3777	-1.15501	3.40003e-05	-1.37769	-1.15502
71998742	chr3:71998742:G:A	1.87326e-07	-1.40517	-1.06678	3.10483e-05	-1.47899	-1.14404	3.10623e-05	-1.47904	-1.14404
71999248	chr3:71999248:G:A	1.04359e-06	-1.5082e-10	-0.754371	0.000195271	-1.5082e-10	-0.78419	0.00019537	-1.5082e-10	-0.784178
71999527	chr3:71999527:G:GA	1.4303e-07	-1.62015	-1.12159	2.75726e-05	-1.55165	-1.19011	2.75866e-05	-1.55164	-1.1901
71999541	chr3:71999541:A:G	1.44616e-07	-1.62781	-1.1029	2.76765e-05	-1.56214	-1.17586	2.76907e-05	-1.56213	-1.17585
71999546	chr3:71999546:CT:C	6.22482e-07	-1.5082e-10	-1.27108	0.000120344	-1.5082e-10	-1.26822	0.000120404	-1.5082e-10	-1.26822
71999869	chr3:71999869:C:A	2.60126e-07	-1.15471	-0.988912	5.68298e-05	-0.942852	-1.07566	5.68665e-05	-0.942719	-1.07565
71999885	chr3:71999885:A:G	1.17575e-07	-1.70887	-1.22884	2.24866e-05	-1.70251	-1.24315	2.2498e-05	-1.7025	-1.24315
71999949	chr3:71999949:G:A	1.49265e-07	-1.59003	-1.10904	2.89375e-05	-1.51273	-1.18071	2.89523e-05	-1.51273	-1.1807
71999956	chr3:71999956:A:G	1.45567e-07	-1.61517	-1.10898	2.80212e-05	-1.54495	-1.18067	2.80355e-05	-1.54494	-1.18066
72000081	chr3:72000081:T:C	1.40568e-07	-1.65367	-1.10543	2.66783e-05	-1.59648	-1.17824	2.66919e-05	-1.59648	-1.17824
72000406	chr3:72000406:G:A	6.18087e-07	-1.5082e-10	-1.27816	0.000119161	-1.5082e-10	-1.2781	0.000119221	-1.5082e-10	-1.2781
72000417	chr3:72000417:A:G	4.23313e-07	-1.65668	-2.97869e-10	9.11055e-05	-1.54656	-2.97869e-10	9.11517e-05	-1.54655	-2.97869e-10
72000653	chr3:72000653:A:G	1.62693e-07	-1.52523	-1.0877	3.21959e-05	-1.44802	-1.13871	3.22111e-05	-1.44805	-1.13871
72000950	chr3:72000950:G:A	1.4847e-06	-1.5082e-10	-0.401824	0.000300313	-1.5082e-10	-0.353752	0.000300462	-1.5082e-10	-0.353755
72000973	chr3:72000973:A:C	3.07368e-07	-1.70934	-0.26741	5.53603e-05	-1.69539	-0.349326	5.53875e-05	-1.69539	-0.349329
72001216	chr3:72001216:G:A	1.46032e-07	-1.4575	-1.26347	3.16001e-05	-1.36868	-1.23674	3.16171e-05	-1.36864	-1.23674
72001414	chr3:72001414:G:A	6.7954e-07	-1.5082e-10	-1.18338	0.000131537	-1.5082e-10	-1.17929	0.000131602	-1.5082e-10	-1.17929
72001470	chr3:72001470:G:C	2.19731e-07	-1.71146	-0.600933	4.50471e-05	-1.71253	-0.538342	4.50702e-05	-1.71252	-0.538329
72001832	chr3:72001832:A:T	8.3704e-07	-1.5082e-10	-0.97492	0.00016406	-1.5082e-10	-0.958343	0.000164143	-1.5082e-10	-0.958336
72001953	chr3:72001953:T:C	6.5491e-07	-1.5082e-10	-1.2203	0.000129401	-1.5082e-10	-1.19566	0.000129466	-1.5082e-10	-1.19566
72001980	chr3:72001980:C:A	8.51461e-07	-1.5082e-10	-0.957839	0.000166303	-1.5082e-10	-0.944764	0.000166386	-1.5082e-10	-0.944767
72002050	chr3:72002050:G:A	1.61936e-07	-1.62889	-0.988703	3.19516e-05	-1.61539	-0.978963	3.19679e-05	-1.61539	-0.978956
72002145	chr3:72002145:T:C	1.69946e-07	-1.32552	-1.24379	3.17366e-05	-1.34213	-1.25898	3.17525e-05	-1.34212	-1.25898
72002808	chr3:72002808:G:C	6.29023e-07	-1.5082e-10	-1.26062	0.000120918	-1.5082e-10	-1.26346	0.000120979	-1.5082e-10	-1.26346
72003172	chr3:72003172:C:T	6.64325e-07	-1.5082e-10	-1.20602	0.000126473	-1.5082e-10	-1.21855	0.000126535	-1.5082e-10	-1.21855
72003687	chr3:72003687:C:G	7.44271e-07	-1.5082e-10	-1.09239	0.000142258	-1.5082e-10	-1.10093	0.00014233	-1.5082e-10	-1.10093
72003840	chr3:72003840:G:A	6.68865e-07	-1.5082e-10	-1.19921	0.000130094	-1.5082e-10	-1.19032	0.000130159	-1.5082e-10	-1.19032
72004306	chr3:72004306:C:G	1.25378e-06	-1.5082e-10	-0.570878	0.000234359	-1.5082e-10	-0.601723	0.000234477	-1.5082e-10	-0.601719
72004331	chr3:72004331:G:A	1.02891e-06	-1.5082e-10	-0.768536	0.000194092	-1.5082e-10	-0.790243	0.000194192	-1.5082e-10	-0.790229
72004344	chr3:72004344:T:C	8.587e-07	-1.5082e-10	-0.949373	0.000168557	-1.5082e-10	-0.931302	0.000168642	-1.5082e-10	-0.931294
72004960	chr3:72004960:C:T	6.26207e-07	-1.5082e-10	-1.26511	0.0001215	-1.5082e-10	-1.25866	0.00012156	-1.5082e-10	-1.25866
72005174	chr3:72005174:A:G	9.83771e-07	-1.5082e-10	-0.8134	0.000185623	-1.5082e-10	-0.83486	0.000185716	-1.5082e-10	-0.834857
72005232	chr3:72005232:T:C	4.94343e-07	-1.50156	-2.97869e-10	9.17894e-05	-1.53908	-2.97869e-10	9.18464e-05	-1.53896	-2.97869e-10
72005329	chr3:72005329:G:A	9.17586e-07	-1.5082e-10	-0.883046	0.000182752	-1.5082e-10	-0.850449	0.000182843	-1.5082e-10	-0.850448
72005663	chr3:72005663:A:G	4.12938e-07	-1.68149	-2.97869e-10	8.10608e-05	-1.66338	-2.97869e-10	8.11025e-05	-1.66336	-2.97869e-10
72005773	chr3:72005773:C:A	5.43291e-07	-0.20783	-1.19932	0.000109748	-0.130294	-1.2301	0.000109801	-0.130311	-1.23009
72005863	chr3:72005863:C:G	1.35546e-06	-1.5082e-10	-0.492894	0.000271804	-1.5082e-10	-0.453496	0.000271955	-1.5082e-10	-0.453438
72005958	chr3:72005958:C:T	7.64862e-07	-1.0651	-2.97869e-10	0.000116693	-1.29903	-2.97869e-10	0.000116744	-1.29909	-2.97869e-10
72006018	chr3:72006018:T:G	9.59215e-07	-1.5082e-10	-0.838677	0.000179731	-1.5082e-10	-0.867114	0.000179823	-1.5082e-10	-0.867101
72006028	chr3:72006028:G:A	1.36949e-06	-1.5082e-10	-0.482599	0.000274581	-1.5082e-10	-0.443331	0.000274734	-1.5082e-10	-0.443273
72006075	chr3:72006075:T:C	3.361e-07	-0.825029	-1.06236	6.43863e-05	-0.837764	-1.05591	6.44139e-05	-0.837832	-1.05591
72006140	chr3:72006140:G:A	8.04822e-07	-1.5082e-10	-1.01417	0.000148493	-1.5082e-10	-1.05804	0.000148567	-1.5082e-10	-1.05804
72006283	chr3:72006283:A:C	3.67108e-07	-0.554959	-1.24418	7.5293e-05	-0.476381	-1.26081	7.53294e-05	-0.476397	-1.26081
72006528	chr3:72006528:T:G	6.50656e-07	-1.5082e-10	-1.22681	0.000124913	-1.5082e-10	-1.23096	0.000124975	-1.5082e-10	-1.23096
72006596	chr3:72006596:T:G	9.38174e-07	-1.5082e-10	-0.860857	0.000176138	-1.5082e-10	-0.887309	0.000176228	-1.5082e-10	-0.887297
72006646	chr3:72006646:G:A	9.60127e-07	-1.5082e-10	-0.837726	0.000188306	-1.5082e-10	-0.820507	0.000188399	-1.5082e-10	-0.820512
72006993	chr3:72006993:G:A	8.29029e-07	-0.984537	-2.97869e-10	0.000145714	-1.07693	-2.97869e-10	0.000145789	-1.07692	-2.97869e-10
72007021	chr3:72007021:A:T	7.91229e-07	-1.5082e-10	-1.0312	0.000154452	-1.5082e-10	-1.01869	0.00015453	-1.5082e-10	-1.01868
72007540	chr3:72007540:G:A	1.70387e-07	-1.71052	-0.856202	3.04028e-05	-1.70048	-0.943563	3.04176e-05	-1.70049	-0.943563
72007587	chr3:72007587:G:C	6.18094e-07	-1.5082e-10	-1.27815	0.000119162	-1.5082e-10	-1.2781	0.000119221	-1.5082e-10	-1.2781
72007894	chr3:72007894:G:A	3.95452e-07	-1.3698	-0.354959	6.25301e-05	-1.46295	-0.459978	6.25571e-05	-1.46303	-0.459965
72007967	chr3:72007967:T:C	1.55391e-07	-1.48865	-1.1702	2.85126e-05	-1.57707	-1.13116	2.85278e-05	-1.57703	-1.13116
72008060	chr3:72008060:C:T	7.2615e-07	-1.11704	-2.97869e-10	0.000145303	-1.07976	-2.97869e-10	0.00014535	-1.07993	-2.97869e-10
72008287	chr3:72008287:G:A	6.6225e-07	-1.5082e-10	-1.20915	0.000128639	-1.5082e-10	-1.20157	0.000128703	-1.5082e-10	-1.20157
72008474	chr3:72008474:A:T	6.46358e-07	-1.5082e-10	-1.23344	0.000124981	-1.5082e-10	-1.23041	0.000125043	-1.5082e-10	-1.23041
72008749	chr3:72008749:T:C	1.03028e-06	-1.5082e-10	-0.767208	0.000202663	-1.5082e-10	-0.747033	0.000202763	-1.5082e-10	-0.747038
72009057	chr3:72009057:T:C	1.30851e-06	-1.5082e-10	-0.528144	0.000262284	-1.5082e-10	-0.48915	0.000262429	-1.5082e-10	-0.489093
72009264	chr3:72009264:C:T	8.32667e-07	-1.5082e-10	-0.980158	0.000163313	-1.5082e-10	-0.962908	0.000163396	-1.5082e-10	-0.9629
72009265	chr3:72009265:A:G	8.36423e-07	-1.5082e-10	-0.975657	0.00016405	-1.5082e-10	-0.958409	0.000164132	-1.5082e-10	-0.958401
72009369	chr3:72009369:G:A	8.78725e-07	-1.5082e-10	-0.92632	0.000174415	-1.5082e-10	-0.897139	0.000174502	-1.5082e-10	-0.897138
72010330	chr3:72010330:TG:T	6.56445e-07	-1.5082e-10	-1.21795	0.000128059	-1.5082e-10	-1.20609	0.000128122	-1.5082e-10	-1.20609
72010614	chr3:72010614:T:C	6.20445e-07	-1.5082e-10	-1.27435	0.000119421	-1.5082e-10	-1.27592	0.000119481	-1.5082e-10	-1.27592
72011751	chr3:72011751:T:C	6.3179e-07	-1.5082e-10	-1.25623	0.000121005	-1.5082e-10	-1.26275	0.000121065	-1.5082e-10	-1.26275
72012727	chr3:72012727:AAATTGG:A	4.25648e-07	-1.65118	-2.97869e-10	8.77828e-05	-1.58371	-2.97869e-10	8.78268e-05	-1.58371	-2.97869e-10
72012804	chr3:72012804:T:C	6.33775e-07	-1.5082e-10	-1.2531	0.000123443	-1.5082e-10	-1.2428	0.000123504	-1.5082e-10	-1.2428
72012813	chr3:72012813:C:T	3.45306e-06	-1.5082e-10	0.442225	0.000701697	-1.5082e-10	0.494924	0.00070211	-1.5082e-10	0.495015
72013077	chr3:72013077:C:T	5.90907e-07	-1.54862	0.225485	0.000114457	-1.55444	0.236068	0.000114512	-1.55447	0.236084
72013260	chr3:72013260:A:G	7.22315e-07	-1.5082e-10	-1.12233	0.000141043	-1.5082e-10	-1.10952	0.000141113	-1.5082e-10	-1.10951
72013316	chr3:72013316:A:G	3.61369e-06	-1.5082e-10	0.487693	0.000735239	-1.5082e-10	0.541618	0.000735673	-1.5082e-10	0.541711
72013390	chr3:72013390:G:A	7.25973e-07	-1.5082e-10	-1.11728	0.000142589	-1.5082e-10	-1.09861	0.000142659	-1.5082e-10	-1.09861
72013664	chr3:72013664:G:A	6.57795e-07	-1.5082e-10	-1.2159	0.000125261	-1.5082e-10	-1.22818	0.000125323	-1.5082e-10	-1.22818
72014711	chr3:72014711:C:A	5.45913e-07	-1.40233	-2.97869e-10	0.000115553	-1.30885	-2.97869e-10	0.000115608	-1.30887	-2.97869e-10
72014736	chr3:72014736:G:A	3.93939e-06	-1.5082e-10	0.573988	0.00079826	-1.5082e-10	0.623857	0.000798732	-1.5082e-10	0.623951
72014881	chr3:72014881:TG:T	3.58039e-06	-1.5082e-10	0.478434	0.000724651	-1.5082e-10	0.527112	0.000725077	-1.5082e-10	0.527204
72014911	chr3:72014911:GTTC:G	2.76733e-07	-1.30506	-0.776676	4.93531e-05	-1.3101	-0.849477	4.93777e-05	-1.31011	-0.849463
72014955	chr3:72014955:C:T	4.48045e-07	-1.5999	-2.97869e-10	8.59381e-05	-1.60495	-2.97869e-10	8.59834e-05	-1.60492	-2.97869e-10
72015039	chr3:72015039:G:A	1.8256e-07	-1.28223	-1.21548	3.45889e-05	-1.28119	-1.23385	3.46057e-05	-1.28121	-1.23385
72015172	chr3:72015172:A:G	9.45404e-07	-1.5082e-10	-0.85318	0.000178353	-1.5082e-10	-0.874814	0.000178442	-1.5082e-10	-0.87481
72016197	chr3:72016197:T:C	1.36236e-07	-1.59561	-1.1948	2.82151e-05	-1.53228	-1.18644	2.82284e-05	-1.53231	-1.18644
72016318	chr3:72016318:A:G	3.41459e-06	1.68332	-1.2523	0.000769082	1.82492	-1.2383	0.000769411	1.82485	-1.2383
72016346	chr3:72016346:C:T	7.12352e-07	-1.5082e-10	-1.13622	0.00014165	-1.5082e-10	-1.10522	0.000141721	-1.5082e-10	-1.10521
72016474	chr3:72016474:T:C	2.21633e-07	-1.13399	-1.16978	3.74677e-05	-1.29232	-1.14278	3.74887e-05	-1.29226	-1.14278
72016526	chr3:72016526:T:C	1.35018e-06	0.70402	-1.20082	0.000300243	0.823947	-1.17793	0.000300381	0.823899	-1.17792
72016952	chr3:72016952:C:T	8.07589e-07	-1.5082e-10	-1.01074	0.0001574	-1.5082e-10	-0.999789	0.000157479	-1.5082e-10	-0.999783
72017290	chr3:72017290:G:T	1.79293e-07	-1.4594	-1.05637	3.88927e-05	-1.36381	-1.03396	3.89107e-05	-1.36384	-1.03396
72017758	chr3:72017758:G:A	8.57621e-07	-1.5082e-10	-0.95063	0.000171151	-1.5082e-10	-0.916033	0.000171237	-1.5082e-10	-0.916029
72017881	chr3:72017881:C:T	2.22584e-07	-1.35505	-0.944436	4.93086e-05	-1.24412	-0.916358	4.93262e-05	-1.24426	-0.916359
72018104	chr3:72018104:C:T	5.23033e-07	-1.44515	-2.97869e-10	0.000100403	-1.44938	-2.97869e-10	0.000100438	-1.44953	-2.97869e-10
72018544	chr3:72018544:T:C	3.99436e-07	-0.471355	-1.24338	8.59599e-05	-0.378037	-1.22666	8.60002e-05	-0.378072	-1.22665
72018655	chr3:72018655:C:T	6.32803e-07	-1.5082e-10	-1.25463	0.000123366	-1.5082e-10	-1.24342	0.000123428	-1.5082e-10	-1.24342
72018667	chr3:72018667:G:A	8.57137e-07	-1.5082e-10	-0.951194	0.000167603	-1.5082e-10	-0.936981	0.000167686	-1.5082e-10	-0.936983
72019312	chr3:72019312:T:C	1.12873e-06	-1.5082e-10	-0.675946	0.000207739	-1.5082e-10	-0.722294	0.000207843	-1.5082e-10	-0.722293
72019557	chr3:72019557:C:T	5.51391e-07	-0.150829	-1.24152	0.000119975	-0.0467298	-1.22456	0.000120031	-0.0467688	-1.22455
72019558	chr3:72019558:G:A	2.71004e-07	-1.53638	-0.566279	5.23429e-05	-1.57528	-0.525484	5.23711e-05	-1.57525	-0.525469
72019638	chr3:72019638:A:G	3.34945e-06	-0.0975297	0.50929	0.000509535	-0.213677	0.388597	0.000509756	-0.213753	0.388611
72019889	chr3:72019889:TG:T	5.03193e-07	-0.238728	-1.24509	0.000108927	-0.139236	-1.22867	0.000108978	-0.139271	-1.22866
72019890	chr3:72019890:G:A	8.98992e-07	-1.5082e-10	-0.903518	0.000181728	-1.5082e-10	-0.856067	0.00018182	-1.5082e-10	-0.856058
72019932	chr3:72019932:T:A	2.26535e-06	-1.5082e-10	0.0206942	0.000458377	-1.5082e-10	0.0691133	0.000458612	-1.5082e-10	0.0691297
72020074	chr3:72020074:C:G	4.60201e-07	-0.303308	-1.26982	9.81357e-05	-0.211463	-1.26076	9.81816e-05	-0.211497	-1.26076
72020112	chr3:72020112:G:A	6.37322e-07	-1.5082e-10	-1.24752	0.000123393	-1.5082e-10	-1.2432	0.000123455	-1.5082e-10	-1.2432
72020125	chr3:72020125:C:T	1.99181e-07	-1.55224	-0.858339	3.80572e-05	-1.4902	-0.929289	3.80733e-05	-1.49028	-0.929281
72020277	chr3:72020277:T:A	4.49195e-07	-0.34325	-1.25409	9.61562e-05	-0.252606	-1.24	9.62014e-05	-0.25264	-1.23999
72020333	chr3:72020333:A:G	1.19275e-07	-1.64547	-1.27789	2.23673e-05	-1.67849	-1.27249	2.23785e-05	-1.67849	-1.27249
72020896	chr3:72020896:C:T	3.92416e-07	-0.488562	-1.24391	8.3218e-05	-0.410359	-1.22675	8.32567e-05	-0.410399	-1.22675
72021011	chr3:72021011:C:T	1.95552e-07	-1.29677	-1.1322	3.40292e-05	-1.43415	-1.09721	3.40477e-05	-1.4341	-1.09721
72021644	chr3:72021644:A:T	3.47162e-07	-1.69171	-0.163291	6.69334e-05	-1.69625	-0.158626	6.69669e-05	-1.69626	-0.158612
72022109	chr3:72022109:G:A	4.52113e-07	-0.344983	-1.24588	9.70755e-05	-0.253464	-1.22963	9.71213e-05	-0.253496	-1.22962
72022149	chr3:72022149:G:A	5.20416e-07	-0.188451	-1.26171	0.000112331	-0.0874667	-1.24966	0.000112384	-0.0875022	-1.24965
72022404	chr3:72022404:A:G	1.46717e-06	-1.5082e-10	-0.413704	0.000266874	-1.5082e-10	-0.471802	0.000267007	-1.5082e-10	-0.471801
72022653	chr3:72022653:G:A	7.2051e-07	-1.5082e-10	-1.12483	0.000140656	-1.5082e-10	-1.11226	0.000140726	-1.5082e-10	-1.11226
72022670	chr3:72022670:T:C	2.0081e-07	-1.41482	-0.987617	4.35449e-05	-1.32376	-0.96102	4.35639e-05	-1.32382	-0.961021
72023106	chr3:72023106:G:A	3.62127e-07	-1.67199	-0.140803	6.94828e-05	-1.67864	-0.13886	6.95172e-05	-1.67865	-0.138846
72023189	chr3:72023189:A:G	1.28693e-06	-1.5082e-10	-0.544775	0.00023517	-1.5082e-10	-0.598271	0.000235287	-1.5082e-10	-0.598269
72023251	chr3:72023251:C:G	7.53651e-07	-1.5082e-10	-1.07986	0.000145208	-1.5082e-10	-1.08041	0.00014528	-1.5082e-10	-1.08041
72023362	chr3:72023362:C:A	2.63603e-06	-1.5082e-10	0.172236	0.00055409	-1.5082e-10	0.25875	0.000554374	-1.5082e-10	0.258765
72023518	chr3:72023518:C:T	4.93315e-07	-0.254455	-1.24919	0.000106474	-0.156719	-1.23396	0.000106524	-0.156754	-1.23395
72023521	chr3:72023521:G:A	1.37543e-07	-1.58426	-1.19659	2.86136e-05	-1.4795	-1.22519	2.86287e-05	-1.47947	-1.22519
72023826	chr3:72023826:A:G	5.12666e-07	-0.206639	-1.25853	0.000110588	-0.106581	-1.24618	0.00011064	-0.106617	-1.24618
72024047	chr3:72024047:G:T	5.33123e-07	-0.165781	-1.26026	0.00011523	-0.0634726	-1.24818	0.000115283	-0.0635099	-1.24817
72024127	chr3:72024127:T:C	4.65434e-07	-0.30356	-1.25826	0.000100255	-0.205377	-1.24548	0.000100302	-0.205412	-1.24548
72024165	chr3:72024165:G:A	2.38716e-07	-1.3231	-0.906423	4.4402e-05	-1.33774	-0.927555	4.44257e-05	-1.33771	-0.927544
72024644	chr3:72024644:C:G	9.48799e-07	-1.5082e-10	-0.849596	0.000174277	-1.5082e-10	-0.897933	0.000174363	-1.5082e-10	-0.897935
72024687	chr3:72024687:C:T	4.45582e-07	-0.33683	-1.26858	9.59391e-05	-0.235333	-1.25953	9.59838e-05	-0.235368	-1.25953
72024757	chr3:72024757:G:A	7.41287e-07	-1.5082e-10	-1.0964	0.000144854	-1.5082e-10	-1.08285	0.000144927	-1.5082e-10	-1.08284
72025004	chr3:72025004:A:G	7.61431e-07	-1.5082e-10	-1.06959	0.000143628	-1.5082e-10	-1.09135	0.000143699	-1.5082e-10	-1.09135
72025009	chr3:72025009:CT:C	9.71699e-07	-0.825746	-2.97869e-10	0.000170234	-0.921403	-2.97869e-10	0.000170321	-0.921387	-2.97869e-10
72025082	chr3:72025082:G:A	2.31353e-07	-1.61325	-0.647601	4.5344e-05	-1.63939	-0.604908	4.5368e-05	-1.63937	-0.604894
72025742	chr3:72025742:T:C	6.51104e-07	-1.5082e-10	-1.22612	0.000126535	-1.5082e-10	-1.21806	0.000126598	-1.5082e-10	-1.21806
72025756	chr3:72025756:C:T	6.48604e-07	-1.5082e-10	-1.22997	0.000123593	-1.5082e-10	-1.24159	0.000123654	-1.5082e-10	-1.24159
72025823	chr3:72025823:C:T	6.39833e-07	-1.5082e-10	-1.24358	0.000122226	-1.5082e-10	-1.25271	0.000122287	-1.5082e-10	-1.25271
72026435	chr3:72026435:T:C	9.67816e-07	-1.5082e-10	-0.82975	0.000186541	-1.5082e-10	-0.829927	0.000186634	-1.5082e-10	-0.829927
72026861	chr3:72026861:C:T	7.4362e-07	-1.5082e-10	-1.09326	0.000143613	-1.5082e-10	-1.09146	0.000143684	-1.5082e-10	-1.09146
72026892	chr3:72026892:T:A	1.51168e-07	-1.52023	-1.16617	3.14963e-05	-1.44903	-1.15968	3.15103e-05	-1.44908	-1.15968
72026983	chr3:72026983:G:A	7.26121e-07	-1.5082e-10	-1.11708	0.000141832	-1.5082e-10	-1.10394	0.000141903	-1.5082e-10	-1.10393
72027197	chr3:72027197:T:C	3.43928e-07	-0.5872	-1.27716	7.80075e-05	-0.426128	-1.27565	7.80403e-05	-0.426202	-1.27565
72027241	chr3:72027241:G:C	5.00496e-07	-1.48919	-2.97869e-10	0.000104328	-1.41103	-2.97869e-10	0.000104378	-1.41105	-2.97869e-10
72027247	chr3:72027247:G:A	9.93681e-07	-0.803376	-2.97869e-10	0.000173856	-0.90035	-2.97869e-10	0.000173946	-0.900329	-2.97869e-10
72027462	chr3:72027462:T:C	7.23532e-07	-1.5082e-10	-1.12065	0.000141267	-1.5082e-10	-1.10793	0.000141338	-1.5082e-10	-1.10792
72027772	chr3:72027772:A:G	1.34782e-07	-1.61584	-1.18529	2.55799e-05	-1.62494	-1.19183	2.55931e-05	-1.62493	-1.19183
72028037	chr3:72028037:C:T	1.67891e-07	-1.48704	-1.09444	3.50088e-05	-1.41419	-1.08879	3.50242e-05	-1.41424	-1.08879
72028080	chr3:72028080:T:C	7.07041e-07	-1.5082e-10	-1.1437	0.000137934	-1.5082e-10	-1.1318	0.000138004	-1.5082e-10	-1.13179
72028717	chr3:72028717:T:C	6.18793e-07	-1.5082e-10	-1.27702	0.00011937	-1.5082e-10	-1.27635	0.000119429	-1.5082e-10	-1.27635
72028770	chr3:72028770:C:T	1.41575e-07	-1.67014	-1.08182	2.67085e-05	-1.66951	-1.10409	2.67222e-05	-1.6695	-1.10408
72028829	chr3:72028829:C:T	5.21931e-07	-0.18598	-1.26128	0.000111743	-0.0944527	-1.24792	0.000111795	-0.0944876	-1.24792
72028850	chr3:72028850:C:T	6.185e-07	-1.5082e-10	-1.2775	0.000119294	-1.5082e-10	-1.27698	0.000119354	-1.5082e-10	-1.27698
72029263	chr3:72029263:C:G	7.16109e-07	-1.5082e-10	-1.13096	0.000139768	-1.5082e-10	-1.11859	0.000139838	-1.5082e-10	-1.11859
72029533	chr3:72029533:C:T	9.12628e-06	-1.5082e-10	1.41412	0.00195575	-1.5082e-10	1.51995	0.00195699	-1.5082e-10	1.52009
72029912	chr3:72029912:A:G	9.16583e-07	-1.5082e-10	-0.88414	0.000168362	-1.5082e-10	-0.93246	0.000168446	-1.5082e-10	-0.93246
72029948	chr3:72029948:G:A	2.95038e-07	-0.752461	-1.26523	6.85914e-05	-0.559126	-1.27128	6.86219e-05	-0.55918	-1.27128
72030144	chr3:72030144:G:C	7.05723e-07	-1.5082e-10	-1.14557	0.000137688	-1.5082e-10	-1.13359	0.000137757	-1.5082e-10	-1.13358
72030185	chr3:72030185:G:A	8.84152e-07	-1.5082e-10	-0.920163	0.00016615	-1.5082e-10	-0.945689	0.000166233	-1.5082e-10	-0.945683
72030269	chr3:72030269:G:A	6.19016e-07	-1.5082e-10	-1.27666	0.000119409	-1.5082e-10	-1.27602	0.000119469	-1.5082e-10	-1.27602
72030679	chr3:72030679:G:A	6.82637e-07	-1.5082e-10	-1.17883	0.000129603	-1.5082e-10	-1.1941	0.000129667	-1.5082e-10	-1.1941
72030680	chr3:72030680:C:A	6.80918e-07	-1.5082e-10	-1.18135	0.000129304	-1.5082e-10	-1.19641	0.000129368	-1.5082e-10	-1.19641
72031059	chr3:72031059:A:C	2.72251e-07	-0.847471	-1.2506	6.51458e-05	-0.628024	-1.25393	6.51706e-05	-0.62814	-1.25393
72031085	chr3:72031085:G:A	1.80095e-07	-1.28696	-1.22435	3.79011e-05	-1.21199	-1.21161	3.79215e-05	-1.21194	-1.21161
72031485	chr3:72031485:C:T	6.19081e-07	-1.5082e-10	-1.27656	0.000119424	-1.5082e-10	-1.2759	0.000119483	-1.5082e-10	-1.2759
72031655	chr3:72031655:TCTACAGA:T	4.31307e-07	-0.365822	-1.27215	9.04345e-05	-0.290794	-1.26316	9.04791e-05	-0.290802	-1.26315
72031761	chr3:72031761:A:G	6.71603e-07	-1.5082e-10	-1.19512	0.000127612	-1.5082e-10	-1.20958	0.000127676	-1.5082e-10	-1.20958
72032763	chr3:72032763:G:A	1.19855e-07	-1.68953	-1.22898	2.30252e-05	-1.69051	-1.23148	2.30371e-05	-1.69049	-1.23148
72032780	chr3:72032780:A:C	1.24429e-07	-1.70891	-1.17215	2.38521e-05	-1.70872	-1.17798	2.38636e-05	-1.70873	-1.17799
72032860	chr3:72032860:G:A	1.03596e-06	-1.5082e-10	-0.761705	0.000192725	-1.5082e-10	-0.797315	0.000192821	-1.5082e-10	-0.79731
72032962	chr3:72032962:C:T	1.26389e-07	-1.69459	-1.17084	2.42524e-05	-1.69214	-1.17792	2.42639e-05	-1.69216	-1.17793
72033034	chr3:72033034:C:T	1.26582e-07	-1.71206	-1.15184	2.42077e-05	-1.71154	-1.16037	2.42195e-05	-1.71154	-1.16037
72033272	chr3:72033272:T:C	8.25898e-07	-0.988321	-2.97869e-10	0.00015638	-1.00629	-2.97869e-10	0.000156453	-1.00632	-2.97869e-10
72033369	chr3:72033369:C:T	7.2176e-07	-1.5082e-10	-1.1231	0.00013664	-1.5082e-10	-1.14123	0.000136709	-1.5082e-10	-1.14122
72033532	chr3:72033532:GTTTT:G	7.43852e-07	0.0221359	-1.11509	0.000171218	0.18814	-1.10378	0.000171289	0.188063	-1.10379
72033604	chr3:72033604:C:T	1.31408e-06	-1.5082e-10	-0.523897	0.00024112	-1.5082e-10	-0.573283	0.00024124	-1.5082e-10	-0.573282
72033786	chr3:72033786:T:C	9.16226e-07	0.39294	-1.27747	0.000192333	0.472466	-1.27182	0.000192421	0.472425	-1.27181
72033804	chr3:72033804:T:C	4.04022e-07	-1.70332	-2.97869e-10	7.75049e-05	-1.70824	-2.97869e-10	7.75441e-05	-1.70823	-2.97869e-10
72034300	chr3:72034300:G:A	7.41946e-07	-1.5082e-10	-1.09552	0.000141719	-1.5082e-10	-1.10473	0.00014179	-1.5082e-10	-1.10473
72034574	chr3:72034574:G:A	4.91944e-07	-0.280545	-1.22588	0.000112327	-0.119891	-1.21728	0.000112374	-0.119962	-1.21728
72034778	chr3:72034778:G:A	1.18199e-07	-1.68238	-1.25004	2.28093e-05	-1.67816	-1.25325	2.282e-05	-1.67818	-1.25325
72034944	chr3:72034944:G:A	7.41435e-07	-1.5082e-10	-1.0962	0.000141625	-1.5082e-10	-1.1054	0.000141696	-1.5082e-10	-1.10539
72035127	chr3:72035127:G:T	6.34977e-07	-1.5082e-10	-1.2512	0.000121561	-1.5082e-10	-1.25816	0.000121621	-1.5082e-10	-1.25816
72035277	chr3:72035277:A:G	2.95059e-06	-1.5082e-10	0.284967	0.000578832	-1.5082e-10	0.302434	0.000579125	-1.5082e-10	0.302443
72035477	chr3:72035477:C:T	7.59477e-07	-1.5082e-10	-1.07216	0.000143486	-1.5082e-10	-1.09234	0.000143558	-1.5082e-10	-1.09234
72035500	chr3:72035500:T:C	3.03705e-07	-0.723556	-1.26518	6.42125e-05	-0.636751	-1.25963	6.42468e-05	-0.636713	-1.25963
72035859	chr3:72035859:T:C	6.70282e-07	0.0787953	-1.27589	0.000146976	0.208839	-1.27715	0.000147041	0.208791	-1.27715
72036039	chr3:72036039:G:A	7.42614e-07	-1.5082e-10	-1.09462	0.000141817	-1.5082e-10	-1.10404	0.000141888	-1.5082e-10	-1.10403
72036300	chr3:72036300:C:G	6.20174e-07	-1.5082e-10	-1.27479	0.000119409	-1.5082e-10	-1.27602	0.000119469	-1.5082e-10	-1.27602
72036361	chr3:72036361:A:G	7.48453e-07	0.16291	-1.24969	0.000169141	0.324084	-1.25193	0.000169217	0.324033	-1.25192
72036750	chr3:72036750:G:T	5.02084e-07	-1.50692	0.0208923	0.000103856	-1.43837	0.0227922	0.000103902	-1.43844	0.0228126
72037001	chr3:72037001:G:T	2.16167e-07	-1.49235	-0.836392	4.51629e-05	-1.4256	-0.822705	4.51832e-05	-1.42564	-0.822704
72037248	chr3:72037248:CT:C	7.30328e-07	-1.5082e-10	-1.1113	0.00013953	-1.5082e-10	-1.1203	0.0001396	-1.5082e-10	-1.12029
72038244	chr3:72038244:T:C	1.68413e-07	-1.69621	-0.882163	3.12554e-05	-1.69862	-0.917768	3.12717e-05	-1.6986	-0.91776
72038362	chr3:72038362:T:C	3.05207e-07	-1.16252	-0.821279	5.11655e-05	-1.39332	-0.730195	5.1191e-05	-1.39331	-0.730201
72038512	chr3:72038512:G:C	6.23589e-07	0.00585084	-1.27515	0.000128463	0.0753245	-1.27826	0.000128523	0.0752899	-1.27826
72038539	chr3:72038539:G:A	4.21946e-07	-1.65991	-2.97869e-10	8.68077e-05	-1.59488	-2.97869e-10	8.68507e-05	-1.59488	-2.97869e-10
72038863	chr3:72038863:A:G	7.18751e-07	-1.5082e-10	-1.12728	0.000137357	-1.5082e-10	-1.13599	0.000137426	-1.5082e-10	-1.13599
72038908	chr3:72038908:A:G	7.29062e-07	-1.5082e-10	-1.11303	0.000139272	-1.5082e-10	-1.12215	0.000139342	-1.5082e-10	-1.12214
72039109	chr3:72039109:T:C	5.08002e-07	-1.52877	0.0544631	0.00010457	-1.4643	0.0555797	0.000104617	-1.46437	0.0556004
72039183	chr3:72039183:G:A	8.38242e-07	-1.5082e-10	-0.973486	0.000166687	-1.5082e-10	-0.942462	0.00016677	-1.5082e-10	-0.942459
72039254	chr3:72039254:G:A	4.43671e-07	-1.60971	-2.97869e-10	9.33982e-05	-1.52171	-2.97869e-10	9.34444e-05	-1.52171	-2.97869e-10
72039525	chr3:72039525:G:A	4.00363e-07	-1.71242	-2.97869e-10	7.75148e-05	-1.70811	-2.97869e-10	7.75534e-05	-1.70811	-2.97869e-10
72039563	chr3:72039563:C:T	1.04078e-06	-1.5082e-10	-0.757064	0.000203578	-1.5082e-10	-0.742527	0.000203679	-1.5082e-10	-0.742529
72040030	chr3:72040030:G:A	7.27827e-07	-1.5082e-10	-1.11473	0.000139067	-1.5082e-10	-1.12362	0.000139137	-1.5082e-10	-1.12362
72040131	chr3:72040131:T:C	7.28402e-07	-1.5082e-10	-1.11394	0.000139172	-1.5082e-10	-1.12287	0.000139242	-1.5082e-10	-1.12286
72040233	chr3:72040233:T:A	1.38289e-07	-1.5142	-1.26125	2.3668e-05	-1.6268	-1.26766	2.36799e-05	-1.62679	-1.26766
72040609	chr3:72040609:A:G	1.16723e-06	-1.5082e-10	-0.642402	0.000214256	-1.5082e-10	-0.691407	0.000214362	-1.5082e-10	-0.691407
72040791	chr3:72040791:C:A	1.71886e-06	-1.5082e-10	-0.255377	0.000332132	-1.5082e-10	-0.253045	0.000332299	-1.5082e-10	-0.253039
72040796	chr3:72040796:T:C	7.29076e-07	-1.5082e-10	-1.11301	0.000139275	-1.5082e-10	-1.12212	0.000139345	-1.5082e-10	-1.12212
72040994	chr3:72040994:T:C	9.14238e-07	0.389805	-1.27651	0.000189585	0.464485	-1.27823	0.000189671	0.464445	-1.27823
72041414	chr3:72041414:G:A	7.24589e-07	-1.5082e-10	-1.11919	0.00013847	-1.5082e-10	-1.12792	0.000138539	-1.5082e-10	-1.12792
72041807	chr3:72041807:A:C	3.26245e-07	-1.68085	-0.236292	7.29069e-05	-1.70911	-0.0602838	7.2942e-05	-1.70911	-0.060296
72042111	chr3:72042111:A:G	6.8272e-07	-1.5082e-10	-1.17871	0.000130686	-1.5082e-10	-1.18578	0.000130751	-1.5082e-10	-1.18578
72042189	chr3:72042189:G:C	1.67864e-06	-1.5082e-10	-0.279055	0.00032419	-1.5082e-10	-0.277247	0.000324353	-1.5082e-10	-0.277242
72042904	chr3:72042904:C:T	6.505e-07	-1.5082e-10	-1.22705	0.000124128	-1.5082e-10	-1.23727	0.00012419	-1.5082e-10	-1.23726
72044117	chr3:72044117:C:T	1.62379e-07	-1.50367	-1.11118	3.06846e-05	-1.55704	-1.07778	3.06979e-05	-1.55711	-1.07777
72044311	chr3:72044311:T:C	1.56599e-07	-1.48615	-1.16495	2.93752e-05	-1.54148	-1.13695	2.93878e-05	-1.54155	-1.13694
72044346	chr3:72044346:C:G	2.18559e-06	0.606376	-0.621528	0.000411669	0.646552	-0.68491	0.000411885	0.646564	-0.684896
72045907	chr3:72045907:C:T	2.36785e-07	-1.07518	-1.16246	5.10713e-05	-0.967926	-1.15743	5.11028e-05	-0.967804	-1.15743
72046024	chr3:72046024:G:C	1.58499e-07	-1.50145	-1.13759	2.98839e-05	-1.55465	-1.10661	2.98967e-05	-1.55472	-1.1066
72046325	chr3:72046325:C:T	6.185e-07	-1.5082e-10	-1.27749	0.000119289	-1.5082e-10	-1.27703	0.000119348	-1.5082e-10	-1.27703
72046330	chr3:72046330:C:T	1.57773e-07	-1.49106	-1.15258	2.96535e-05	-1.54573	-1.12327	2.96662e-05	-1.5458	-1.12327
72046406	chr3:72046406:G:T	1.95131e-07	-1.16813	-1.26299	4.29398e-05	-1.04391	-1.25487	4.29659e-05	-1.0438	-1.25487
72046470	chr3:72046470:C:T	6.82475e-07	-1.5082e-10	-1.17907	0.000130642	-1.5082e-10	-1.18612	0.000130707	-1.5082e-10	-1.18612
72046496	chr3:72046496:C:T	8.84385e-07	0.354324	-1.27422	0.000183551	0.418612	-1.2647	0.000183645	0.418622	-1.26469
72046720	chr3:72046720:G:A	1.95687e-07	-1.15899	-1.26928	4.30275e-05	-1.0339	-1.26284	4.30536e-05	-1.03379	-1.26284
72047189	chr3:72047189:C:T	4.17654e-07	-1.67014	-2.97869e-10	8.0909e-05	-1.66525	-2.97869e-10	8.09507e-05	-1.66523	-2.97869e-10
72047273	chr3:72047273:T:G	1.04955e-06	0.119578	-0.868255	0.00020712	0.180954	-0.906235	0.000207225	0.180958	-0.906228
72047664	chr3:72047664:G:A	1.67278e-07	-1.47152	-1.11361	3.15122e-05	-1.52815	-1.08005	3.15255e-05	-1.52823	-1.08005
72047805	chr3:72047805:G:A	6.54313e-07	-1.5082e-10	-1.22121	0.000125061	-1.5082e-10	-1.22978	0.000125123	-1.5082e-10	-1.22978
72047946	chr3:72047946:G:A	4.21761e-07	-1.66035	-2.97869e-10	7.96266e-05	-1.68123	-2.97869e-10	7.96676e-05	-1.68121	-2.97869e-10
72047961	chr3:72047961:G:C	7.02207e-07	-1.5082e-10	-1.15056	0.000131775	-1.5082e-10	-1.17748	0.000131841	-1.5082e-10	-1.17748
72048044	chr3:72048044:T:C	1.17036e-06	0.632452	-1.27218	0.000239925	0.682534	-1.26078	0.000240045	0.682532	-1.26078
72048376	chr3:72048376:A:G	2.24057e-07	-1.02104	-1.27185	5.35818e-05	-0.813249	-1.26412	5.36148e-05	-0.813129	-1.26412
72048456	chr3:72048456:T:C	1.55468e-07	-1.49395	-1.1644	2.88564e-05	-1.56168	-1.13457	2.88688e-05	-1.56175	-1.13456
72048758	chr3:72048758:G:A	1.34108e-06	-1.5082e-10	-0.503559	0.000257236	-1.5082e-10	-0.508585	0.000257371	-1.5082e-10	-0.508555
72048779	chr3:72048779:C:T	9.97864e-07	0.473773	-1.27295	0.000203798	0.520642	-1.26209	0.000203899	0.52064	-1.26209
72048933	chr3:72048933:C:T	2.49667e-07	-0.935348	-1.24932	5.54177e-05	-0.798416	-1.24526	5.54523e-05	-0.798287	-1.24526
72049114	chr3:72049114:G:A	6.58485e-07	-1.5082e-10	-1.21485	0.000127833	-1.5082e-10	-1.20786	0.000127896	-1.5082e-10	-1.20785
72049270	chr3:72049270:C:T	1.52061e-07	-1.49995	-1.18056	2.81909e-05	-1.56661	-1.15297	2.8203e-05	-1.56668	-1.15296
72049811	chr3:72049811:G:A	1.16688e-06	0.626632	-1.26933	0.000239507	0.676142	-1.25614	0.000239626	0.676141	-1.25614
72050070	chr3:72050070:G:A	1.58626e-07	-1.48972	-1.14852	2.94709e-05	-1.55853	-1.11665	2.94835e-05	-1.5586	-1.11664
72050178	chr3:72050178:G:T	1.68312e-07	-1.45081	-1.12816	3.11837e-05	-1.52536	-1.09332	3.11969e-05	-1.52544	-1.09331
72050211	chr3:72050211:C:T	1.20868e-06	0.665678	-1.27318	0.000247209	0.71422	-1.26257	0.000247332	0.714217	-1.26256
72050231	chr3:72050231:C:G	2.79629e-07	-0.89967	-1.17166	6.20376e-05	-0.765377	-1.16546	6.20767e-05	-0.765243	-1.16546
72050480	chr3:72050480:T:C	1.53623e-06	-1.5082e-10	-0.367704	0.00031144	-1.5082e-10	-0.317372	0.000311597	-1.5082e-10	-0.317364
72050532	chr3:72050532:T:C	4.73725e-07	-1.54417	-2.97869e-10	0.000101554	-1.43799	-2.97869e-10	0.000101604	-1.43799	-2.97869e-10
72050571	chr3:72050571:C:A	1.68017e-07	-1.44671	-1.13402	3.10872e-05	-1.52178	-1.1	3.11003e-05	-1.52186	-1.1
72050797	chr3:72050797:G:A	1.38689e-07	-1.54035	-1.23221	2.57192e-05	-1.59777	-1.21357	2.57305e-05	-1.59783	-1.21357
72050884	chr3:72050884:A:T	1.15229e-07	-1.68176	-1.27611	2.35217e-05	-1.62719	-1.27346	2.35334e-05	-1.62719	-1.27346
72051182	chr3:72051182:A:C	1.73315e-07	-1.38046	-1.16923	3.1666e-05	-1.46417	-1.13916	3.16789e-05	-1.46427	-1.13916
72051429	chr3:72051429:A:AT	8.19228e-07	-1.5082e-10	-0.99643	0.000159784	-1.5082e-10	-0.984753	0.000159864	-1.5082e-10	-0.98475
72051527	chr3:72051527:G:T	9.80208e-07	0.444479	-1.26151	0.000198158	0.475068	-1.24458	0.000198256	0.475063	-1.24458
72051554	chr3:72051554:C:T	6.9584e-07	-1.5082e-10	-1.15967	0.000133048	-1.5082e-10	-1.16787	0.000133115	-1.5082e-10	-1.16786
72051791	chr3:72051791:G:A	1.68034e-07	-1.47046	-1.11016	3.13016e-05	-1.54078	-1.07413	3.13149e-05	-1.54086	-1.07412
72051912	chr3:72051912:T:C	1.08976e-06	-0.711078	-2.97869e-10	0.000190705	-0.807849	-2.97869e-10	0.00019081	-0.807798	-2.97869e-10
72051976	chr3:72051976:A:G	2.7923e-07	-0.921456	-1.1513	7.01067e-05	-0.680019	-1.12854	7.01387e-05	-0.680056	-1.12854
72052565	chr3:72052565:G:T	6.99916e-06	-1.5082e-10	1.14875	0.00151098	-1.5082e-10	1.26193	0.00151192	-1.5082e-10	1.26206
72052583	chr3:72052583:C:G	7.38735e-07	-1.5082e-10	-1.09985	0.000145275	-1.5082e-10	-1.07995	0.000145348	-1.5082e-10	-1.07995
72052686	chr3:72052686:G:A	7.00577e-06	-1.5082e-10	1.1497	0.00151233	-1.5082e-10	1.26283	0.00151327	-1.5082e-10	1.26296
72052785	chr3:72052785:ACAAAAAAAAC:A	6.81285e-06	-1.5082e-10	1.12177	0.0014697	-1.5082e-10	1.23424	0.00147062	-1.5082e-10	1.23437
72052977	chr3:72052977:A:T	6.18507e-07	-1.5082e-10	-1.27748	0.000119291	-1.5082e-10	-1.27701	0.00011935	-1.5082e-10	-1.27701
72053119	chr3:72053119:C:T	7.00577e-06	-1.5082e-10	1.1497	0.00151233	-1.5082e-10	1.26283	0.00151327	-1.5082e-10	1.26296
72053160	chr3:72053160:G:A	5.74721e-07	-1.48251	0.131606	0.000105075	-1.53057	0.126665	0.000105134	-1.53052	0.12668
72053304	chr3:72053304:A:G	6.5956e-07	-0.334841	-0.878377	0.000150149	-0.188171	-0.858778	0.000150244	-0.188036	-0.858778
72053729	chr3:72053729:G:A	1.1505e-06	-0.400969	-0.255875	0.000268496	-0.26324	-0.202501	0.000268672	-0.263107	-0.202476
72053882	chr3:72053882:C:T	1.28593e-07	-1.65581	-1.19234	2.68513e-05	-1.58577	-1.1825	2.68647e-05	-1.58577	-1.18249
72053976	chr3:72053976:A:G	4.26752e-07	-1.64859	-2.97869e-10	8.82731e-05	-1.57814	-2.97869e-10	8.83169e-05	-1.57814	-2.97869e-10
72054162	chr3:72054162:G:A	6.78281e-06	-1.5082e-10	1.11735	0.00146071	-1.5082e-10	1.2281	0.00146163	-1.5082e-10	1.22823
72054338	chr3:72054338:A:G	5.86652e-07	-0.323001	-1.00736	0.000135593	-0.162437	-0.986484	0.000135678	-0.162304	-0.986486
72054341	chr3:72054341:G:A	6.41738e-07	-1.5082e-10	-1.24061	0.000124235	-1.5082e-10	-1.2364	0.000124297	-1.5082e-10	-1.2364
72054390	chr3:72054390:C:G	6.185e-07	-1.5082e-10	-1.27749	0.000119289	-1.5082e-10	-1.27703	0.000119348	-1.5082e-10	-1.27703
72054461	chr3:72054461:A:G	6.19648e-07	-1.5082e-10	-1.27564	0.000119871	-1.5082e-10	-1.27216	0.000119931	-1.5082e-10	-1.27216
72054689	chr3:72054689:T:C	4.6297e-07	-1.56713	-2.97869e-10	0.000104982	-1.40479	-2.97869e-10	0.000105036	-1.40477	-2.97869e-10
72054855	chr3:72054855:C:T	4.18471e-07	-0.401753	-1.26643	9.31441e-05	-0.260419	-1.26401	9.32024e-05	-0.260288	-1.26401
72055411	chr3:72055411:G:A	7.73702e-07	-0.522095	-0.531511	0.000174533	-0.39882	-0.497646	0.000174645	-0.398693	-0.497626
72055788	chr3:72055788:G:C	8.12831e-07	-1.5082e-10	-1.00427	0.000159529	-1.5082e-10	-0.986351	0.000159609	-1.5082e-10	-0.98635
72056109	chr3:72056109:C:G	6.98852e-06	-1.5082e-10	1.14723	0.00150813	-1.5082e-10	1.26005	0.00150908	-1.5082e-10	1.26018
72056169	chr3:72056169:C:A	1.4461e-07	-1.71161	-1.01914	2.91034e-05	-1.68862	-0.999102	2.9118e-05	-1.68862	-0.999097
72056636	chr3:72056636:G:A	6.53479e-07	-1.5082e-10	-1.22248	0.000124754	-1.5082e-10	-1.23224	0.000124816	-1.5082e-10	-1.23224
72056863	chr3:72056863:G:A	1.08342e-06	-0.477721	-0.239198	0.00024533	-0.354893	-0.201081	0.00024549	-0.354762	-0.201057
72057125	chr3:72057125:A:G	4.09232e-07	-0.585714	-1.1048	0.000101327	-0.361296	-1.07893	0.000101389	-0.361178	-1.07894
72057276	chr3:72057276:G:A	9.60142e-07	-0.487928	-0.349783	0.000216487	-0.36605	-0.314999	0.000216627	-0.36592	-0.314976
72057385	chr3:72057385:A:G	4.35251e-07	-0.556791	-1.07208	0.000108288	-0.329956	-1.04383	0.000108354	-0.329836	-1.04383
72057715	chr3:72057715:C:G	8.53045e-07	-0.440956	-0.515024	0.000194339	-0.309252	-0.479721	0.000194464	-0.309123	-0.479703
72058302	chr3:72058302:TG:T	4.21708e-07	-1.66048	-2.97869e-10	8.21679e-05	-1.64981	-2.97869e-10	8.22099e-05	-1.6498	-2.97869e-10
72058378	chr3:72058378:G:T	4.80463e-07	-1.53004	-2.97869e-10	8.66774e-05	-1.59638	-2.97869e-10	8.67224e-05	-1.59636	-2.97869e-10
72058539	chr3:72058539:T:C	5.58859e-07	-1.37889	-2.97869e-10	0.000104149	-1.41275	-2.97869e-10	0.000104205	-1.41271	-2.97869e-10
72058645	chr3:72058645:G:A	6.18124e-07	-1.5082e-10	-1.2781	0.000119144	-1.5082e-10	-1.27824	0.000119204	-1.5082e-10	-1.27824
72058804	chr3:72058804:C:T	1.05165e-06	-1.5082e-10	-0.746678	0.000206437	-1.5082e-10	-0.728582	0.000206539	-1.5082e-10	-0.728583
72058836	chr3:72058836:G:A	1.16213e-07	-1.67138	-1.27798	2.40265e-05	-1.60114	-1.27829	2.40383e-05	-1.60114	-1.27829
72058993	chr3:72058993:G:A	1.27595e-07	-1.58763	-1.2683	2.40718e-05	-1.60659	-1.27095	2.40854e-05	-1.60652	-1.27095
72059050	chr3:72059050:T:C	6.18512e-07	-1.5082e-10	-1.27748	0.000119295	-1.5082e-10	-1.27698	0.000119354	-1.5082e-10	-1.27698
72059093	chr3:72059093:G:T	1.16471e-07	-1.66888	-1.27827	2.41286e-05	-1.59712	-1.27806	2.41405e-05	-1.59713	-1.27806
72059339	chr3:72059339:C:T	4.01583e-07	-1.70938	-2.97869e-10	7.95962e-05	-1.68161	-2.97869e-10	7.96356e-05	-1.68161	-2.97869e-10
72059374	chr3:72059374:C:T	4.56781e-07	-1.58059	-2.97869e-10	9.38483e-05	-1.5169	-2.97869e-10	9.38933e-05	-1.51692	-2.97869e-10
72059427	chr3:72059427:G:A	1.45341e-07	-1.47388	-1.25183	2.57842e-05	-1.54752	-1.2613	2.57951e-05	-1.54759	-1.2613
72059461	chr3:72059461:A:G	6.18074e-07	-1.5082e-10	-1.27818	0.000119147	-1.5082e-10	-1.27822	0.000119207	-1.5082e-10	-1.27822
72059571	chr3:72059571:T:C	8.93248e-07	-1.5082e-10	-0.909928	0.000173413	-1.5082e-10	-0.902904	0.000173499	-1.5082e-10	-0.902905
72060061	chr3:72060061:C:G	1.17697e-07	-1.70246	-1.23423	2.3429e-05	-1.66441	-1.24019	2.34406e-05	-1.66441	-1.24019
72060451	chr3:72060451:G:A	6.19079e-07	-1.5082e-10	-1.27656	0.0001201	-1.5082e-10	-1.27025	0.000120159	-1.5082e-10	-1.27025
72060771	chr3:72060771:T:C	1.83886e-07	-1.21679	-1.27368	4.38529e-05	-1.01299	-1.26475	4.38716e-05	-1.01305	-1.26475
72061128	chr3:72061128:T:A	4.06584e-07	-0.485041	-1.21196	6.94171e-05	-0.595725	-1.22272	6.94449e-05	-0.595822	-1.22272
72061177	chr3:72061177:A:G	1.69251e-07	-1.29572	-1.27769	3.07064e-05	-1.36317	-1.27094	3.07204e-05	-1.36321	-1.27094
72061301	chr3:72061301:G:A	1.52373e-07	-1.49063	-1.18784	3.05556e-05	-1.43444	-1.20459	3.05681e-05	-1.43452	-1.20459
72061427	chr3:72061427:C:T	2.51916e-07	-1.14618	-1.02951	4.87996e-05	-1.12163	-1.04922	4.8826e-05	-1.12159	-1.04922
72061573	chr3:72061573:A:G	6.2435e-07	-1.5082e-10	-1.26808	0.000121334	-1.5082e-10	-1.26003	0.000121394	-1.5082e-10	-1.26003
72061608	chr3:72061608:G:C	2.00057e-07	-1.25462	-1.15157	3.90469e-05	-1.2282	-1.16561	3.90677e-05	-1.22817	-1.16561
72061838	chr3:72061838:T:C	9.32789e-07	-1.5082e-10	-0.866613	0.000170653	-1.5082e-10	-0.918943	0.000170739	-1.5082e-10	-0.918938
72061973	chr3:72061973:T:A	9.02416e-07	-1.5082e-10	-0.899716	0.000165494	-1.5082e-10	-0.949641	0.000165577	-1.5082e-10	-0.949636
72062018	chr3:72062018:G:A	2.8668e-07	-0.836667	-1.20976	5.97514e-05	-0.748191	-1.22019	5.9775e-05	-0.748289	-1.2202
72062133	chr3:72062133:A:G	1.18313e-07	-1.70371	-1.22775	2.21544e-05	-1.71236	-1.24818	2.21654e-05	-1.71236	-1.24818
72062200	chr3:72062200:A:G	6.83704e-07	-1.5082e-10	-1.17727	0.000132241	-1.5082e-10	-1.17395	0.000132307	-1.5082e-10	-1.17395
72062212	chr3:72062212:A:G	1.19802e-06	-1.5082e-10	-0.616366	0.000232837	-1.5082e-10	-0.608238	0.000232954	-1.5082e-10	-0.608236
72062446	chr3:72062446:T:G	1.87934e-07	-1.26119	-1.20751	3.51443e-05	-1.29677	-1.20235	3.5163e-05	-1.29673	-1.20235
72062532	chr3:72062532:T:C	8.25347e-07	-1.5082e-10	-0.988988	0.000152066	-1.5082e-10	-1.03426	0.000152142	-1.5082e-10	-1.03426
72062779	chr3:72062779:TG:T	1.00463e-06	-1.5082e-10	-0.792416	0.000183006	-1.5082e-10	-0.849057	0.000183098	-1.5082e-10	-0.849052
72063589	chr3:72063589:C:T	1.11811e-07	-1.71298	-1.275	2.19938e-05	-1.69006	-1.27776	2.20046e-05	-1.69006	-1.27776
72063701	chr3:72063701:C:T	6.19449e-07	-1.5082e-10	-1.27596	0.000119625	-1.5082e-10	-1.27422	0.000119684	-1.5082e-10	-1.27422
72063842	chr3:72063842:C:G	6.23482e-07	-1.5082e-10	-1.26947	0.000119935	-1.5082e-10	-1.27162	0.000119995	-1.5082e-10	-1.27162
72064344	chr3:72064344:G:A	4.0706e-07	-0.475349	-1.22048	7.19431e-05	-0.540823	-1.24188	7.19622e-05	-0.541057	-1.24188
72064787	chr3:72064787:C:T	1.94047e-07	-1.20612	-1.23057	3.82251e-05	-1.17655	-1.23854	3.82455e-05	-1.17651	-1.23854
72065125	chr3:72065125:G:A	3.68914e-07	-0.55148	-1.24275	9.92371e-05	-0.206133	-1.25493	9.9259e-05	-0.206408	-1.25493
72065211	chr3:72065211:A:G	1.94946e-07	-1.15637	-1.27571	3.45995e-05	-1.23654	-1.2782	3.46151e-05	-1.23658	-1.2782
72065327	chr3:72065327:T:A	3.8552e-07	-0.476332	-1.27387	6.69825e-05	-0.577927	-1.27622	6.70092e-05	-0.578025	-1.27622
72065800	chr3:72065800:A:G	2.62426e-07	-1.26983	-0.864991	5.05581e-05	-1.2411	-0.894357	5.05852e-05	-1.24106	-0.894352
72065861	chr3:72065861:T:C	4.69777e-07	-1.55254	-2.97869e-10	8.8339e-05	-1.5774	-2.97869e-10	8.83797e-05	-1.57743	-2.97869e-10
72066712	chr3:72066712:C:A	8.85252e-07	-1.5082e-10	-0.91892	0.000173101	-1.5082e-10	-0.904704	0.000173187	-1.5082e-10	-0.904705
72066781	chr3:72066781:C:T	8.03493e-07	-1.5082e-10	-1.01582	0.000156844	-1.5082e-10	-1.00333	0.000156922	-1.5082e-10	-1.00333
72066912	chr3:72066912:C:T	7.25586e-07	-1.5082e-10	-1.11781	0.00013925	-1.5082e-10	-1.12231	0.00013932	-1.5082e-10	-1.1223
72067130	chr3:72067130:G:A	1.07784e-06	-1.5082e-10	-0.722076	0.000209768	-1.5082e-10	-0.712576	0.000209873	-1.5082e-10	-0.712573
72067449	chr3:72067449:C:T	1.813e-06	-1.5082e-10	-0.202055	0.00037964	-1.5082e-10	-0.119353	0.000379834	-1.5082e-10	-0.119339
72067698	chr3:72067698:G:A	5.32197e-07	-1.42778	-2.97869e-10	0.000120152	-1.26982	-2.97869e-10	0.000120211	-1.26983	-2.97869e-10
72068088	chr3:72068088:G:C	6.26614e-07	-1.5082e-10	-1.26446	0.000120989	-1.5082e-10	-1.26288	0.000121049	-1.5082e-10	-1.26288
72068179	chr3:72068179:G:A	1.42251e-07	-1.593	-1.1542	2.40181e-05	-1.68203	-1.19774	2.40306e-05	-1.68201	-1.19774
72068627	chr3:72068627:C:T	2.53593e-07	-1.38711	-0.781949	6.00225e-05	-1.1028	-0.861054	6.00433e-05	-1.10297	-0.861042
72069069	chr3:72069069:A:G	7.91272e-07	-1.5082e-10	-1.03115	0.000154773	-1.5082e-10	-1.01662	0.000154849	-1.5082e-10	-1.01662
72069278	chr3:72069278:A:G	1.42294e-07	-1.54098	-1.20592	2.41942e-05	-1.63611	-1.23635	2.4207e-05	-1.63608	-1.23635
72069324	chr3:72069324:C:A	1.44849e-07	-1.52317	-1.20593	2.45008e-05	-1.62352	-1.23635	2.45139e-05	-1.62349	-1.23635
72069619	chr3:72069619:C:T	1.48575e-07	-1.50224	-1.20147	2.49423e-05	-1.60917	-1.23284	2.49557e-05	-1.60913	-1.23284
72069633	chr3:72069633:G:T	6.26673e-07	-1.5082e-10	-1.26437	0.000120609	-1.5082e-10	-1.26603	0.000120669	-1.5082e-10	-1.26603
72069830	chr3:72069830:C:T	1.37652e-07	-1.60765	-1.17241	2.35214e-05	-1.68876	-1.21191	2.35335e-05	-1.68874	-1.2119
72070102	chr3:72070102:C:T	1.46562e-07	-1.50144	-1.21591	2.46794e-05	-1.60871	-1.2439	2.46926e-05	-1.60867	-1.2439
72070104	chr3:72070104:G:T	1.46739e-07	-1.5033	-1.21284	2.47079e-05	-1.60993	-1.24152	2.47211e-05	-1.6099	-1.24152
72070237	chr3:72070237:G:A	7.09981e-07	-1.5082e-10	-1.13955	0.000139766	-1.5082e-10	-1.11861	0.000139836	-1.5082e-10	-1.11861
72070256	chr3:72070256:C:G	1.50327e-07	-1.46205	-1.22993	3.35753e-05	-1.30845	-1.23634	3.35918e-05	-1.30846	-1.23634
72070617	chr3:72070617:G:T	6.34267e-07	-1.5082e-10	-1.25232	0.000122636	-1.5082e-10	-1.24936	0.000122697	-1.5082e-10	-1.24936
72070876	chr3:72070876:A:T	1.44738e-07	-1.52761	-1.20225	2.44758e-05	-1.6274	-1.23349	2.44888e-05	-1.62737	-1.23349
72071171	chr3:72071171:G:A	1.44177e-07	-1.53828	-1.19547	2.44338e-05	-1.63437	-1.22824	2.44467e-05	-1.63434	-1.22824
72071205	chr3:72071205:T:G	1.97383e-07	-1.61648	-0.803169	3.43634e-05	-1.65129	-0.870297	3.438e-05	-1.65131	-0.870285
72071695	chr3:72071695:G:T	5.2118e-07	-1.4487	-2.97869e-10	0.000117001	-1.2964	-2.97869e-10	0.000117059	-1.2964	-2.97869e-10
72071718	chr3:72071718:T:C	5.21024e-07	-1.449	-2.97869e-10	0.000116946	-1.29687	-2.97869e-10	0.000117003	-1.29687	-2.97869e-10
72071850	chr3:72071850:G:C	6.73848e-07	-1.5082e-10	-1.19179	0.000131159	-1.5082e-10	-1.18217	0.000131224	-1.5082e-10	-1.18217
72071887	chr3:72071887:A:G	1.46972e-07	-1.53265	-1.1819	2.47891e-05	-1.63073	-1.21744	2.48022e-05	-1.6307	-1.21744
72072063	chr3:72072063:T:C	4.95138e-07	-1.49996	-2.97869e-10	0.000109554	-1.36216	-2.97869e-10	0.000109608	-1.36216	-2.97869e-10
72072086	chr3:72072086:C:T	1.47883e-07	-1.4623	-1.24607	3.30814e-05	-1.30827	-1.25134	3.30976e-05	-1.30827	-1.25134
72072733	chr3:72072733:G:A	1.40936e-07	-1.51821	-1.23827	2.39963e-05	-1.62099	-1.25969	2.40091e-05	-1.62096	-1.25968
72073436	chr3:72073436:A:G	6.94035e-07	-1.5082e-10	-1.16227	0.000135486	-1.5082e-10	-1.14971	0.000135553	-1.5082e-10	-1.14971
72073441	chr3:72073441:G:C	6.50795e-07	-1.5082e-10	-1.2266	0.000123627	-1.5082e-10	-1.24131	0.000123689	-1.5082e-10	-1.24131
72073575	chr3:72073575:G:A	1.7009e-07	-1.34741	-1.22106	2.85703e-05	-1.45873	-1.24747	2.85875e-05	-1.45863	-1.24747
72073874	chr3:72073874:T:G	1.05984e-06	0.0696938	-0.808609	0.000168067	-0.0502611	-0.883954	0.000168167	-0.0501677	-0.883949
72073972	chr3:72073972:G:A	4.19842e-07	-1.66491	-2.97869e-10	7.99815e-05	-1.67678	-2.97869e-10	8.00224e-05	-1.67677	-2.97869e-10
72075716	chr3:72075716:A:G	1.48812e-07	-1.50656	-1.19555	2.87161e-05	-1.50699	-1.19413	2.87299e-05	-1.50701	-1.19413
72075899	chr3:72075899:T:C	1.74834e-07	-1.48832	-1.05264	3.1932e-05	-1.5033	-1.09167	3.19475e-05	-1.50332	-1.09166
72076113	chr3:72076113:A:T	6.2891e-07	-1.2608	-2.97869e-10	0.000124799	-1.23188	-2.97869e-10	0.000124873	-1.23177	-2.97869e-10
72076159	chr3:72076159:G:A	1.31231e-06	-1.5082e-10	-0.525247	0.000264756	-1.5082e-10	-0.479768	0.000264887	-1.5082e-10	-0.479771
72076198	chr3:72076198:A:G	7.80956e-06	-1.68155	2.93986	0.00164714	-1.65444	3.00265	0.00164817	-1.65444	3.00279
72076250	chr3:72076250:C:T	1.74318e-07	-1.2675	-1.27641	2.98653e-05	-1.3989	-1.26298	2.98835e-05	-1.39879	-1.26298
72076420	chr3:72076420:G:A	6.24204e-07	-1.5082e-10	-1.26831	0.000121048	-1.5082e-10	-1.26239	0.000121108	-1.5082e-10	-1.26239
72076509	chr3:72076509:A:G	1.71726e-07	-1.37963	-1.17926	3.28511e-05	-1.35018	-1.21642	3.28664e-05	-1.35021	-1.21641
72076518	chr3:72076518:C:T	1.97824e-07	-1.38924	-1.02817	3.59381e-05	-1.40715	-1.06963	3.59555e-05	-1.40717	-1.06962
72076538	chr3:72076538:C:T	4.82527e-07	-1.52576	-2.97869e-10	9.89681e-05	-1.46378	-2.97869e-10	9.90157e-05	-1.4638	-2.97869e-10
72076614	chr3:72076614:A:C	1.04339e-05	-1.69745	3.24547	0.00218807	-1.67692	3.30912	0.00218946	-1.67692	3.30926
72076896	chr3:72076896:C:T	1.72749e-07	-1.27714	-1.27582	2.96412e-05	-1.40811	-1.2613	2.96592e-05	-1.408	-1.2613
72077474	chr3:72077474:G:A	2.90127e-07	-0.771976	-1.2625	6.66165e-05	-0.613	-1.24662	6.66517e-05	-0.612967	-1.24663
72077573	chr3:72077573:A:T	1.7132e-07	-1.70039	-0.860871	3.17397e-05	-1.70232	-0.898689	3.17558e-05	-1.70232	-0.898678
72077680	chr3:72077680:T:G	1.71804e-07	-1.35616	-1.20227	3.32416e-05	-1.35028	-1.2045	3.32573e-05	-1.3503	-1.2045
72078206	chr3:72078206:A:T	1.58379e-07	-1.44269	-1.19711	3.0599e-05	-1.4383	-1.19931	3.06135e-05	-1.43832	-1.19931
72078598	chr3:72078598:G:A	1.13624e-06	-1.5082e-10	-0.669314	0.000220091	-1.5082e-10	-0.664536	0.000220201	-1.5082e-10	-0.664535
72078873	chr3:72078873:G:A	1.79135e-07	-1.61559	-0.901057	3.1372e-05	-1.67836	-0.934306	3.13881e-05	-1.67834	-0.934303
72078886	chr3:72078886:A:G	6.40438e-07	-1.5082e-10	-1.24264	0.00012348	-1.5082e-10	-1.2425	0.000123542	-1.5082e-10	-1.2425
72078941	chr3:72078941:T:A	2.63742e-07	-0.852121	-1.2777	6.03464e-05	-0.686095	-1.27238	6.03784e-05	-0.686061	-1.27238
72079437	chr3:72079437:TTC:T	1.37224e-07	-1.52875	-1.25442	2.60706e-05	-1.53596	-1.26181	2.60855e-05	-1.53589	-1.26181
72079899	chr3:72079899:C:T	4.07867e-07	-1.57324	-0.120607	8.90538e-05	-1.61691	0.047575	8.91052e-05	-1.61686	0.0475995
72079913	chr3:72079913:G:A	2.10338e-07	-1.49791	-0.858165	4.7779e-05	-1.26185	-0.930146	4.77964e-05	-1.26199	-0.930135
72079948	chr3:72079948:C:G	1.66055e-07	-1.34491	-1.24757	2.93146e-05	-1.47094	-1.20955	2.93321e-05	-1.47084	-1.20955
72080458	chr3:72080458:C:T	7.32688e-07	-1.5082e-10	-1.10807	0.000137275	-1.5082e-10	-1.13659	0.000137343	-1.5082e-10	-1.13659
72080708	chr3:72080708:A:T	2.54235e-07	-1.45952	-0.707013	5.18532e-05	-1.52296	-0.587199	5.18838e-05	-1.52288	-0.587183
72081037	chr3:72081037:T:C	1.75593e-06	-1.5082e-10	-0.234036	0.000341909	-1.5082e-10	-0.224032	0.000342079	-1.5082e-10	-0.224034
72081051	chr3:72081051:C:T	2.70454e-07	-1.45668	-0.648011	6.02983e-05	-1.20086	-0.758415	6.03199e-05	-1.20101	-0.758404
72081114	chr3:72081114:G:A	2.70921e-07	-1.45611	-0.646851	5.56168e-05	-1.51875	-0.521342	5.56498e-05	-1.51867	-0.521326
72081273	chr3:72081273:T:C	1.84113e-07	-1.52812	-0.961124	3.67439e-05	-1.58001	-0.874599	3.6765e-05	-1.57994	-0.874587
72081288	chr3:72081288:G:C	1.84873e-07	-1.52391	-0.96121	3.68764e-05	-1.57569	-0.875318	3.68976e-05	-1.57562	-0.875306
72081615	chr3:72081615:T:C	6.89898e-07	-1.5082e-10	-1.16825	0.000134609	-1.5082e-10	-1.1562	0.000134676	-1.5082e-10	-1.1562
72082691	chr3:72082691:T:A	6.6603e-07	-1.5082e-10	-1.20346	0.000129702	-1.5082e-10	-1.19334	0.000129767	-1.5082e-10	-1.19334
72082714	chr3:72082714:T:C	6.492e-07	-1.5082e-10	-1.22905	0.000124321	-1.5082e-10	-1.23571	0.000124383	-1.5082e-10	-1.23571
72082743	chr3:72082743:A:T	1.84505e-07	-1.52877	-0.958346	3.68563e-05	-1.57948	-0.872066	3.68776e-05	-1.57942	-0.872054
72082750	chr3:72082750:A:G	2.35329e-07	-1.52937	-0.714441	4.84594e-05	-1.58205	-0.595798	4.84874e-05	-1.58199	-0.595783
72082775	chr3:72082775:A:G	2.36977e-07	-1.52731	-0.709523	4.88069e-05	-1.58024	-0.590465	4.88351e-05	-1.58018	-0.59045
72082811	chr3:72082811:A:G	7.8751e-07	-1.5082e-10	-1.03592	0.000154938	-1.5082e-10	-1.01555	0.000155016	-1.5082e-10	-1.01555
72082823	chr3:72082823:A:G	2.42825e-07	-1.54646	-0.665989	5.04041e-05	-1.59594	-0.542567	5.04331e-05	-1.59588	-0.542551
72082844	chr3:72082844:C:T	2.51469e-07	-1.18464	-0.99283	4.81608e-05	-1.18324	-1.00079	4.81836e-05	-1.18327	-1.00079
72082886	chr3:72082886:C:T	8.35505e-07	-1.5082e-10	-0.976756	0.000161548	-1.5082e-10	-0.973773	0.000161628	-1.5082e-10	-0.973774
72082959	chr3:72082959:G:A	2.19635e-07	-1.56393	-0.748895	4.53282e-05	-1.61071	-0.633941	4.5354e-05	-1.61065	-0.633926
72082993	chr3:72082993:C:T	1.64623e-07	-1.61026	-0.990872	3.36862e-05	-1.65621	-0.885281	3.37048e-05	-1.65616	-0.885273
72083124	chr3:72083124:C:T	1.86794e-07	-1.50062	-0.974169	3.70946e-05	-1.55474	-0.890372	3.71162e-05	-1.55466	-0.89036
72083305	chr3:72083305:GC:G	6.54108e-07	-1.5082e-10	-1.22152	0.000127249	-1.5082e-10	-1.21243	0.000127313	-1.5082e-10	-1.21242
72083761	chr3:72083761:C:T	8.72306e-07	-1.5082e-10	-0.933652	0.000168699	-1.5082e-10	-0.930463	0.000168782	-1.5082e-10	-0.930465
72084223	chr3:72084223:G:T	6.20101e-07	-1.5082e-10	-1.27491	0.000120063	-1.5082e-10	-1.27056	0.000120123	-1.5082e-10	-1.27056
72084608	chr3:72084608:G:C	9.79465e-07	-0.817785	-2.97869e-10	0.000203579	-0.742526	-2.97869e-10	0.000203511	-0.743354	-2.97869e-10
72084643	chr3:72084643:C:T	1.76513e-07	-1.56401	-0.967389	3.53705e-05	-1.61026	-0.882439	3.53906e-05	-1.6102	-0.882427
72084823	chr3:72084823:C:T	6.42326e-07	-1.5082e-10	-1.2397	0.000123495	-1.5082e-10	-1.24238	0.000123556	-1.5082e-10	-1.24238
72084834	chr3:72084834:G:A	1.43752e-07	-1.46335	-1.27335	2.73201e-05	-1.47944	-1.27152	2.7336e-05	-1.47936	-1.27152
72084908	chr3:72084908:A:G	1.74014e-07	-1.57491	-0.970744	3.49158e-05	-1.61964	-0.885999	3.49355e-05	-1.61958	-0.885987
72085048	chr3:72085048:T:C	7.0439e-07	-1.5082e-10	-1.14746	0.00013225	-1.5082e-10	-1.17389	0.000132315	-1.5082e-10	-1.17389
72085189	chr3:72085189:T:C	1.16837e-07	-1.71197	-1.23205	2.29567e-05	-1.71293	-1.21204	2.29681e-05	-1.71293	-1.21204
72085294	chr3:72085294:G:C	9.09607e-07	-1.5082e-10	-0.89178	0.000175955	-1.5082e-10	-0.888347	0.000176042	-1.5082e-10	-0.888349
72085452	chr3:72085452:G:A	7.86674e-07	-1.5082e-10	-1.03698	0.000152016	-1.5082e-10	-1.03459	0.000152092	-1.5082e-10	-1.03459
72085990	chr3:72085990:C:T	7.85303e-07	-1.5082e-10	-1.03872	0.000151752	-1.5082e-10	-1.03633	0.000151827	-1.5082e-10	-1.03633
72086099	chr3:72086099:A:G	2.59129e-07	-1.49993	-0.647539	5.32044e-05	-1.55811	-0.526327	5.32355e-05	-1.55804	-0.52631
72086313	chr3:72086313:G:A	2.10717e-07	-1.25876	-1.09551	3.75896e-05	-1.29503	-1.13682	3.76078e-05	-1.29505	-1.13681
72086321	chr3:72086321:C:T	8.29906e-07	-1.5082e-10	-0.98348	0.000160325	-1.5082e-10	-0.981375	0.000160404	-1.5082e-10	-0.981377
72086931	chr3:72086931:G:A	6.51724e-07	-1.5082e-10	-1.22517	0.000124641	-1.5082e-10	-1.23314	0.000124703	-1.5082e-10	-1.23314
72086934	chr3:72086934:G:A	7.64956e-07	-1.5082e-10	-1.06497	0.00014576	-1.5082e-10	-1.07661	0.000145833	-1.5082e-10	-1.07661
72087084	chr3:72087084:A:G	1.35731e-07	-1.58059	-1.21353	2.58431e-05	-1.61968	-1.18685	2.58575e-05	-1.61963	-1.18685
72087126	chr3:72087126:C:T	3.115e-07	-1.42966	-0.533732	7.01473e-05	-1.15737	-0.650615	7.01718e-05	-1.15753	-0.650603
72087154	chr3:72087154:G:A	1.67976e-07	-1.32922	-1.25175	3.17871e-05	-1.3511	-1.24841	3.18063e-05	-1.351	-1.24841
72087209	chr3:72087209:G:A	8.67015e-07	-1.5082e-10	-0.939737	0.000171738	-1.5082e-10	-0.912606	0.000171824	-1.5082e-10	-0.912606
72087224	chr3:72087224:A:G	7.303e-07	-1.5082e-10	-1.11134	0.000142766	-1.5082e-10	-1.09737	0.000142837	-1.5082e-10	-1.09737
72087260	chr3:72087260:T:TA	7.27848e-07	-1.5082e-10	-1.1147	0.000142271	-1.5082e-10	-1.10085	0.000142341	-1.5082e-10	-1.10085
72087413	chr3:72087413:T:C	2.07484e-07	-1.63633	-0.733406	4.13233e-05	-1.60638	-0.73077	4.13442e-05	-1.60639	-0.730758
72088067	chr3:72088067:A:G	1.58807e-07	-1.36198	-1.27512	3.8118e-05	-1.14125	-1.27664	3.81312e-05	-1.1414	-1.27664
72088311	chr3:72088311:C:A	6.45318e-07	-1.5082e-10	-1.23505	0.0001262	-1.5082e-10	-1.22071	0.000126263	-1.5082e-10	-1.22071
72088557	chr3:72088557:G:A	8.55693e-07	-1.5082e-10	-0.952881	0.000165462	-1.5082e-10	-0.949838	0.000165544	-1.5082e-10	-0.949839
72088757	chr3:72088757:A:G	8.57604e-07	-1.5082e-10	-0.95065	0.0001696	-1.5082e-10	-0.925134	0.000169685	-1.5082e-10	-0.925133
72088830	chr3:72088830:C:T	6.35668e-07	-1.5082e-10	-1.25012	0.000122767	-1.5082e-10	-1.24829	0.000122828	-1.5082e-10	-1.24829
72088876	chr3:72088876:A:G	6.98198e-07	-1.5082e-10	-1.15629	0.000135978	-1.5082e-10	-1.14608	0.000136046	-1.5082e-10	-1.14608
72089441	chr3:72089441:C:A	1.35885e-07	-1.51587	-1.27711	2.52346e-05	-1.55957	-1.27079	2.52491e-05	-1.5595	-1.27079
72089699	chr3:72089699:T:C	6.92293e-07	-1.5082e-10	-1.16478	0.000134743	-1.5082e-10	-1.15521	0.00013481	-1.5082e-10	-1.15521
72089803	chr3:72089803:G:A	3.66627e-07	-0.579486	-1.22096	5.8249e-05	-0.741472	-1.25238	5.82863e-05	-0.741329	-1.25238
72090138	chr3:72090138:G:A	1.27517e-07	-1.58026	-1.27628	2.39856e-05	-1.61242	-1.2687	2.3999e-05	-1.61237	-1.2687
72090144	chr3:72090144:A:G	1.26594e-07	-1.58802	-1.27579	2.38503e-05	-1.61913	-1.26766	2.38635e-05	-1.61907	-1.26765
72090515	chr3:72090515:C:G	6.18041e-07	-1.5082e-10	-1.27824	0.000119167	-1.5082e-10	-1.27805	0.000119226	-1.5082e-10	-1.27805
72091115	chr3:72091115:G:C	6.47858e-07	-1.5082e-10	-1.23112	0.00012318	-1.5082e-10	-1.24493	0.000123241	-1.5082e-10	-1.24493
72091205	chr3:72091205:C:T	6.18048e-07	-1.5082e-10	-1.27823	0.000119703	-1.5082e-10	-1.27356	0.000119763	-1.5082e-10	-1.27356
72091239	chr3:72091239:T:C	8.5585e-07	-1.5082e-10	-0.952698	0.000169237	-1.5082e-10	-0.927279	0.000169321	-1.5082e-10	-0.927279
72091381	chr3:72091381:G:A	1.8877e-07	-1.19582	-1.26844	4.90034e-05	-0.893948	-1.27274	4.90182e-05	-0.894141	-1.27274
72091558	chr3:72091558:C:T	1.26837e-07	-1.5904	-1.27149	2.38143e-05	-1.62989	-1.2584	2.38274e-05	-1.62984	-1.2584
72091777	chr3:72091777:C:T	5.24517e-06	-1.5082e-10	0.86027	0.00106071	-1.5082e-10	0.908118	0.00106135	-1.5082e-10	0.908223
72091960	chr3:72091960:A:G	6.34385e-07	-1.5082e-10	-1.25214	0.000123909	-1.5082e-10	-1.23903	0.000123971	-1.5082e-10	-1.23903
72092154	chr3:72092154:T:C	9.39735e-07	-1.5082e-10	-0.859195	0.000185973	-1.5082e-10	-0.832976	0.000186066	-1.5082e-10	-0.832975
72092572	chr3:72092572:G:A	1.31491e-07	-1.58383	-1.24203	2.51283e-05	-1.61768	-1.2169	2.51423e-05	-1.61762	-1.2169
72093604	chr3:72093604:A:G	2.73119e-06	-1.5082e-10	0.2077	0.000533873	-1.5082e-10	0.221581	0.000534138	-1.5082e-10	0.221579
72093819	chr3:72093819:G:C	3.63759e-07	-1.12853	-0.679773	6.92624e-05	-1.15861	-0.662063	6.93068e-05	-1.15848	-0.662047
72093939	chr3:72093939:G:A	4.15905e-05	2.93084	-2.97869e-10	0.00633558	2.69536	-2.97869e-10	0.00633826	2.69528	-2.97869e-10
72094806	chr3:72094806:G:A	6.20979e-07	-1.5082e-10	-1.2735	0.00012052	-1.5082e-10	-1.26676	0.00012058	-1.5082e-10	-1.26676
72094893	chr3:72094893:C:T	3.67381e-07	-0.548713	-1.24968	6.21109e-05	-0.703663	-1.22599	6.21536e-05	-0.703471	-1.22599
72094898	chr3:72094898:G:A	3.57479e-07	-0.570779	-1.25494	6.04325e-05	-0.723885	-1.23317	6.04739e-05	-0.723696	-1.23317
72096151	chr3:72096151:T:C	4.45674e-07	-0.892968	-0.712236	8.41326e-05	-0.931881	-0.694303	8.41884e-05	-0.93173	-0.694288
72096430	chr3:72096430:G:A	4.31163e-07	-0.377156	-1.26115	7.11443e-05	-0.55048	-1.24339	7.11953e-05	-0.550259	-1.24339
72097169	chr3:72097169:T:A	1.70306e-07	-1.39585	-1.17135	2.74036e-05	-1.54553	-1.20237	2.74182e-05	-1.54549	-1.20237
72097306	chr3:72097306:T:C	1.87235e-07	-1.1943	-1.27813	3.88462e-05	-1.12451	-1.27446	3.88671e-05	-1.12447	-1.27446
72097369	chr3:72097369:G:A	1.71025e-07	-1.43987	-1.12311	2.78875e-05	-1.57311	-1.15729	2.79022e-05	-1.57308	-1.15729
72097412	chr3:72097412:C:T	1.67644e-07	-1.67532	-0.907632	3.4721e-05	-1.6222	-0.889036	3.47384e-05	-1.62219	-0.88904
72097950	chr3:72097950:C:T	6.42661e-07	-1.5082e-10	-1.23918	0.00012477	-1.5082e-10	-1.2321	0.000124832	-1.5082e-10	-1.2321
72098083	chr3:72098083:G:A	3.31737e-07	-1.39012	-0.510333	7.53647e-05	-1.09387	-0.642372	7.53896e-05	-1.09404	-0.64236
72098399	chr3:72098399:C:T	4.49372e-07	-1.59694	-2.97869e-10	9.56357e-05	-1.49803	-2.97869e-10	9.56828e-05	-1.49804	-2.97869e-10
72098746	chr3:72098746:G:T	5.05597e-07	-0.223157	-1.2559	8.27817e-05	-0.409204	-1.23317	8.28401e-05	-0.408996	-1.23317
72099059	chr3:72099059:C:T	2.38794e-07	-0.961203	-1.26799	5.25951e-05	-0.818502	-1.27745	5.26237e-05	-0.818455	-1.27745
72099065	chr3:72099065:G:A	2.18452e-07	-1.42632	-0.891906	3.49011e-05	-1.55939	-0.94667	3.49196e-05	-1.55935	-0.946672
72099240	chr3:72099240:G:A	4.66589e-07	-1.55934	-2.97869e-10	0.000100946	-1.444	-2.97869e-10	0.000100995	-1.444	-2.97869e-10
72099389	chr3:72099389:C:T	1.79962e-07	-1.51565	-0.996391	3.04276e-05	-1.61475	-1.02848	3.04436e-05	-1.61472	-1.02848
72099400	chr3:72099400:T:C	4.26135e-07	-1.65004	-2.97869e-10	8.57745e-05	-1.60686	-2.97869e-10	8.58163e-05	-1.60687	-2.97869e-10
72099404	chr3:72099404:G:A	6.20007e-07	-1.5082e-10	-1.27506	0.000119394	-1.5082e-10	-1.27615	0.000119453	-1.5082e-10	-1.27615
72099539	chr3:72099539:C:T	5.42604e-07	-1.40841	-2.97869e-10	0.000112109	-1.3391	-2.97869e-10	0.000112175	-1.33901	-2.97869e-10
72099753	chr3:72099753:C:T	5.1397e-06	0.839957	-2.97869e-10	0.000825055	0.656873	-2.97869e-10	0.00082537	0.656758	-2.97869e-10
72099968	chr3:72099968:A:G	1.66235e-07	-1.703	-0.888397	2.98643e-05	-1.71068	-0.951233	2.98789e-05	-1.71069	-0.951233
72099993	chr3:72099993:A:G	1.61436e-07	-1.70529	-0.915391	2.9177e-05	-1.70928	-0.975917	2.91913e-05	-1.70929	-0.975917
72100066	chr3:72100066:T:A	1.22217e-07	-1.62229	-1.27671	2.40116e-05	-1.60707	-1.27297	2.40231e-05	-1.60708	-1.27298
72100326	chr3:72100326:G:A	4.55745e-07	-1.58286	-2.97869e-10	9.77991e-05	-1.47566	-2.97869e-10	9.78471e-05	-1.47567	-2.97869e-10
72100501	chr3:72100501:T:TA	1.69221e-07	-1.70675	-0.866837	3.05435e-05	-1.70814	-0.931289	3.05585e-05	-1.70814	-0.931289
72100605	chr3:72100605:C:A	1.62871e-07	-1.70066	-0.911171	2.92138e-05	-1.71163	-0.972307	2.92282e-05	-1.71163	-0.972307
72101257	chr3:72101257:G:T	1.91446e-07	-1.2743	-1.17589	3.65419e-05	-1.27993	-1.18019	3.65642e-05	-1.27982	-1.18018
72101525	chr3:72101525:C:T	2.18547e-07	-1.4983	-0.819486	3.44157e-05	-1.619	-0.901068	3.44337e-05	-1.61897	-0.901069
72101592	chr3:72101592:C:T	1.30343e-06	-1.5082e-10	-0.532039	0.000238771	-1.5082e-10	-0.583073	0.00023889	-1.5082e-10	-0.583072
72102075	chr3:72102075:TTCACA:T	2.43342e-07	-1.7093	-0.501021	4.39433e-05	-1.66286	-0.61282	4.39641e-05	-1.66288	-0.612819
72102129	chr3:72102129:A:G	1.99896e-07	-1.50281	-0.90418	3.79675e-05	-1.50711	-0.91474	3.79872e-05	-1.50709	-0.914736
72102303	chr3:72102303:C:T	6.33015e-07	-1.5082e-10	-1.2543	0.000122217	-1.5082e-10	-1.25278	0.000122277	-1.5082e-10	-1.25278
72102396	chr3:72102396:C:T	2.17486e-07	-1.70921	-0.613446	3.95188e-05	-1.66177	-0.720034	3.95374e-05	-1.66179	-0.720034
72102581	chr3:72102581:T:G	2.15152e-07	-1.70384	-0.62961	3.97187e-05	-1.64603	-0.730724	3.97373e-05	-1.64606	-0.730723
72102726	chr3:72102726:ATTCC:A	2.07418e-07	-1.37134	-0.998715	3.93798e-05	-1.38266	-1.00267	3.94034e-05	-1.38256	-1.00266
72103382	chr3:72103382:G:A	1.96842e-07	-1.1652	-1.25718	4.06543e-05	-1.07955	-1.27393	4.06761e-05	-1.07951	-1.27393
72103512	chr3:72103512:A:G	1.72611e-07	-1.31262	-1.24113	3.47674e-05	-1.24418	-1.26571	3.4786e-05	-1.24415	-1.26571
72103594	chr3:72103594:ACAATCTCC:A	9.34021e-07	-1.5082e-10	-0.865294	0.000184203	-1.5082e-10	-0.842537	0.000184295	-1.5082e-10	-0.842536
72103813	chr3:72103813:G:A	8.47171e-07	-1.5082e-10	-0.96289	0.000151683	-1.5082e-10	-1.03678	0.00015176	-1.5082e-10	-1.03678
72104997	chr3:72104997:G:A	8.99572e-07	-1.5082e-10	-0.902873	0.000177117	-1.5082e-10	-0.881767	0.000177205	-1.5082e-10	-0.881767
72105175	chr3:72105175:T:C	3.33356e-07	-0.770255	-1.12533	4.76439e-05	-1.00021	-1.19461	4.76758e-05	-1.00004	-1.19461
72105243	chr3:72105243:G:A	1.24229e-07	-1.65139	-1.23128	2.24156e-05	-1.70019	-1.24863	2.24269e-05	-1.70018	-1.24863
72105654	chr3:72105654:C:G	4.293e-07	-0.816651	-0.825985	6.09086e-05	-1.01055	-0.938655	6.09492e-05	-1.01038	-0.938651
72105684	chr3:72105684:T:A	1.5967e-07	-1.37891	-1.25278	2.66087e-05	-1.50737	-1.26997	2.6623e-05	-1.50733	-1.26997
72105835	chr3:72105835:A:G	2.06493e-07	-1.23671	-1.13781	3.92572e-05	-1.24547	-1.14297	3.92813e-05	-1.24536	-1.14297
72106153	chr3:72106153:C:T	1.957e-07	-1.18317	-1.24504	3.41442e-05	-1.2649	-1.26308	3.41655e-05	-1.26478	-1.26308
72106235	chr3:72106235:T:C	2.58264e-07	-1.2322	-0.918611	5.02676e-05	-1.13601	-1.00521	5.02939e-05	-1.136	-1.0052
72106534	chr3:72106534:A:G	6.38154e-07	-1.5082e-10	-1.24621	0.000122156	-1.5082e-10	-1.25328	0.000122217	-1.5082e-10	-1.25328
72106587	chr3:72106587:A:G	7.30131e-07	-1.5082e-10	-1.11157	0.000141958	-1.5082e-10	-1.10305	0.000142028	-1.5082e-10	-1.10305
72106590	chr3:72106590:G:A	1.20073e-07	-1.6506	-1.2661	2.18926e-05	-1.69876	-1.27367	2.19037e-05	-1.69875	-1.27367
72107044	chr3:72107044:G:C	9.55389e-07	-1.5082e-10	-0.842674	0.000179021	-1.5082e-10	-0.871076	0.00017911	-1.5082e-10	-0.871077
72107208	chr3:72107208:A:G	1.21368e-07	-1.62799	-1.27798	2.20925e-05	-1.68841	-1.27494	2.21037e-05	-1.68839	-1.27494
72107434	chr3:72107434:A:G	2.06674e-07	-1.12259	-1.25106	3.27138e-05	-1.2968	-1.27398	3.27345e-05	-1.29667	-1.27398
72107453	chr3:72107453:C:T	1.13852e-07	-1.69267	-1.27722	2.1598e-05	-1.7129	-1.27308	2.16087e-05	-1.7129	-1.27308
72107464	chr3:72107464:C:T	2.12045e-07	-1.09582	-1.25217	3.34423e-05	-1.27434	-1.27442	3.34635e-05	-1.2742	-1.27442
72107744	chr3:72107744:C:G	6.31241e-07	-1.5082e-10	-1.2571	0.000121966	-1.5082e-10	-1.25484	0.000122026	-1.5082e-10	-1.25484
72108052	chr3:72108052:G:A	1.54761e-07	-1.44947	-1.21344	3.19746e-05	-1.39583	-1.19781	3.19894e-05	-1.39587	-1.19781
72108085	chr3:72108085:G:A	1.4309e-07	-1.65072	-1.0906	3.17562e-05	-1.5372	-1.06328	3.17694e-05	-1.5373	-1.06327
72108381	chr3:72108381:G:A	2.30026e-07	-1.1263	-1.1403	3.59695e-05	-1.27823	-1.19767	3.59922e-05	-1.2781	-1.19767
72108794	chr3:72108794:T:G	6.61357e-07	-1.5082e-10	-1.2105	0.00012931	-1.5082e-10	-1.19636	0.000129374	-1.5082e-10	-1.19636
72108796	chr3:72108796:G:T	6.61552e-07	-1.5082e-10	-1.2102	0.000129351	-1.5082e-10	-1.19605	0.000129416	-1.5082e-10	-1.19604
72108817	chr3:72108817:C:G	1.2489e-07	-1.60026	-1.2771	2.4769e-05	-1.5735	-1.27549	2.47807e-05	-1.57352	-1.27549
72109283	chr3:72109283:G:T	4.08422e-07	-1.69249	-2.97869e-10	7.84177e-05	-1.69653	-2.97869e-10	7.84558e-05	-1.69654	-2.97869e-10
72109292	chr3:72109292:A:G	1.58633e-07	-1.63888	-0.999324	2.87849e-05	-1.65292	-1.04581	2.8799e-05	-1.65293	-1.0458
72109597	chr3:72109597:A:T	1.28084e-07	-1.69381	-1.15829	2.82477e-05	-1.60781	-1.10976	2.82601e-05	-1.60788	-1.10974
72109759	chr3:72109759:A:G	1.1421e-07	-1.71247	-1.25428	2.30352e-05	-1.69376	-1.22779	2.30463e-05	-1.69378	-1.22779
72109884	chr3:72109884:T:G	1.13296e-07	-1.69758	-1.27721	2.15376e-05	-1.71174	-1.27704	2.15482e-05	-1.71174	-1.27704
72110128	chr3:72110128:A:G	8.89901e-07	-1.5082e-10	-0.913682	0.000175901	-1.5082e-10	-0.888658	0.000175988	-1.5082e-10	-0.888657
72110266	chr3:72110266:T:C	7.91266e-07	-1.5082e-10	-1.03116	0.000152737	-1.5082e-10	-1.02986	0.000152813	-1.5082e-10	-1.02986
72110424	chr3:72110424:T:G	7.62058e-07	-1.5082e-10	-1.06877	0.000147604	-1.5082e-10	-1.06404	0.000147678	-1.5082e-10	-1.06404
72110542	chr3:72110542:T:C	7.82189e-07	-1.5082e-10	-1.0427	0.000153178	-1.5082e-10	-1.02698	0.000153254	-1.5082e-10	-1.02698
72110545	chr3:72110545:T:C	1.44968e-07	-1.53813	-1.19015	2.9206e-05	-1.4989	-1.1853	2.92201e-05	-1.49891	-1.18531
72110610	chr3:72110610:G:A	8.51538e-07	-1.5082e-10	-0.957748	0.000167503	-1.5082e-10	-0.937575	0.000167587	-1.5082e-10	-0.937574
72110625	chr3:72110625:G:A	3.78113e-07	-0.726507	-1.04309	5.3421e-05	-0.960816	-1.11956	5.3457e-05	-0.960642	-1.11956
72110685	chr3:72110685:G:T	6.8309e-07	-1.5082e-10	-1.17817	0.000130249	-1.5082e-10	-1.18913	0.000130313	-1.5082e-10	-1.18913
72111069	chr3:72111069:T:C	1.18164e-07	-1.68545	-1.24727	2.58031e-05	-1.5858	-1.22229	2.58138e-05	-1.58588	-1.22229
72111091	chr3:72111091:A:G	2.3475e-07	-1.32688	-0.919389	4.69575e-05	-1.22031	-0.989021	4.69827e-05	-1.22028	-0.989011
72111095	chr3:72111095:G:A	7.9293e-07	-1.5082e-10	-1.02906	0.000155466	-1.5082e-10	-1.01215	0.000155543	-1.5082e-10	-1.01215
72111281	chr3:72111281:C:A	9.54722e-07	-1.5082e-10	-0.843372	0.000189993	-1.5082e-10	-0.811592	0.000190088	-1.5082e-10	-0.811587
72111425	chr3:72111425:G:T	3.54661e-07	-0.729423	-1.10421	5.85417e-05	-0.830331	-1.15851	5.85784e-05	-0.830204	-1.15851
72111451	chr3:72111451:C:A	3.6056e-07	-0.721455	-1.09568	5.94665e-05	-0.821912	-1.15125	5.95038e-05	-0.821784	-1.15125
72112082	chr3:72112082:T:A	1.15098e-07	-1.70635	-1.25266	2.17741e-05	-1.71232	-1.26554	2.17849e-05	-1.71232	-1.26554
72112108	chr3:72112108:T:C	1.14894e-07	-1.70709	-1.25369	2.17536e-05	-1.71254	-1.26626	2.17644e-05	-1.71254	-1.26626
72112298	chr3:72112298:T:A	6.39752e-07	-1.5082e-10	-1.24371	0.000123877	-1.5082e-10	-1.23929	0.000123938	-1.5082e-10	-1.23929
72112399	chr3:72112399:C:T	1.18996e-07	-1.64795	-1.27775	2.17806e-05	-1.6993	-1.27826	2.1792e-05	-1.69927	-1.27826
72112472	chr3:72112472:T:G	1.15146e-07	-1.71138	-1.24721	2.184e-05	-1.71292	-1.26192	2.18508e-05	-1.71292	-1.26192
72112483	chr3:72112483:G:A	2.26127e-07	-1.65902	-0.624675	4.50957e-05	-1.62744	-0.622347	4.51184e-05	-1.62745	-0.622334
72112571	chr3:72112571:G:C	1.2028e-07	-1.6987	-1.21627	2.25029e-05	-1.7082	-1.23674	2.2514e-05	-1.7082	-1.23674
72112623	chr3:72112623:T:C	6.42278e-07	-1.5082e-10	-1.23977	0.000122521	-1.5082e-10	-1.2503	0.000122582	-1.5082e-10	-1.2503
72113655	chr3:72113655:A:G	7.81389e-07	-1.5082e-10	-1.04372	0.000153068	-1.5082e-10	-1.0277	0.000153144	-1.5082e-10	-1.0277
72113976	chr3:72113976:A:C	1.1506e-07	-1.69716	-1.26218	2.28145e-05	-1.68033	-1.25085	2.28258e-05	-1.68033	-1.25085
72114010	chr3:72114010:A:G	1.15625e-07	-1.67707	-1.27737	2.29233e-05	-1.65024	-1.27618	2.29346e-05	-1.65025	-1.27618
72114163	chr3:72114163:C:T	1.096e-06	-1.5082e-10	-0.705369	0.000192335	-1.5082e-10	-0.799338	0.000192433	-1.5082e-10	-0.799327
72114797	chr3:72114797:A:G	1.52146e-07	-1.61165	-1.0683	2.76693e-05	-1.62579	-1.11246	2.76824e-05	-1.62581	-1.11246
72114966	chr3:72114966:G:T	3.83406e-07	-0.7745	-0.981198	5.42596e-05	-0.995062	-1.06974	5.42957e-05	-0.9949	-1.06973
72115469	chr3:72115469:A:G	1.17125e-07	-1.69077	-1.25077	2.33445e-05	-1.6715	-1.23672	2.3356e-05	-1.67151	-1.23672
72115633	chr3:72115633:C:T	2.0932e-07	-1.40111	-0.959823	4.08904e-05	-1.31297	-1.03472	4.09123e-05	-1.31294	-1.03471
72115825	chr3:72115825:G:A	6.25827e-07	-1.5082e-10	-1.26572	0.000119911	-1.5082e-10	-1.27183	0.00011997	-1.5082e-10	-1.27183
72115891	chr3:72115891:G:C	1.14611e-07	-1.69409	-1.26916	2.27407e-05	-1.67425	-1.26017	2.27519e-05	-1.67426	-1.26017
72116313	chr3:72116313:C:T	5.39691e-07	-1.41379	-2.97869e-10	0.000105543	-1.39946	-2.97869e-10	0.000105601	-1.39941	-2.97869e-10
72116509	chr3:72116509:T:C	1.27876e-07	-1.70955	-1.14419	2.56026e-05	-1.70021	-1.11568	2.56152e-05	-1.70021	-1.11568
72116600	chr3:72116600:C:G	4.06467e-07	-1.69729	-2.97869e-10	8.07544e-05	-1.66717	-2.97869e-10	8.07952e-05	-1.66716	-2.97869e-10
72116687	chr3:72116687:G:A	1.14796e-07	-1.71302	-1.24862	2.17873e-05	-1.71294	-1.26431	2.17981e-05	-1.71294	-1.26431
72116795	chr3:72116795:C:G	2.48899e-07	-1.31513	-0.872621	4.96935e-05	-1.19978	-0.952925	4.97164e-05	-1.19983	-0.952914
72116796	chr3:72116796:T:G	6.37175e-07	-1.5082e-10	-1.24775	0.000123652	-1.5082e-10	-1.24111	0.000123713	-1.5082e-10	-1.24111
72117021	chr3:72117021:G:A	1.69186e-07	-1.37845	-1.19534	2.88582e-05	-1.46312	-1.23307	2.88758e-05	-1.46301	-1.23306
72117466	chr3:72117466:C:T	3.42487e-07	-0.795587	-1.07297	8.01831e-05	-0.557745	-1.11652	8.02179e-05	-0.557815	-1.11651
72117622	chr3:72117622:C:T	1.33204e-07	-1.63222	-1.18069	2.88788e-05	-1.50631	-1.18917	2.88902e-05	-1.50641	-1.18916
72118344	chr3:72118344:A:G	7.02295e-07	-1.5082e-10	-1.15044	0.00013405	-1.5082e-10	-1.16036	0.000134117	-1.5082e-10	-1.16036
72118931	chr3:72118931:C:T	1.17412e-07	-1.71015	-1.22895	2.2342e-05	-1.70898	-1.24313	2.23532e-05	-1.70898	-1.24313
72119101	chr3:72119101:C:G	7.65108e-07	-1.5082e-10	-1.06478	0.000150075	-1.5082e-10	-1.04744	0.00015015	-1.5082e-10	-1.04744
72119377	chr3:72119377:C:T	7.23816e-07	-1.5082e-10	-1.12025	0.000141799	-1.5082e-10	-1.10417	0.00014187	-1.5082e-10	-1.10417
72119501	chr3:72119501:G:A	7.60528e-07	-1.5082e-10	-1.07078	0.000149261	-1.5082e-10	-1.05288	0.000149336	-1.5082e-10	-1.05288
72119709	chr3:72119709:A:G	1.13167e-07	-1.69854	-1.27739	2.24459e-05	-1.68018	-1.26729	2.24569e-05	-1.68018	-1.26729
72119865	chr3:72119865:C:A	7.92934e-06	1.27353	-2.97869e-10	0.00222298	1.64802	-2.97869e-10	0.00222401	1.64799	-2.97869e-10
72120349	chr3:72120349:G:A	6.41706e-07	-1.5082e-10	-1.24066	0.000122401	-1.5082e-10	-1.25128	0.000122461	-1.5082e-10	-1.25128
72120565	chr3:72120565:A:G	3.80862e-06	0.54023	-2.97869e-10	0.000995177	0.844343	-2.97869e-10	0.000995752	0.844424	-2.97869e-10
72120704	chr3:72120704:T:C	2.30078e-07	-1.17004	-1.09633	4.73257e-05	-1.0503	-1.15122	4.73512e-05	-1.05026	-1.15122
72120705	chr3:72120705:G:A	1.27394e-06	-1.5082e-10	-0.554924	0.000252763	-1.5082e-10	-0.526123	0.00025289	-1.5082e-10	-0.52612
72121582	chr3:72121582:C:T	6.65879e-07	-1.5082e-10	-1.20368	0.000126435	-1.5082e-10	-1.21885	0.000126498	-1.5082e-10	-1.21885
72121736	chr3:72121736:T:C	2.19994e-07	-1.20494	-1.10625	4.52804e-05	-1.08607	-1.15964	4.53048e-05	-1.08603	-1.15963
72122319	chr3:72122319:T:C	1.14926e-07	-1.6883	-1.27221	2.20006e-05	-1.69867	-1.26884	2.20118e-05	-1.69866	-1.26884
72122837	chr3:72122837:C:A	2.92501e-07	-1.57789	-0.448438	6.33552e-05	-1.38444	-0.525384	6.338e-05	-1.38455	-0.525371
72122865	chr3:72122865:G:A	6.31272e-07	-1.5082e-10	-1.25706	0.000120809	-1.5082e-10	-1.26436	0.000120869	-1.5082e-10	-1.26437
72123030	chr3:72123030:C:T	2.78726e-07	-1.46578	-0.608781	6.56322e-05	-1.22625	-0.648266	6.56558e-05	-1.22639	-0.648261
72124591	chr3:72124591:A:T	3.44812e-07	-1.1953	-0.666497	6.88732e-05	-1.06056	-0.765746	6.89045e-05	-1.06062	-0.765732
72124625	chr3:72124625:C:T	2.69714e-07	-0.911095	-1.19634	6.34854e-05	-0.696343	-1.21143	6.35146e-05	-0.696381	-1.21142
72124740	chr3:72124740:AT:A	2.2375e-07	-1.56096	-0.7333	4.89543e-05	-1.32427	-0.843419	4.89729e-05	-1.3244	-0.84341
72124890	chr3:72124890:G:T	4.00481e-07	-1.71213	-2.97869e-10	7.73084e-05	-1.71077	-2.97869e-10	7.73467e-05	-1.71078	-2.97869e-10
72126009	chr3:72126009:C:T	4.02525e-07	-1.70704	-2.97869e-10	7.71325e-05	-1.71305	-2.97869e-10	7.71708e-05	-1.71305	-2.97869e-10
72126318	chr3:72126318:T:A	2.22468e-06	-1.5082e-10	0.00257494	0.000404603	-1.5082e-10	-0.0556714	0.000404807	-1.5082e-10	-0.0556633
72127374	chr3:72127374:T:A	2.91635e-07	-0.788951	-1.24034	6.4898e-05	-0.637285	-1.24848	6.49302e-05	-0.637286	-1.24848
72127464	chr3:72127464:C:T	1.16973e-07	-1.6929	-1.24994	2.2388e-05	-1.69452	-1.25553	2.23994e-05	-1.69451	-1.25553
72128254	chr3:72128254:T:C	6.18042e-07	-1.5082e-10	-1.27824	0.000119477	-1.5082e-10	-1.27545	0.000119537	-1.5082e-10	-1.27545
72128500	chr3:72128500:A:T	1.18407e-07	-1.71156	-1.21911	2.29961e-05	-1.71242	-1.21083	2.30075e-05	-1.71243	-1.21083
72128555	chr3:72128555:C:A	5.00531e-07	-1.48912	-2.97869e-10	0.00010219	-1.43175	-2.97869e-10	0.000102244	-1.43171	-2.97869e-10
72128603	chr3:72128603:C:T	3.48212e-07	-0.796444	-1.05554	7.27388e-05	-0.656699	-1.115	7.2781e-05	-0.656624	-1.115
72128605	chr3:72128605:A:G	2.51494e-07	-1.21077	-0.966604	5.04345e-05	-1.09859	-1.03932	5.04616e-05	-1.09856	-1.03931
72128972	chr3:72128972:A:G	1.20184e-07	-1.68549	-1.23028	2.28436e-05	-1.68972	-1.24018	2.28553e-05	-1.68971	-1.24018
72129049	chr3:72129049:G:A	6.24558e-07	-1.5082e-10	-1.26775	0.000119966	-1.5082e-10	-1.27137	0.000120025	-1.5082e-10	-1.27137
72129269	chr3:72129269:A:G	1.39122e-07	-1.54246	-1.22698	2.56845e-05	-1.56878	-1.24391	2.56986e-05	-1.56873	-1.24391
72129933	chr3:72129933:C:G	6.25776e-07	-1.5082e-10	-1.2658	0.00012131	-1.5082e-10	-1.26023	0.00012137	-1.5082e-10	-1.26023
72130229	chr3:72130229:G:A	1.30936e-07	-1.55209	-1.27799	2.52194e-05	-1.55872	-1.27224	2.5234e-05	-1.55864	-1.27224
72130287	chr3:72130287:A:G	2.43437e-06	0.0926512	-2.97869e-10	0.000615285	0.363508	-2.97869e-10	0.000615637	0.363582	-2.97869e-10
72130622	chr3:72130622:G:C	6.56873e-07	-1.5082e-10	-1.2173	0.000124242	-1.5082e-10	-1.23635	0.000124303	-1.5082e-10	-1.23635
72131052	chr3:72131052:T:C	1.71091e-07	-1.3854	-1.1772	3.06082e-05	-1.42918	-1.20813	3.06231e-05	-1.42919	-1.20813
72131697	chr3:72131697:T:G	3.88182e-07	-1.44997	-0.293349	6.66098e-05	-1.4739	-0.385824	6.66396e-05	-1.47396	-0.385812
72131769	chr3:72131769:C:T	6.84276e-07	-1.5082e-10	-1.17643	0.000131486	-1.5082e-10	-1.17968	0.000131551	-1.5082e-10	-1.17968
72131815	chr3:72131815:T:C	2.68025e-07	-0.841364	-1.27235	6.41798e-05	-0.630223	-1.26667	6.42061e-05	-0.63031	-1.26667
72131932	chr3:72131932:A:G	6.76932e-07	-1.5082e-10	-1.18722	0.000130964	-1.5082e-10	-1.18366	0.000131029	-1.5082e-10	-1.18366
72132311	chr3:72132311:A:G	5.13286e-07	-1.46396	-2.97869e-10	9.65772e-05	-1.48823	-2.97869e-10	9.66215e-05	-1.48827	-2.97869e-10
72132602	chr3:72132602:G:A	5.02579e-07	-1.48504	-2.97869e-10	9.98019e-05	-1.45539	-2.97869e-10	9.98475e-05	-1.45543	-2.97869e-10
72132609	chr3:72132609:G:A	4.31374e-07	-1.63782	-2.97869e-10	8.27781e-05	-1.64241	-2.97869e-10	8.28173e-05	-1.64244	-2.97869e-10
72132699	chr3:72132699:A:G	6.55876e-07	-1.5082e-10	-1.21882	0.000126909	-1.5082e-10	-1.21511	0.000126972	-1.5082e-10	-1.21511
72132734	chr3:72132734:G:A	1.66537e-06	-1.5082e-10	-0.286989	0.000311931	-1.5082e-10	-0.315794	0.000312081	-1.5082e-10	-0.315812
72132773	chr3:72132773:C:T	1.99748e-07	-1.57338	-0.834359	3.90487e-05	-1.50475	-0.889014	3.9066e-05	-1.50481	-0.889015
72132805	chr3:72132805:T:C	2.49802e-07	-1.62839	-0.555735	4.66503e-05	-1.59995	-0.615945	4.66723e-05	-1.6	-0.615928
72133104	chr3:72133104:A:T	4.13282e-07	-0.794119	-0.886544	6.16027e-05	-1.01809	-0.919787	6.1638e-05	-1.01801	-0.919782
72133304	chr3:72133304:G:C	1.51951e-06	-1.15105	0.772406	0.000333961	-0.865686	0.618132	0.000334091	-0.865817	0.618155
72133376	chr3:72133376:A:C	6.27003e-07	-1.5082e-10	-1.26384	0.000120735	-1.5082e-10	-1.26498	0.000120795	-1.5082e-10	-1.26498
72133711	chr3:72133711:G:A	6.25871e-07	-1.5082e-10	-1.26565	0.00012045	-1.5082e-10	-1.26734	0.00012051	-1.5082e-10	-1.26734
72134191	chr3:72134191:G:A	7.86588e-07	-1.5082e-10	-1.03709	0.000153863	-1.5082e-10	-1.02251	0.000153939	-1.5082e-10	-1.02252
72134259	chr3:72134259:C:T	1.33604e-06	-1.5082e-10	-0.507324	0.000248848	-1.5082e-10	-0.541734	0.000248974	-1.5082e-10	-0.541725
72134416	chr3:72134416:G:A	8.10447e-07	-1.5082e-10	-1.00721	0.00015721	-1.5082e-10	-1.001	0.000157293	-1.5082e-10	-1.00097
72134513	chr3:72134513:G:A	1.0595e-06	-1.5082e-10	-0.739239	0.000202909	-1.5082e-10	-0.745819	0.00020301	-1.5082e-10	-0.745821
72134641	chr3:72134641:T:G	6.29588e-07	-1.5082e-10	-1.25973	0.000121626	-1.5082e-10	-1.25763	0.000121686	-1.5082e-10	-1.25763
72134795	chr3:72134795:A:G	7.3338e-07	-1.5082e-10	-1.10713	0.000143154	-1.5082e-10	-1.09466	0.000143225	-1.5082e-10	-1.09466
72134932	chr3:72134932:C:T	4.02809e-07	-1.70633	-2.97869e-10	8.15775e-05	-1.65702	-2.97869e-10	8.16198e-05	-1.657	-2.97869e-10
72134979	chr3:72134979:T:C	3.88164e-07	-1.66217	-0.0811932	6.13375e-05	-1.71307	-0.229117	6.13686e-05	-1.71307	-0.229107
72135126	chr3:72135126:C:CA	1.39375e-07	-1.5497	-1.21793	2.9652e-05	-1.42926	-1.23979	2.96636e-05	-1.42936	-1.23979
72135188	chr3:72135188:G:A	1.46875e-06	-1.5082e-10	-0.412623	0.000296175	-1.5082e-10	-0.367626	0.000296321	-1.5082e-10	-0.36763
72135189	chr3:72135189:A:C	4.06725e-07	-1.69665	-2.97869e-10	7.82722e-05	-1.69839	-2.97869e-10	7.83102e-05	-1.6984	-2.97869e-10
72135336	chr3:72135336:CAG:C	4.54016e-07	-1.58666	-2.97869e-10	8.84889e-05	-1.5757	-2.97869e-10	8.85305e-05	-1.57573	-2.97869e-10
72135355	chr3:72135355:T:G	4.01264e-07	-1.71017	-2.97869e-10	7.72934e-05	-1.71097	-2.97869e-10	7.73315e-05	-1.71097	-2.97869e-10
72135367	chr3:72135367:C:A	2.56133e-07	-1.08661	-1.07248	4.78414e-05	-1.15877	-1.03192	4.7872e-05	-1.15864	-1.03191
72135623	chr3:72135623:C:G	7.45546e-07	-1.5082e-10	-1.09068	0.000147252	-1.5082e-10	-1.06643	0.000147326	-1.5082e-10	-1.06643
72135677	chr3:72135677:A:G	6.66574e-07	-1.18478	-0.0178584	0.000129105	-1.17569	-0.022263	0.000129186	-1.17556	-0.022256
72135805	chr3:72135805:C:T	4.09308e-07	-1.69032	-2.97869e-10	7.8757e-05	-1.69221	-2.97869e-10	7.87952e-05	-1.69222	-2.97869e-10
72136088	chr3:72136088:C:T	2.49557e-07	-1.09385	-1.09125	4.12629e-05	-1.17991	-1.15871	4.12855e-05	-1.17986	-1.1587
72136112	chr3:72136112:G:T	6.79995e-07	-1.5082e-10	-1.18271	0.000134711	-1.5082e-10	-1.15545	0.000134779	-1.5082e-10	-1.15544
72136370	chr3:72136370:A:C	6.3139e-07	-1.56954	0.312667	0.000133369	-1.54326	0.377805	0.000133446	-1.5432	0.377819
72136912	chr3:72136912:A:G	1.89129e-07	-1.21333	-1.24903	3.50182e-05	-1.27619	-1.22652	3.50404e-05	-1.27605	-1.22653
72136952	chr3:72136952:G:A	7.45656e-07	-1.5082e-10	-1.09053	0.000146011	-1.5082e-10	-1.0749	0.000146084	-1.5082e-10	-1.07489
72137054	chr3:72137054:C:T	1.19645e-07	-1.71297	-1.20729	2.52998e-05	-1.69771	-1.13007	2.53115e-05	-1.69774	-1.13008
72137250	chr3:72137250:G:A	6.7461e-07	-1.5082e-10	-1.19066	0.000130671	-1.5082e-10	-1.18589	0.000130736	-1.5082e-10	-1.18589
72137275	chr3:72137275:C:G	6.35356e-07	-1.5082e-10	-1.25061	0.000124615	-1.5082e-10	-1.23335	0.000124676	-1.5082e-10	-1.23335
72137547	chr3:72137547:A:G	4.04544e-07	-1.70203	-2.97869e-10	7.97449e-05	-1.67974	-2.97869e-10	7.97839e-05	-1.67975	-2.97869e-10
72137633	chr3:72137633:C:T	3.16187e-07	-0.820812	-1.12765	5.02194e-05	-0.944867	-1.19731	5.02482e-05	-0.944798	-1.1973
72137752	chr3:72137752:G:A	4.28447e-07	-1.64463	-2.97869e-10	8.63731e-05	-1.5999	-2.97869e-10	8.64179e-05	-1.59988	-2.97869e-10
72137754	chr3:72137754:G:T	1.36328e-07	-1.60535	-1.18438	2.35208e-05	-1.66457	-1.23612	2.35335e-05	-1.66453	-1.23612
72138118	chr3:72138118:T:C	4.26031e-07	-1.38257	-0.267706	9.6331e-05	-1.04202	-0.448772	9.63777e-05	-1.04205	-0.448751
72138159	chr3:72138159:T:C	2.58913e-07	-0.936749	-1.21155	4.1709e-05	-1.10865	-1.21921	4.17326e-05	-1.10858	-1.21921
72138558	chr3:72138558:G:A	4.00999e-07	-1.71083	-2.97869e-10	7.72735e-05	-1.71123	-2.97869e-10	7.73116e-05	-1.71123	-2.97869e-10
72138766	chr3:72138766:C:T	2.04324e-07	-1.11992	-1.26517	4.27559e-05	-1.05633	-1.24675	4.2773e-05	-1.05642	-1.24675
72138983	chr3:72138983:C:T	6.42777e-07	-1.5082e-10	-1.23899	0.000124388	-1.5082e-10	-1.23517	0.000124449	-1.5082e-10	-1.23518
72139008	chr3:72139008:G:T	7.80926e-07	-1.5082e-10	-1.04431	0.000147431	-1.5082e-10	-1.06521	0.000147507	-1.5082e-10	-1.0652
72139815	chr3:72139815:AAG:A	1.64908e-07	-1.62486	-0.974539	3.09236e-05	-1.58411	-1.04295	3.09377e-05	-1.58416	-1.04294
72139844	chr3:72139844:C:G	6.26646e-07	-1.5082e-10	-1.26441	0.000121074	-1.5082e-10	-1.26218	0.000121134	-1.5082e-10	-1.26218
72140090	chr3:72140090:G:C	7.14836e-07	-1.5082e-10	-1.13274	0.000140772	-1.5082e-10	-1.11144	0.000140842	-1.5082e-10	-1.11144
72140858	chr3:72140858:CA:C	6.25557e-07	-1.5082e-10	-1.26615	0.000121506	-1.5082e-10	-1.25862	0.000121566	-1.5082e-10	-1.25862
72140940	chr3:72140940:G:A	7.25407e-07	-1.5082e-10	-1.11806	0.000140219	-1.5082e-10	-1.11537	0.000140289	-1.5082e-10	-1.11537
72141362	chr3:72141362:GAA:G	6.23942e-07	-1.5082e-10	-1.26873	0.000120119	-1.5082e-10	-1.27009	0.000120179	-1.5082e-10	-1.27009
72141387	chr3:72141387:T:A	3.37555e-07	-1.12005	-0.763013	7.2734e-05	-1.01903	-0.752735	7.27816e-05	-1.01889	-0.752722
72141832	chr3:72141832:T:C	7.31038e-07	-1.5082e-10	-1.11033	0.000138517	-1.5082e-10	-1.12759	0.000138587	-1.5082e-10	-1.12758
72141866	chr3:72141866:T:G	1.07791e-05	-1.5082e-10	1.58057	0.00186527	-1.5082e-10	1.47258	0.00186626	-1.5082e-10	1.47262
72142320	chr3:72142320:T:C	4.01119e-07	-1.71053	-2.97869e-10	7.74e-05	-1.70959	-2.97869e-10	7.74389e-05	-1.70959	-2.97869e-10
72142353	chr3:72142353:T:C	2.73779e-07	-1.148	-0.944474	3.91601e-05	-1.32164	-1.06928	3.91847e-05	-1.32153	-1.06926
72142379	chr3:72142379:A:G	4.01304e-07	-1.71007	-2.97869e-10	7.73309e-05	-1.71048	-2.97869e-10	7.73689e-05	-1.71049	-2.97869e-10
72142642	chr3:72142642:T:C	1.28926e-07	-1.63531	-1.21024	2.35915e-05	-1.65456	-1.24313	2.36042e-05	-1.65452	-1.24313
72143122	chr3:72143122:T:C	1.31111e-07	-1.64981	-1.17893	2.38451e-05	-1.66693	-1.22007	2.38579e-05	-1.6669	-1.22006
72143272	chr3:72143272:T:G	4.51984e-07	-1.01686	-0.574281	0.000114571	-0.623774	-0.693608	0.000114629	-0.623785	-0.693592
72143274	chr3:72143274:C:T	7.08866e-07	-1.5082e-10	-1.14113	0.00013524	-1.5082e-10	-1.15153	0.000135308	-1.5082e-10	-1.15152
72143420	chr3:72143420:C:T	8.60878e-07	-1.5082e-10	-0.94684	0.000163959	-1.5082e-10	-0.958963	0.000164042	-1.5082e-10	-0.958954
72143896	chr3:72143896:TC:T	3.82068e-07	-1.39006	-0.369139	5.74646e-05	-1.48459	-0.522818	5.75003e-05	-1.4845	-0.522787
72144352	chr3:72144352:AT:A	1.2325e-07	-1.69884	-1.19173	2.37491e-05	-1.69477	-1.19626	2.37607e-05	-1.69478	-1.19626
72144645	chr3:72144645:C:T	6.74832e-07	-1.5082e-10	-1.19033	0.000129702	-1.5082e-10	-1.19334	0.000129767	-1.5082e-10	-1.19334
72144840	chr3:72144840:C:T	9.20149e-07	-0.63456	-0.245697	0.000131131	-0.895004	-0.287375	0.000131215	-0.894908	-0.287332
72144945	chr3:72144945:G:A	4.00125e-07	-1.71301	-2.97869e-10	7.71317e-05	-1.71306	-2.97869e-10	7.717e-05	-1.71306	-2.97869e-10
72145311	chr3:72145311:C:A	7.49617e-07	-1.08523	-2.97869e-10	0.000148027	-1.06118	-2.97869e-10	0.000148094	-1.06123	-2.97869e-10
72145357	chr3:72145357:G:A	2.1675e-07	-1.16238	-1.16367	3.84719e-05	-1.25654	-1.15211	3.84944e-05	-1.25645	-1.15211
72145380	chr3:72145380:T:A	9.19346e-07	-1.5082e-10	-0.881129	0.000174185	-1.5082e-10	-0.89846	0.000174272	-1.5082e-10	-0.898454
72145493	chr3:72145493:A:G	2.19636e-07	-1.14147	-1.17135	3.8786e-05	-1.23968	-1.16084	3.88088e-05	-1.23959	-1.16084
72145537	chr3:72145537:A:T	6.18338e-07	-1.5082e-10	-1.27776	0.000119183	-1.5082e-10	-1.27792	0.000119243	-1.5082e-10	-1.27791
72145683	chr3:72145683:A:G	2.14258e-06	-1.5082e-10	-0.0350244	0.000417126	-1.5082e-10	-0.0251886	0.000417363	-1.5082e-10	-0.0251192
72146089	chr3:72146089:A:G	2.00727e-07	-1.48221	-0.920632	3.59019e-05	-1.55465	-0.923138	3.59221e-05	-1.55459	-0.923128
72146471	chr3:72146471:A:G	7.52415e-07	-1.5082e-10	-1.0815	0.000142417	-1.5082e-10	-1.09982	0.000142489	-1.5082e-10	-1.09981
72146533	chr3:72146533:G:A	1.49416e-06	-1.5082e-10	-0.395474	0.000292617	-1.5082e-10	-0.379713	0.000292763	-1.5082e-10	-0.37971
72146539	chr3:72146539:G:A	2.17935e-07	-1.08376	-1.23683	3.64279e-05	-1.21707	-1.24617	3.64495e-05	-1.21697	-1.24617
72146601	chr3:72146601:T:C	6.18454e-07	-1.5082e-10	-1.27757	0.000119151	-1.5082e-10	-1.27819	0.00011921	-1.5082e-10	-1.27819
72146679	chr3:72146679:G:A	2.19967e-07	-1.2416	-1.06972	3.92853e-05	-1.33296	-1.05476	3.93081e-05	-1.33288	-1.05476
72147079	chr3:72147079:G:A	5.67035e-07	-1.36437	-2.97869e-10	0.000107739	-1.37887	-2.97869e-10	0.000107798	-1.37882	-2.97869e-10
72147111	chr3:72147111:T:C	4.16386e-07	-1.57338	-0.0998013	8.26804e-05	-1.42034	-0.223254	8.27226e-05	-1.42034	-0.223242
72147142	chr3:72147142:T:C	1.18894e-07	-1.68107	-1.2455	2.19105e-05	-1.70557	-1.26604	2.19217e-05	-1.70556	-1.26604
72147268	chr3:72147268:T:G	6.89654e-07	-1.5082e-10	-1.1686	0.00013174	-1.5082e-10	-1.17775	0.000131806	-1.5082e-10	-1.17775
72147306	chr3:72147306:A:G	1.56146e-06	-1.5082e-10	-0.351414	0.000293961	-1.5082e-10	-0.37513	0.000294114	-1.5082e-10	-0.375108
72147317	chr3:72147317:G:A	7.72147e-07	-1.5082e-10	-1.05562	0.000147101	-1.5082e-10	-1.06746	0.000147175	-1.5082e-10	-1.06745
72147599	chr3:72147599:T:C	4.00579e-07	-1.71188	-2.97869e-10	7.72324e-05	-1.71176	-2.97869e-10	7.72709e-05	-1.71176	-2.97869e-10
72147649	chr3:72147649:T:C	1.11152e-05	-1.5082e-10	1.61128	0.00192609	-1.5082e-10	1.50467	0.00192712	-1.5082e-10	1.50471
72147817	chr3:72147817:T:A	6.56199e-07	-1.5082e-10	-1.21833	0.000125778	-1.5082e-10	-1.22406	0.000125841	-1.5082e-10	-1.22405
72148021	chr3:72148021:T:C	3.18096e-06	0.360147	-2.97869e-10	0.000564271	0.276957	-2.97869e-10	0.000564557	0.276967	-2.97869e-10
72148269	chr3:72148269:A:G	4.80543e-07	-1.25145	-0.278429	0.000105172	-1.2185	-0.184482	0.000105238	-1.21839	-0.184457
72148383	chr3:72148383:C:T	6.23858e-07	-1.5082e-10	-1.26887	0.000120285	-1.5082e-10	-1.26872	0.000120344	-1.5082e-10	-1.26872
72148615	chr3:72148615:C:T	4.06213e-07	-1.69792	-2.97869e-10	7.84866e-05	-1.69565	-2.97869e-10	7.85265e-05	-1.69564	-2.97869e-10
72148941	chr3:72148941:C:T	6.52993e-07	-1.5082e-10	-1.22323	0.000128814	-1.5082e-10	-1.20021	0.000128878	-1.5082e-10	-1.20021
72148961	chr3:72148961:T:A	2.75332e-06	-1.5082e-10	0.215769	0.000462634	-1.5082e-10	0.0783575	0.000462869	-1.5082e-10	0.07837
72149185	chr3:72149185:C:T	2.28314e-06	-1.5082e-10	0.0285155	0.000431638	-1.5082e-10	0.00900889	0.000431881	-1.5082e-10	0.00907438
72149242	chr3:72149242:C:T	1.33453e-06	-1.5082e-10	-0.508461	0.000231772	-1.5082e-10	-0.612823	0.000231889	-1.5082e-10	-0.612816
72149431	chr3:72149431:T:C	2.26254e-06	-1.5082e-10	0.0194489	0.000429805	-1.5082e-10	0.00475318	0.000430047	-1.5082e-10	0.00481934
72149471	chr3:72149471:T:C	4.51691e-07	-1.59179	-2.97869e-10	9.21912e-05	-1.53471	-2.97869e-10	9.22392e-05	-1.53469	-2.97869e-10
72149772	chr3:72149772:C:G	1.97576e-06	-1.5082e-10	-0.116084	0.000375485	-1.5082e-10	-0.130359	0.000375695	-1.5082e-10	-0.130297
72149922	chr3:72149922:C:T	6.74035e-07	-1.5082e-10	-1.19151	0.000131416	-1.5082e-10	-1.18021	0.000131481	-1.5082e-10	-1.18021
72149943	chr3:72149943:C:T	1.84312e-06	-1.5082e-10	-0.185575	0.000356755	-1.5082e-10	-0.181527	0.000356956	-1.5082e-10	-0.181462
72150220	chr3:72150220:C:T	1.56576e-06	-1.5082e-10	-0.348664	0.000298064	-1.5082e-10	-0.361269	0.000298229	-1.5082e-10	-0.361212
72150224	chr3:72150224:TTCC:T	2.00588e-06	-1.5082e-10	-0.100954	0.000381242	-1.5082e-10	-0.115143	0.000381456	-1.5082e-10	-0.11508
72150239	chr3:72150239:A:G	3.62928e-07	-0.930982	-0.879606	5.93436e-05	-1.11094	-0.864296	5.93777e-05	-1.11086	-0.864296
72150583	chr3:72150583:C:A	8.03477e-07	-1.5082e-10	-1.01584	0.000156393	-1.5082e-10	-1.0062	0.000156471	-1.5082e-10	-1.0062
72150636	chr3:72150636:C:T	4.02516e-07	-1.70706	-2.97869e-10	7.77137e-05	-1.70555	-2.97869e-10	7.7753e-05	-1.70554	-2.97869e-10
72150755	chr3:72150755:A:C	3.81438e-07	-0.935137	-0.825705	6.21448e-05	-1.11601	-0.813101	6.21804e-05	-1.11593	-0.813102
72150828	chr3:72150828:T:C	5.89568e-06	-1.5082e-10	0.977183	0.00114911	-1.5082e-10	0.988166	0.00114979	-1.5082e-10	0.988257
72150830	chr3:72150830:G:A	7.53232e-07	-1.5082e-10	-1.08042	0.0001442	-1.5082e-10	-1.08737	0.000144273	-1.5082e-10	-1.08737
72151098	chr3:72151098:G:A	4.50202e-07	-1.5951	-2.97869e-10	9.18117e-05	-1.53884	-2.97869e-10	9.18596e-05	-1.53881	-2.97869e-10
72151370	chr3:72151370:C:T	6.74337e-06	-1.5082e-10	1.11152	0.00118313	-1.5082e-10	1.01734	0.00118375	-1.5082e-10	1.01737
72151389	chr3:72151389:G:T	4.00167e-07	-0.44238	-1.27053	6.47337e-05	-0.610418	-1.27788	6.47791e-05	-0.610215	-1.27788
72151403	chr3:72151403:T:G	6.28438e-07	-1.5082e-10	-1.26155	0.000121132	-1.5082e-10	-1.2617	0.000121192	-1.5082e-10	-1.2617
72151483	chr3:72151483:T:C	2.86645e-06	-1.5082e-10	0.256038	0.000556516	-1.5082e-10	0.263119	0.000556835	-1.5082e-10	0.263194
72151543	chr3:72151543:C:T	3.61993e-06	-1.5082e-10	0.489418	0.000699832	-1.5082e-10	0.492263	0.000700235	-1.5082e-10	0.492341
72151699	chr3:72151699:T:C	7.18581e-07	-1.5082e-10	-1.12751	0.000138796	-1.5082e-10	-1.12558	0.000138865	-1.5082e-10	-1.12558
72152027	chr3:72152027:C:T	5.74072e-06	-1.5082e-10	0.950547	0.00111938	-1.5082e-10	0.96195	0.00112004	-1.5082e-10	0.962042
72152106	chr3:72152106:G:A	5.45672e-06	-1.5082e-10	0.89981	0.00106385	-1.5082e-10	0.911069	0.00106447	-1.5082e-10	0.911159
72152160	chr3:72152160:C:T	5.4075e-06	-1.5082e-10	0.890749	0.00105424	-1.5082e-10	0.901998	0.00105486	-1.5082e-10	0.902088
72152321	chr3:72152321:G:A	1.39876e-06	-1.5082e-10	-0.46145	0.00027137	-1.5082e-10	-0.455094	0.000271521	-1.5082e-10	-0.455036
72152345	chr3:72152345:T:C	5.45231e-06	-1.5082e-10	0.899002	0.00106307	-1.5082e-10	0.910335	0.00106369	-1.5082e-10	0.910425
72152347	chr3:72152347:G:T	1.10516e-06	-1.5082e-10	-0.697044	0.000209654	-1.5082e-10	-0.713119	0.000209761	-1.5082e-10	-0.713108
72152365	chr3:72152365:T:C	6.49759e-07	-1.5082e-10	-1.22819	0.000124289	-1.5082e-10	-1.23597	0.000124351	-1.5082e-10	-1.23596
72152481	chr3:72152481:A:C	4.02638e-07	-1.33076	-0.375995	8.60113e-05	-1.26078	-0.343324	8.60624e-05	-1.2607	-0.343304
72152591	chr3:72152591:C:T	6.84921e-06	-1.5082e-10	1.1271	0.0013421	-1.5082e-10	1.14341	0.00134289	-1.5082e-10	1.14351
72152858	chr3:72152858:T:C	5.53338e-06	-1.5082e-10	0.913761	0.0010832	-1.5082e-10	0.9291	0.00108384	-1.5082e-10	0.92919
72152867	chr3:72152867:C:G	5.65203e-06	-1.5082e-10	0.934977	0.00110644	-1.5082e-10	0.950322	0.00110709	-1.5082e-10	0.950412
72152935	chr3:72152935:C:T	6.49744e-06	-1.5082e-10	1.07437	0.0012705	-1.5082e-10	1.08858	0.00127125	-1.5082e-10	1.08868
72153360	chr3:72153360:T:A	6.71097e-07	-1.5082e-10	-1.19588	0.000128935	-1.5082e-10	-1.19927	0.000128999	-1.5082e-10	-1.19927
72153430	chr3:72153430:A:C	6.97731e-07	-1.5082e-10	-1.15696	0.000132998	-1.5082e-10	-1.16824	0.000133065	-1.5082e-10	-1.16824
72153665	chr3:72153665:C:T	8.98391e-07	-1.5082e-10	-0.904187	0.000177654	-1.5082e-10	-0.87874	0.000177743	-1.5082e-10	-0.878737
72153737	chr3:72153737:C:T	3.3936e-06	-1.5082e-10	0.424854	0.000666089	-1.5082e-10	0.442846	0.000666474	-1.5082e-10	0.442926
72153864	chr3:72153864:A:G	3.68548e-06	-1.5082e-10	0.507364	0.000594477	-1.5082e-10	0.329103	0.000594804	-1.5082e-10	0.329158
72153964	chr3:72153964:T:C	1.07933e-06	-1.5082e-10	-0.720693	0.000188005	-1.5082e-10	-0.822107	0.000188101	-1.5082e-10	-0.822098
72154348	chr3:72154348:T:G	1.38984e-06	-1.5082e-10	-0.467845	0.000269585	-1.5082e-10	-0.461693	0.000269735	-1.5082e-10	-0.461636
72154527	chr3:72154527:C:T	2.07671e-07	-1.09094	-1.2779	5.12022e-05	-0.844589	-1.27821	5.12273e-05	-0.844595	-1.27821
72154828	chr3:72154828:C:A	5.34565e-06	-1.5082e-10	0.879247	0.00105029	-1.5082e-10	0.898245	0.00105091	-1.5082e-10	0.898335
72154908	chr3:72154908:G:A	6.82278e-07	-1.5082e-10	-1.17935	0.000128126	-1.5082e-10	-1.20556	0.00012819	-1.5082e-10	-1.20556
72155309	chr3:72155309:C:T	5.77858e-07	-1.34546	-2.97869e-10	0.000123389	-1.24324	-2.97869e-10	0.000123441	-1.24331	-2.97869e-10
72155722	chr3:72155722:A:G	4.88859e-07	-1.51272	-2.97869e-10	9.30279e-05	-1.52568	-2.97869e-10	9.30717e-05	-1.5257	-2.97869e-10
72156039	chr3:72156039:G:A	7.0462e-07	-1.5082e-10	-1.14713	0.000131726	-1.5082e-10	-1.17785	0.000131792	-1.5082e-10	-1.17785
72156295	chr3:72156295:A:G	4.73092e-06	-1.5082e-10	0.757083	0.000752602	-1.5082e-10	0.564958	0.000753018	-1.5082e-10	0.565014
72156392	chr3:72156392:CA:C	4.04994e-07	-0.693424	-1.0075	6.08333e-05	-0.834457	-1.11598	6.0864e-05	-0.834459	-1.11597
72156722	chr3:72156722:G:A	9.78117e-07	-1.5082e-10	-0.819163	0.000199893	-1.5082e-10	-0.760795	0.000199995	-1.5082e-10	-0.760783
72157128	chr3:72157128:T:C	2.56589e-07	-0.917948	-1.23937	4.83526e-05	-0.950492	-1.22956	4.83836e-05	-0.95035	-1.22956
72157146	chr3:72157146:G:A	3.09005e-07	-0.693353	-1.27808	5.13735e-05	-0.849735	-1.26972	5.14075e-05	-0.849569	-1.26972
72157230	chr3:72157230:G:A	6.62121e-07	-1.5082e-10	-1.20934	0.000129517	-1.5082e-10	-1.19477	0.000129581	-1.5082e-10	-1.19477
72157388	chr3:72157388:C:T	2.87622e-07	-0.770639	-1.27251	4.82808e-05	-0.903496	-1.27805	4.83123e-05	-0.90334	-1.27805
72157717	chr3:72157717:A:G	4.35555e-07	-0.699763	-0.928409	8.34923e-05	-0.730026	-0.903797	8.3548e-05	-0.729866	-0.903788
72157894	chr3:72157894:T:G	2.55575e-07	-0.965054	-1.19622	5.10585e-05	-0.949077	-1.17653	5.10909e-05	-0.948946	-1.17652
72157984	chr3:72157984:T:C	7.8148e-07	-1.5082e-10	-1.0436	0.00015856	-1.5082e-10	-0.992443	0.00015864	-1.5082e-10	-0.992438
72158023	chr3:72158023:A:T	5.65524e-07	-0.419279	-0.947761	0.000104432	-0.53468	-0.87536	0.000104506	-0.53449	-0.875345
72158087	chr3:72158087:C:T	1.12844e-07	-1.70779	-1.271	2.19912e-05	-1.70868	-1.25926	2.20017e-05	-1.7087	-1.25926
72158123	chr3:72158123:G:A	4.00181e-07	-1.71288	-2.97869e-10	7.716e-05	-1.7127	-2.97869e-10	7.71985e-05	-1.71269	-2.97869e-10
72158167	chr3:72158167:G:A	1.12814e-07	-1.70664	-1.27241	2.19167e-05	-1.69314	-1.2782	2.19272e-05	-1.69315	-1.2782
72158168	chr3:72158168:C:T	1.12822e-07	-1.70657	-1.27241	2.19192e-05	-1.69302	-1.2782	2.19298e-05	-1.69303	-1.2782
72158275	chr3:72158275:A:C	1.53097e-06	-0.00903234	-0.362102	0.000139881	-0.606389	-0.511397	0.000139968	-0.606292	-0.511371
72159116	chr3:72159116:G:A	1.42248e-07	-1.50679	-1.24043	2.7102e-05	-1.50717	-1.2518	2.71154e-05	-1.50717	-1.25181
72159210	chr3:72159210:G:A	6.65055e-07	-1.5082e-10	-1.20492	0.000129373	-1.5082e-10	-1.19587	0.000129437	-1.5082e-10	-1.19588
72159375	chr3:72159375:C:T	1.65159e-06	-1.5082e-10	-0.295298	0.000308985	-1.5082e-10	-0.325285	0.00030914	-1.5082e-10	-0.325279
72159489	chr3:72159489:G:A	4.03717e-07	-1.70408	-2.97869e-10	7.9491e-05	-1.68293	-2.97869e-10	7.95318e-05	-1.68292	-2.97869e-10
72159735	chr3:72159735:G:A	7.29643e-07	-1.5082e-10	-1.11224	0.000137667	-1.5082e-10	-1.13374	0.000137735	-1.5082e-10	-1.13374
72160190	chr3:72160190:A:T	1.27298e-06	-1.27115	0.715471	0.000263074	-1.09642	0.610275	0.000263262	-1.09622	0.610298
72160232	chr3:72160232:G:A	2.07898e-07	-1.16541	-1.20233	4.44636e-05	-1.04225	-1.22166	4.44956e-05	-1.04203	-1.22166
72160387	chr3:72160387:T:C	1.17475e-07	-1.69476	-1.2438	2.27684e-05	-1.68256	-1.25064	2.27795e-05	-1.68257	-1.25064
72160446	chr3:72160446:C:A	1.95701e-07	-1.70653	-0.721677	3.89876e-05	-1.70888	-0.686458	3.90078e-05	-1.70885	-0.68646
72160547	chr3:72160547:T:C	1.81738e-06	-1.5082e-10	-0.199638	0.000311382	-1.5082e-10	-0.317558	0.00031154	-1.5082e-10	-0.317546
72160606	chr3:72160606:T:C	2.51852e-07	-1.17634	-0.999613	5.72562e-05	-1.01932	-0.991722	5.7274e-05	-1.0195	-0.991724
72160894	chr3:72160894:G:T	6.19345e-07	-1.5082e-10	-1.27613	0.00011988	-1.5082e-10	-1.27209	0.000119939	-1.5082e-10	-1.27209
72161011	chr3:72161011:C:T	6.52018e-07	-1.5082e-10	-1.22472	0.000125879	-1.5082e-10	-1.22326	0.000125942	-1.5082e-10	-1.22326
72161020	chr3:72161020:G:A	7.84714e-07	-1.5082e-10	-1.03947	0.000147701	-1.5082e-10	-1.06339	0.000147774	-1.5082e-10	-1.06339
72161278	chr3:72161278:C:T	1.25683e-06	-1.55221	0.983764	0.000219169	-1.47423	0.805501	0.000219267	-1.47431	0.805526
72161289	chr3:72161289:C:T	1.55876e-06	-1.5082e-10	-0.353148	0.000283985	-1.5082e-10	-0.409658	0.000284132	-1.5082e-10	-0.409637
72161331	chr3:72161331:CT:C	3.43659e-07	-0.74019	-1.12495	7.98014e-05	-0.578225	-1.10081	7.98639e-05	-0.57794	-1.10081
72161341	chr3:72161341:T:C	7.16111e-07	-1.5082e-10	-1.13096	0.00014188	-1.5082e-10	-1.1036	0.000141951	-1.5082e-10	-1.1036
72161637	chr3:72161637:G:C	2.7576e-06	-1.5082e-10	0.217325	0.00054489	-1.5082e-10	0.242006	0.000545167	-1.5082e-10	0.242017
72161769	chr3:72161769:C:T	1.42019e-07	-1.65465	-1.09418	2.82202e-05	-1.6234	-1.09514	2.82319e-05	-1.62349	-1.09514
72161965	chr3:72161965:G:T	1.18188e-07	-1.70563	-1.22688	2.23695e-05	-1.70869	-1.24219	2.23801e-05	-1.70872	-1.24219
72162108	chr3:72162108:C:T	2.88982e-07	-0.97572	-1.06271	5.72795e-05	-0.945312	-1.06532	5.73121e-05	-0.945243	-1.06532
72162527	chr3:72162527:A:C	2.20115e-07	-1.69692	-0.613721	4.03181e-05	-1.69391	-0.667872	4.03384e-05	-1.69391	-0.667861
72162736	chr3:72162736:T:C	2.1879e-07	-1.51641	-0.800269	3.98674e-05	-1.52545	-0.847573	3.9887e-05	-1.52546	-0.847563
72163211	chr3:72163211:C:T	1.19098e-07	-1.69378	-1.23107	2.35898e-05	-1.67406	-1.22371	2.36028e-05	-1.674	-1.22371
72163693	chr3:72163693:A:C	2.32038e-06	-1.5082e-10	0.0446954	0.000443301	-1.5082e-10	0.0356705	0.000443522	-1.5082e-10	0.0356728
72163853	chr3:72163853:G:T	2.32771e-06	-1.5082e-10	0.0478481	0.000444402	-1.5082e-10	0.0381507	0.000444623	-1.5082e-10	0.0381529
72163874	chr3:72163874:G:A	2.47589e-07	-1.56454	-0.628483	4.48301e-05	-1.55802	-0.697681	4.48529e-05	-1.55802	-0.697669
72163991	chr3:72163991:C:T	7.73532e-07	-1.05383	-2.97869e-10	0.000146706	-1.07015	-2.97869e-10	0.00014677	-1.07021	-2.97869e-10
72164050	chr3:72164050:C:T	7.49634e-07	-1.5082e-10	-1.08521	0.000147605	-1.5082e-10	-1.06404	0.000147678	-1.5082e-10	-1.06404
72164057	chr3:72164057:C:T	8.99898e-07	-1.5082e-10	-0.902511	0.000181627	-1.5082e-10	-0.856623	0.000181717	-1.5082e-10	-0.856621
72164162	chr3:72164162:G:A	7.54935e-07	-1.5082e-10	-1.07816	0.00014782	-1.5082e-10	-1.06258	0.000147894	-1.5082e-10	-1.06258
72164770	chr3:72164770:C:T	1.5927e-07	-1.70583	-0.928356	3.02958e-05	-1.67614	-0.97143	3.03102e-05	-1.67617	-0.971425
72164936	chr3:72164936:C:G	2.25068e-07	-1.61824	-0.670152	4.02364e-05	-1.6234	-0.740404	4.02568e-05	-1.6234	-0.740393
72165068	chr3:72165068:G:A	8.53979e-07	-1.5082e-10	-0.954886	0.000168442	-1.5082e-10	-0.931985	0.000168527	-1.5082e-10	-0.931979
72165407	chr3:72165407:G:A	1.48828e-07	-1.42896	-1.27305	2.89214e-05	-1.41732	-1.27667	2.89413e-05	-1.41713	-1.27667
72165661	chr3:72165661:A:T	2.60736e-07	-1.54994	-0.591341	4.73553e-05	-1.54174	-0.659154	4.73794e-05	-1.54175	-0.659142
72165692	chr3:72165692:C:T	1.39765e-07	-1.66907	-1.09576	2.62334e-05	-1.67093	-1.12062	2.62426e-05	-1.67108	-1.12061
72165723	chr3:72165723:A:G	7.44124e-07	-1.5082e-10	-1.09258	0.000137475	-1.5082e-10	-1.13513	0.000137544	-1.5082e-10	-1.13513
72165949	chr3:72165949:A:G	7.51565e-07	-1.5082e-10	-1.08263	0.000146994	-1.5082e-10	-1.06819	0.000147067	-1.5082e-10	-1.06819
72166146	chr3:72166146:AAC:A	8.47318e-07	-1.5082e-10	-0.962716	0.000171764	-1.5082e-10	-0.912459	0.000171849	-1.5082e-10	-0.912458
72166445	chr3:72166445:G:A	1.55361e-07	-1.61795	-1.04109	3.04884e-05	-1.60971	-1.03152	3.0507e-05	-1.60961	-1.03151
72166964	chr3:72166964:A:G	1.4564e-07	-1.45271	-1.27095	2.80353e-05	-1.44864	-1.27647	2.80545e-05	-1.44845	-1.27647
72166967	chr3:72166967:G:T	2.27768e-07	-1.71112	-0.565346	4.36933e-05	-1.71179	-0.569588	4.37169e-05	-1.71177	-0.569573
72167024	chr3:72167024:G:A	2.24647e-07	-1.1295	-1.16076	4.73756e-05	-1.0824	-1.11807	4.74141e-05	-1.08209	-1.11807
72167677	chr3:72167677:T:C	1.43316e-07	-1.48565	-1.2541	2.97208e-05	-1.41037	-1.25636	2.97406e-05	-1.4102	-1.25636
72167740	chr3:72167740:T:C	5.46626e-07	-1.40103	-2.97869e-10	0.000113672	-1.32526	-2.97869e-10	0.000113734	-1.32522	-2.97869e-10
72167976	chr3:72167976:T:TG	1.15138e-07	-1.71266	-1.24601	2.22308e-05	-1.71089	-1.24621	2.22418e-05	-1.71089	-1.24621
72168208	chr3:72168208:C:A	1.27553e-07	-1.69098	-1.16528	2.55348e-05	-1.70144	-1.1171	2.55475e-05	-1.70144	-1.11709
72168283	chr3:72168283:G:A	1.74262e-07	-1.59256	-0.951675	3.63053e-05	-1.46242	-1.00419	3.63276e-05	-1.46231	-1.00418
72168406	chr3:72168406:G:A	1.18958e-07	-1.66194	-1.26409	2.30225e-05	-1.65514	-1.26697	2.30359e-05	-1.65506	-1.26697
72168489	chr3:72168489:A:G	2.47418e-07	-1.70981	-0.483909	4.73784e-05	-1.71082	-0.489587	4.74045e-05	-1.71079	-0.489571
72168547	chr3:72168547:C:T	6.68943e-07	-1.5082e-10	-1.19909	0.000127657	-1.5082e-10	-1.20923	0.000127721	-1.5082e-10	-1.20923
72168548	chr3:72168548:G:A	7.48028e-07	-1.5082e-10	-1.08735	0.000146645	-1.5082e-10	-1.07056	0.000146718	-1.5082e-10	-1.07056
72168664	chr3:72168664:C:T	7.00014e-07	-1.5082e-10	-1.15369	0.000135199	-1.5082e-10	-1.15183	0.000135267	-1.5082e-10	-1.15183
72168845	chr3:72168845:C:T	1.7442e-07	-1.71122	-0.832106	3.41632e-05	-1.69673	-0.830701	3.41798e-05	-1.69675	-0.830694
72170089	chr3:72170089:A:G	1.55185e-07	-1.38695	-1.27322	2.78087e-05	-1.45659	-1.27664	2.7825e-05	-1.4565	-1.27664
72170522	chr3:72170522:A:G	5.90267e-07	-1.32422	-2.97869e-10	0.000119039	-1.27912	-2.97869e-10	0.000119099	-1.27912	-2.97869e-10
72170524	chr3:72170524:C:T	1.51983e-07	-1.54714	-1.13388	3.06375e-05	-1.55279	-1.08356	3.0653e-05	-1.55278	-1.08356
72170620	chr3:72170620:A:G	5.81141e-07	-1.3398	-2.97869e-10	0.00011281	-1.33288	-2.97869e-10	0.000112871	-1.33283	-2.97869e-10
72170844	chr3:72170844:T:G	1.05327e-06	-1.5082e-10	-0.745138	0.000214472	-1.5082e-10	-0.690397	0.000214579	-1.5082e-10	-0.690395
72170867	chr3:72170867:C:G	1.04689e-06	-1.5082e-10	-0.751211	0.000213114	-1.5082e-10	-0.696752	0.00021322	-1.5082e-10	-0.69675
72171324	chr3:72171324:C:T	8.06872e-07	-1.5082e-10	-1.01163	0.000159471	-1.5082e-10	-0.986717	0.00015955	-1.5082e-10	-0.986717
72172071	chr3:72172071:C:T	1.49182e-07	-1.64892	-1.05071	3.06298e-05	-1.64924	-0.987366	3.06453e-05	-1.64923	-0.987363
72172278	chr3:72172278:G:C	2.25807e-07	-1.71255	-0.572559	4.48877e-05	-1.71051	-0.543903	4.49093e-05	-1.71052	-0.543915
72172931	chr3:72172931:T:C	1.28474e-07	-1.58444	-1.26463	2.6207e-05	-1.52736	-1.26519	2.62231e-05	-1.52725	-1.26519
72173152	chr3:72173152:G:T	3.73688e-06	-1.5082e-10	0.521214	0.000834006	-1.5082e-10	0.667663	0.000834448	-1.5082e-10	0.667695
72173283	chr3:72173283:G:C	2.69967e-07	-1.53944	-0.567056	4.88666e-05	-1.53074	-0.638739	4.88914e-05	-1.53075	-0.638727
72173499	chr3:72173499:G:A	1.99541e-07	-1.46326	-0.945514	3.99011e-05	-1.40277	-0.969404	3.99189e-05	-1.40283	-0.969395
72173538	chr3:72173538:C:T	2.31597e-07	-1.6748	-0.584994	4.75824e-05	-1.65011	-0.546002	4.76056e-05	-1.65014	-0.545984
72173950	chr3:72173950:G:C	1.0735e-06	-1.5082e-10	-0.726111	0.000197594	-1.5082e-10	-0.772362	0.000197696	-1.5082e-10	-0.772345
72174022	chr3:72174022:TG:T	1.53561e-07	-1.56334	-1.10735	2.88288e-05	-1.63237	-1.06483	2.88442e-05	-1.63233	-1.06483
72174219	chr3:72174219:C:T	1.83678e-07	-1.69833	-0.793272	3.61265e-05	-1.69376	-0.777788	3.61437e-05	-1.69377	-0.777798
72174307	chr3:72174307:G:A	1.19966e-07	-1.70691	-1.21067	2.28621e-05	-1.7107	-1.2184	2.28737e-05	-1.71069	-1.2184
72174911	chr3:72174911:C:T	3.47749e-07	-1.28501	-0.568301	6.07176e-05	-1.29076	-0.661586	6.07489e-05	-1.29075	-0.661571
72175034	chr3:72175034:C:G	3.02239e-06	-1.5082e-10	0.30901	0.000613717	-1.5082e-10	0.360957	0.000614025	-1.5082e-10	0.360961
72175045	chr3:72175045:C:T	1.59033e-07	-1.65624	-0.97944	3.27702e-05	-1.6515	-0.917555	3.27866e-05	-1.6515	-0.917554
72175121	chr3:72175121:T:C	1.03244e-06	-1.5082e-10	-0.765112	0.000209512	-1.5082e-10	-0.713796	0.000209617	-1.5082e-10	-0.713794
72175161	chr3:72175161:T:C	1.66256e-07	-1.549	-1.04227	3.54786e-05	-1.40242	-1.08723	3.55006e-05	-1.4023	-1.08722
72175321	chr3:72175321:T:A	1.99219e-07	-1.25	-1.16039	4.23839e-05	-1.15371	-1.1581	4.24136e-05	-1.1535	-1.1581
72175413	chr3:72175413:G:T	3.13973e-07	-1.66293	-0.292559	5.90058e-05	-1.66887	-0.312077	5.90454e-05	-1.66871	-0.312058
72175484	chr3:72175484:T:G	9.7664e-07	-1.5082e-10	-0.820674	0.000187231	-1.5082e-10	-0.826234	0.000187325	-1.5082e-10	-0.82623
72175863	chr3:72175863:C:T	6.1915e-07	-1.5082e-10	-1.27644	0.0001192	-1.5082e-10	-1.27778	0.000119259	-1.5082e-10	-1.27778
72176078	chr3:72176078:G:T	1.21431e-07	-1.65959	-1.24585	2.36899e-05	-1.64296	-1.25057	2.37006e-05	-1.643	-1.25057
72176481	chr3:72176481:C:T	8.61526e-07	-1.5082e-10	-0.946087	0.000176679	-1.5082e-10	-0.884241	0.000176768	-1.5082e-10	-0.884235
72176587	chr3:72176587:A:G	4.66728e-07	-1.26667	-0.29238	6.91474e-05	-1.41695	-0.40539	6.91764e-05	-1.41703	-0.40538
72176601	chr3:72176601:G:A	3.03024e-06	-1.5082e-10	0.311605	0.000614889	-1.5082e-10	0.362864	0.0006152	-1.5082e-10	0.362873
72176622	chr3:72176622:A:G	1.9834e-07	-1.19106	-1.22375	4.69379e-05	-0.9685	-1.24125	4.697e-05	-0.968316	-1.24125
72176765	chr3:72176765:A:C	1.72843e-07	-1.65952	-0.892888	3.08908e-05	-1.68143	-0.946691	3.09046e-05	-1.68148	-0.946689
72176808	chr3:72176808:G:A	1.46124e-07	-1.53	-1.19033	3.11438e-05	-1.42382	-1.19614	3.11606e-05	-1.42378	-1.19615
72177635	chr3:72177635:T:C	2.10242e-06	-1.5082e-10	-0.0539456	0.000427533	-1.5082e-10	-0.000547063	0.000427749	-1.5082e-10	-0.000537894
72177780	chr3:72177780:A:G	6.55244e-07	-1.5082e-10	-1.21978	0.000125972	-1.5082e-10	-1.22252	0.000126035	-1.5082e-10	-1.22251
72178246	chr3:72178246:A:G	2.67418e-06	-1.5082e-10	0.186606	0.000643922	-1.5082e-10	0.409	0.000644234	-1.5082e-10	0.408988
72178278	chr3:72178278:C:A	1.25157e-06	-1.5082e-10	-0.57264	0.000241651	-1.5082e-10	-0.571082	0.000241773	-1.5082e-10	-0.571077
72178414	chr3:72178414:C:T	1.06012e-06	-1.5082e-10	-0.738657	0.000221706	-1.5082e-10	-0.657224	0.000221821	-1.5082e-10	-0.657202
72178423	chr3:72178423:G:A	1.20051e-07	-1.70602	-1.21086	2.3428e-05	-1.69614	-1.2085	2.34393e-05	-1.69616	-1.2085
72178436	chr3:72178436:T:C	1.62537e-07	-1.50537	-1.10852	3.03069e-05	-1.59741	-1.04979	3.03244e-05	-1.59733	-1.04979
72178836	chr3:72178836:T:C	1.23875e-07	-1.60946	-1.27606	2.22049e-05	-1.68246	-1.27581	2.22171e-05	-1.6824	-1.27581
72179120	chr3:72179120:A:G	4.09354e-07	-1.69021	-2.97869e-10	7.86753e-05	-1.69325	-2.97869e-10	7.87159e-05	-1.69323	-2.97869e-10
72179134	chr3:72179134:C:T	1.25321e-07	-1.71273	-1.16119	2.39317e-05	-1.71086	-1.17252	2.39434e-05	-1.71087	-1.17252
72179344	chr3:72179344:C:T	1.6643e-07	-1.70913	-0.881089	3.10621e-05	-1.65142	-0.971171	3.10792e-05	-1.65137	-0.971164
72179383	chr3:72179383:G:A	1.21148e-07	-1.69797	-1.20981	2.40882e-05	-1.70586	-1.171	2.41e-05	-1.70586	-1.171
72179565	chr3:72179565:T:C	1.38164e-07	-1.67006	-1.10629	2.44306e-05	-1.69679	-1.16595	2.44403e-05	-1.69689	-1.16595
72179570	chr3:72179570:T:C	1.98773e-06	-1.5082e-10	-0.110044	0.000417694	-1.5082e-10	-0.0238284	0.0004179	-1.5082e-10	-0.0238314
72179576	chr3:72179576:G:A	1.20442e-07	-1.70243	-1.2112	2.41327e-05	-1.70227	-1.17274	2.41445e-05	-1.70228	-1.17274
72179783	chr3:72179783:C:A	2.32502e-06	-1.5082e-10	0.046691	0.000533483	-1.5082e-10	0.22085	0.000533754	-1.5082e-10	0.220861
72179969	chr3:72179969:T:C	5.85853e-07	-1.70843	0.37671	0.000104373	-1.7128	0.302197	0.000104424	-1.71281	0.302201
72180045	chr3:72180045:A:C	1.20644e-07	-1.70245	-1.2095	2.41907e-05	-1.70186	-1.17075	2.42025e-05	-1.70187	-1.17075
72180109	chr3:72180109:C:T	1.27005e-06	-1.5082e-10	-0.557983	0.000266716	-1.5082e-10	-0.472394	0.000266855	-1.5082e-10	-0.47237
72180216	chr3:72180216:G:A	1.21559e-07	-1.69987	-1.20453	2.42822e-05	-1.70431	-1.16453	2.42941e-05	-1.70432	-1.16452
72180494	chr3:72180494:TA:T	1.19288e-07	-1.71272	-1.21053	2.28928e-05	-1.71251	-1.21525	2.29043e-05	-1.7125	-1.21525
72180496	chr3:72180496:A:C	1.19359e-07	-1.71213	-1.21053	2.28829e-05	-1.71294	-1.21525	2.28944e-05	-1.71294	-1.21525
72180569	chr3:72180569:C:T	3.46163e-07	-1.70614	-0.151747	6.94309e-05	-1.71274	-0.105501	6.94662e-05	-1.71273	-0.105502
72180835	chr3:72180835:A:G	1.15639e-07	-1.67663	-1.27769	2.16702e-05	-1.71272	-1.26993	2.16809e-05	-1.71272	-1.26993
72181128	chr3:72181128:A:G	1.98303e-06	-1.5082e-10	-0.112413	0.000416705	-1.5082e-10	-0.0261999	0.000416911	-1.5082e-10	-0.0262029
72181339	chr3:72181339:G:T	6.56116e-07	-1.5082e-10	-1.21845	0.00012515	-1.5082e-10	-1.22907	0.000125212	-1.5082e-10	-1.22907
72181435	chr3:72181435:C:T	1.16652e-07	-1.71221	-1.23338	2.25296e-05	-1.70834	-1.23541	2.25411e-05	-1.70833	-1.23541
72181558	chr3:72181558:G:A	6.49237e-07	-1.5082e-10	-1.22899	0.000123954	-1.5082e-10	-1.23867	0.000124015	-1.5082e-10	-1.23867
72181640	chr3:72181640:C:T	3.32761e-07	-1.70855	-0.188818	7.03489e-05	-1.68224	-0.122872	7.03922e-05	-1.68212	-0.122873
72181765	chr3:72181765:TTGAG:T	1.37227e-07	-1.64504	-1.13811	2.50937e-05	-1.69868	-1.13728	2.51071e-05	-1.69865	-1.13728
72181820	chr3:72181820:G:A	2.3713e-07	-1.46891	-0.767272	5.55974e-05	-1.35771	-0.682728	5.5644e-05	-1.35736	-0.682738
72181996	chr3:72181996:A:G	1.87579e-06	-1.5082e-10	-0.168007	0.000393417	-1.5082e-10	-0.0837084	0.000393611	-1.5082e-10	-0.0837112
72182051	chr3:72182051:A:G	1.30522e-07	-1.66551	-1.16773	2.41847e-05	-1.70693	-1.16593	2.41973e-05	-1.7069	-1.16593
72182368	chr3:72182368:C:G	1.31028e-06	-1.5082e-10	-0.526795	0.000251047	-1.5082e-10	-0.532938	0.000251175	-1.5082e-10	-0.532926
72182521	chr3:72182521:T:C	3.50202e-07	-1.71025	-0.136033	7.25883e-05	-1.70138	-0.0723895	7.26299e-05	-1.70131	-0.07239
72182554	chr3:72182554:G:A	1.24573e-07	-1.70892	-1.17099	2.67705e-05	-1.64856	-1.12272	2.67833e-05	-1.64858	-1.12272
72182861	chr3:72182861:G:A	6.11056e-06	-1.5082e-10	1.01298	0.00130534	-1.5082e-10	1.11564	0.00130605	-1.5082e-10	1.11569
72183068	chr3:72183068:G:A	8.42181e-07	-1.5082e-10	-0.968798	0.000163759	-1.5082e-10	-0.960183	0.000163839	-1.5082e-10	-0.960189
72183277	chr3:72183277:A:T	1.21256e-07	-1.70727	-1.19962	2.59834e-05	-1.64259	-1.15853	2.59958e-05	-1.64262	-1.15853
72183369	chr3:72183369:G:A	1.21729e-07	-1.7073	-1.19569	2.61044e-05	-1.64271	-1.15377	2.61168e-05	-1.64273	-1.15377
72183503	chr3:72183503:C:T	1.3684e-06	0.421738	-0.905134	0.000275165	0.491384	-0.932591	0.000275273	0.491276	-0.932586
72183597	chr3:72183597:C:T	1.20848e-07	-1.71103	-1.19923	2.5596e-05	-1.65809	-1.15805	2.56083e-05	-1.65811	-1.15805
72183867	chr3:72183867:A:G	1.27476e-07	-1.68602	-1.17085	2.84243e-05	-1.58849	-1.12284	2.84376e-05	-1.58852	-1.12284
72183976	chr3:72183976:C:T	1.30911e-07	-1.67043	-1.15985	2.96862e-05	-1.55725	-1.11064	2.97001e-05	-1.55728	-1.11064
72184406	chr3:72184406:C:T	6.67884e-07	-1.5082e-10	-1.20068	0.000134122	-1.5082e-10	-1.15983	0.000134189	-1.5082e-10	-1.15983
72184612	chr3:72184612:A:G	2.14905e-07	-1.65356	-0.681037	4.13666e-05	-1.54848	-0.787625	4.13806e-05	-1.54864	-0.787618
72184709	chr3:72184709:G:A	1.32783e-06	-1.5082e-10	-0.513488	0.000254124	-1.5082e-10	-0.520755	0.000254253	-1.5082e-10	-0.520743
72184718	chr3:72184718:A:C	6.44562e-07	-1.5082e-10	-1.23622	0.000128571	-1.5082e-10	-1.2021	0.000128634	-1.5082e-10	-1.2021
72185125	chr3:72185125:T:G	6.60079e-07	-1.5082e-10	-1.21243	0.00013264	-1.5082e-10	-1.17094	0.000132706	-1.5082e-10	-1.17094
72185534	chr3:72185534:T:C	2.58328e-07	-1.70447	-0.446086	4.93649e-05	-1.67711	-0.482224	4.93959e-05	-1.67699	-0.482222
72185738	chr3:72185738:G:C	4.22458e-07	-1.6587	-2.97869e-10	7.81025e-05	-1.70056	-2.97869e-10	7.81421e-05	-1.70055	-2.97869e-10
72185949	chr3:72185949:A:T	6.52961e-07	-1.5082e-10	-1.22328	0.000130855	-1.5082e-10	-1.18449	0.00013092	-1.5082e-10	-1.18449
72186239	chr3:72186239:G:A	4.27485e-07	-1.64687	-2.97869e-10	8.25936e-05	-1.64465	-2.97869e-10	8.26318e-05	-1.64468	-2.97869e-10
72186295	chr3:72186295:T:C	2.49877e-07	-1.3189	-0.864918	4.63473e-05	-1.34298	-0.879435	4.63653e-05	-1.3431	-0.879426
72186392	chr3:72186392:C:T	3.97965e-07	-1.66258	-0.0558486	8.91114e-05	-1.60042	0.0317313	8.91762e-05	-1.60019	0.0317331
72186407	chr3:72186407:A:C	1.45292e-06	-1.5082e-10	-0.42346	0.000305094	-1.5082e-10	-0.337957	0.000305245	-1.5082e-10	-0.337959
72187016	chr3:72187016:T:C	6.51054e-07	-1.2262	-2.97869e-10	0.000136903	-1.1393	-2.97869e-10	0.000136962	-1.13937	-2.97869e-10
72187283	chr3:72187283:T:C	5.62255e-07	-1.63673	0.263893	0.0001283	-1.56647	0.362262	0.000128399	-1.5662	0.362264
72187531	chr3:72187531:G:A	7.60358e-06	-1.5082e-10	1.23158	0.00160869	-1.5082e-10	1.3246	0.00160958	-1.5082e-10	1.32465
72187565	chr3:72187565:G:A	6.88141e-06	-1.5082e-10	1.13179	0.00143935	-1.5082e-10	1.21337	0.00144014	-1.5082e-10	1.21342
72187619	chr3:72187619:A:G	1.79206e-06	-1.5082e-10	-0.213672	0.000354739	-1.5082e-10	-0.187195	0.000354923	-1.5082e-10	-0.187175
72187680	chr3:72187680:T:C	1.44611e-06	-1.5082e-10	-0.428158	0.0002721	-1.5082e-10	-0.452407	0.000272238	-1.5082e-10	-0.452398
72187767	chr3:72187767:T:C	6.83634e-06	-1.5082e-10	1.12522	0.00142991	-1.5082e-10	1.20679	0.0014307	-1.5082e-10	1.20684
72187805	chr3:72187805:TCTGGATAGACTTGAGCAGAGTTG:T	2.93216e-07	-1.69724	-0.326639	5.55183e-05	-1.6749	-0.366967	5.55539e-05	-1.67476	-0.366965
72188215	chr3:72188215:C:T	5.51306e-07	-1.3925	-2.97869e-10	9.67449e-05	-1.4865	-2.97869e-10	9.67962e-05	-1.48647	-2.97869e-10
72188461	chr3:72188461:T:C	0.000109612	3.89991	-2.97869e-10	0.0413374	4.57094	-2.97869e-10	0.0407747	4.55674	-2.97869e-10
72188600	chr3:72188600:G:A	1.54258e-07	-1.51788	-1.14828	3.30495e-05	-1.45009	-1.11049	3.30629e-05	-1.45017	-1.11049
72188653	chr3:72188653:G:A	1.28635e-06	-1.5082e-10	-0.545232	0.000268516	-1.5082e-10	-0.465668	0.000268649	-1.5082e-10	-0.46567
72188655	chr3:72188655:C:CTA	1.28653e-06	-1.5082e-10	-0.54509	0.000268562	-1.5082e-10	-0.465496	0.000268695	-1.5082e-10	-0.465497
72188673	chr3:72188673:C:G	4.00716e-07	-1.71154	-2.97869e-10	7.71646e-05	-1.71264	-2.97869e-10	7.72031e-05	-1.71264	-2.97869e-10
72189021	chr3:72189021:G:A	2.09861e-07	-1.65392	-0.704424	4.07751e-05	-1.61421	-0.736298	4.08046e-05	-1.61398	-0.736297
72189084	chr3:72189084:C:G	2.78318e-07	-1.63371	-0.442317	5.38607e-05	-1.58966	-0.482515	5.39012e-05	-1.58941	-0.482513
72189948	chr3:72189948:G:A	1.03314e-06	-1.60893	0.844492	0.00019487	-1.56307	0.77683	0.000194986	-1.56301	0.776859
72190081	chr3:72190081:G:A	7.59871e-07	-1.5082e-10	-1.07164	0.00014786	-1.5082e-10	-1.06231	0.000147933	-1.5082e-10	-1.06231
72190131	chr3:72190131:G:A	2.21365e-07	-1.62964	-0.675338	4.12277e-05	-1.58158	-0.757892	4.1251e-05	-1.58151	-0.757885
72190133	chr3:72190133:G:A	1.18958e-06	-1.5082e-10	-0.623433	0.000227554	-1.5082e-10	-0.631191	0.000227669	-1.5082e-10	-0.631181
72190341	chr3:72190341:TCTC:T	4.23035e-07	-1.65734	-2.97869e-10	8.17299e-05	-1.65516	-2.97869e-10	8.17679e-05	-1.65519	-2.97869e-10
72190750	chr3:72190750:G:A	3.10903e-07	-1.64798	-0.317328	5.24411e-05	-1.63077	-0.468122	5.24797e-05	-1.63054	-0.468111
72191260	chr3:72191260:T:C	6.34187e-07	-1.5082e-10	-1.25245	0.000121911	-1.5082e-10	-1.25528	0.000121972	-1.5082e-10	-1.25528
72191493	chr3:72191493:T:C	6.21308e-07	-1.5082e-10	-1.27297	0.000119536	-1.5082e-10	-1.27496	0.000119596	-1.5082e-10	-1.27496
72193334	chr3:72193334:G:C	1.22132e-06	-1.5082e-10	-0.597105	0.000253721	-1.5082e-10	-0.522343	0.000253847	-1.5082e-10	-0.522345
72193417	chr3:72193417:T:A	1.51085e-07	-1.70966	-0.97729	2.67757e-05	-1.70384	-1.06724	2.67911e-05	-1.70377	-1.06724
72194371	chr3:72194371:T:C	1.42604e-06	-1.5082e-10	-0.442134	0.000271991	-1.5082e-10	-0.452809	0.000272129	-1.5082e-10	-0.452797
72194451	chr3:72194451:G:A	4.93244e-05	3.10138	-2.97869e-10	0.00795046	2.92241	-2.97869e-10	0.00795335	2.92227	-2.97869e-10
72194466	chr3:72194466:G:A	1.19832e-06	-1.5082e-10	-0.616119	0.000228968	-1.5082e-10	-0.624996	0.000229084	-1.5082e-10	-0.624987
72194610	chr3:72194610:T:C	7.43532e-06	-1.5082e-10	1.2092	0.00157261	-1.5082e-10	1.30191	0.00157348	-1.5082e-10	1.30197
72194844	chr3:72194844:G:A	6.36508e-07	-1.5082e-10	-1.2488	0.000122075	-1.5082e-10	-1.25394	0.000122136	-1.5082e-10	-1.25394
72194936	chr3:72194936:C:T	1.44636e-07	-1.46979	-1.26078	3.73289e-05	-1.16124	-1.27757	3.73578e-05	-1.16097	-1.27757
72195102	chr3:72195102:G:A	7.13097e-07	-1.5082e-10	-1.13518	0.000143501	-1.5082e-10	-1.09224	0.000143572	-1.5082e-10	-1.09224
72196559	chr3:72196559:C:T	7.44446e-07	-1.5082e-10	-1.09215	0.000145791	-1.5082e-10	-1.0764	0.000145864	-1.5082e-10	-1.0764
72197459	chr3:72197459:A:G	1.96027e-07	-1.66883	-0.757716	3.47665e-05	-1.6558	-0.85412	3.47909e-05	-1.65561	-0.854106
72197876	chr3:72197876:C:T	2.03707e-06	-1.5082e-10	-0.0855234	0.000447366	-1.5082e-10	0.0447986	0.00044759	-1.5082e-10	0.0448024
72198093	chr3:72198093:A:G	4.41212e-07	-1.61527	-2.97869e-10	8.06055e-05	-1.66901	-2.97869e-10	8.06444e-05	-1.66902	-2.97869e-10
72198435	chr3:72198435:C:T	7.06344e-07	-1.5082e-10	-1.14469	0.000135121	-1.5082e-10	-1.15241	0.000135188	-1.5082e-10	-1.15241
72198760	chr3:72198760:T:A	3.19267e-07	-1.55265	-0.386118	6.33423e-05	-1.50665	-0.403377	6.3397e-05	-1.5063	-0.40336
72199416	chr3:72199416:C:T	6.82342e-07	-1.5082e-10	-1.17926	0.000130556	-1.5082e-10	-1.18677	0.000130621	-1.5082e-10	-1.18677
72199449	chr3:72199449:A:G	1.14466e-07	-1.68646	-1.27806	2.29605e-05	-1.65111	-1.27369	2.2971e-05	-1.65115	-1.27369
72199555	chr3:72199555:G:A	1.78231e-07	-1.28611	-1.2356	3.39263e-05	-1.30648	-1.22791	3.39391e-05	-1.3066	-1.2279
72199802	chr3:72199802:G:A	1.59505e-06	-1.5082e-10	-0.330133	0.000303405	-1.5082e-10	-0.343509	0.00030356	-1.5082e-10	-0.343497
72200103	chr3:72200103:C:T	1.36617e-07	-1.61937	-1.16824	2.6565e-05	-1.59434	-1.18464	2.65771e-05	-1.59439	-1.18463
72200603	chr3:72200603:G:A	1.34418e-06	-1.5082e-10	-0.50125	0.000279959	-1.5082e-10	-0.423934	0.000280098	-1.5082e-10	-0.423936
72200612	chr3:72200612:T:C	6.58074e-07	-1.5082e-10	-1.21548	0.00012541	-1.5082e-10	-1.22699	0.000125473	-1.5082e-10	-1.22698
72201100	chr3:72201100:T:A	1.86376e-06	-1.5082e-10	-0.174442	0.000355444	-1.5082e-10	-0.185209	0.000355626	-1.5082e-10	-0.185196
72201243	chr3:72201243:AC:A	1.43504e-06	0.418062	-0.853906	0.000281373	0.440445	-0.85934	0.000281482	0.440335	-0.859341
72201244	chr3:72201244:C:T	1.26516e-07	-1.58871	-1.27571	2.51398e-05	-1.56885	-1.26528	2.51597e-05	-1.56855	-1.26528
72201547	chr3:72201547:C:T	1.29811e-06	-1.5082e-10	-0.536131	0.00027032	-1.5082e-10	-0.458973	0.000270453	-1.5082e-10	-0.458975
72201570	chr3:72201570:T:C	5.2856e-06	-1.5082e-10	0.867949	0.00110357	-1.5082e-10	0.947727	0.00110417	-1.5082e-10	0.947777
72201672	chr3:72201672:T:C	1.34313e-07	-1.70789	-1.09672	3.00899e-05	-1.6168	-1.03759	3.01092e-05	-1.61665	-1.03759
72202261	chr3:72202261:G:A	9.03869e-07	-1.5082e-10	-0.898107	0.000165216	-1.5082e-10	-0.951322	0.000165299	-1.5082e-10	-0.951317
72202462	chr3:72202462:AT:A	5.04142e-07	-1.48194	-2.97869e-10	0.000110801	-1.35084	-2.97869e-10	0.000110865	-1.35076	-2.97869e-10
72202611	chr3:72202611:A:C	1.35734e-07	-1.58761	-1.20649	2.51195e-05	-1.63492	-1.20001	2.5133e-05	-1.63488	-1.20001
72202871	chr3:72202871:T:C	3.21437e-07	-1.71015	-0.221843	5.18815e-05	-1.71061	-0.399003	5.19105e-05	-1.71057	-0.398981
72203127	chr3:72203127:C:A	8.12367e-07	-1.5082e-10	-1.00484	0.000154293	-1.5082e-10	-1.01973	0.000154369	-1.5082e-10	-1.01973
72203163	chr3:72203163:A:G	1.30024e-07	-1.68672	-1.15036	2.41614e-05	-1.67826	-1.19556	2.4177e-05	-1.67811	-1.19556
72203443	chr3:72203443:G:A	8.06361e-07	-1.5082e-10	-1.01226	0.00015338	-1.5082e-10	-1.02566	0.000153456	-1.5082e-10	-1.02566
72203509	chr3:72203509:G:A	3.11528e-06	-1.5082e-10	0.339282	0.000692849	-1.5082e-10	0.482235	0.000693197	-1.5082e-10	0.482239
72203605	chr3:72203605:T:C	2.14787e-07	-1.66358	-0.671566	3.83019e-05	-1.65208	-0.761001	3.83289e-05	-1.65188	-0.760986
72203838	chr3:72203838:A:G	1.28297e-06	0.348249	-0.896105	0.000250306	0.36681	-0.902702	0.000250404	0.366702	-0.902702
72204130	chr3:72204130:G:A	1.62365e-07	-1.33753	-1.27742	4.50343e-05	-0.990103	-1.26105	4.5071e-05	-0.989783	-1.26105
72204177	chr3:72204177:C:T	6.47965e-07	-1.5082e-10	-1.23096	0.000122803	-1.5082e-10	-1.24799	0.000122864	-1.5082e-10	-1.248
72204277	chr3:72204277:T:C	8.24911e-07	-1.5082e-10	-0.989517	0.000168187	-1.5082e-10	-0.933503	0.000168271	-1.5082e-10	-0.933501
72204437	chr3:72204437:A:G	1.54471e-06	-1.5082e-10	-0.3622	0.00032553	-1.5082e-10	-0.273124	0.000325691	-1.5082e-10	-0.273126
72204523	chr3:72204523:C:T	1.58652e-06	-1.5082e-10	-0.335494	0.000302068	-1.5082e-10	-0.347925	0.000302222	-1.5082e-10	-0.347912
72204908	chr3:72204908:A:G	1.41701e-05	1.85409	-2.97869e-10	0.00258891	1.80041	-2.97869e-10	0.00258985	1.80028	-2.97869e-10
72205153	chr3:72205153:T:C	7.59644e-07	-1.07194	-2.97869e-10	0.000144255	-1.087	-2.97869e-10	0.000144334	-1.08694	-2.97869e-10
72205212	chr3:72205212:A:G	1.61936e-07	-1.44343	-1.17416	4.00058e-05	-1.26008	-1.10948	4.00204e-05	-1.2602	-1.10948
72205446	chr3:72205446:G:A	1.18686e-06	-1.5082e-10	-0.625722	0.000247733	-1.5082e-10	-0.546225	0.000247855	-1.5082e-10	-0.546231
72205600	chr3:72205600:A:G	1.6677e-07	-1.70909	-0.879091	3.21146e-05	-1.71226	-0.877012	3.21306e-05	-1.71226	-0.877004
72205676	chr3:72205676:G:A	1.79363e-06	-1.5082e-10	-0.212794	0.000378803	-1.5082e-10	-0.121562	0.00037899	-1.5082e-10	-0.121565
72205739	chr3:72205739:G:A	4.85083e-07	-1.13836	-0.382108	0.000118895	-0.995328	-0.285008	0.000119014	-0.994818	-0.285014
72206404	chr3:72206404:G:A	2.06464e-07	-1.5525	-0.82217	4.07947e-05	-1.53587	-0.814155	4.08127e-05	-1.53594	-0.814143
72206693	chr3:72206693:A:G	1.29634e-07	-1.66582	-1.17425	2.43184e-05	-1.65233	-1.21502	2.43353e-05	-1.65214	-1.21501
72206938	chr3:72206938:T:C	1.6729e-06	-1.5082e-10	-0.282476	0.000352802	-1.5082e-10	-0.192669	0.000352977	-1.5082e-10	-0.192672
72206941	chr3:72206941:C:A	6.96571e-07	-1.5082e-10	-1.15862	0.000131479	-1.5082e-10	-1.17973	0.000131544	-1.5082e-10	-1.17973
72207099	chr3:72207099:T:A	6.20226e-07	-1.5082e-10	-1.27471	0.000119323	-1.5082e-10	-1.27675	0.000119382	-1.5082e-10	-1.27674
72207638	chr3:72207638:T:G	1.77013e-07	-1.6722	-0.856367	3.20593e-05	-1.65982	-0.931168	3.20814e-05	-1.65964	-0.931157
72207680	chr3:72207680:T:C	2.24073e-06	-1.5082e-10	0.00976542	0.00047637	-1.5082e-10	0.107616	0.000476607	-1.5082e-10	0.107618
72208194	chr3:72208194:A:G	1.22616e-07	-1.62588	-1.26986	2.37817e-05	-1.6183	-1.27136	2.37925e-05	-1.61834	-1.27136
72208364	chr3:72208364:G:A	3.51679e-07	-0.617261	-1.22481	7.35385e-05	-0.543977	-1.21679	7.3561e-05	-0.544173	-1.21679
72208776	chr3:72208776:G:A	2.94821e-06	-1.5082e-10	0.284161	0.000543503	-1.5082e-10	0.239457	0.000543782	-1.5082e-10	0.239474
72209183	chr3:72209183:A:T	1.45291e-06	-0.423469	-2.97869e-10	0.000238879	-0.582621	-2.97869e-10	0.000239018	-0.582535	-2.97869e-10
72209291	chr3:72209291:C:T	5.00746e-07	-1.14348	-0.345218	0.000115698	-0.983373	-0.324224	0.000115815	-0.982844	-0.324238
72209583	chr3:72209583:T:C	1.15486e-07	-1.68511	-1.27054	2.2338e-05	-1.68292	-1.26937	2.23486e-05	-1.68294	-1.26937
72209681	chr3:72209681:A:G	2.34982e-06	-1.5082e-10	0.0573019	0.00050052	-1.5082e-10	0.157071	0.00050077	-1.5082e-10	0.157073
72209854	chr3:72209854:G:C	3.16014e-06	-1.5082e-10	0.353579	0.000581495	-1.5082e-10	0.307025	0.000581794	-1.5082e-10	0.307042
72209879	chr3:72209879:T:TG	1.15315e-07	-1.6791	-1.27802	2.27914e-05	-1.65391	-1.27828	2.28018e-05	-1.65395	-1.27828
72210082	chr3:72210082:G:A	6.55619e-07	-1.5082e-10	-1.21921	0.000124996	-1.5082e-10	-1.2303	0.000125058	-1.5082e-10	-1.23029
72210306	chr3:72210306:C:T	1.0785e-06	-1.5082e-10	-0.721466	0.000206038	-1.5082e-10	-0.730515	0.000206142	-1.5082e-10	-0.730509
72210335	chr3:72210335:T:C	3.29252e-07	-0.778987	-1.12898	7.16513e-05	-0.670225	-1.11654	7.16735e-05	-0.670419	-1.11653
72211787	chr3:72211787:C:T	1.67256e-07	-1.31343	-1.27184	3.47967e-05	-1.23766	-1.27139	3.48255e-05	-1.23733	-1.27139
72211840	chr3:72211840:T:C	7.06293e-07	-1.5082e-10	-1.14476	0.000134951	-1.5082e-10	-1.15366	0.000135019	-1.5082e-10	-1.15366
72211851	chr3:72211851:C:T	4.07638e-07	-1.28856	-0.405857	8.13595e-05	-1.272	-0.3877	8.14123e-05	-1.27187	-0.387682
72211929	chr3:72211929:A:G	1.01513e-06	-1.5082e-10	-0.782019	0.000183931	-1.5082e-10	-0.84402	0.000184022	-1.5082e-10	-0.844018
72211970	chr3:72211970:A:G	7.60184e-07	-1.5082e-10	-1.07123	0.000145035	-1.5082e-10	-1.0816	0.000145108	-1.5082e-10	-1.0816
72212059	chr3:72212059:C:T	1.45179e-07	-1.71298	-1.01385	2.82077e-05	-1.71144	-1.00754	2.82223e-05	-1.71143	-1.00753
72212130	chr3:72212130:C:T	4.65986e-07	-1.56064	-2.97869e-10	8.31056e-05	-1.63847	-2.97869e-10	8.31487e-05	-1.63844	-2.97869e-10
72212153	chr3:72212153:G:A	6.27502e-07	-1.5082e-10	-1.26305	0.000120662	-1.5082e-10	-1.26558	0.000120722	-1.5082e-10	-1.26558
72213282	chr3:72213282:G:A	1.83935e-07	-1.67997	-0.810243	3.75892e-05	-1.65775	-0.774116	3.76132e-05	-1.6576	-0.774114
72213315	chr3:72213315:A:G	6.26689e-07	-1.26434	-2.97869e-10	0.000133573	-1.16393	-2.97869e-10	0.000133586	-1.16433	-2.97869e-10
72213527	chr3:72213527:T:C	7.38136e-07	-1.10066	-2.97869e-10	0.000137341	-1.13611	-2.97869e-10	0.000137417	-1.13606	-2.97869e-10
72213603	chr3:72213603:T:C	7.48313e-07	-1.08697	-2.97869e-10	0.000173045	-0.905026	-2.97869e-10	0.000173152	-0.904907	-2.97869e-10
72213654	chr3:72213654:C:T	4.5212e-07	-1.59084	-2.97869e-10	8.47384e-05	-1.61901	-2.97869e-10	8.47829e-05	-1.61898	-2.97869e-10
72214368	chr3:72214368:C:T	9.20193e-07	-1.5082e-10	-0.880209	0.000178232	-1.5082e-10	-0.875493	0.000178321	-1.5082e-10	-0.875488
72214431	chr3:72214431:T:C	1.72738e-07	-1.66666	-0.886355	3.51681e-05	-1.64702	-0.851413	3.51912e-05	-1.64687	-0.851409
72214701	chr3:72214701:C:T	7.31336e-07	-1.10992	-2.97869e-10	0.000168076	-0.934159	-2.97869e-10	0.000168177	-0.934057	-2.97869e-10
72215074	chr3:72215074:T:A	7.35909e-07	-1.5082e-10	-1.10369	0.000145693	-1.5082e-10	-1.07708	0.000145765	-1.5082e-10	-1.07708
72215323	chr3:72215323:G:A	4.2193e-07	-1.65995	-2.97869e-10	7.8114e-05	-1.70041	-2.97869e-10	7.81535e-05	-1.7004	-2.97869e-10
72215333	chr3:72215333:C:A	1.68432e-07	-1.47896	-1.0993	3.58764e-05	-1.41037	-1.06813	3.58986e-05	-1.41025	-1.06813
72215476	chr3:72215476:T:C	9.68877e-07	0.414652	-1.24331	0.000248964	0.68367	-1.22494	0.000249049	0.683518	-1.22494
72215563	chr3:72215563:C:T	8.19869e-07	-1.5082e-10	-0.995647	0.000158218	-1.5082e-10	-0.994603	0.000158298	-1.5082e-10	-0.994597
72215629	chr3:72215629:C:T	1.68649e-07	-1.33334	-1.24363	2.89694e-05	-1.43784	-1.2545	2.89785e-05	-1.43802	-1.2545
72216229	chr3:72216229:C:G	7.44405e-07	-1.5082e-10	-1.09221	0.000147271	-1.5082e-10	-1.0663	0.000147344	-1.5082e-10	-1.06631
72216795	chr3:72216795:G:T	6.96945e-07	-1.5082e-10	-1.15809	0.000136268	-1.5082e-10	-1.14396	0.000136335	-1.5082e-10	-1.14396
72217121	chr3:72217121:G:A	1.61158e-07	-1.36632	-1.25608	2.62982e-05	-1.52507	-1.26401	2.63148e-05	-1.52493	-1.26401
72217160	chr3:72217160:C:T	1.34852e-07	-1.57431	-1.2263	2.45014e-05	-1.65629	-1.20356	2.45153e-05	-1.65622	-1.20356
72217183	chr3:72217183:T:G	2.25452e-07	-1.05665	-1.23004	3.29373e-05	-1.34856	-1.21541	3.29602e-05	-1.34836	-1.21542
72217229	chr3:72217229:G:T	6.97284e-07	-1.5082e-10	-1.1576	0.000136305	-1.5082e-10	-1.14368	0.000136372	-1.5082e-10	-1.14369
72217349	chr3:72217349:T:G	6.19485e-07	-1.5082e-10	-1.2759	0.000119808	-1.5082e-10	-1.27269	0.000119868	-1.5082e-10	-1.27269
72217365	chr3:72217365:G:C	2.39688e-07	-1.0088	-1.21665	3.47587e-05	-1.30993	-1.20022	3.47831e-05	-1.30972	-1.20022
72217372	chr3:72217372:G:A	6.97584e-07	-1.5082e-10	-1.15717	0.000138197	-1.5082e-10	-1.1299	0.000138265	-1.5082e-10	-1.1299
72217486	chr3:72217486:C:A	9.79617e-07	-1.5082e-10	-0.817631	0.000180002	-1.5082e-10	-0.865609	0.000180091	-1.5082e-10	-0.86561
72217624	chr3:72217624:A:C	2.36783e-07	-1.0064	-1.23125	3.4223e-05	-1.30846	-1.21722	3.42471e-05	-1.30824	-1.21723
72217840	chr3:72217840:G:A	2.66507e-07	-0.944224	-1.17517	3.84751e-05	-1.24903	-1.15954	3.85028e-05	-1.2488	-1.15954
72218514	chr3:72218514:G:A	6.20529e-07	-1.5082e-10	-1.27422	0.000119221	-1.5082e-10	-1.2776	0.00011928	-1.5082e-10	-1.2776
72218603	chr3:72218603:G:C	9.97615e-07	-1.5082e-10	-0.799425	0.000191311	-1.5082e-10	-0.80468	0.000191406	-1.5082e-10	-0.804678
72218755	chr3:72218755:G:A	2.15953e-07	-1.34754	-0.982197	3.5657e-05	-1.53555	-0.949081	3.56804e-05	-1.5354	-0.949073
72218858	chr3:72218858:A:ATATT	6.45018e-07	-1.5082e-10	-1.23551	0.000126332	-1.5082e-10	-1.21966	0.000126395	-1.5082e-10	-1.21966
72219171	chr3:72219171:T:C	9.75345e-07	-1.5082e-10	-0.822001	0.000196917	-1.5082e-10	-0.775796	0.000197018	-1.5082e-10	-0.77578
72219381	chr3:72219381:T:C	6.42525e-07	-1.5082e-10	-1.23939	0.000122208	-1.5082e-10	-1.25285	0.000122269	-1.5082e-10	-1.25285
72219432	chr3:72219432:G:A	3.01465e-07	-0.756018	-1.24012	5.26008e-05	-0.859763	-1.23608	5.26335e-05	-0.859639	-1.23608
72219574	chr3:72219574:T:C	1.1956e-06	-1.21061	0.592224	0.000236878	-1.35936	0.768321	0.000237022	-1.35927	0.768345
72219584	chr3:72219584:A:G	8.22526e-07	-1.5082e-10	-0.992412	0.000160098	-1.5082e-10	-0.982792	0.000160176	-1.5082e-10	-0.982799
72219707	chr3:72219707:A:C	3.98362e-07	-1.43621	-0.281219	7.44204e-05	-1.47704	-0.271812	7.44606e-05	-1.47701	-0.271793
72219892	chr3:72219892:A:G	6.4208e-07	-1.5082e-10	-1.24008	0.000122153	-1.5082e-10	-1.2533	0.000122214	-1.5082e-10	-1.2533
72220001	chr3:72220001:A:G	8.35958e-07	-1.5082e-10	-0.976214	0.000162789	-1.5082e-10	-0.966125	0.000162868	-1.5082e-10	-0.966132
72220046	chr3:72220046:C:T	1.37507e-07	-1.50383	-1.27729	2.39337e-05	-1.61124	-1.27205	2.39479e-05	-1.61114	-1.27205
72220402	chr3:72220402:A:G	7.40444e-07	-1.5082e-10	-1.09754	0.000146805	-1.5082e-10	-1.06947	0.000146879	-1.5082e-10	-1.06946
72220679	chr3:72220679:C:T	6.41376e-07	-1.5082e-10	-1.24118	0.000123671	-1.5082e-10	-1.24095	0.000123732	-1.5082e-10	-1.24096
72220707	chr3:72220707:G:A	9.9543e-07	-1.5082e-10	-0.801617	0.000201824	-1.5082e-10	-0.751182	0.000201928	-1.5082e-10	-0.751165
72220978	chr3:72220978:A:G	6.64942e-07	-1.5082e-10	-1.20509	0.000129576	-1.5082e-10	-1.19431	0.00012964	-1.5082e-10	-1.19432
72221814	chr3:72221814:A:G	7.57258e-07	-1.5082e-10	-1.07509	0.000148666	-1.5082e-10	-1.05687	0.00014874	-1.5082e-10	-1.05688
72222693	chr3:72222693:T:G	3.65519e-07	-1.46658	-0.336891	7.24398e-05	-1.56523	-0.210594	7.24805e-05	-1.56517	-0.210584
72223308	chr3:72223308:G:A	7.96005e-07	-1.5082e-10	-1.02519	0.000148338	-1.5082e-10	-1.05909	0.000148411	-1.5082e-10	-1.05909
72223350	chr3:72223350:G:T	6.78924e-07	-1.5082e-10	-1.18428	0.000132419	-1.5082e-10	-1.17261	0.000132485	-1.5082e-10	-1.17261
72223391	chr3:72223391:A:G	3.72023e-07	-1.45148	-0.334359	7.34784e-05	-1.5535	-0.208088	7.35199e-05	-1.55344	-0.208078
72223885	chr3:72223885:A:G	8.41309e-07	-1.5082e-10	-0.969834	0.000166895	-1.5082e-10	-0.941214	0.000166977	-1.5082e-10	-0.941218
72223901	chr3:72223901:T:G	3.00455e-07	-1.46694	-0.532554	5.85147e-05	-1.56526	-0.424036	5.85476e-05	-1.56521	-0.424028
72223977	chr3:72223977:A:G	3.90031e-07	-1.34671	-0.391855	7.24245e-05	-1.39344	-0.382594	7.24637e-05	-1.39341	-0.382576
72224180	chr3:72224180:G:A	2.3797e-07	-1.00325	-1.2294	3.55204e-05	-1.26658	-1.22189	3.55456e-05	-1.26636	-1.22189
72224263	chr3:72224263:G:A	1.37217e-06	-0.480646	-2.97869e-10	0.000231112	-0.615675	-2.97869e-10	0.000231241	-0.615614	-2.97869e-10
72224327	chr3:72224327:T:G	3.21749e-07	-1.43799	-0.493032	6.24488e-05	-1.54251	-0.381719	6.24841e-05	-1.54245	-0.38171
72225234	chr3:72225234:G:A	1.58193e-06	-1.5082e-10	-0.338389	0.000299463	-1.5082e-10	-0.356585	0.000299613	-1.5082e-10	-0.356582
72225298	chr3:72225298:G:A	3.43055e-07	-1.46208	-0.404819	6.71954e-05	-1.56115	-0.289824	6.72331e-05	-1.56109	-0.289816
72225511	chr3:72225511:T:C	3.32748e-07	-1.45963	-0.437776	6.50093e-05	-1.55916	-0.324885	6.50458e-05	-1.55911	-0.324877
72225547	chr3:72225547:T:C	7.1704e-07	-1.5082e-10	-1.12966	0.00014047	-1.5082e-10	-1.11358	0.00014054	-1.5082e-10	-1.11359
72225796	chr3:72225796:A:C	6.20107e-07	-1.5082e-10	-1.2749	0.000119183	-1.5082e-10	-1.27792	0.000119242	-1.5082e-10	-1.27792
72225979	chr3:72225979:T:C	1.60239e-06	-1.5082e-10	-0.32554	0.000302463	-1.5082e-10	-0.34662	0.000302613	-1.5082e-10	-0.346619
72225993	chr3:72225993:C:T	6.77886e-07	-1.5082e-10	-1.18581	0.000128968	-1.5082e-10	-1.19902	0.000129032	-1.5082e-10	-1.19901
72226019	chr3:72226019:A:G	1.47308e-06	-1.5082e-10	-0.409683	0.000301958	-1.5082e-10	-0.348289	0.000302107	-1.5082e-10	-0.348294
72226064	chr3:72226064:G:T	2.45535e-07	-1.49815	-0.703203	4.74751e-05	-1.58773	-0.610641	4.75015e-05	-1.58768	-0.610634
72226264	chr3:72226264:G:A	2.8255e-07	-1.46233	-0.598605	5.45897e-05	-1.56002	-0.49871	5.46204e-05	-1.55997	-0.498702
72226828	chr3:72226828:G:T	2.45322e-07	-1.50431	-0.697912	4.75167e-05	-1.59239	-0.605103	4.7543e-05	-1.59234	-0.605096
72227055	chr3:72227055:A:G	2.46102e-07	-1.48754	-0.711505	4.74247e-05	-1.57973	-0.619707	4.74512e-05	-1.57967	-0.6197
72227353	chr3:72227353:A:G	1.44435e-06	-1.5082e-10	-0.429379	0.000319483	-1.5082e-10	-0.291875	0.000319645	-1.5082e-10	-0.291864
72227413	chr3:72227413:T:C	1.45632e-06	-1.5082e-10	-0.421123	0.000322449	-1.5082e-10	-0.282631	0.000322613	-1.5082e-10	-0.282621
72227421	chr3:72227421:T:C	4.21747e-07	-1.01259	-0.647799	7.64217e-05	-1.10291	-0.6194	7.64678e-05	-1.10281	-0.619398
72227464	chr3:72227464:A:G	2.43378e-07	-1.47599	-0.734185	4.67075e-05	-1.57211	-0.64256	4.67338e-05	-1.57205	-0.642553
72227644	chr3:72227644:CAG:C	1.13111e-06	-1.5082e-10	-0.673838	0.000215752	-1.5082e-10	-0.684447	0.000215861	-1.5082e-10	-0.684441
72227645	chr3:72227645:A:G	3.04221e-07	-1.36627	-0.620771	5.8629e-05	-1.41664	-0.570712	5.86606e-05	-1.41661	-0.570697
72227873	chr3:72227873:C:A	3.3906e-07	-1.25952	-0.619099	6.49214e-05	-1.31558	-0.569821	6.49567e-05	-1.31555	-0.569806
72228030	chr3:72228030:C:T	2.33421e-07	-1.48626	-0.765687	4.47375e-05	-1.57887	-0.678901	4.47624e-05	-1.57881	-0.678894
72228277	chr3:72228277:A:G	1.26426e-06	-1.5082e-10	-0.562549	0.000276349	-1.5082e-10	-0.436914	0.000276489	-1.5082e-10	-0.436904
72228363	chr3:72228363:G:A	2.63483e-07	-1.36781	-0.762994	4.93148e-05	-1.48457	-0.675786	4.93431e-05	-1.4845	-0.675779
72228626	chr3:72228626:A:G	1.3172e-06	-1.5082e-10	-0.521529	0.000289156	-1.5082e-10	-0.391611	0.000289303	-1.5082e-10	-0.391601
72228646	chr3:72228646:G:A	1.64919e-06	-1.5082e-10	-0.29675	0.000336598	-1.5082e-10	-0.239687	0.00033677	-1.5082e-10	-0.239673
72228683	chr3:72228683:T:C	6.70029e-07	-1.19747	-2.97869e-10	0.00012409	-1.23757	-2.97869e-10	0.000124159	-1.23751	-2.97869e-10
72228760	chr3:72228760:G:A	2.37504e-07	-1.46721	-0.767397	4.53141e-05	-1.5642	-0.680759	4.53395e-05	-1.56414	-0.680752
72228770	chr3:72228770:T:C	2.42669e-07	-1.45362	-0.759469	4.61953e-05	-1.5536	-0.672103	4.62213e-05	-1.55354	-0.672096
72228779	chr3:72228779:C:T	2.4492e-07	-1.43395	-0.769911	4.63804e-05	-1.53809	-0.683607	4.64066e-05	-1.53803	-0.6836
72228794	chr3:72228794:T:A	6.49979e-07	-1.5082e-10	-1.22785	0.000124128	-1.5082e-10	-1.23727	0.000124189	-1.5082e-10	-1.23727
72228817	chr3:72228817:T:C	9.61565e-07	-1.5082e-10	-0.83623	0.000203899	-1.5082e-10	-0.740953	0.000204002	-1.5082e-10	-0.740944
72228859	chr3:72228859:G:T	6.90089e-07	-1.5082e-10	-1.16797	0.0001312	-1.5082e-10	-1.18185	0.000131266	-1.5082e-10	-1.18185
72228904	chr3:72228904:T:C	8.51976e-07	-1.5082e-10	-0.957234	0.00016982	-1.5082e-10	-0.923839	0.000169907	-1.5082e-10	-0.923825
72229306	chr3:72229306:C:T	2.3495e-07	-1.47563	-0.769786	4.49127e-05	-1.57076	-0.683092	4.49378e-05	-1.57071	-0.683085
72229440	chr3:72229440:G:A	1.34239e-06	-1.5082e-10	-0.502582	0.000295301	-1.5082e-10	-0.370584	0.00029545	-1.5082e-10	-0.370573
72229584	chr3:72229584:G:A	3.46521e-07	-1.05818	-0.798669	6.14803e-05	-1.22538	-0.714479	6.15176e-05	-1.22528	-0.714472
72229585	chr3:72229585:A:G	9.07449e-07	-1.5082e-10	-0.894155	0.000176806	-1.5082e-10	-0.883522	0.000176893	-1.5082e-10	-0.883529
72229658	chr3:72229658:A:C	2.94513e-07	-1.13314	-0.88633	4.99385e-05	-1.33861	-0.809176	4.99683e-05	-1.33851	-0.809174
72229749	chr3:72229749:G:A	2.2857e-07	-1.48947	-0.783479	4.37663e-05	-1.58146	-0.698254	4.37907e-05	-1.58141	-0.698247
72229994	chr3:72229994:A:G	8.34765e-07	-1.5082e-10	-0.977642	0.000167854	-1.5082e-10	-0.935482	0.000167937	-1.5082e-10	-0.935488
72230420	chr3:72230420:A:G	3.00055e-07	-1.01124	-0.989587	4.92295e-05	-1.23836	-0.923724	4.92595e-05	-1.23825	-0.923724
72230555	chr3:72230555:T:C	2.40469e-07	-1.47821	-0.743994	4.60962e-05	-1.57313	-0.654718	4.61219e-05	-1.57308	-0.654711
72231409	chr3:72231409:G:A	3.45471e-07	-1.34373	-0.516151	6.65774e-05	-1.39673	-0.463483	6.66133e-05	-1.3967	-0.463468
72232143	chr3:72232143:C:T	2.46325e-07	-1.38023	-0.817908	4.08365e-05	-1.51031	-0.838686	4.08626e-05	-1.51018	-0.838683
72232183	chr3:72232183:A:G	4.42018e-07	-0.363041	-1.2504	6.76857e-05	-0.595809	-1.24789	6.77307e-05	-0.59564	-1.2479
72232333	chr3:72232333:G:A	9.71601e-07	-1.5082e-10	-0.825847	0.000184204	-1.5082e-10	-0.842531	0.000184297	-1.5082e-10	-0.842528
72232388	chr3:72232388:T:C	1.38408e-07	-1.49884	-1.27574	2.41723e-05	-1.59508	-1.2783	2.41868e-05	-1.59497	-1.2783
72232514	chr3:72232514:T:C	3.93957e-07	-1.29885	-0.429698	7.59094e-05	-1.35514	-0.373897	7.59506e-05	-1.35511	-0.373881
72232529	chr3:72232529:C:T	1.82035e-07	-1.47185	-1.02874	3.10891e-05	-1.57981	-1.04191	3.11081e-05	-1.5797	-1.04191
72232533	chr3:72232533:T:C	3.93669e-07	-1.29495	-0.434333	7.58183e-05	-1.35153	-0.378712	7.58596e-05	-1.35149	-0.378696
72232672	chr3:72232672:G:A	3.56793e-07	-0.839606	-0.988029	6.0029e-05	-0.985293	-0.978457	6.00676e-05	-0.985159	-0.978445
72232762	chr3:72232762:C:G	4.03622e-07	-0.433012	-1.2713	6.19772e-05	-0.661883	-1.26993	6.20182e-05	-0.661719	-1.26993
72232815	chr3:72232815:C:T	1.56718e-07	-1.64775	-1.0026	2.88629e-05	-1.69462	-1.0014	2.88779e-05	-1.69461	-1.00139
72232842	chr3:72232842:T:C	4.31375e-07	-0.359543	-1.27827	6.6326e-05	-0.585835	-1.27816	6.63702e-05	-0.585666	-1.27816
72233061	chr3:72233061:C:T	3.07008e-07	-0.929931	-1.04799	5.01681e-05	-1.10245	-1.04075	5.01994e-05	-1.10233	-1.04074
72233088	chr3:72233088:T:C	8.0791e-07	-0.15109	-0.859251	0.000100887	-0.612551	-0.832025	0.000100977	-0.61215	-0.832032
72233303	chr3:72233303:T:G	4.76911e-07	-0.25966	-1.2778	7.24609e-05	-0.498142	-1.27739	7.25097e-05	-0.497965	-1.27739
72233355	chr3:72233355:T:C	5.14112e-07	-0.211376	-1.25098	7.7977e-05	-0.454275	-1.24789	7.80296e-05	-0.454096	-1.24789
72233400	chr3:72233400:T:C	5.08949e-07	-0.194526	-1.27792	7.68628e-05	-0.438392	-1.27816	7.6915e-05	-0.438211	-1.27816
72233414	chr3:72233414:G:A	4.44082e-07	-0.332519	-1.27626	6.66665e-05	-0.581882	-1.27699	6.67105e-05	-0.58172	-1.27699
72233545	chr3:72233545:C:A	4.90363e-07	-0.232073	-1.27757	7.41963e-05	-0.474785	-1.27708	7.42464e-05	-0.474606	-1.27708
72233588	chr3:72233588:T:G	5.03228e-07	-0.206254	-1.27749	7.59892e-05	-0.450999	-1.27699	7.60407e-05	-0.450819	-1.27699
72233742	chr3:72233742:G:T	9.30382e-07	-1.5082e-10	-0.869197	0.000187421	-1.5082e-10	-0.825221	0.000187517	-1.5082e-10	-0.825204
72233781	chr3:72233781:G:A	4.82076e-07	-0.248978	-1.27771	7.30846e-05	-0.489707	-1.27725	7.31338e-05	-0.48953	-1.27725
72233901	chr3:72233901:A:G	1.25382e-07	-1.60081	-1.27262	2.28135e-05	-1.6683	-1.26293	2.28263e-05	-1.66823	-1.26293
72234550	chr3:72234550:G:A	6.71063e-07	-1.5082e-10	-1.19593	0.000129957	-1.5082e-10	-1.19138	0.000130021	-1.5082e-10	-1.19138
72234689	chr3:72234689:G:C	6.90287e-07	-1.5082e-10	-1.16768	0.000134973	-1.5082e-10	-1.1535	0.00013504	-1.5082e-10	-1.1535
72234970	chr3:72234970:G:A	1.37347e-06	-1.5082e-10	-0.4797	0.000253948	-1.5082e-10	-0.52145	0.000254077	-1.5082e-10	-0.521437
72235050	chr3:72235050:C:T	1.19626e-07	-1.64412	-1.2763	2.26828e-05	-1.666	-1.27097	2.26945e-05	-1.66598	-1.27097
72235125	chr3:72235125:A:G	6.51028e-07	-0.803843	-0.422397	0.000110306	-0.850316	-0.505001	0.000110351	-0.850432	-0.504975
72235230	chr3:72235230:G:A	1.18649e-06	-1.5082e-10	-0.626041	0.000209295	-1.5082e-10	-0.714834	0.000209402	-1.5082e-10	-0.71482
72235602	chr3:72235602:T:G	6.40177e-07	-1.5082e-10	-1.24305	0.000122436	-1.5082e-10	-1.25099	0.000122497	-1.5082e-10	-1.25099
72235653	chr3:72235653:A:G	6.56904e-07	-1.5082e-10	-1.21725	0.000123723	-1.5082e-10	-1.24054	0.000123784	-1.5082e-10	-1.24054
72235813	chr3:72235813:G:A	6.2548e-07	-1.5082e-10	-1.26627	0.000120993	-1.5082e-10	-1.26285	0.000121053	-1.5082e-10	-1.26285
72235924	chr3:72235924:C:T	8.63182e-07	-1.5082e-10	-0.944167	0.00015682	-1.5082e-10	-1.00348	0.0001569	-1.5082e-10	-1.00347
72235939	chr3:72235939:A:G	4.89811e-07	-1.3659	-0.144877	9.11951e-05	-1.39325	-0.152327	9.12359e-05	-1.39332	-0.152308
72236001	chr3:72236001:G:A	5.00261e-07	-1.48966	-2.97869e-10	9.76711e-05	-1.47697	-2.97869e-10	9.77234e-05	-1.47693	-2.97869e-10
72236145	chr3:72236145:G:T	9.08385e-07	-1.5082e-10	-0.893123	0.00017452	-1.5082e-10	-0.896539	0.000174608	-1.5082e-10	-0.896531
72236182	chr3:72236182:C:T	7.21929e-07	-1.5082e-10	-1.12287	0.000137912	-1.5082e-10	-1.13196	0.000137981	-1.5082e-10	-1.13196
72236461	chr3:72236461:C:T	2.37935e-07	-1.63447	-0.598327	5.28771e-05	-1.5917	-0.498903	5.29142e-05	-1.59152	-0.498888
72236508	chr3:72236508:G:C	2.01755e-06	-1.5082e-10	-0.0951547	0.000414039	-1.5082e-10	-0.0326181	0.000414247	-1.5082e-10	-0.032613
72236544	chr3:72236544:G:A	5.90861e-07	-1.56521	0.241997	0.000144312	-1.49055	0.40395	0.000144424	-1.49029	0.403972
72236938	chr3:72236938:T:C	2.96862e-07	-1.45051	-0.561011	5.65517e-05	-1.54579	-0.477633	5.65713e-05	-1.54595	-0.477619
72237100	chr3:72237100:G:A	4.98744e-07	-0.266668	-1.22603	8.51504e-05	-0.385501	-1.22866	8.52139e-05	-0.385253	-1.22866
72237162	chr3:72237162:G:A	3.83364e-06	-1.5082e-10	0.546778	0.000815056	-1.5082e-10	0.644679	0.000815481	-1.5082e-10	0.644703
72237675	chr3:72237675:A:G	6.18305e-07	-1.5082e-10	-1.27781	0.000119608	-1.5082e-10	-1.27436	0.000119668	-1.5082e-10	-1.27436
72238016	chr3:72238016:T:C	1.23305e-07	-1.71305	-1.17708	2.37963e-05	-1.71304	-1.17601	2.38083e-05	-1.71304	-1.176
72238119	chr3:72238119:ATC:A	3.42217e-06	-1.69983	2.13307	0.00077334	-1.66949	2.26163	0.000773874	-1.66936	2.26169
72238244	chr3:72238244:T:C	9.09663e-07	-1.5082e-10	-0.891719	0.000174314	-1.5082e-10	-0.897717	0.000174402	-1.5082e-10	-0.897709
72238322	chr3:72238322:C:T	2.55229e-06	-1.5082e-10	0.139952	0.000518783	-1.5082e-10	0.192908	0.000519058	-1.5082e-10	0.192941
72238678	chr3:72238678:G:C	8.91112e-07	-0.912322	-2.97869e-10	0.00016476	-0.954089	-2.97869e-10	0.000164861	-0.953971	-2.97869e-10
72238867	chr3:72238867:G:A	1.59985e-06	-0.327128	-2.97869e-10	0.0002608	-0.494824	-2.97869e-10	0.000260918	-0.49487	-2.97869e-10
72238977	chr3:72238977:C:G	8.04991e-07	-1.01396	-2.97869e-10	0.000149466	-1.05151	-2.97869e-10	0.000149557	-1.0514	-2.97869e-10
72239594	chr3:72239594:A:G	1.71207e-06	-1.71307	1.45374	0.00037123	-1.70519	1.56344	0.000371456	-1.70513	1.56349
72240019	chr3:72240019:T:C	4.31234e-06	-1.71261	2.37706	0.00100409	-1.70169	2.55494	0.00100473	-1.70162	2.55502
72240274	chr3:72240274:A:G	1.19166e-07	-1.65308	-1.27119	2.18045e-05	-1.6986	-1.27786	2.18143e-05	-1.69865	-1.27786
72240357	chr3:72240357:A:C	9.41573e-07	-1.5082e-10	-0.85724	0.000182777	-1.5082e-10	-0.850313	0.000182868	-1.5082e-10	-0.850311
72240506	chr3:72240506:C:T	2.38232e-07	-0.954497	-1.27705	4.17514e-05	-1.05192	-1.27492	4.17773e-05	-1.0518	-1.27492
72240805	chr3:72240805:C:T	8.25748e-07	-0.988503	-2.97869e-10	0.000152855	-1.02909	-2.97869e-10	0.000152948	-1.02897	-2.97869e-10
72240902	chr3:72240902:G:A	2.90703e-06	-1.40755	1.67765	0.000787292	-1.0997	1.70972	0.000787949	-1.09941	1.70977
72240974	chr3:72240974:A:T	1.93e-06	-1.7086	1.56908	0.000444293	-1.69156	1.72946	0.000444585	-1.69146	1.72952
72241503	chr3:72241503:C:T	8.28606e-07	-0.985047	-2.97869e-10	0.000153437	-1.02529	-2.97869e-10	0.000153531	-1.02517	-2.97869e-10
72241939	chr3:72241939:T:C	1.20375e-07	-1.71288	-1.2013	2.59346e-05	-1.63402	-1.16898	2.59499e-05	-1.63393	-1.16898
72242073	chr3:72242073:C:T	3.9618e-06	-1.70682	2.28649	0.000968132	-1.68037	2.49716	0.000968786	-1.68025	2.49722
72242337	chr3:72242337:C:G	6.79446e-07	-1.5082e-10	-1.18351	0.000127011	-1.5082e-10	-1.21431	0.000127074	-1.5082e-10	-1.21431
72242383	chr3:72242383:C:T	6.12266e-07	-1.28763	-2.97869e-10	0.000103719	-1.41689	-2.97869e-10	0.000103775	-1.41685	-2.97869e-10
72242487	chr3:72242487:A:G	1.63287e-07	-1.70875	-0.90054	3.55133e-05	-1.66871	-0.819959	3.55289e-05	-1.66877	-0.819953
72242807	chr3:72242807:A:G	4.34232e-06	-1.71251	2.38388	0.00104742	-1.70417	2.59968	0.00104807	-1.70411	2.59973
72243302	chr3:72243302:C:T	5.38769e-07	-1.41551	-2.97869e-10	0.000125319	-1.22772	-2.97869e-10	0.000125393	-1.22762	-2.97869e-10
72243626	chr3:72243626:A:C	6.79477e-06	-1.5082e-10	1.11912	0.00109781	-1.5082e-10	0.942493	0.00109842	-1.5082e-10	0.942551
72243817	chr3:72243817:A:G	6.08381e-07	-1.39393	0.0999386	0.000129875	-1.50017	0.308162	0.000129922	-1.50033	0.308189
72243905	chr3:72243905:G:A	6.34358e-07	-1.5082e-10	-1.25218	0.000121073	-1.5082e-10	-1.26218	0.000121133	-1.5082e-10	-1.26218
72244894	chr3:72244894:T:C	4.15061e-07	-1.67637	-2.97869e-10	8.13343e-05	-1.66001	-2.97869e-10	8.13756e-05	-1.66	-2.97869e-10
72244985	chr3:72244985:A:G	5.50862e-07	-1.39331	-2.97869e-10	9.83375e-05	-1.47017	-2.97869e-10	9.83902e-05	-1.47013	-2.97869e-10
72245314	chr3:72245314:T:A	8.29944e-07	-1.5082e-10	-0.983434	0.000157313	-1.5082e-10	-1.00034	0.000157391	-1.5082e-10	-1.00034
72245592	chr3:72245592:C:T	1.39062e-07	-1.55142	-1.21845	2.47815e-05	-1.61552	-1.23297	2.47899e-05	-1.61567	-1.23296
72245645	chr3:72245645:G:A	1.54479e-06	-0.937077	0.574931	0.000300445	-1.02086	0.667547	0.000300601	-1.02088	0.667588
72245705	chr3:72245705:T:C	2.34774e-07	-1.12742	-1.11875	3.69522e-05	-1.28342	-1.16553	3.69562e-05	-1.28382	-1.16552
72245783	chr3:72245783:C:G	1.44991e-06	-0.943566	0.518033	0.000283539	-1.02183	0.610601	0.000283685	-1.02185	0.610642
72246205	chr3:72246205:A:G	1.53975e-07	-1.61588	-1.05212	2.70045e-05	-1.65306	-1.10952	2.70177e-05	-1.65307	-1.10951
72246305	chr3:72246305:G:A	1.5278e-07	-1.42507	-1.25073	2.65988e-05	-1.51466	-1.26305	2.66062e-05	-1.51488	-1.26305
72246651	chr3:72246651:A:G	1.7482e-07	-1.36006	-1.18098	3.24698e-05	-1.39299	-1.18528	3.24889e-05	-1.3929	-1.18528
72246790	chr3:72246790:C:G	1.27149e-07	-1.58117	-1.27826	2.54597e-05	-1.54509	-1.27639	2.54739e-05	-1.54503	-1.27639
72247037	chr3:72247037:G:A	6.18503e-07	-1.5082e-10	-1.27749	0.000119212	-1.5082e-10	-1.27768	0.000119271	-1.5082e-10	-1.27768
72247190	chr3:72247190:A:G	3.74436e-06	-1.5082e-10	0.523213	0.000765105	-1.5082e-10	0.581435	0.000765488	-1.5082e-10	0.581439
72247257	chr3:72247257:C:T	1.77286e-07	-1.41756	-1.10947	3.03098e-05	-1.48891	-1.1582	3.03165e-05	-1.48919	-1.15819
72247439	chr3:72247439:A:G	1.08921e-06	-1.5082e-10	-0.711581	0.000189061	-1.5082e-10	-0.816506	0.000189159	-1.5082e-10	-0.816486
72247474	chr3:72247474:G:A	6.2238e-07	-1.5082e-10	-1.27124	0.000119986	-1.5082e-10	-1.2712	0.000120045	-1.5082e-10	-1.2712
72247601	chr3:72247601:T:C	4.32116e-07	-1.6361	-2.97869e-10	8.53328e-05	-1.61202	-2.97869e-10	8.53765e-05	-1.612	-2.97869e-10
72247811	chr3:72247811:G:T	3.88001e-07	-0.562003	-1.18178	5.73678e-05	-0.825334	-1.18376	5.73834e-05	-0.825559	-1.18376
72248068	chr3:72248068:T:G	3.94254e-07	-0.475978	-1.25182	5.75697e-05	-0.749698	-1.25588	5.75847e-05	-0.749934	-1.25588
72248696	chr3:72248696:C:T	4.15581e-07	-1.67512	-2.97869e-10	8.16606e-05	-1.65601	-2.97869e-10	8.17021e-05	-1.65599	-2.97869e-10
72249190	chr3:72249190:C:T	8.86805e-07	-1.5082e-10	-0.917167	0.000175704	-1.5082e-10	-0.889777	0.000175791	-1.5082e-10	-0.889778
72249459	chr3:72249459:T:C	1.39677e-06	-1.5082e-10	-0.462874	0.000288159	-1.5082e-10	-0.395066	0.00028831	-1.5082e-10	-0.395037
72249506	chr3:72249506:A:G	1.81959e-06	-1.46436	1.26594	0.000306204	-1.45019	1.11586	0.000306395	-1.45009	1.11589
72249797	chr3:72249797:T:TA	1.14753e-07	-1.68801	-1.274	2.1746e-05	-1.7071	-1.27205	2.17572e-05	-1.70708	-1.27205
72250323	chr3:72250323:C:G	2.8245e-07	-0.882381	-1.17891	4.64615e-05	-1.03632	-1.18363	4.64677e-05	-1.03669	-1.18363
72250381	chr3:72250381:G:A	1.89892e-07	-1.21517	-1.24316	3.10219e-05	-1.41755	-1.20633	3.10318e-05	-1.41773	-1.20634
72250976	chr3:72250976:T:G	1.31949e-07	-1.67496	-1.14742	2.50754e-05	-1.70344	-1.13325	2.50886e-05	-1.70341	-1.13325
72251388	chr3:72251388:C:G	5.27708e-07	-1.31298	-0.123274	8.28656e-05	-1.43447	-0.206886	8.28827e-05	-1.43479	-0.206861
72251410	chr3:72251410:T:C	5.08672e-07	-1.32046	-0.152523	8.01324e-05	-1.44059	-0.234307	8.01493e-05	-1.4409	-0.234282
72251461	chr3:72251461:T:C	5.33639e-07	-1.30603	-0.119041	8.36857e-05	-1.42868	-0.202834	8.37027e-05	-1.42899	-0.202809
72251630	chr3:72251630:G:T	7.32438e-07	-1.5082e-10	-1.10841	0.00013485	-1.5082e-10	-1.15441	0.000134917	-1.5082e-10	-1.15442
72252413	chr3:72252413:C:T	2.62251e-05	-1.5082e-10	2.46968	0.00413623	-1.5082e-10	2.26896	0.00413855	-1.5082e-10	2.26903
72252849	chr3:72252849:T:C	5.19582e-07	-1.32531	-0.126462	8.14706e-05	-1.44498	-0.213356	8.14879e-05	-1.44529	-0.213331
72252942	chr3:72252942:C:T	4.52479e-07	-1.35612	-0.233934	7.38741e-05	-1.43689	-0.319328	7.389e-05	-1.43719	-0.319305
72253000	chr3:72253000:G:A	1.25017e-06	-1.49839	0.924636	0.000208696	-1.49491	0.777205	0.000208821	-1.49483	0.77723
72253127	chr3:72253127:A:G	1.26158e-07	-1.61359	-1.25367	2.31026e-05	-1.66034	-1.25829	2.31154e-05	-1.66028	-1.25829
72253766	chr3:72253766:A:G	1.02279e-06	-1.3011	0.526594	0.00017316	-1.39915	0.49479	0.000173193	-1.39949	0.494824
72254418	chr3:72254418:G:T	1.50543e-07	-1.69465	-0.995889	2.93136e-05	-1.69295	-0.987571	2.93266e-05	-1.69302	-0.98756
72254556	chr3:72254556:G:C	4.44097e-06	-1.5082e-10	0.693836	0.000917649	-1.5082e-10	0.763237	0.000918112	-1.5082e-10	0.763245
72254802	chr3:72254802:T:C	6.22752e-07	-1.5082e-10	-1.27064	0.000121798	-1.5082e-10	-1.25621	0.000121859	-1.5082e-10	-1.25621
72254916	chr3:72254916:C:T	6.34317e-06	-1.56519	2.61553	0.000935546	-1.58371	2.36626	0.000936217	-1.58354	2.36631
72255363	chr3:72255363:G:A	1.38493e-05	-0.890723	2.72192	0.00163642	-1.07977	2.42146	0.00163785	-1.07945	2.42151
72255472	chr3:72255472:G:A	1.85396e-06	1.04893	-1.22864	0.000260261	0.707394	-1.20429	0.000260344	0.70722	-1.20429
72255907	chr3:72255907:G:C	1.05725e-06	-1.5082e-10	-0.741369	0.000182017	-1.5082e-10	-0.854477	0.000182109	-1.5082e-10	-0.854471
72256395	chr3:72256395:T:C	4.37762e-07	-0.474959	-1.14816	4.72888e-05	-1.00746	-1.19485	4.73024e-05	-1.00768	-1.19484
72256494	chr3:72256494:G:C	1.15335e-07	-1.68045	-1.2765	2.2695e-05	-1.66005	-1.27638	2.27057e-05	-1.66007	-1.27639
72256677	chr3:72256677:G:A	2.0747e-06	-1.5082e-10	-0.0672215	0.000448735	-1.5082e-10	0.0478548	0.000448961	-1.5082e-10	0.0478619
72256797	chr3:72256797:G:T	9.70575e-07	-1.5082e-10	-0.826903	0.000169741	-1.5082e-10	-0.924304	0.000169827	-1.5082e-10	-0.924292
72257363	chr3:72257363:T:A	4.18009e-06	-1.5082e-10	0.633295	0.000862073	-1.5082e-10	0.700762	0.000862509	-1.5082e-10	0.700771
72257434	chr3:72257434:A:T	2.11354e-07	-1.16307	-1.18819	5.02374e-05	-0.967092	-1.17473	5.02753e-05	-0.966831	-1.17473
72257891	chr3:72257891:C:T	4.93449e-07	-0.726403	-0.77697	7.15837e-05	-1.01458	-0.773134	7.16286e-05	-1.01445	-0.773129
72257971	chr3:72257971:T:C	1.10247e-06	-0.182216	-0.51727	0.000184965	-0.226779	-0.611634	0.000185143	-0.226314	-0.61163
72258220	chr3:72258220:A:C	6.10392e-07	-0.923164	-0.367528	8.75696e-05	-1.21806	-0.368086	8.76243e-05	-1.21795	-0.368069
72258423	chr3:72258423:C:T	2.24361e-07	-1.06902	-1.22252	5.4195e-05	-0.8539	-1.21209	5.42369e-05	-0.853619	-1.21209
72258536	chr3:72258536:T:A	7.00276e-07	-1.5082e-10	-1.15332	0.000136382	-1.5082e-10	-1.14312	0.000136451	-1.5082e-10	-1.14311
72258916	chr3:72258916:G:A	2.1218e-07	-1.08552	-1.26184	4.32748e-05	-1.01856	-1.27244	4.33006e-05	-1.01847	-1.27244
72258938	chr3:72258938:C:A	7.1968e-07	-1.5082e-10	-1.12599	0.000136648	-1.5082e-10	-1.14117	0.000136717	-1.5082e-10	-1.14117
72259015	chr3:72259015:T:G	1.95452e-07	-1.58502	-0.844458	3.4163e-05	-1.66879	-0.858646	3.41773e-05	-1.66886	-0.85865
72259375	chr3:72259375:C:T	2.9605e-06	-0.675875	0.964195	0.000416308	-0.756127	0.728974	0.00041671	-0.755706	0.729021
72259463	chr3:72259463:C:T	7.69188e-06	2.26261	-1.01948	0.000663219	1.53588	-1.09735	0.000663578	1.53591	-1.09734
72259565	chr3:72259565:C:T	6.97207e-06	2.17103	-1.02615	0.000606037	1.45135	-1.10298	0.000606365	1.45138	-1.10297
72259688	chr3:72259688:G:A	1.58013e-07	-1.37263	-1.26948	2.44106e-05	-1.5855	-1.27807	2.44236e-05	-1.58546	-1.27807
72260137	chr3:72260137:A:G	1.38246e-06	-1.5082e-10	-0.473173	0.00028765	-1.5082e-10	-0.396834	0.000287797	-1.5082e-10	-0.39682
72260159	chr3:72260159:T:C	2.07146e-07	-1.09549	-1.27588	4.25404e-05	-1.02983	-1.27829	4.25657e-05	-1.02973	-1.27829
72260261	chr3:72260261:G:C	6.22884e-07	-1.5082e-10	-1.27043	0.000120219	-1.5082e-10	-1.26926	0.000120279	-1.5082e-10	-1.26926
72260936	chr3:72260936:C:T	1.37051e-07	-1.52533	-1.25911	2.24866e-05	-1.67107	-1.27459	2.24982e-05	-1.67105	-1.27459
72261018	chr3:72261018:C:T	1.31659e-06	-1.5082e-10	-0.521988	0.000270221	-1.5082e-10	-0.459337	0.000270364	-1.5082e-10	-0.459306
72261324	chr3:72261324:T:C	7.2139e-07	-1.12361	-2.97869e-10	0.000267023	-0.471243	-2.97869e-10	0.000267175	-0.471173	-2.97869e-10
72261458	chr3:72261458:G:C	1.13695e-06	-1.5082e-10	-0.668683	0.00022893	-1.5082e-10	-0.625161	0.000229049	-1.5082e-10	-0.625138
72261590	chr3:72261590:C:T	4.77491e-07	-1.53625	-2.97869e-10	0.000105078	-1.40388	-2.97869e-10	0.000105127	-1.40391	-2.97869e-10
72262076	chr3:72262076:G:A	1.60544e-07	-1.5339	-1.09232	3.69596e-05	-1.42285	-1.0259	3.69829e-05	-1.42272	-1.0259
72262484	chr3:72262484:G:T	7.18019e-07	-1.5082e-10	-1.1283	0.000135921	-1.5082e-10	-1.1465	0.000135989	-1.5082e-10	-1.1465
72262956	chr3:72262956:A:C	2.19051e-07	-1.29345	-1.02204	3.10348e-05	-1.54828	-1.07519	3.10515e-05	-1.54824	-1.07518
72263319	chr3:72263319:C:T	2.23363e-07	-1.01826	-1.27773	4.5953e-05	-0.952663	-1.2783	4.59891e-05	-0.952374	-1.2783
72263454	chr3:72263454:A:C	9.2779e-07	-1.5082e-10	-0.871987	0.000166797	-1.5082e-10	-0.941803	0.00016688	-1.5082e-10	-0.9418
72263626	chr3:72263626:G:A	6.84049e-07	-1.5082e-10	-1.17676	0.000133296	-1.5082e-10	-1.16601	0.000133362	-1.5082e-10	-1.166
72263941	chr3:72263941:T:A	1.6737e-06	-1.5082e-10	-0.282001	0.000353805	-1.5082e-10	-0.189832	0.000353984	-1.5082e-10	-0.189824
72264290	chr3:72264290:G:C	1.98882e-06	-1.5082e-10	-0.109493	0.000424054	-1.5082e-10	-0.0087161	0.000424268	-1.5082e-10	-0.00870819
72264455	chr3:72264455:C:T	3.32407e-07	-0.78634	-1.11209	5.19015e-05	-0.996916	-1.11231	5.19146e-05	-0.997156	-1.11232
72264562	chr3:72264562:A:G	1.13507e-06	-1.5082e-10	-0.67034	0.000216698	-1.5082e-10	-0.680073	0.000216807	-1.5082e-10	-0.680069
72264564	chr3:72264564:G:A	3.0714e-07	-0.708806	-1.26868	4.84861e-05	-0.907844	-1.26946	4.84977e-05	-0.9081	-1.26946
72264752	chr3:72264752:G:C	2.02757e-06	-1.5082e-10	-0.0902	0.000431767	-1.5082e-10	0.00930893	0.000431985	-1.5082e-10	0.00931732
72264767	chr3:72264767:G:A	4.03887e-07	-1.70366	-2.97869e-10	7.8785e-05	-1.69186	-2.97869e-10	7.88248e-05	-1.69185	-2.97869e-10
72265118	chr3:72265118:T:C	3.22206e-06	-1.5082e-10	0.372983	0.000546393	-1.5082e-10	0.244762	0.000546676	-1.5082e-10	0.244781
72265389	chr3:72265389:G:T	1.64196e-07	-1.52199	-1.08174	2.99295e-05	-1.65476	-1.00497	2.99425e-05	-1.65482	-1.00498
72265606	chr3:72265606:A:G	4.64002e-07	-1.5649	-2.97869e-10	9.66414e-05	-1.48757	-2.97869e-10	9.6688e-05	-1.48759	-2.97869e-10
72265928	chr3:72265928:G:A	1.33259e-07	-1.69229	-1.12021	2.59862e-05	-1.69085	-1.11016	2.59986e-05	-1.69087	-1.11017
72266068	chr3:72266068:T:C	2.05572e-06	-1.5082e-10	-0.0764119	0.000445984	-1.5082e-10	0.0417063	0.000446209	-1.5082e-10	0.0417139
72266093	chr3:72266093:T:C	2.27531e-06	-1.5082e-10	0.0250803	0.000486554	-1.5082e-10	0.128771	0.0004868	-1.5082e-10	0.128779
72266218	chr3:72266218:G:A	1.34054e-07	-1.69879	-1.10776	2.61302e-05	-1.69768	-1.09781	2.61428e-05	-1.69769	-1.09781
72266225	chr3:72266225:G:A	2.38034e-07	-1.15961	-1.07277	4.11384e-05	-1.23224	-1.10939	4.11556e-05	-1.23233	-1.10939
72266417	chr3:72266417:C:T	2.51575e-06	-1.5082e-10	0.125534	0.000533629	-1.5082e-10	0.221124	0.000533916	-1.5082e-10	0.221165
72266644	chr3:72266644:G:A	2.49962e-06	-1.5082e-10	0.119102	0.000529605	-1.5082e-10	0.213554	0.00052989	-1.5082e-10	0.213595
72266805	chr3:72266805:T:C	2.846e-07	-1.21708	-0.836632	4.90425e-05	-1.28677	-0.879122	4.90522e-05	-1.28708	-0.879111
72266984	chr3:72266984:C:T	4.16252e-06	-1.5082e-10	0.629084	0.000927482	-1.5082e-10	0.773896	0.00092797	-1.5082e-10	0.773925
72267211	chr3:72267211:A:T	1.15546e-07	-1.71262	-1.2425	2.2414e-05	-1.71306	-1.23583	2.24252e-05	-1.71306	-1.23583
72267408	chr3:72267408:A:G	1.95817e-07	-1.25752	-1.17009	4.05857e-05	-1.15669	-1.19847	4.06034e-05	-1.15675	-1.19847
72267581	chr3:72267581:C:T	7.02357e-07	-1.5082e-10	-1.15035	0.000137004	-1.5082e-10	-1.13857	0.000137072	-1.5082e-10	-1.13857
72267625	chr3:72267625:C:T	1.9604e-07	-1.24866	-1.17781	4.06944e-05	-1.1474	-1.20509	4.07122e-05	-1.14746	-1.20509
72267694	chr3:72267694:C:T	2.68431e-07	-1.02429	-1.08791	5.19169e-05	-0.975154	-1.13378	5.19404e-05	-0.975205	-1.13377
72267803	chr3:72267803:A:G	1.55418e-07	-1.69154	-0.967133	3.05114e-05	-1.68548	-0.955002	3.05259e-05	-1.68549	-0.955005
72267922	chr3:72267922:C:A	7.20706e-07	-1.5082e-10	-1.12456	0.000140728	-1.5082e-10	-1.11175	0.000140798	-1.5082e-10	-1.11175
72267949	chr3:72267949:C:T	2.3951e-07	-1.16985	-1.05635	4.09257e-05	-1.30077	-1.04605	4.09339e-05	-1.30106	-1.04606
72267997	chr3:72267997:T:C	1.4945e-07	-1.71302	-0.984811	2.91683e-05	-1.71292	-0.972574	2.91826e-05	-1.71292	-0.972576
72268319	chr3:72268319:C:T	1.20363e-07	-1.68815	-1.22613	2.31427e-05	-1.71287	-1.20403	2.3154e-05	-1.71287	-1.20403
72268388	chr3:72268388:T:C	1.17242e-07	-1.70558	-1.23497	2.29759e-05	-1.71008	-1.21405	2.29876e-05	-1.71006	-1.21405
72269549	chr3:72269549:A:T	1.34784e-07	-1.5853	-1.21582	2.45304e-05	-1.6892	-1.16946	2.45416e-05	-1.68924	-1.16947
72269559	chr3:72269559:A:C	6.85788e-07	-1.5082e-10	-1.17422	0.000137259	-1.5082e-10	-1.13671	0.000137328	-1.5082e-10	-1.1367
72270375	chr3:72270375:T:C	5.27358e-06	-1.5082e-10	0.865672	0.00105916	-1.5082e-10	0.906649	0.00105964	-1.5082e-10	0.906613
72270562	chr3:72270562:G:A	1.92618e-07	-1.65511	-0.788977	3.88034e-05	-1.67665	-0.723424	3.88211e-05	-1.67668	-0.72343
72270729	chr3:72270729:C:T	1.16577e-07	-1.71278	-1.23346	2.22839e-05	-1.71307	-1.24164	2.22949e-05	-1.71307	-1.24165
72270814	chr3:72270814:T:A	1.21058e-07	-1.6318	-1.27672	2.3583e-05	-1.627	-1.27105	2.35931e-05	-1.62707	-1.27105
72271291	chr3:72271291:C:G	1.39584e-07	-1.51491	-1.25121	2.75812e-05	-1.50969	-1.23175	2.75937e-05	-1.50973	-1.23176
72271297	chr3:72271297:G:A	4.3414e-07	-1.63143	-2.97869e-10	8.23165e-05	-1.64801	-2.97869e-10	8.2355e-05	-1.64804	-2.97869e-10
72271582	chr3:72271582:T:A	4.51125e-07	-1.59305	-2.97869e-10	8.0835e-05	-1.66617	-2.97869e-10	8.08768e-05	-1.66615	-2.97869e-10
72271639	chr3:72271639:G:A	1.14636e-07	-1.69331	-1.26972	2.18299e-05	-1.70208	-1.27322	2.18406e-05	-1.70209	-1.27322
72271730	chr3:72271730:A:G	7.07922e-07	-1.5082e-10	-1.14246	0.000141398	-1.5082e-10	-1.107	0.000141469	-1.5082e-10	-1.10699
72271957	chr3:72271957:A:G	1.89169e-07	-1.63526	-0.826889	3.48629e-05	-1.62809	-0.879066	3.48782e-05	-1.62815	-0.879066
72272146	chr3:72272146:T:A	7.38344e-07	-1.5082e-10	-1.10038	0.0001475	-1.5082e-10	-1.06475	0.000147574	-1.5082e-10	-1.06475
72272210	chr3:72272210:A:G	6.23349e-07	-1.5082e-10	-1.26969	0.00011915	-1.5082e-10	-1.27819	0.000119209	-1.5082e-10	-1.27819
72272498	chr3:72272498:C:T	2.24241e-06	-1.5082e-10	0.0105122	0.000444377	-1.5082e-10	0.0380955	0.000444598	-1.5082e-10	0.0380956
72272764	chr3:72272764:G:A	2.17632e-07	-1.06528	-1.2567	3.70755e-05	-1.18115	-1.26447	3.70901e-05	-1.18125	-1.26447
72272850	chr3:72272850:C:G	4.57797e-07	-1.57837	-2.97869e-10	9.39745e-05	-1.51555	-2.97869e-10	9.40238e-05	-1.51553	-2.97869e-10
72273072	chr3:72273072:T:C	1.55025e-06	-1.5082e-10	-0.358619	0.000332693	-1.5082e-10	-0.251357	0.00033286	-1.5082e-10	-0.251352
72273114	chr3:72273114:T:C	1.23033e-07	-1.63259	-1.25975	2.34729e-05	-1.63482	-1.26791	2.3483e-05	-1.63489	-1.26791
72273306	chr3:72273306:G:C	1.36118e-07	-1.59895	-1.19232	2.59856e-05	-1.59979	-1.20124	2.59965e-05	-1.59987	-1.20124
72273559	chr3:72273559:G:A	1.13468e-07	-1.71285	-1.26042	2.18716e-05	-1.7123	-1.26108	2.18826e-05	-1.7123	-1.26108
72273746	chr3:72273746:C:T	4.18277e-07	-0.495213	-1.17344	7.22722e-05	-0.577858	-1.20028	7.22721e-05	-0.578362	-1.20027
72274020	chr3:72274020:C:T	1.37425e-07	-1.57811	-1.2036	2.63229e-05	-1.57787	-1.21027	2.63333e-05	-1.57797	-1.21027
72274136	chr3:72274136:A:G	1.19736e-07	-1.68072	-1.23878	2.25186e-05	-1.68891	-1.25532	2.25295e-05	-1.68893	-1.25532
72275154	chr3:72275154:G:C	6.65726e-07	-1.5082e-10	-1.20391	0.000131438	-1.5082e-10	-1.18005	0.000131503	-1.5082e-10	-1.18004
72275286	chr3:72275286:A:C	6.27218e-07	-1.5082e-10	-1.2635	0.000119623	-1.5082e-10	-1.27423	0.000119682	-1.5082e-10	-1.27423
72275550	chr3:72275550:C:T	8.45606e-07	-0.964739	-2.97869e-10	0.000144828	-1.08303	-2.97869e-10	0.000144915	-1.08293	-2.97869e-10
72276215	chr3:72276215:G:A	7.47278e-07	-1.08836	-2.97869e-10	0.000124249	-1.23629	-2.97869e-10	0.000124308	-1.23631	-2.97869e-10
72276350	chr3:72276350:T:C	6.4438e-07	-1.5082e-10	-1.2365	0.00012176	-1.5082e-10	-1.25653	0.00012182	-1.5082e-10	-1.25653
72276956	chr3:72276956:T:C	6.40623e-07	-1.5082e-10	-1.24235	0.000121293	-1.5082e-10	-1.26037	0.000121353	-1.5082e-10	-1.26037
72277398	chr3:72277398:A:G	1.19198e-06	-1.5082e-10	-0.621417	0.000203765	-1.5082e-10	-0.741612	0.000203868	-1.5082e-10	-0.741604
72277540	chr3:72277540:T:C	2.00407e-07	-1.2396	-1.16484	4.31879e-05	-1.15152	-1.14149	4.32032e-05	-1.15168	-1.14148
72277573	chr3:72277573:G:A	6.83317e-07	-1.5082e-10	-1.17783	0.000127205	-1.5082e-10	-1.21278	0.000127268	-1.5082e-10	-1.21278
72277649	chr3:72277649:A:T	1.81497e-07	-1.70465	-0.798898	3.10491e-05	-1.71298	-0.910032	3.10646e-05	-1.71298	-0.910029
72277916	chr3:72277916:TCC:T	1.44017e-07	-1.61647	-1.11839	2.83479e-05	-1.62906	-1.08497	2.83616e-05	-1.62907	-1.08497
72278032	chr3:72278032:A:G	6.1936e-07	-1.5082e-10	-1.2761	0.000120074	-1.5082e-10	-1.27047	0.000120134	-1.5082e-10	-1.27047
72278381	chr3:72278381:T:C	4.02189e-07	-1.70787	-2.97869e-10	7.80381e-05	-1.70138	-2.97869e-10	7.8076e-05	-1.70139	-2.97869e-10
72278388	chr3:72278388:CA:C	8.37226e-07	-1.5082e-10	-0.974699	0.000151753	-1.5082e-10	-1.03632	0.000151828	-1.5082e-10	-1.03632
72278579	chr3:72278579:T:C	8.38289e-07	-0.40073	-0.5727	0.000158112	-0.378512	-0.616764	0.00015813	-0.378916	-0.616739
72278582	chr3:72278582:C:A	6.3072e-07	-1.5082e-10	-1.25793	0.000122847	-1.5082e-10	-1.24764	0.000122908	-1.5082e-10	-1.24764
72278628	chr3:72278628:C:T	7.37771e-07	-1.5082e-10	-1.10116	0.000144655	-1.5082e-10	-1.08423	0.000144727	-1.5082e-10	-1.08423
72278762	chr3:72278762:G:A	5.05161e-07	-0.913876	-0.566039	6.12166e-05	-1.18753	-0.756625	6.12438e-05	-1.18761	-0.756607
72278800	chr3:72278800:C:T	8.13711e-07	-0.219112	-0.784075	8.79179e-05	-0.65462	-0.927554	8.79587e-05	-0.654664	-0.927543
72278976	chr3:72278976:T:A	8.31973e-07	-1.5082e-10	-0.980992	0.00016473	-1.5082e-10	-0.95427	0.000164813	-1.5082e-10	-0.954262
72279065	chr3:72279065:A:G	2.23195e-07	-1.40408	-0.89266	4.3123e-05	-1.48322	-0.811299	4.31397e-05	-1.48334	-0.811296
72279470	chr3:72279470:C:T	4.45214e-07	-1.60624	-2.97869e-10	9.40527e-05	-1.51472	-2.97869e-10	9.40963e-05	-1.51476	-2.97869e-10
72280186	chr3:72280186:C:T	5.36167e-07	-1.66826	0.247911	0.000120841	-1.42468	0.160579	0.000120902	-1.42472	0.160626
72280196	chr3:72280196:G:A	6.97508e-07	-1.5082e-10	-1.15728	0.000132702	-1.5082e-10	-1.17047	0.000132769	-1.5082e-10	-1.17047
72280264	chr3:72280264:C:T	1.45856e-06	-1.5082e-10	-0.419587	0.000305877	-1.5082e-10	-0.335393	0.000306037	-1.5082e-10	-0.335368
72280517	chr3:72280517:T:C	2.75998e-07	-1.23424	-0.850158	3.76963e-05	-1.57986	-0.849156	3.77128e-05	-1.57992	-0.849159
72280568	chr3:72280568:A:G	6.22993e-07	-1.5082e-10	-1.27026	0.000119353	-1.5082e-10	-1.27649	0.000119412	-1.5082e-10	-1.27649
72280719	chr3:72280719:A:T	2.68557e-07	-1.21818	-0.893551	6.62542e-05	-0.902058	-0.96302	6.6287e-05	-0.902064	-0.963017
72281186	chr3:72281186:T:C	6.41877e-07	-1.5082e-10	-1.2404	0.000121208	-1.5082e-10	-1.26107	0.000121268	-1.5082e-10	-1.26107
72281854	chr3:72281854:T:A	9.9963e-07	-1.5082e-10	-0.797407	0.000205317	-1.5082e-10	-0.734024	0.000205423	-1.5082e-10	-0.734005
72282093	chr3:72282093:G:A	7.88934e-07	-1.57757	0.543459	0.000165185	-1.43365	0.482133	0.000165267	-1.43368	0.482169
72282283	chr3:72282283:T:C	6.19892e-07	-1.5082e-10	-1.27525	0.000119505	-1.5082e-10	-1.27522	0.000119564	-1.5082e-10	-1.27522
72282462	chr3:72282462:C:T	6.26434e-07	-1.5082e-10	-1.26475	0.000120772	-1.5082e-10	-1.26467	0.000120832	-1.5082e-10	-1.26467
72282585	chr3:72282585:A:G	6.18037e-07	-1.5082e-10	-1.27824	0.000119143	-1.5082e-10	-1.27825	0.000119202	-1.5082e-10	-1.27825
72282602	chr3:72282602:A:G	1.2172e-07	-1.63842	-1.26465	2.23381e-05	-1.71295	-1.23933	2.23492e-05	-1.71295	-1.23933
72282627	chr3:72282627:C:T	4.03904e-07	-1.30038	-0.403231	6.04237e-05	-1.57247	-0.384724	6.04494e-05	-1.57253	-0.384736
72282654	chr3:72282654:G:A	9.73767e-07	-1.5082e-10	-0.82362	0.000181732	-1.5082e-10	-0.856047	0.000181824	-1.5082e-10	-0.856034
72282742	chr3:72282742:C:T	1.21392e-07	-1.67519	-1.23058	2.3604e-05	-1.70837	-1.18879	2.36158e-05	-1.70837	-1.18879
72282788	chr3:72282788:C:G	2.08263e-06	-1.5082e-10	-0.0634076	0.000417445	-1.5082e-10	-0.0244252	0.000417647	-1.5082e-10	-0.0244371
72283156	chr3:72283156:C:T	1.50482e-06	-1.5082e-10	-0.388366	0.00031945	-1.5082e-10	-0.291977	0.000319615	-1.5082e-10	-0.291959
72283182	chr3:72283182:T:C	2.04869e-06	0.566205	-0.646044	0.000250978	0.148602	-0.681814	0.000251077	0.148505	-0.68182
72283309	chr3:72283309:G:C	1.64504e-06	0.460902	-0.760175	0.000203674	0.0512367	-0.793295	0.000203755	0.0511449	-0.793302
72283579	chr3:72283579:C:T	1.77438e-07	-1.49432	-1.03185	3.69305e-05	-1.39395	-1.05559	3.69515e-05	-1.39388	-1.05559
72284124	chr3:72284124:C:T	3.31356e-07	-1.32443	-0.577164	4.56472e-05	-1.60729	-0.630343	4.56673e-05	-1.60735	-0.630338
72284310	chr3:72284310:C:T	2.65431e-07	-1.33658	-0.786859	5.51355e-05	-1.1343	-0.914485	5.51671e-05	-1.13423	-0.914479
72284741	chr3:72284741:C:T	8.02594e-07	-1.5082e-10	-1.01694	0.000158706	-1.5082e-10	-0.991523	0.000158787	-1.5082e-10	-0.991512
72284765	chr3:72284765:A:G	7.705e-07	-1.5082e-10	-1.05775	0.000147587	-1.5082e-10	-1.06416	0.000147661	-1.5082e-10	-1.06416
72285053	chr3:72285053:CCTCCCAA:C	2.70588e-07	-1.53714	-0.567053	4.51975e-05	-1.6007	-0.646837	4.52209e-05	-1.60071	-0.646809
72285549	chr3:72285549:G:A	1.78269e-07	-1.62386	-0.897632	3.67034e-05	-1.46641	-0.989301	3.67219e-05	-1.46641	-0.989292
72285559	chr3:72285559:T:C	2.29413e-07	-1.58235	-0.686919	4.6999e-05	-1.40053	-0.807921	4.70227e-05	-1.40053	-0.807911
72285560	chr3:72285560:T:G	5.20321e-07	-1.45035	-2.97869e-10	8.60348e-05	-1.60383	-2.97869e-10	8.608e-05	-1.6038	-2.97869e-10
72285621	chr3:72285621:A:G	1.85644e-07	-1.57484	-0.906123	3.94021e-05	-1.38806	-0.996697	3.94219e-05	-1.38806	-0.996689
72285708	chr3:72285708:T:C	1.75714e-07	-1.26039	-1.27555	4.70695e-05	-0.929087	-1.27787	4.70883e-05	-0.929184	-1.27787
72285771	chr3:72285771:T:A	7.59079e-07	-0.572199	-0.500487	8.46287e-05	-1.05166	-0.568648	8.46745e-05	-1.05162	-0.568641
72285926	chr3:72285926:T:C	9.25021e-07	-1.5082e-10	-0.874976	0.000187861	-1.5082e-10	-0.822877	0.000187957	-1.5082e-10	-0.822864
72285997	chr3:72285997:G:T	4.15976e-06	-1.5082e-10	0.628421	0.000842862	-1.5082e-10	0.678226	0.000843322	-1.5082e-10	0.678275
72285998	chr3:72285998:C:T	6.40652e-07	-1.5082e-10	-1.24231	0.000120189	-1.5082e-10	-1.26951	0.000120249	-1.5082e-10	-1.26951
72286017	chr3:72286017:C:A	4.78534e-07	-1.53406	-2.97869e-10	7.92857e-05	-1.68552	-2.97869e-10	7.93263e-05	-1.68551	-2.97869e-10
72286292	chr3:72286292:G:A	6.42178e-07	-1.5082e-10	-1.23993	0.000129446	-1.5082e-10	-1.19532	0.000129511	-1.5082e-10	-1.19531
72286340	chr3:72286340:A:G	7.4089e-07	-0.897004	-0.199936	0.000229663	-0.442891	-0.179072	0.000229789	-0.442849	-0.179062
72286456	chr3:72286456:C:T	1.45185e-06	-1.5082e-10	-0.424197	0.000261221	-1.5082e-10	-0.493212	0.000261354	-1.5082e-10	-0.4932
72286472	chr3:72286472:C:T	6.20484e-07	-1.5082e-10	-1.27429	0.000122549	-1.5082e-10	-1.25007	0.00012261	-1.5082e-10	-1.25007
72286597	chr3:72286597:G:A	4.70529e-07	-0.977795	-0.573139	0.000101047	-0.79731	-0.645678	0.000101089	-0.797414	-0.645655
72286678	chr3:72286678:C:T	9.75141e-07	-1.5082e-10	-0.82221	0.000178322	-1.5082e-10	-0.874986	0.000178412	-1.5082e-10	-0.874979
72286746	chr3:72286746:C:T	9.77851e-07	-0.851298	0.0318632	0.000231564	-0.860277	0.246555	0.000231668	-0.860374	0.246606
72286944	chr3:72286944:C:T	2.21474e-07	-1.14379	-1.1607	3.63263e-05	-1.39591	-1.07012	3.63409e-05	-1.39601	-1.07012
72287013	chr3:72287013:C:A	6.19578e-07	-1.5082e-10	-1.27575	0.000119312	-1.5082e-10	-1.27684	0.000119371	-1.5082e-10	-1.27684
72287319	chr3:72287319:CT:C	4.28268e-07	-1.18754	-0.457504	0.000120134	-0.826849	-0.443124	0.000120199	-0.82681	-0.443117
72287345	chr3:72287345:G:T	7.63674e-07	-1.5082e-10	-1.06665	0.000146218	-1.5082e-10	-1.07348	0.000146291	-1.5082e-10	-1.07348
72287372	chr3:72287372:G:C	9.24922e-07	-1.5082e-10	-0.875083	0.000169737	-1.5082e-10	-0.924327	0.000169823	-1.5082e-10	-0.92432
72287406	chr3:72287406:G:A	8.86874e-07	-1.5082e-10	-0.91709	0.000179763	-1.5082e-10	-0.866937	0.000179855	-1.5082e-10	-0.866924
72287624	chr3:72287624:G:A	6.26493e-07	-1.5082e-10	-1.26466	0.000120248	-1.5082e-10	-1.26902	0.000120308	-1.5082e-10	-1.26902
72288130	chr3:72288130:G:A	3.45609e-06	-1.69649	2.13959	0.000682087	-1.69398	2.16056	0.000682466	-1.694	2.16064
72288304	chr3:72288304:A:G	1.43806e-07	-1.70398	-1.03235	2.89301e-05	-1.66278	-1.03091	2.89456e-05	-1.66276	-1.0309
72288428	chr3:72288428:ACAGC:A	7.16743e-07	-1.5082e-10	-1.13008	0.000136314	-1.5082e-10	-1.14362	0.000136381	-1.5082e-10	-1.14362
72288481	chr3:72288481:G:A	7.67977e-07	-1.5082e-10	-1.06103	0.000154127	-1.5082e-10	-1.0208	0.000154203	-1.5082e-10	-1.02081
72288710	chr3:72288710:C:T	6.21331e-07	-1.5082e-10	-1.27293	0.00012019	-1.5082e-10	-1.2695	0.00012025	-1.5082e-10	-1.2695
72288871	chr3:72288871:T:A	3.0314e-07	-0.884794	-1.1058	6.24901e-05	-0.796508	-1.12706	6.25218e-05	-0.796499	-1.12706
72288891	chr3:72288891:C:T	9.86169e-07	-0.810964	-2.97869e-10	0.000126177	-1.22089	-2.97869e-10	0.000126243	-1.22087	-2.97869e-10
72288897	chr3:72288897:G:A	7.0265e-06	-1.5082e-10	1.15265	0.00145121	-1.5082e-10	1.22158	0.00145201	-1.5082e-10	1.22163
72288995	chr3:72288995:C:T	2.11607e-07	-1.6856	-0.664456	4.07718e-05	-1.68648	-0.664105	4.07925e-05	-1.6865	-0.664078
72289814	chr3:72289814:G:A	6.58563e-07	-1.5082e-10	-1.21473	0.000128931	-1.5082e-10	-1.1993	0.000128995	-1.5082e-10	-1.1993
72290399	chr3:72290399:C:T	3.69737e-06	-1.5082e-10	0.510584	0.000749226	-1.5082e-10	0.560463	0.000749635	-1.5082e-10	0.560512
72290656	chr3:72290656:A:G	6.43935e-07	-1.5082e-10	-1.23719	0.000125366	-1.5082e-10	-1.22734	0.000125428	-1.5082e-10	-1.22735
72290677	chr3:72290677:A:T	1.60269e-06	0.524311	-0.849664	0.000244295	0.310386	-0.870587	0.000244386	0.310244	-0.870568
72291212	chr3:72291212:C:T	7.27007e-07	-1.5082e-10	-1.11586	0.000150526	-1.5082e-10	-1.04444	0.000150604	-1.5082e-10	-1.04442
72291530	chr3:72291530:G:A	1.69869e-06	-1.5082e-10	-0.267178	0.000303721	-1.5082e-10	-0.342469	0.000303876	-1.5082e-10	-0.342455
72291702	chr3:72291702:G:A	1.57982e-07	-1.61266	-1.02965	3.02484e-05	-1.60329	-1.04584	3.02628e-05	-1.60332	-1.04583
72291861	chr3:72291861:G:A	4.05172e-06	-1.5082e-10	0.602103	0.000823091	-1.5082e-10	0.654489	0.000823542	-1.5082e-10	0.65454
72291877	chr3:72291877:T:G	6.85792e-07	-1.5082e-10	-1.17422	0.000127208	-1.5082e-10	-1.21275	0.000127272	-1.5082e-10	-1.21275
72292027	chr3:72292027:G:A	7.00692e-07	-1.5082e-10	-1.15272	0.000132319	-1.5082e-10	-1.17336	0.000132383	-1.5082e-10	-1.17338
72292051	chr3:72292051:C:T	1.46491e-07	-1.52463	-1.1932	2.49681e-05	-1.65733	-1.18365	2.49797e-05	-1.65735	-1.18366
72292146	chr3:72292146:G:T	6.83145e-07	-1.17809	-2.97869e-10	9.136e-05	-1.54377	-2.97869e-10	9.14058e-05	-1.54377	-2.97869e-10
72292305	chr3:72292305:C:T	3.93228e-06	-1.5082e-10	0.572183	0.000798331	-1.5082e-10	0.623946	0.000798768	-1.5082e-10	0.623996
72292586	chr3:72292586:T:C	1.30519e-07	-1.59987	-1.23341	2.29727e-05	-1.6922	-1.23207	2.29836e-05	-1.69221	-1.23208
72292623	chr3:72292623:TA:T	2.37525e-07	-1.62162	-0.612897	4.54446e-05	-1.67728	-0.564805	4.54661e-05	-1.67731	-0.5648
72292655	chr3:72292655:C:T	4.18527e-07	-1.66805	-2.97869e-10	0.000120588	-1.2662	-2.97869e-10	0.000120654	-1.26615	-2.97869e-10
72292825	chr3:72292825:G:C	6.69045e-07	-1.5082e-10	-1.19894	0.000123321	-1.5082e-10	-1.24378	0.000123383	-1.5082e-10	-1.24378
72293096	chr3:72293096:C:T	2.58793e-06	-1.5082e-10	0.153821	0.000571306	-1.5082e-10	0.289347	0.000571607	-1.5082e-10	0.289377
72293130	chr3:72293130:A:G	1.22009e-06	-1.5082e-10	-0.598109	0.000268514	-1.5082e-10	-0.465676	0.00026865	-1.5082e-10	-0.465664
72293312	chr3:72293312:A:T	3.43032e-07	-1.33723	-0.529736	6.4226e-05	-1.41208	-0.484091	6.42638e-05	-1.41199	-0.484084
72293503	chr3:72293503:C:A	1.75249e-07	-1.7057	-0.83289	3.39991e-05	-1.7068	-0.825449	3.40165e-05	-1.7068	-0.825426
72293752	chr3:72293752:T:C	6.31149e-07	-1.5082e-10	-1.25725	0.00012258	-1.5082e-10	-1.24982	0.00012264	-1.5082e-10	-1.24982
72293778	chr3:72293778:T:C	1.25576e-07	-1.5943	-1.27758	2.35067e-05	-1.6232	-1.27809	2.35182e-05	-1.62322	-1.27809
72293861	chr3:72293861:G:A	6.8846e-07	-1.5082e-10	-1.17033	0.000125735	-1.5082e-10	-1.2244	0.000125799	-1.5082e-10	-1.22439
72294489	chr3:72294489:T:G	6.32552e-07	-1.5082e-10	-1.25503	0.000120978	-1.5082e-10	-1.26297	0.000121038	-1.5082e-10	-1.26297
72294563	chr3:72294563:G:A	5.16706e-07	-1.45732	-2.97869e-10	9.14789e-05	-1.54247	-2.97869e-10	9.15247e-05	-1.54247	-2.97869e-10
72294786	chr3:72294786:G:A	7.66091e-07	-1.5082e-10	-1.06349	0.000136126	-1.5082e-10	-1.145	0.000136195	-1.5082e-10	-1.14499
72295191	chr3:72295191:A:G	2.4561e-06	-1.5082e-10	0.101537	0.000389886	-1.5082e-10	-0.0927221	0.000390093	-1.5082e-10	-0.0926898
72295450	chr3:72295450:C:T	3.83484e-07	-0.536545	-1.21895	8.15245e-05	-0.437617	-1.22006	8.15613e-05	-0.437664	-1.22006
72295760	chr3:72295760:A:C	8.88967e-07	-1.5082e-10	-0.914733	0.000180021	-1.5082e-10	-0.865504	0.000180113	-1.5082e-10	-0.865491
72295820	chr3:72295820:A:G	4.1988e-07	-1.58321	-0.0816138	9.78049e-05	-1.48949	0.013884	9.78501e-05	-1.48953	0.0138877
72296060	chr3:72296060:A:G	2.45375e-06	-1.5082e-10	0.100579	0.000499064	-1.5082e-10	0.154158	0.000499333	-1.5082e-10	0.154199
72296402	chr3:72296402:A:G	4.9154e-07	-1.6043	0.0970538	0.000116974	-1.51568	0.219057	0.000117029	-1.51572	0.219063
72296408	chr3:72296408:G:A	1.22684e-06	-1.24758	0.654983	0.000173303	-1.39111	0.487573	0.00017339	-1.39111	0.487579
72296453	chr3:72296453:G:A	4.34915e-07	-0.910856	-0.718786	9.45763e-05	-0.791502	-0.717669	9.46159e-05	-0.791599	-0.71765
72296736	chr3:72296736:A:C	4.81478e-06	-1.5082e-10	0.774653	0.000983364	-1.5082e-10	0.832402	0.000983905	-1.5082e-10	0.832455
72296748	chr3:72296748:G:A	1.08835e-06	-1.5082e-10	-0.712377	0.000233205	-1.5082e-10	-0.60666	0.000233324	-1.5082e-10	-0.606645
72296775	chr3:72296775:G:C	1.65978e-06	-0.29035	-2.97869e-10	0.000184008	-0.843596	-2.97869e-10	0.000184107	-0.84356	-2.97869e-10
72296959	chr3:72296959:C:T	4.76723e-06	-1.5082e-10	0.764729	0.000973538	-1.5082e-10	0.822359	0.000974073	-1.5082e-10	0.822412
72297009	chr3:72297009:C:T	2.40176e-07	-1.32295	-0.900469	4.0379e-05	-1.50275	-0.857516	4.03952e-05	-1.50284	-0.857521
72297346	chr3:72297346:C:A	4.78175e-06	-1.5082e-10	0.767769	0.000976563	-1.5082e-10	0.825462	0.0009771	-1.5082e-10	0.825514
72297408	chr3:72297408:G:A	4.08622e-07	-1.692	-2.97869e-10	7.76415e-05	-1.70648	-2.97869e-10	7.76806e-05	-1.70647	-2.97869e-10
72297507	chr3:72297507:C:A	1.21677e-06	-1.5082e-10	-0.60084	0.000223661	-1.5082e-10	-0.648446	0.000223777	-1.5082e-10	-0.648426
72297509	chr3:72297509:C:T	1.84001e-06	-1.5082e-10	-0.187265	0.000395858	-1.5082e-10	-0.077523	0.000396054	-1.5082e-10	-0.0775243
72297668	chr3:72297668:TAAC:T	4.38332e-07	-0.996879	-0.624936	9.39514e-05	-0.882362	-0.633438	9.39912e-05	-0.882454	-0.633419
72297804	chr3:72297804:T:C	1.36956e-06	-1.5082e-10	-0.482545	0.00025923	-1.5082e-10	-0.50086	0.000259361	-1.5082e-10	-0.500852
72297871	chr3:72297871:A:G	6.01004e-07	-1.30619	-2.97869e-10	0.000114645	-1.31674	-2.97869e-10	0.000114701	-1.31674	-2.97869e-10
72297872	chr3:72297872:G:C	6.01282e-07	-1.30573	-2.97869e-10	0.000114697	-1.31628	-2.97869e-10	0.000114754	-1.31629	-2.97869e-10
72298273	chr3:72298273:G:C	6.69127e-07	-1.5082e-10	-1.19882	0.000128971	-1.5082e-10	-1.19899	0.000129035	-1.5082e-10	-1.19899
72298294	chr3:72298294:G:C	7.43706e-07	-1.5082e-10	-1.09315	0.000157047	-1.5082e-10	-1.00203	0.000157129	-1.5082e-10	-1.00201
72298328	chr3:72298328:A:G	1.96037e-07	-1.27098	-1.15551	3.45526e-05	-1.35226	-1.16384	3.45692e-05	-1.35229	-1.16382
72299080	chr3:72299080:G:C	1.82005e-07	-1.35077	-1.14999	3.23157e-05	-1.42596	-1.15706	3.23314e-05	-1.42599	-1.15705
72299263	chr3:72299263:C:T	6.42204e-07	-1.5082e-10	-1.23989	0.000128723	-1.5082e-10	-1.20092	0.000128788	-1.5082e-10	-1.2009
72300134	chr3:72300134:T:C	8.14992e-07	-1.5082e-10	-1.00161	0.000166424	-1.5082e-10	-0.94404	0.000166507	-1.5082e-10	-0.944039
72300154	chr3:72300154:T:C	7.90991e-06	-1.5082e-10	1.27108	0.00161256	-1.5082e-10	1.327	0.00161345	-1.5082e-10	1.32706
72300425	chr3:72300425:G:A	2.98361e-07	-1.10681	-0.899674	5.41295e-05	-1.23789	-0.829309	5.41557e-05	-1.23789	-0.829317
72300712	chr3:72300712:C:T	3.60928e-07	-0.54961	-1.2665	6.4799e-05	-0.6212	-1.26609	6.48271e-05	-0.621265	-1.26609
72301080	chr3:72301080:C:T	5.11594e-07	-1.02608	-0.441178	0.000111862	-0.892777	-0.448531	0.000111911	-0.892864	-0.448507
72301272	chr3:72301272:C:T	5.12601e-07	-0.959674	-0.505621	0.000112556	-0.82278	-0.512345	0.000112605	-0.82287	-0.512321
72301389	chr3:72301389:G:GA	1.79797e-06	-1.5082e-10	-0.210379	0.000413057	-1.5082e-10	-0.0349925	0.000413268	-1.5082e-10	-0.0349779
72301428	chr3:72301428:G:A	5.27884e-07	-0.165499	-1.27042	0.000110993	-0.0809188	-1.26819	0.00011105	-0.0808999	-1.26819
72301538	chr3:72301538:A:G	1.22422e-06	-1.5082e-10	-0.594732	0.000208177	-1.5082e-10	-0.72019	0.000208279	-1.5082e-10	-0.720194
72301665	chr3:72301665:A:G	8.66752e-07	0.238888	-1.17893	0.000163329	0.188851	-1.15167	0.000163401	0.188786	-1.15165
72301729	chr3:72301729:C:A	1.33489e-07	-1.55764	-1.25314	2.3028e-05	-1.68404	-1.23783	2.30392e-05	-1.68404	-1.23783
72301813	chr3:72301813:A:G	3.03658e-07	-1.37728	-0.611609	5.6794e-05	-1.6245	-0.394646	5.68216e-05	-1.62453	-0.394625
72301865	chr3:72301865:G:A	3.48849e-06	-1.5082e-10	0.452433	0.000721536	-1.5082e-10	0.522805	0.000721927	-1.5082e-10	0.522849
72301997	chr3:72301997:G:A	1.54716e-06	-0.360616	-2.97869e-10	0.000176166	-0.88715	-2.97869e-10	0.000176261	-0.88711	-2.97869e-10
72302014	chr3:72302014:G:A	5.60199e-07	-0.795686	-0.580815	5.39273e-05	-1.28267	-0.78827	5.39571e-05	-1.28263	-0.788257
72302073	chr3:72302073:A:G	6.59324e-07	-0.334157	-0.87942	0.000121652	-0.297615	-0.959794	0.000121705	-0.297669	-0.959803
72302197	chr3:72302197:A:G	4.70432e-06	-1.5082e-10	0.751443	0.000846658	-1.5082e-10	0.682719	0.000847097	-1.5082e-10	0.68274
72302206	chr3:72302206:G:A	3.6916e-07	-1.33337	-0.460189	6.90908e-05	-1.60226	-0.220892	6.91242e-05	-1.6023	-0.220869
72302216	chr3:72302216:C:T	6.75163e-07	-1.5082e-10	-1.18984	0.000129714	-1.5082e-10	-1.19325	0.000129778	-1.5082e-10	-1.19325
72302487	chr3:72302487:T:C	1.99561e-06	-1.5082e-10	-0.106087	0.000436642	-1.5082e-10	0.0205367	0.000436875	-1.5082e-10	0.0205733
72302529	chr3:72302529:A:C	8.67221e-07	0.337289	-1.27679	0.000187272	0.451951	-1.27797	0.000187356	0.451902	-1.27797
72303297	chr3:72303297:C:T	4.06167e-07	-1.66343	-0.0345927	9.46859e-05	-1.65703	0.149015	9.47363e-05	-1.65702	0.149045
72303669	chr3:72303669:C:T	7.52091e-07	-1.5082e-10	-1.08193	0.000144169	-1.5082e-10	-1.08759	0.00014424	-1.5082e-10	-1.08759
72303833	chr3:72303833:T:C	1.80921e-07	-1.45322	-1.05351	3.53589e-05	-1.46526	-1.02777	3.53755e-05	-1.46531	-1.02775
72303845	chr3:72303845:C:T	4.86309e-07	-0.940247	-0.577701	0.000105864	-0.813477	-0.582949	0.000105917	-0.813497	-0.582926
72304172	chr3:72304172:C:G	3.19652e-07	-1.70219	-0.235371	5.81434e-05	-1.70622	-0.28944	5.81722e-05	-1.70622	-0.289452
72304264	chr3:72304264:C:T	1.93933e-07	-1.4111	-1.02618	4.85841e-05	-1.08345	-1.09183	4.86113e-05	-1.0834	-1.09182
72304743	chr3:72304743:G:A	1.20089e-07	-1.69637	-1.22019	2.31152e-05	-1.70923	-1.20886	2.31269e-05	-1.70923	-1.20885
72304781	chr3:72304781:G:A	3.72454e-07	-0.508268	-1.27641	7.96387e-05	-0.407589	-1.27349	7.96788e-05	-0.407582	-1.27349
72305012	chr3:72305012:A:C	3.26256e-06	-1.30822	1.69369	0.0003153	-1.70375	1.3987	0.000315464	-1.70375	1.39872
72305030	chr3:72305030:G:T	2.42593e-07	-1.19599	-1.01742	5.75748e-05	-1.00285	-1.00264	5.76031e-05	-1.00285	-1.00265
72305307	chr3:72305307:T:G	6.86392e-07	-0.514603	-0.65874	0.000156549	-0.404257	-0.600952	0.00015663	-0.404254	-0.600932
72305360	chr3:72305360:C:T	1.95289e-07	-1.2322	-1.19812	4.23836e-05	-1.08892	-1.2229	4.24052e-05	-1.0889	-1.22291
72305373	chr3:72305373:T:C	8.75845e-07	-1.5082e-10	-0.929603	0.000183792	-1.5082e-10	-0.844775	0.000183885	-1.5082e-10	-0.844764
72305415	chr3:72305415:C:A	1.29716e-07	-1.566	-1.27345	2.39185e-05	-1.60564	-1.27829	2.39303e-05	-1.60564	-1.27829
72305993	chr3:72305993:C:T	2.44334e-07	-1.07434	-1.13192	4.17219e-05	-1.22244	-1.10511	4.17426e-05	-1.22243	-1.10512
72306092	chr3:72306092:T:C	2.61456e-07	-1.03321	-1.10532	4.47225e-05	-1.18491	-1.07319	4.47447e-05	-1.18491	-1.07319
72306116	chr3:72306116:T:A	1.57697e-06	-0.341532	-2.97869e-10	0.000175524	-0.890801	-2.97869e-10	0.000175619	-0.89076	-2.97869e-10
72306182	chr3:72306182:G:A	1.58099e-06	-1.5082e-10	-0.338987	0.000288173	-1.5082e-10	-0.395017	0.000288322	-1.5082e-10	-0.394995
72306228	chr3:72306228:A:G	1.73681e-07	-1.54149	-1.00608	4.30513e-05	-1.27238	-1.02381	4.30748e-05	-1.27232	-1.02381
72306338	chr3:72306338:A:G	1.9924e-07	-1.443	-0.967282	3.79089e-05	-1.48873	-0.93466	3.79268e-05	-1.48879	-0.934632
72306426	chr3:72306426:C:T	5.35797e-06	-1.5082e-10	0.881548	0.00115492	-1.5082e-10	0.993208	0.00115554	-1.5082e-10	0.993247
72307141	chr3:72307141:C:T	8.2028e-07	0.262111	-1.25726	0.000178118	0.374015	-1.25014	0.00017821	0.374032	-1.25014
72307789	chr3:72307789:A:G	1.37606e-06	-0.477814	-2.97869e-10	0.000157744	-0.997603	-2.97869e-10	0.000157829	-0.997564	-2.97869e-10
72307855	chr3:72307855:T:C	2.49801e-07	-1.05443	-1.1297	5.45045e-05	-0.959361	-1.10093	5.45306e-05	-0.959391	-1.10092
72307867	chr3:72307867:C:T	4.59964e-07	-1.02265	-0.550993	9.84484e-05	-0.913346	-0.5557	9.84964e-05	-0.913378	-0.555677
72307938	chr3:72307938:T:G	1.24485e-06	-1.5082e-10	-0.578021	0.000228483	-1.5082e-10	-0.627114	0.000228601	-1.5082e-10	-0.627095
72308012	chr3:72308012:G:A	6.70984e-07	0.046845	-1.24289	0.00014329	0.143143	-1.23685	0.000143364	0.143159	-1.23685
72308706	chr3:72308706:G:A	1.76754e-07	-1.69358	-0.836453	3.38882e-05	-1.70907	-0.826437	3.39051e-05	-1.70907	-0.826444
72309650	chr3:72309650:G:A	2.95766e-07	-1.21238	-0.802848	5.60083e-05	-1.26665	-0.76643	5.60339e-05	-1.26672	-0.766395
72309661	chr3:72309661:T:C	1.24447e-06	-1.5082e-10	-0.578325	0.000228417	-1.5082e-10	-0.627406	0.000228535	-1.5082e-10	-0.627387
72309772	chr3:72309772:T:C	2.69751e-07	-1.01401	-1.09328	4.68235e-05	-1.15405	-1.05814	4.68471e-05	-1.15404	-1.05815
72309777	chr3:72309777:A:T	2.64441e-07	-1.03627	-1.0909	4.60601e-05	-1.17309	-1.05554	4.60834e-05	-1.17307	-1.05555
72310340	chr3:72310340:A:G	2.72623e-07	-1.46142	-0.635283	5.33993e-05	-1.665	-0.415779	5.34257e-05	-1.66502	-0.415758
72310376	chr3:72310376:G:A	1.53167e-06	0.907173	-1.27785	0.000324918	1.00318	-1.27818	0.000325085	1.0032	-1.27818
72310395	chr3:72310395:A:G	6.66077e-07	-1.5082e-10	-1.20339	0.000122939	-1.5082e-10	-1.24689	0.000123001	-1.5082e-10	-1.24688
72310525	chr3:72310525:G:A	1.92005e-07	-1.38205	-1.06522	3.56893e-05	-1.42138	-1.06235	3.5708e-05	-1.42136	-1.06234
72310593	chr3:72310593:T:C	1.24676e-06	-1.5082e-10	-0.576485	0.000228825	-1.5082e-10	-0.62562	0.000228943	-1.5082e-10	-0.625601
72310712	chr3:72310712:T:C	6.82114e-07	-1.5082e-10	-1.1796	0.000139701	-1.5082e-10	-1.11907	0.000139772	-1.5082e-10	-1.11906
72311199	chr3:72311199:C:A	2.50251e-07	-1.69144	-0.490884	5.22564e-05	-1.71108	-0.391339	5.22825e-05	-1.71107	-0.39134
72311222	chr3:72311222:G:A	6.21084e-07	-1.5082e-10	-1.27333	0.000119211	-1.5082e-10	-1.27768	0.000119271	-1.5082e-10	-1.27768
72311230	chr3:72311230:C:T	6.32956e-07	-1.5082e-10	-1.25439	0.000119537	-1.5082e-10	-1.27495	0.000119597	-1.5082e-10	-1.27495
72311306	chr3:72311306:G:C	1.18837e-07	-1.70003	-1.22701	2.71037e-05	-1.57965	-1.17926	2.71177e-05	-1.57964	-1.17925
72311313	chr3:72311313:T:G	1.57177e-07	-1.65567	-0.991752	2.91881e-05	-1.71251	-0.972305	2.92022e-05	-1.71252	-0.972316
72311461	chr3:72311461:C:T	2.38371e-06	-1.39403	1.46565	0.000252025	-1.71278	1.18373	0.000252155	-1.71278	1.18375
72311817	chr3:72311817:C:T	6.6974e-07	-1.5082e-10	-1.1979	0.000127907	-1.5082e-10	-1.20727	0.000127971	-1.5082e-10	-1.20727
72311903	chr3:72311903:A:C	8.49055e-07	-1.66725	0.706585	0.000184069	-1.70969	0.866429	0.000184162	-1.7097	0.866443
72311962	chr3:72311962:A:T	4.8723e-07	-1.51606	-2.97869e-10	8.03834e-05	-1.67177	-2.97869e-10	8.04223e-05	-1.67178	-2.97869e-10
72312006	chr3:72312006:A:G	3.74119e-07	-1.58207	-0.198145	7.18975e-05	-1.66299	-0.120343	7.19311e-05	-1.66302	-0.120343
72312068	chr3:72312068:G:T	6.99955e-07	-1.5082e-10	-1.15378	0.000133926	-1.5082e-10	-1.16129	0.000133993	-1.5082e-10	-1.16129
72312315	chr3:72312315:G:A	5.04284e-07	-1.24232	-0.239332	9.13577e-05	-1.37603	-0.16777	9.14093e-05	-1.37596	-0.167772
72312531	chr3:72312531:C:T	1.30906e-06	-1.5082e-10	-0.527726	0.000248924	-1.5082e-10	-0.541429	0.000249051	-1.5082e-10	-0.541416
72312853	chr3:72312853:G:A	6.75686e-07	-1.5082e-10	-1.18906	0.000124028	-1.5082e-10	-1.23807	0.00012409	-1.5082e-10	-1.23807
72312877	chr3:72312877:A:T	5.87466e-07	-1.11125	-0.217722	0.000104203	-1.26476	-0.14748	0.000104263	-1.26468	-0.147484
72312882	chr3:72312882:T:G	1.92431e-06	-0.14247	-2.97869e-10	0.000203294	-0.743925	-2.97869e-10	0.000203404	-0.743879	-2.97869e-10
72312892	chr3:72312892:C:T	4.35471e-07	-1.17683	-0.451532	9.99668e-05	-1.1626	-0.291142	0.000100016	-1.16259	-0.291161
72312927	chr3:72312927:T:TTTA	2.53499e-06	0.133152	-2.97869e-10	0.000251351	-0.531729	-2.97869e-10	0.000251489	-0.531676	-2.97869e-10
72313056	chr3:72313056:A:T	6.36506e-07	-1.5082e-10	-1.2488	0.00011979	-1.5082e-10	-1.27284	0.000119849	-1.5082e-10	-1.27284
72313158	chr3:72313158:C:T	1.35923e-07	-1.71249	-1.08021	2.55221e-05	-1.70835	-1.11068	2.55346e-05	-1.70835	-1.11069
72313320	chr3:72313320:T:C	1.25638e-06	-1.5082e-10	-0.568799	0.000238676	-1.5082e-10	-0.583471	0.000238798	-1.5082e-10	-0.583457
72313341	chr3:72313341:T:C	1.16365e-06	-1.5082e-10	-0.645472	0.000218227	-1.5082e-10	-0.673041	0.000218337	-1.5082e-10	-0.673035
72313390	chr3:72313390:A:C	3.58153e-06	-1.5082e-10	0.478753	0.000737726	-1.5082e-10	0.544995	0.000738124	-1.5082e-10	0.545038
72313439	chr3:72313439:A:T	2.72922e-07	-1.69812	-0.397486	5.81201e-05	-1.70793	-0.288138	5.81494e-05	-1.70792	-0.288139
72313624	chr3:72313624:A:C	1.54957e-06	-0.980107	0.621048	0.000288195	-1.13413	0.73919	0.000288367	-1.13404	0.739201
72313810	chr3:72313810:G:A	4.60888e-07	-1.51856	-0.0530749	9.20137e-05	-1.53229	-0.00434614	9.20632e-05	-1.53228	-0.00431866
72313930	chr3:72313930:G:A	1.58537e-06	-0.168161	-0.168059	0.000151828	-0.80207	-0.233757	0.000151916	-0.802012	-0.233734
72314523	chr3:72314523:T:C	3.59121e-06	0.856578	-0.375125	0.000936513	1.14672	-0.363133	0.0009371	1.14683	-0.363113
72314799	chr3:72314799:T:G	6.22612e-07	-1.5082e-10	-1.27087	0.00012075	-1.5082e-10	-1.26486	0.00012081	-1.5082e-10	-1.26486
72315187	chr3:72315187:A:G	3.42735e-07	-0.70111	-1.16672	5.66759e-05	-0.878823	-1.14241	5.67045e-05	-0.878812	-1.14241
72315322	chr3:72315322:C:T	2.2682e-06	-1.5082e-10	0.0219486	0.000419268	-1.5082e-10	-0.0200678	0.000419483	-1.5082e-10	-0.0200527
72315405	chr3:72315405:C:G	4.96947e-07	-1.49631	-2.97869e-10	9.77412e-05	-1.47625	-2.97869e-10	9.78171e-05	-1.47597	-2.97869e-10
72315422	chr3:72315422:G:C	4.15099e-07	-1.22093	-0.455346	0.000116773	-0.972501	-0.325848	0.00011684	-0.972426	-0.325842
72315455	chr3:72315455:A:G	7.01e-07	-0.0557126	-1.09657	6.88963e-05	-0.700391	-1.12558	6.89415e-05	-0.700236	-1.12558
72315890	chr3:72315890:G:A	1.73407e-06	-0.246566	-2.97869e-10	0.000186748	-0.828817	-2.97869e-10	0.000186849	-0.828772	-2.97869e-10
72316226	chr3:72316226:G:T	7.5029e-07	-1.5082e-10	-1.08433	0.000141365	-1.5082e-10	-1.10724	0.000141436	-1.5082e-10	-1.10723
72316247	chr3:72316247:C:T	2.33778e-07	-1.40325	-0.847168	4.3975e-05	-1.62492	-0.650035	4.39964e-05	-1.62495	-0.650014
72316907	chr3:72316907:AGAG:A	1.00811e-06	-1.5082e-10	-0.788957	0.000201865	-1.5082e-10	-0.75098	0.000201968	-1.5082e-10	-0.750966
72317089	chr3:72317089:C:T	9.08889e-07	-1.5082e-10	-0.89257	0.000186062	-1.5082e-10	-0.832498	0.000186158	-1.5082e-10	-0.832481
72317606	chr3:72317606:G:A	9.23151e-07	-0.0858156	-0.791184	8.91036e-05	-0.71795	-0.850828	8.91625e-05	-0.717796	-0.850818
72317639	chr3:72317639:G:C	2.08402e-06	0.945512	-1.00825	0.000417739	1.00716	-1.03088	0.000418005	1.00729	-1.03087
72317708	chr3:72317708:A:G	5.06161e-07	-1.47794	-2.97869e-10	7.94071e-05	-1.68399	-2.97869e-10	7.94467e-05	-1.68399	-2.97869e-10
72318146	chr3:72318146:G:A	2.89824e-07	-0.920094	-1.11542	4.26355e-05	-1.23178	-1.07411	4.2654e-05	-1.23185	-1.0741
72318755	chr3:72318755:A:G	1.40922e-07	-1.69628	-1.0603	2.5924e-05	-1.70133	-1.10208	2.59373e-05	-1.70133	-1.10207
72319016	chr3:72319016:T:C	9.94694e-07	-0.372836	-0.429521	0.000149577	-0.733127	-0.31764	0.000149641	-0.733237	-0.317599
72319573	chr3:72319573:G:A	6.30933e-07	-1.5082e-10	-1.25759	0.000122679	-1.5082e-10	-1.24901	0.00012274	-1.5082e-10	-1.24901
72320721	chr3:72320721:A:C	7.14623e-07	-0.912943	-0.220094	0.000127719	-1.27272	0.063971	0.00012778	-1.27279	0.0640205
72320871	chr3:72320871:C:T	6.34807e-07	-1.5082e-10	-1.25147	0.000123639	-1.5082e-10	-1.24121	0.0001237	-1.5082e-10	-1.24121
72321261	chr3:72321261:G:A	8.07849e-07	-1.5082e-10	-1.01042	0.00017399	-1.5082e-10	-0.899579	0.000174079	-1.5082e-10	-0.899564
72321704	chr3:72321704:C:G	8.98689e-07	-1.5082e-10	-0.903856	0.000188767	-1.5082e-10	-0.818067	0.000188863	-1.5082e-10	-0.818052
72321758	chr3:72321758:C:T	6.80826e-07	-1.5082e-10	-1.18149	0.000141222	-1.5082e-10	-1.10825	0.000141293	-1.5082e-10	-1.10824
72322374	chr3:72322374:C:T	1.45547e-07	-1.71173	-1.01257	3.05724e-05	-1.6928	-0.945682	3.05869e-05	-1.69282	-0.945687
72322412	chr3:72322412:C:A	7.85092e-07	-1.03324	-0.00575459	0.000151077	-1.21206	0.17127	0.000151148	-1.21207	0.171249
72322440	chr3:72322440:G:T	2.18045e-06	-1.5082e-10	-0.0175075	0.000351675	-1.5082e-10	-0.19587	0.000351848	-1.5082e-10	-0.195874
72322571	chr3:72322571:G:A	2.11497e-07	-1.1383	-1.21229	3.35691e-05	-1.43313	-1.11185	3.3587e-05	-1.43309	-1.11185
72322624	chr3:72322624:G:C	9.06611e-07	0.377813	-1.27289	7.41045e-05	-0.486375	-1.26673	7.41517e-05	-0.486233	-1.26673
72322780	chr3:72322780:G:A	8.4113e-07	-1.5082e-10	-0.970046	0.000164016	-1.5082e-10	-0.958613	0.0001641	-1.5082e-10	-0.958601
72322860	chr3:72322860:G:A	6.35614e-07	-1.5082e-10	-1.2502	0.000126406	-1.5082e-10	-1.21908	0.000126468	-1.5082e-10	-1.21908
72323244	chr3:72323244:T:C	9.72783e-07	0.208546	-1.03318	0.000117711	-0.257432	-1.03292	0.000117756	-0.257542	-1.03292
72323329	chr3:72323329:G:A	1.44168e-07	-1.70293	-1.03089	3.78988e-05	-1.47148	-0.952179	3.79154e-05	-1.47154	-0.952182
72323407	chr3:72323407:A:C	1.58192e-06	0.458161	-0.796556	0.000183026	-0.0955455	-0.753406	0.000183097	-0.0956762	-0.753384
72323439	chr3:72323439:G:A	1.16235e-06	-1.5082e-10	-0.646595	0.000241153	-1.5082e-10	-0.573145	0.000241276	-1.5082e-10	-0.573134
72323543	chr3:72323543:G:A	9.08774e-07	-1.5082e-10	-0.892695	0.000182225	-1.5082e-10	-0.853338	0.000182314	-1.5082e-10	-0.853343
72323643	chr3:72323643:C:T	7.21359e-07	-1.12366	-2.97869e-10	9.36262e-05	-1.51927	-2.97869e-10	9.36689e-05	-1.51931	-2.97869e-10
72323694	chr3:72323694:T:C	1.02818e-06	-1.5082e-10	-0.769249	0.000212444	-1.5082e-10	-0.699898	0.000212552	-1.5082e-10	-0.699889
72323873	chr3:72323873:C:G	4.29943e-07	-0.480758	-1.16038	6.20373e-05	-0.785843	-1.145	6.2065e-05	-0.785889	-1.145
72324876	chr3:72324876:G:C	4.0693e-07	-1.69615	-2.97869e-10	8.08667e-05	-1.66578	-2.97869e-10	8.09073e-05	-1.66577	-2.97869e-10
72324982	chr3:72324982:C:A	3.3382e-07	-0.637448	-1.25674	9.21707e-05	-0.293954	-1.24098	9.22135e-05	-0.293991	-1.24098
72325515	chr3:72325515:C:T	1.18779e-07	-1.70704	-1.22049	3.05869e-05	-1.48993	-1.14808	3.06002e-05	-1.48999	-1.14808
72325533	chr3:72325533:T:C	2.94744e-06	0.807201	-0.523302	0.000295917	0.078701	-0.4472	0.000296036	0.0785705	-0.447164
72325848	chr3:72325848:G:T	4.19026e-07	-1.66686	-2.97869e-10	7.72544e-05	-1.71147	-2.97869e-10	7.72938e-05	-1.71146	-2.97869e-10
72325849	chr3:72325849:A:G	6.56337e-07	-1.5082e-10	-1.21812	0.000129116	-1.5082e-10	-1.19786	0.000129181	-1.5082e-10	-1.19786
72326452	chr3:72326452:G:A	6.43944e-07	-1.5082e-10	-1.23718	0.000126248	-1.5082e-10	-1.22033	0.000126311	-1.5082e-10	-1.22032
72326461	chr3:72326461:C:A	1.54577e-07	-1.43664	-1.22745	4.41252e-05	-1.04598	-1.22557	4.41473e-05	-1.04598	-1.22556
72326632	chr3:72326632:T:C	1.56359e-07	-1.37939	-1.27325	2.27471e-05	-1.66035	-1.27379	2.27582e-05	-1.66036	-1.27379
72326788	chr3:72326788:A:T	3.22265e-06	-0.344188	0.717355	0.000340418	-0.722219	0.493816	0.000340597	-0.72223	0.493856
72326827	chr3:72326827:T:C	1.05351e-06	-1.5082e-10	-0.744913	0.000205842	-1.5082e-10	-0.731468	0.000205946	-1.5082e-10	-0.731462
72326832	chr3:72326832:C:G	4.85245e-07	-0.694121	-0.826017	4.56236e-05	-1.42041	-0.817742	4.56488e-05	-1.42036	-0.817735
72327214	chr3:72327214:A:C	4.91448e-07	-1.50744	-2.97869e-10	8.66424e-05	-1.59679	-2.97869e-10	8.66868e-05	-1.59677	-2.97869e-10
72327458	chr3:72327458:A:AT	4.58932e-06	-0.149836	0.87653	0.000421323	-0.561915	0.546739	0.000421545	-0.561921	0.546772
72327518	chr3:72327518:G:A	4.06404e-07	-0.676648	-1.0208	3.78355e-05	-1.41114	-1.01419	3.78563e-05	-1.41109	-1.01419
72327629	chr3:72327629:T:C	4.68432e-07	-1.5554	-2.97869e-10	8.35688e-05	-1.63291	-2.97869e-10	8.36115e-05	-1.63289	-2.97869e-10
72327637	chr3:72327637:C:G	4.11563e-07	-0.499948	-1.18488	5.96499e-05	-0.798207	-1.17188	5.96766e-05	-0.798254	-1.17188
72327657	chr3:72327657:C:T	2.3762e-07	-1.48024	-0.753878	4.41179e-05	-1.54318	-0.728533	4.414e-05	-1.54318	-0.728524
72327834	chr3:72327834:T:C	1.31466e-07	-1.70134	-1.1247	3.53155e-05	-1.46328	-1.03097	3.53308e-05	-1.46334	-1.03098
72327932	chr3:72327932:A:C	7.18644e-07	-1.5082e-10	-1.12743	0.000142342	-1.5082e-10	-1.10034	0.000142412	-1.5082e-10	-1.10035
72328039	chr3:72328039:C:T	3.01199e-06	-0.398563	0.704125	0.000322701	-0.765036	0.483186	0.00032287	-0.76505	0.483226
72328151	chr3:72328151:C:T	6.25012e-07	-1.5082e-10	-1.26702	0.000119915	-1.5082e-10	-1.27179	0.000119975	-1.5082e-10	-1.27179
72328389	chr3:72328389:G:T	1.15119e-06	0.593473	-1.24971	9.21693e-05	-0.30024	-1.23471	9.22306e-05	-0.300077	-1.23471
72328557	chr3:72328557:A:G	6.55505e-07	-1.5082e-10	-1.21939	0.000131841	-1.5082e-10	-1.17698	0.000131906	-1.5082e-10	-1.17698
72328665	chr3:72328665:CAAAGCAAAG:C	6.67863e-07	-0.0754275	-1.12528	0.00021392	0.423611	-1.11659	0.00021401	0.423539	-1.11659
72329253	chr3:72329253:C:T	6.26139e-07	-1.5082e-10	-1.26522	0.000124907	-1.5082e-10	-1.23101	0.00012497	-1.5082e-10	-1.231
72329582	chr3:72329582:C:T	1.5017e-07	-1.55041	-1.14262	2.62687e-05	-1.70862	-1.08158	2.62824e-05	-1.70861	-1.08157
72329799	chr3:72329799:A:G	7.28322e-06	2.44903	-1.26049	0.000349839	1.07362	-1.27472	0.000350043	1.0737	-1.27472
72330140	chr3:72330140:A:G	8.42349e-07	-0.968598	-2.97869e-10	0.000124666	-1.23294	-2.97869e-10	0.000124725	-1.23296	-2.97869e-10
72330144	chr3:72330144:G:A	9.04733e-07	-1.5082e-10	-0.897153	0.000174324	-1.5082e-10	-0.897662	0.000174411	-1.5082e-10	-0.89766
72330991	chr3:72330991:G:A	1.43414e-07	-1.70984	-1.02922	2.4426e-05	-1.71234	-1.15059	2.4438e-05	-1.71234	-1.15059
72331114	chr3:72331114:G:C	4.6543e-06	1.70744	-0.966683	0.00012006	-0.331991	-0.938595	0.000120105	-0.332121	-0.938588
72331278	chr3:72331278:C:G	9.0165e-07	-1.5082e-10	-0.900566	0.000165927	-1.5082e-10	-0.947032	0.000166009	-1.5082e-10	-0.947034
72331710	chr3:72331710:A:G	2.8717e-05	3.82522	-1.26477	0.000263393	0.753383	-1.23831	0.000263516	0.753351	-1.23831
72331779	chr3:72331779:T:C	2.99565e-07	-0.881611	-1.12085	3.31469e-05	-1.48224	-1.07539	3.31654e-05	-1.48218	-1.07539
72331794	chr3:72331794:G:A	5.09363e-06	-1.5082e-10	0.830954	0.000770843	-1.5082e-10	0.588907	0.000771222	-1.5082e-10	0.588901
72332146	chr3:72332146:C:T	9.25064e-07	-0.87493	-2.97869e-10	0.000142606	-1.09849	-2.97869e-10	0.000142673	-1.09852	-2.97869e-10
72332195	chr3:72332195:C:G	8.94721e-07	-0.908281	-2.97869e-10	0.000138539	-1.12743	-2.97869e-10	0.000138604	-1.12746	-2.97869e-10
72332455	chr3:72332455:C:T	9.6947e-07	-0.828042	-2.97869e-10	0.000139869	-1.11787	-2.97869e-10	0.000139935	-1.1179	-2.97869e-10
72332505	chr3:72332505:G:A	9.16105e-07	-1.5082e-10	-0.884662	0.000203117	-1.5082e-10	-0.744797	0.000203221	-1.5082e-10	-0.744779
72332942	chr3:72332942:G:T	6.93865e-07	-1.5082e-10	-1.16251	0.00013204	-1.5082e-10	-1.17547	0.000132107	-1.5082e-10	-1.17546
72333093	chr3:72333093:A:T	6.9922e-07	-1.5082e-10	-1.15483	0.000137136	-1.5082e-10	-1.13761	0.000137204	-1.5082e-10	-1.1376
72333807	chr3:72333807:A:T	2.17985e-07	-1.61924	-0.70113	3.96425e-05	-1.64282	-0.735856	3.96636e-05	-1.6428	-0.735839
72334231	chr3:72334231:G:A	1.48182e-06	-1.5082e-10	-0.403769	0.000311483	-1.5082e-10	-0.317232	0.000311649	-1.5082e-10	-0.317197
72334262	chr3:72334262:C:T	4.97435e-07	-0.2173	-1.27803	3.17159e-05	-1.32489	-1.27687	3.17303e-05	-1.32494	-1.27687
72334344	chr3:72334344:G:A	1.99692e-07	-1.25747	-1.15054	2.88401e-05	-1.49584	-1.20097	2.88537e-05	-1.49586	-1.20098
72334885	chr3:72334885:A:G	6.18006e-07	-1.5082e-10	-1.27829	0.000119169	-1.5082e-10	-1.27803	0.000119228	-1.5082e-10	-1.27803
72334962	chr3:72334962:C:CTAAA	1.11752e-07	-1.71083	-1.27768	3.85571e-05	-1.14515	-1.26129	3.85793e-05	-1.14507	-1.26129
72335067	chr3:72335067:G:A	4.31472e-07	-1.63759	-2.97869e-10	7.77014e-05	-1.7057	-2.97869e-10	7.77406e-05	-1.7057	-2.97869e-10
72336370	chr3:72336370:T:C	9.16114e-07	0.373958	-1.25861	3.00527e-05	-1.40504	-1.25059	3.00682e-05	-1.40502	-1.25059
72336567	chr3:72336567:C:G	6.52452e-07	-1.5082e-10	-1.22405	0.000130889	-1.5082e-10	-1.18423	0.000130954	-1.5082e-10	-1.18423
72336733	chr3:72336733:C:T	0.00372086	8.21506	-0.790386	0.00127095	1.94683	-0.857887	0.00127152	1.94675	-0.857863
72336992	chr3:72336992:G:A	6.93147e-07	-1.5082e-10	-1.16355	0.000125739	-1.5082e-10	-1.22437	0.000125803	-1.5082e-10	-1.22436
72337109	chr3:72337109:C:T	4.79754e-07	-1.53152	-2.97869e-10	7.72302e-05	-1.71179	-2.97869e-10	7.72684e-05	-1.71179	-2.97869e-10
72337115	chr3:72337115:C:T	1.99952e-06	1.16457	-1.26869	2.45053e-05	-1.58139	-1.2783	2.45186e-05	-1.58135	-1.2783
72338238	chr3:72338238:A:G	3.13373e-07	-0.768056	-1.18934	3.32194e-05	-1.28413	-1.27132	3.32269e-05	-1.28439	-1.27132
72338239	chr3:72338239:A:G	4.00107e-07	-1.71306	-2.97869e-10	8.71992e-05	-1.59038	-2.97869e-10	8.72411e-05	-1.5904	-2.97869e-10
72338287	chr3:72338287:C:T	6.1878e-07	-1.5082e-10	-1.27704	0.000119786	-1.5082e-10	-1.27287	0.000119846	-1.5082e-10	-1.27287
72338820	chr3:72338820:A:T	6.39964e-06	2.32313	-1.26392	2.69543e-05	-1.48824	-1.27619	2.69678e-05	-1.48824	-1.27619
72339582	chr3:72339582:C:T	6.5289e-07	-1.5082e-10	-1.22338	0.000122784	-1.5082e-10	-1.24815	0.000122846	-1.5082e-10	-1.24815
72339836	chr3:72339836:A:G	1.09829e-06	-1.5082e-10	-0.70328	0.000233909	-1.5082e-10	-0.603647	0.000234036	-1.5082e-10	-0.603599
72339934	chr3:72339934:T:G	6.75909e-07	-1.5082e-10	-1.18873	0.000173509	-1.5082e-10	-0.902347	0.000173596	-1.5082e-10	-0.902346
72340236	chr3:72340236:A:G	0.000762377	7.11034	-1.27093	4.41336e-05	-1.15874	-1.11262	4.41579e-05	-1.15869	-1.11262
72340359	chr3:72340359:G:C	1.39668e-06	0.777814	-1.24075	2.89125e-05	-1.41613	-1.27817	2.89279e-05	-1.4161	-1.27817
72340455	chr3:72340455:G:A	6.20566e-07	-1.5082e-10	-1.27416	0.000119141	-1.5082e-10	-1.27827	0.0001192	-1.5082e-10	-1.27827
72340648	chr3:72340648:A:G	1.08374e-06	-1.5082e-10	-0.716617	0.000232576	-1.5082e-10	-0.609362	0.000232704	-1.5082e-10	-0.609307
72340673	chr3:72340673:G:A	4.1574e-06	1.81741	-1.18956	2.39496e-05	-1.62143	-1.2612	2.39623e-05	-1.62139	-1.2612
72341661	chr3:72341661:A:G	6.71889e-07	-1.5082e-10	-1.1947	0.000126404	-1.5082e-10	-1.2191	0.000126465	-1.5082e-10	-1.21911
72341664	chr3:72341664:T:A	6.18338e-07	-1.5082e-10	-1.27776	0.000119391	-1.5082e-10	-1.27617	0.00011945	-1.5082e-10	-1.27617
72341922	chr3:72341922:G:C	6.52028e-07	0.0516265	-1.27633	2.39446e-05	-1.62814	-1.2547	2.39569e-05	-1.62812	-1.2547
72342548	chr3:72342548:G:A	7.49579e-07	-1.5082e-10	-1.08528	0.000164629	-1.5082e-10	-0.954886	0.000164715	-1.5082e-10	-0.954858
72342658	chr3:72342658:CT:C	6.93718e-07	-1.5082e-10	-1.16273	0.000149105	-1.5082e-10	-1.05393	0.000149178	-1.5082e-10	-1.05394
72342686	chr3:72342686:G:A	6.68776e-07	-1.5082e-10	-1.19934	0.000119549	-1.5082e-10	-1.27485	0.000119608	-1.5082e-10	-1.27485
72342828	chr3:72342828:G:A	9.05326e-07	-1.5082e-10	-0.896497	0.000153326	-1.5082e-10	-1.02601	0.000153402	-1.5082e-10	-1.02601
72343159	chr3:72343159:C:T	0.00197185	7.93269	-1.143	2.86656e-05	-1.49539	-1.20749	2.86793e-05	-1.49541	-1.20749
72343336	chr3:72343336:C:T	1.05272e-06	0.418792	-1.16445	2.99423e-05	-1.66904	-0.990262	2.99578e-05	-1.66903	-0.99026
72343477	chr3:72343477:T:C	1.11343e-06	-1.5082e-10	-0.689595	0.000180681	-1.5082e-10	-0.861843	0.000180771	-1.5082e-10	-0.861843
72344147	chr3:72344147:TTGAGAAAAACTGAAC:T	6.78541e-07	-1.5082e-10	-1.18485	0.00012307	-1.5082e-10	-1.24583	0.000123131	-1.5082e-10	-1.24582
72344161	chr3:72344161:A:C	0.00761429	8.82216	-0.681417	3.11782e-05	-1.35372	-1.26514	3.11928e-05	-1.35375	-1.26514
72344224	chr3:72344224:C:T	6.53665e-07	-1.5082e-10	-1.2222	0.000134076	-1.5082e-10	-1.16017	0.000134142	-1.5082e-10	-1.16017
72344611	chr3:72344611:G:C	4.71411e-07	-0.517562	-1.0315	2.43515e-05	-1.68482	-1.18117	2.43634e-05	-1.68483	-1.18116
72344797	chr3:72344797:C:T	1.05153e-06	-1.5082e-10	-0.746791	0.000161982	-1.5082e-10	-0.971093	0.000162062	-1.5082e-10	-0.971096
72344831	chr3:72344831:C:G	0.131903	10.1978	0.79495	7.78365e-05	-0.987465	-0.716502	7.78708e-05	-0.987517	-0.716507
72344876	chr3:72344876:G:A	0.0800523	9.38914	1.10426	7.69577e-05	-1.16998	-0.54534	7.69919e-05	-1.17003	-0.545346
72344917	chr3:72344917:T:C	6.19253e-07	-1.5082e-10	-1.27628	0.000122459	-1.5082e-10	-1.2508	0.00012252	-1.5082e-10	-1.2508
72344979	chr3:72344979:A:G	1.80974e-06	-1.5082e-10	-0.203852	0.000462419	-1.5082e-10	0.0778937	0.000462701	-1.5082e-10	0.0780058
72345008	chr3:72345008:C:T	6.92552e-07	0.110244	-1.27465	2.27132e-05	-1.70135	-1.23428	2.27247e-05	-1.70135	-1.23428
72345135	chr3:72345135:C:T	6.26296e-07	-1.25408	-0.0108942	0.000102079	-1.50744	0.0746046	0.000102139	-1.50742	0.0746703
72345292	chr3:72345292:C:T	7.30147e-07	-1.5082e-10	-1.11155	0.000124245	-1.5082e-10	-1.23632	0.000124306	-1.5082e-10	-1.23633
72345593	chr3:72345593:A:C	8.09297e-07	-1.5082e-10	-1.00863	0.000183201	-1.5082e-10	-0.847995	0.00018329	-1.5082e-10	-0.848005
72345701	chr3:72345701:T:C	7.0344e-07	-0.430893	-0.717917	2.98892e-05	-1.69635	-0.964726	2.9904e-05	-1.69636	-0.96472
72345922	chr3:72345922:C:G	5.03325e-07	-1.48356	-2.97869e-10	7.74674e-05	-1.70872	-2.97869e-10	7.7506e-05	-1.70872	-2.97869e-10
72346177	chr3:72346177:T:C	2.13674e-06	-0.037758	-2.97869e-10	0.00018425	-0.842285	-2.97869e-10	0.000184338	-0.842304	-2.97869e-10
72346241	chr3:72346241:A:T	6.67049e-07	-1.5082e-10	-1.20193	0.000121633	-1.5082e-10	-1.25757	0.000121694	-1.5082e-10	-1.25756
72346266	chr3:72346266:A:G	6.28297e-07	-1.5082e-10	-1.26178	0.000124715	-1.5082e-10	-1.23254	0.000124778	-1.5082e-10	-1.23254
72346419	chr3:72346419:T:C	0.000142972	5.36437	-1.19876	3.38758e-05	-1.28636	-1.24952	3.38933e-05	-1.28634	-1.24952
72346602	chr3:72346602:C:T	8.01145e-07	-1.5082e-10	-1.01875	0.000141958	-1.5082e-10	-1.10304	0.000142029	-1.5082e-10	-1.10305
72346654	chr3:72346654:C:T	6.40742e-07	-1.5082e-10	-1.24217	0.000119139	-1.5082e-10	-1.27829	0.000119198	-1.5082e-10	-1.27829
72347025	chr3:72347025:C:T	8.42076e-07	-1.5082e-10	-0.968922	0.000213546	-1.5082e-10	-0.694725	0.000213653	-1.5082e-10	-0.694721
72347090	chr3:72347090:C:T	0.163803	10.2232	0.986228	6.12633e-05	-1.29328	-0.650113	6.12929e-05	-1.29329	-0.650118
72347178	chr3:72347178:G:A	0.000148843	5.30272	-1.09686	3.25736e-05	-1.29744	-1.27764	3.25903e-05	-1.29743	-1.27763
72347743	chr3:72347743:A:AC	9.03643e-07	-1.5082e-10	-0.898358	0.000219227	-1.5082e-10	-0.668471	0.000219342	-1.5082e-10	-0.668442
72347751	chr3:72347751:G:T	0.0246704	10.401	-1.08465	3.20858e-05	-1.35841	-1.23176	3.21042e-05	-1.35834	-1.23175
72347782	chr3:72347782:G:A	6.93732e-07	-1.5082e-10	-1.16271	0.000120957	-1.5082e-10	-1.26314	0.000121016	-1.5082e-10	-1.26315
72348074	chr3:72348074:G:A	6.18302e-07	-1.5082e-10	-1.27782	0.000119762	-1.5082e-10	-1.27307	0.000119821	-1.5082e-10	-1.27307
72348120	chr3:72348120:C:A	1.11071e-06	-1.5082e-10	-0.692038	0.000225363	-1.5082e-10	-0.640865	0.000225478	-1.5082e-10	-0.640853
72348128	chr3:72348128:A:G	0.499738	12.6595	-0.334689	4.43759e-05	-1.01355	-1.25233	4.44018e-05	-1.01346	-1.25234
72348133	chr3:72348133:C:A	0.000130085	5.11284	-1.0417	3.40936e-05	-1.29948	-1.22999	3.41106e-05	-1.29948	-1.22999
72348282	chr3:72348282:T:C	6.37688e-07	-1.5082e-10	-1.24694	0.000126806	-1.5082e-10	-1.21592	0.000126868	-1.5082e-10	-1.21593
72349303	chr3:72349303:A:G	1.06664e-06	-1.5082e-10	-0.73252	0.000216132	-1.5082e-10	-0.682688	0.000216242	-1.5082e-10	-0.682676
72349453	chr3:72349453:C:T	0.000114196	5.21237	-1.27149	3.67327e-05	-1.32973	-1.12518	3.67518e-05	-1.32972	-1.12517
72349467	chr3:72349467:G:A	6.39996e-07	-1.5082e-10	-1.24333	0.000143636	-1.5082e-10	-1.0913	0.00014371	-1.5082e-10	-1.09128
72349942	chr3:72349942:G:A	0.00018562	5.64723	-1.22057	5.74374e-05	-1.25486	-0.753025	5.74691e-05	-1.25484	-0.752989
72350147	chr3:72350147:A:G	6.27764e-07	-1.5082e-10	-1.26263	0.000123868	-1.5082e-10	-1.23936	0.000123929	-1.5082e-10	-1.23936
72350419	chr3:72350419:C:G	9.60753e-05	5.04353	-1.27543	4.00721e-05	-1.36841	-0.999487	4.00931e-05	-1.3684	-0.999471
72350735	chr3:72350735:C:T	1.22317e-06	-1.5082e-10	-0.595592	0.00025926	-1.5082e-10	-0.500745	0.0002594	-1.5082e-10	-0.500703
72350918	chr3:72350918:G:A	9.3112e-07	-1.68462	0.816216	0.000248579	-1.54969	1.00688	0.00024868	-1.54978	1.00688
72350922	chr3:72350922:G:T	9.97383e-06	2.71966	-1.21673	0.00050689	1.44604	-1.27632	0.000506753	1.44527	-1.27633
72350930	chr3:72350930:A:G	1.77853e-06	1.04997	-1.27123	0.000114296	-0.0648117	-1.25497	0.000114309	-0.0652058	-1.25497
72351230	chr3:72351230:G:A	0.000258482	6.01502	-1.25723	5.58216e-05	-1.14516	-0.891254	5.5852e-05	-1.14515	-0.891224
72351398	chr3:72351398:G:A	6.25746e-07	-1.5082e-10	-1.26585	0.000134503	-1.5082e-10	-1.15699	0.000134572	-1.5082e-10	-1.15697
72351485	chr3:72351485:G:C	4.22982e-07	-1.65746	-2.97869e-10	0.00011333	-1.32827	-2.97869e-10	0.000113385	-1.32828	-2.97869e-10
72351524	chr3:72351524:A:G	4.09516e-07	-1.68982	-2.97869e-10	8.05897e-05	-1.66921	-2.97869e-10	8.06288e-05	-1.66922	-2.97869e-10
72351871	chr3:72351871:C:T	1.91217e-07	-1.45778	-0.993602	3.63377e-05	-1.27648	-1.18924	3.63506e-05	-1.27661	-1.18926
72352444	chr3:72352444:T:TGATAAGTTA	6.89615e-07	-1.5082e-10	-1.16866	0.000133186	-1.5082e-10	-1.16683	0.000133253	-1.5082e-10	-1.16683
72352628	chr3:72352628:T:C	3.97267e-05	3.81044	-0.925449	0.000232336	0.544108	-1.1545	0.000232411	0.543935	-1.1545
72353026	chr3:72353026:T:A	7.49631e-06	1.99105	-0.773672	7.96097e-05	-0.604423	-1.07702	7.96484e-05	-0.604436	-1.07702
72353181	chr3:72353181:A:G	1.52772e-07	-1.71307	-0.962775	3.06969e-05	-1.66144	-0.972977	3.07126e-05	-1.66145	-0.972951
72353185	chr3:72353185:G:A	6.49267e-07	-1.5082e-10	-1.22895	0.000121588	-1.5082e-10	-1.25794	0.000121649	-1.5082e-10	-1.25794
72353233	chr3:72353233:A:G	1.17761e-07	-1.66083	-1.2753	2.16208e-05	-1.70669	-1.27824	2.16314e-05	-1.70669	-1.27824
72353563	chr3:72353563:C:T	6.5217e-07	-1.5082e-10	-1.22449	0.000122779	-1.5082e-10	-1.24819	0.00012284	-1.5082e-10	-1.24819
72353587	chr3:72353587:T:C	6.22669e-05	4.06893	-0.73454	0.000193847	0.390691	-1.1822	0.000193919	0.390569	-1.1822
72353626	chr3:72353626:C:A	1.70298e-07	-1.64143	-0.925813	3.32183e-05	-1.71149	-0.843985	3.32358e-05	-1.71149	-0.843956
72353740	chr3:72353740:G:A	1.11867e-06	-0.684898	-2.97869e-10	0.000105786	-1.39716	-2.97869e-10	0.000105841	-1.39713	-2.97869e-10
72354067	chr3:72354067:G:T	6.37849e-07	-1.5082e-10	-1.24669	0.000120911	-1.5082e-10	-1.26353	0.000120971	-1.5082e-10	-1.26352
72354099	chr3:72354099:A:G	8.28712e-07	-1.5082e-10	-0.98492	0.000159736	-1.5082e-10	-0.985056	0.00015982	-1.5082e-10	-0.985024
72354118	chr3:72354118:G:A	2.19082e-07	-1.62608	-0.689268	4.28685e-05	-1.47545	-0.824992	4.28865e-05	-1.47555	-0.824971
72354316	chr3:72354316:A:G	8.57503e-05	4.37959	-0.725189	0.000290738	0.658315	-1.04447	0.000290842	0.658173	-1.04447
72354583	chr3:72354583:A:G	7.97463e-05	4.31742	-0.735609	0.000277913	0.619306	-1.05058	0.000278013	0.619165	-1.05057
72355032	chr3:72355032:T:G	1.44491e-07	-1.6621	-1.06947	2.81915e-05	-1.71307	-1.00649	2.82062e-05	-1.71307	-1.00646
72355081	chr3:72355081:A:C	4.77254e-05	4.03458	-0.966155	0.000258469	0.673694	-1.1775	0.000258552	0.67352	-1.1775
72355097	chr3:72355097:CCTT:C	6.36375e-07	-1.5082e-10	-1.24901	0.00012434	-1.5082e-10	-1.23556	0.000124402	-1.5082e-10	-1.23555
72355163	chr3:72355163:C:A	6.27488e-07	-1.5082e-10	-1.26307	0.000119647	-1.5082e-10	-1.27403	0.000119706	-1.5082e-10	-1.27403
72355391	chr3:72355391:C:A	1.40206e-05	1.84349	-2.97869e-10	0.000369881	-0.145397	-2.97869e-10	0.000370119	-0.145251	-2.97869e-10
72355519	chr3:72355519:C:A	6.70214e-07	-1.5082e-10	-1.1972	0.000137458	-1.5082e-10	-1.13526	0.000137527	-1.5082e-10	-1.13526
72355599	chr3:72355599:T:C	2.01799e-06	-1.5082e-10	-0.0949358	0.000464459	-1.5082e-10	0.0822958	0.00046473	-1.5082e-10	0.0823821
72355759	chr3:72355759:C:T	6.32001e-07	-1.5082e-10	-1.2559	0.000123361	-1.5082e-10	-1.24346	0.000123423	-1.5082e-10	-1.24346
72356113	chr3:72356113:G:A	6.62968e-07	-1.5082e-10	-1.20807	0.000130058	-1.5082e-10	-1.1906	0.000130123	-1.5082e-10	-1.1906
72356287	chr3:72356287:G:A	2.98686e-07	-1.60555	-0.399849	5.05826e-05	-1.56609	-0.568878	5.06059e-05	-1.56615	-0.568852
72356583	chr3:72356583:G:A	0.000182815	5.68934	-1.2779	0.000275414	0.806359	-1.24666	0.000275565	0.806404	-1.24666
72356761	chr3:72356761:G:C	7.9995e-06	2.56007	-1.27773	5.65584e-05	-0.752247	-1.27106	5.65944e-05	-0.752108	-1.27106
72356801	chr3:72356801:T:A	0.000116896	5.24171	-1.27747	0.000212445	0.525847	-1.22574	0.000212561	0.525889	-1.22573
72356927	chr3:72356927:A:G	1.43256e-07	-1.53501	-1.20515	2.3569e-05	-1.68901	-1.20964	2.3581e-05	-1.689	-1.20963
72357083	chr3:72357083:T:C	1.96984e-06	-1.5082e-10	-0.119085	0.00045178	-1.5082e-10	0.0546172	0.000452043	-1.5082e-10	0.0547024
72357153	chr3:72357153:A:T	1.07812e-06	0.0612298	-0.78305	5.25476e-05	-1.4189	-0.677962	5.25776e-05	-1.41883	-0.677957
72357217	chr3:72357217:C:T	6.73644e-07	-1.5082e-10	-1.19209	0.000125389	-1.5082e-10	-1.22716	0.000125451	-1.5082e-10	-1.22716
72357315	chr3:72357315:G:A	1.45784e-07	-1.5266	-1.19607	2.38351e-05	-1.68587	-1.20155	2.38473e-05	-1.68586	-1.20154
72358065	chr3:72358065:C:G	1.86812e-07	-1.65657	-0.818115	3.73136e-05	-1.71294	-0.726281	3.73334e-05	-1.71294	-0.726247
72358134	chr3:72358134:A:T	1.33577e-06	-1.5082e-10	-0.507531	0.000329707	-1.5082e-10	-0.260374	0.000329885	-1.5082e-10	-0.260331
72358516	chr3:72358516:T:C	1.32024e-06	-1.5082e-10	-0.519222	0.000325293	-1.5082e-10	-0.273852	0.000325468	-1.5082e-10	-0.27381
72358829	chr3:72358829:A:G	7.473e-07	-1.5082e-10	-1.08833	0.000134448	-1.5082e-10	-1.1574	0.000134514	-1.5082e-10	-1.1574
72359307	chr3:72359307:A:G	6.52086e-07	-1.5082e-10	-1.22462	0.000129977	-1.5082e-10	-1.19122	0.000130041	-1.5082e-10	-1.19123
72359473	chr3:72359473:C:G	1.38981e-07	-1.53902	-1.23144	2.2944e-05	-1.69038	-1.23514	2.29556e-05	-1.69037	-1.23514
72359560	chr3:72359560:C:A	2.24953e-07	-1.48607	-0.802831	4.10285e-05	-1.6497	-0.694608	4.10509e-05	-1.64969	-0.694568
72359719	chr3:72359719:TTTG:T	1.28585e-06	-1.5082e-10	-0.545617	0.0002694	-1.5082e-10	-0.46238	0.000269548	-1.5082e-10	-0.462329
72359770	chr3:72359770:T:G	2.24209e-07	-1.58249	-0.709725	5.6931e-05	-1.38711	-0.629632	5.69527e-05	-1.38722	-0.629631
72359853	chr3:72359853:T:C	1.32813e-06	-1.5082e-10	-0.513263	0.00027888	-1.5082e-10	-0.427797	0.000279033	-1.5082e-10	-0.427745
72360162	chr3:72360162:G:A	6.71979e-07	-1.5082e-10	-1.19456	0.000138203	-1.5082e-10	-1.12986	0.000138272	-1.5082e-10	-1.12985
72360332	chr3:72360332:C:T	4.75139e-05	2.67818	0.385809	0.000273292	-0.224774	-0.223262	0.000273431	-0.22477	-0.223256
72360388	chr3:72360388:C:A	1.17117e-06	-1.5082e-10	-0.639033	0.00024371	-1.5082e-10	-0.562601	0.000243842	-1.5082e-10	-0.562552
72360632	chr3:72360632:A:G	1.1325e-06	-1.5082e-10	-0.672608	0.000234605	-1.5082e-10	-0.600674	0.000234733	-1.5082e-10	-0.600627
72360705	chr3:72360705:A:G	0.000215743	4.65985	-0.0828013	0.000727141	1.13491	-0.604365	0.000727355	1.13471	-0.60437
72360708	chr3:72360708:G:A	1.74286e-07	-1.6162	-0.9279	3.32924e-05	-1.70592	-0.847334	3.331e-05	-1.70591	-0.847305
72360874	chr3:72360874:T:C	1.00051e-06	-0.796529	-2.97869e-10	0.000103642	-1.41764	-2.97869e-10	0.000103691	-1.41765	-2.97869e-10
72361035	chr3:72361035:C:G	1.33933e-06	-1.5082e-10	-0.50487	0.000280958	-1.5082e-10	-0.420372	0.000281113	-1.5082e-10	-0.420319
72361270	chr3:72361270:G:A	6.7129e-07	-1.5082e-10	-1.19559	0.000129158	-1.5082e-10	-1.19754	0.000129222	-1.5082e-10	-1.19754
72361323	chr3:72361323:G:A	1.62167e-06	-1.5082e-10	-0.313578	0.000366806	-1.5082e-10	-0.153744	0.000367018	-1.5082e-10	-0.153665
72361906	chr3:72361906:A:T	2.49897e-07	-1.45148	-0.732262	4.51694e-05	-1.63075	-0.617413	4.51942e-05	-1.63074	-0.617371
72362033	chr3:72362033:T:C	1.29795e-06	-1.5082e-10	-0.536247	0.000271697	-1.5082e-10	-0.453889	0.000271846	-1.5082e-10	-0.453837
72362149	chr3:72362149:G:A	1.24275e-06	-1.5082e-10	-0.579709	0.000259727	-1.5082e-10	-0.498947	0.000259869	-1.5082e-10	-0.498897
72362406	chr3:72362406:G:A	6.31093e-07	-1.5082e-10	-1.25734	0.000123198	-1.5082e-10	-1.24478	0.00012326	-1.5082e-10	-1.24478
72362600	chr3:72362600:T:A	2.28047e-07	-1.43397	-0.841268	4.05166e-05	-1.62068	-0.736184	4.05387e-05	-1.62067	-0.736146
72362660	chr3:72362660:C:T	1.31107e-06	-1.5082e-10	-0.526195	0.000275056	-1.5082e-10	-0.441605	0.000275206	-1.5082e-10	-0.441553
72363115	chr3:72363115:T:C	1.99921e-07	-1.56394	-0.842931	5.12519e-05	-1.35587	-0.765961	5.12714e-05	-1.35598	-0.765959
72363136	chr3:72363136:C:T	1.74531e-07	-1.64936	-0.893335	3.41967e-05	-1.71222	-0.814228	3.42148e-05	-1.71222	-0.814198
72363378	chr3:72363378:G:A	2.29696e-06	-1.5082e-10	0.0345514	0.00038051	-1.5082e-10	-0.117065	0.000380728	-1.5082e-10	-0.116988
72363417	chr3:72363417:T:C	6.29659e-07	-1.5082e-10	-1.25961	0.000124533	-1.5082e-10	-1.23401	0.000124594	-1.5082e-10	-1.23402
72363568	chr3:72363568:G:C	2.75033e-06	-1.5082e-10	0.214685	0.000453447	-1.5082e-10	0.0583004	0.000453709	-1.5082e-10	0.0583814
72363792	chr3:72363792:A:G	1.69501e-05	2.34604	-0.312801	9.60415e-05	-0.970887	-0.52291	9.61e-05	-0.970764	-0.522921
72363963	chr3:72363963:T:C	2.27578e-07	-1.15695	-1.12035	6.56319e-05	-0.7399	-1.13462	6.56593e-05	-0.73998	-1.13462
72364179	chr3:72364179:T:C	6.27115e-07	-1.5082e-10	-1.26366	0.000134974	-1.5082e-10	-1.1535	0.000135044	-1.5082e-10	-1.15348
72364536	chr3:72364536:T:C	7.14085e-07	-1.57279	0.438998	0.000184893	-1.38395	0.545152	0.000185016	-1.38387	0.545243
72365198	chr3:72365198:C:T	7.27106e-07	-1.5082e-10	-1.11572	0.000128085	-1.5082e-10	-1.20588	0.00012815	-1.5082e-10	-1.20587
72365506	chr3:72365506:G:A	1.23712e-06	-1.5082e-10	-0.584253	0.000209728	-1.5082e-10	-0.712766	0.000209841	-1.5082e-10	-0.712725
72365648	chr3:72365648:C:G	0.0779918	10.0241	0.443197	0.000227014	-0.381921	-0.251643	0.000227205	-0.38158	-0.251643
72365664	chr3:72365664:T:C	5.56573e-05	4.14195	-0.919775	0.000145099	-0.0309945	-1.05017	0.000145194	-0.0308311	-1.05018
72365875	chr3:72365875:C:T	4.99664e-05	1.98664	1.12767	0.000252578	-1.39393	0.867077	0.000252736	-1.39388	0.867153
72365986	chr3:72365986:TC:T	1.34606e-05	2.18744	-0.384706	6.72002e-05	-1.30942	-0.541479	6.72377e-05	-1.30937	-0.541471
72366147	chr3:72366147:C:G	5.45742e-06	2.14315	-1.24321	2.34207e-05	-1.62762	-1.27734	2.34323e-05	-1.62763	-1.27733
72366175	chr3:72366175:A:G	2.40645e-07	-1.31141	-0.91006	5.27343e-05	-1.26451	-0.8288	5.27654e-05	-1.26444	-0.828784
72366180	chr3:72366180:A:G	1.0773e-06	-1.5082e-10	-0.722579	0.000279443	-1.5082e-10	-0.42578	0.000279582	-1.5082e-10	-0.425779
72366516	chr3:72366516:G:T	1.54962e-06	-1.5082e-10	-0.359025	0.000350851	-1.5082e-10	-0.198217	0.000351043	-1.5082e-10	-0.198166
72366916	chr3:72366916:C:T	6.52589e-07	-1.5082e-10	-1.22385	0.000123591	-1.5082e-10	-1.2416	0.000123653	-1.5082e-10	-1.2416
72367011	chr3:72367011:C:T	5.75925e-07	-0.0815675	-1.26725	2.4711e-05	-1.58735	-1.26398	2.47225e-05	-1.58738	-1.26398
72367508	chr3:72367508:G:A	1.43475e-06	-1.5082e-10	-0.436043	0.000353773	-1.5082e-10	-0.189923	0.000353964	-1.5082e-10	-0.189879
72368221	chr3:72368221:C:T	4.15665e-05	4.20833	-1.27807	3.25451e-05	-1.34913	-1.22682	3.25658e-05	-1.349	-1.22681
72368593	chr3:72368593:A:G	6.89339e-06	-1.5082e-10	1.13353	0.00157285	-1.5082e-10	1.30206	0.0015739	-1.5082e-10	1.30224
72368706	chr3:72368706:A:T	1.69946e-06	-0.221253	-0.0454727	6.26854e-05	-1.5256	-0.39485	6.27159e-05	-1.52565	-0.394814
72368762	chr3:72368762:C:T	8.16536e-07	-1.5082e-10	-0.999722	0.000140084	-1.5082e-10	-1.11633	0.000140157	-1.5082e-10	-1.11631
72369074	chr3:72369074:G:A	1.38992e-06	-1.5082e-10	-0.467793	0.000303943	-1.5082e-10	-0.341739	0.000304108	-1.5082e-10	-0.341691
72369154	chr3:72369154:A:G	6.29507e-07	-1.5082e-10	-1.25986	0.000126896	-1.5082e-10	-1.21521	0.00012696	-1.5082e-10	-1.2152
72369481	chr3:72369481:C:A	6.30366e-07	-1.5082e-10	-1.25849	0.000126041	-1.5082e-10	-1.22197	0.000126104	-1.5082e-10	-1.22196
72369504	chr3:72369504:G:T	2.44399e-07	-1.67611	-0.529877	5.23385e-05	-1.53851	-0.56233	5.23652e-05	-1.53855	-0.562287
72369561	chr3:72369561:A:G	9.39514e-07	-1.5082e-10	-0.85943	0.000156344	-1.5082e-10	-1.00652	0.000156426	-1.5082e-10	-1.00649
72369751	chr3:72369751:T:C	6.5878e-07	-1.5082e-10	-1.2144	0.000135448	-1.5082e-10	-1.14999	0.000135517	-1.5082e-10	-1.14998
72369774	chr3:72369774:G:T	3.28591e-07	-1.64536	-0.264618	6.83694e-05	-1.53885	-0.294806	6.84106e-05	-1.53879	-0.294759
72370075	chr3:72370075:C:T	1.97391e-06	0.901361	-1.01838	5.77922e-05	-1.0258	-0.97592	5.78259e-05	-1.02573	-0.97591
72370872	chr3:72370872:A:C	1.33444e-07	-1.62188	-1.18923	3.07829e-05	-1.42991	-1.2017	3.08002e-05	-1.42985	-1.2017
72371163	chr3:72371163:C:T	1.84457e-05	2.83671	-0.718915	6.91321e-05	-0.896167	-0.926392	6.91799e-05	-0.895978	-0.926386
72371232	chr3:72371232:A:T	7.67725e-07	-1.5082e-10	-1.06136	0.00021713	-1.5082e-10	-0.67808	0.000217246	-1.5082e-10	-0.678044
72371536	chr3:72371536:T:C	1.29042e-07	-1.58852	-1.25613	3.09627e-05	-1.37085	-1.25495	3.09803e-05	-1.37077	-1.25495
72371579	chr3:72371579:T:C	1.67401e-06	-1.5082e-10	-0.281818	0.000284488	-1.5082e-10	-0.407886	0.000284646	-1.5082e-10	-0.407829
72371807	chr3:72371807:A:G	5.04741e-07	-1.48075	-2.97869e-10	7.92983e-05	-1.68536	-2.97869e-10	7.93386e-05	-1.68535	-2.97869e-10
72372502	chr3:72372502:G:A	6.41532e-07	-1.5082e-10	-1.24093	0.000126658	-1.5082e-10	-1.21709	0.00012672	-1.5082e-10	-1.21709
72375320	chr3:72375320:A:G	2.12793e-07	-1.29359	-1.05088	4.50659e-05	-1.16074	-1.08971	4.50882e-05	-1.16077	-1.08969
72375778	chr3:72375778:A:G	5.57739e-07	-1.3809	-2.97869e-10	0.000187569	-0.82443	-2.97869e-10	0.000187665	-0.824414	-2.97869e-10
72376097	chr3:72376097:T:A	6.18688e-07	-1.5082e-10	-1.27719	0.000121819	-1.5082e-10	-1.25604	0.000121881	-1.5082e-10	-1.25603
72376650	chr3:72376650:T:C	2.39135e-06	-1.5082e-10	0.0748208	0.000542649	-1.5082e-10	0.237886	0.000542952	-1.5082e-10	0.237946
72376812	chr3:72376812:A:T	1.09193e-06	-0.709094	-2.97869e-10	0.000707072	0.502554	-2.97869e-10	0.000707546	0.502728	-2.97869e-10
72376919	chr3:72376919:T:A	1.66271e-07	-1.33501	-1.25617	3.90755e-05	-1.1154	-1.27768	3.90934e-05	-1.11544	-1.27768
72376925	chr3:72376925:T:A	6.19177e-07	-1.5082e-10	-1.2764	0.000122235	-1.5082e-10	-1.25263	0.000122296	-1.5082e-10	-1.25263
72376928	chr3:72376928:T:A	6.22379e-07	-1.5082e-10	-1.27124	0.00011916	-1.5082e-10	-1.27811	0.00011922	-1.5082e-10	-1.27811
72379592	chr3:72379592:A:G	7.2278e-07	-1.5082e-10	-1.12169	0.000149129	-1.5082e-10	-1.05377	0.000149203	-1.5082e-10	-1.05376
72379811	chr3:72379811:T:C	7.19249e-07	-1.5082e-10	-1.12658	0.000145885	-1.5082e-10	-1.07576	0.000145961	-1.5082e-10	-1.07574
72380339	chr3:72380339:T:C	6.4973e-07	-1.5082e-10	-1.22824	0.000133994	-1.5082e-10	-1.16079	0.000134065	-1.5082e-10	-1.16075
72380344	chr3:72380344:C:T	6.37664e-07	-1.5082e-10	-1.24698	0.000127375	-1.5082e-10	-1.21144	0.000127439	-1.5082e-10	-1.21144
72380468	chr3:72380468:C:T	1.71274e-07	-1.70021	-0.861314	3.43359e-05	-1.67177	-0.850614	3.43551e-05	-1.67175	-0.850577
72380760	chr3:72380760:TGG:T	6.38427e-07	-1.5082e-10	-1.24579	0.00012762	-1.5082e-10	-1.20952	0.000127684	-1.5082e-10	-1.20952
72380850	chr3:72380850:T:C	1.27189e-06	-1.5082e-10	-0.556531	0.000296818	-1.5082e-10	-0.365457	0.000296976	-1.5082e-10	-0.365424
72382515	chr3:72382515:A:C	6.23947e-07	-1.5082e-10	-1.26873	0.000123052	-1.5082e-10	-1.24597	0.000123113	-1.5082e-10	-1.24597
72383589	chr3:72383589:C:T	6.18843e-07	-1.5082e-10	-1.27694	0.000119226	-1.5082e-10	-1.27756	0.000119285	-1.5082e-10	-1.27756
72383660	chr3:72383660:A:G	7.04862e-07	-1.5082e-10	-1.14679	0.000150335	-1.5082e-10	-1.04571	0.000150417	-1.5082e-10	-1.04566
72383737	chr3:72383737:G:A	2.34611e-07	-1.00748	-1.23939	2.66959e-05	-1.60029	-1.17378	2.6708e-05	-1.60033	-1.17378
72384563	chr3:72384563:T:G	6.55121e-07	-1.5082e-10	-1.21997	0.000135877	-1.5082e-10	-1.14683	0.000135947	-1.5082e-10	-1.14681
72384773	chr3:72384773:A:C	6.18937e-07	-1.5082e-10	-1.27679	0.000121131	-1.5082e-10	-1.2617	0.000121192	-1.5082e-10	-1.2617
72385514	chr3:72385514:G:T	2.42496e-07	-1.60681	-0.606992	5.18295e-05	-1.53452	-0.576097	5.18604e-05	-1.53447	-0.576048
72386167	chr3:72386167:T:C	6.53128e-07	-1.5082e-10	-1.22302	0.000138603	-1.5082e-10	-1.12696	0.000138675	-1.5082e-10	-1.12695
72386327	chr3:72386327:T:C	6.21602e-07	-1.5082e-10	-1.27249	0.000119251	-1.5082e-10	-1.27735	0.00011931	-1.5082e-10	-1.27735
72386913	chr3:72386913:G:A	1.51472e-06	-1.5082e-10	-0.381808	0.00042398	-1.5082e-10	-0.00889227	0.000424223	-1.5082e-10	-0.00881506
72387159	chr3:72387159:G:T	1.25182e-06	0.70277	-1.27521	9.08913e-05	-0.273364	-1.27555	9.09417e-05	-0.273307	-1.27555
72387987	chr3:72387987:A:G	1.00995e-06	-0.787132	-2.97869e-10	0.000289126	-0.391714	-2.97869e-10	0.00028915	-0.392128	-2.97869e-10
72387997	chr3:72387997:T:C	2.13235e-07	-1.34427	-0.998127	4.48859e-05	-1.29383	-0.960628	4.49108e-05	-1.29376	-0.960635
72388262	chr3:72388262:C:T	2.51636e-07	-1.30911	-0.867697	5.29831e-05	-1.15316	-0.935442	5.301e-05	-1.15318	-0.935413
72388337	chr3:72388337:C:T	6.79277e-07	-1.5082e-10	-1.18376	0.000131547	-1.5082e-10	-1.17921	0.000131614	-1.5082e-10	-1.1792
72388350	chr3:72388350:C:T	7.08319e-07	-1.5082e-10	-1.1419	0.000141686	-1.5082e-10	-1.10496	0.00014176	-1.5082e-10	-1.10494
72388530	chr3:72388530:G:A	2.13877e-07	-1.22905	-1.11034	3.96056e-05	-1.23992	-1.13969	3.96253e-05	-1.23994	-1.13967
72388534	chr3:72388534:C:T	6.82992e-07	-1.5082e-10	-1.17831	0.000144617	-1.5082e-10	-1.08449	0.000144692	-1.5082e-10	-1.08446
72388580	chr3:72388580:A:G	1.689e-05	-1.08581	3.11549	0.000940293	-1.70828	2.49589	0.000940788	-1.70827	2.49592
72388689	chr3:72388689:G:T	6.94859e-07	-1.5082e-10	-1.16108	0.000148043	-1.5082e-10	-1.06107	0.00014812	-1.5082e-10	-1.06105
72389001	chr3:72389001:T:C	1.87594e-06	-1.5082e-10	-0.167925	0.000501257	-1.5082e-10	0.158541	0.000501549	-1.5082e-10	0.158626
72389800	chr3:72389800:A:G	7.3756e-07	-1.5082e-10	-1.10144	0.000135449	-1.5082e-10	-1.14998	0.000135517	-1.5082e-10	-1.14998
72389924	chr3:72389924:C:T	2.52496e-07	-1.63146	-0.541941	5.35515e-05	-1.56681	-0.511122	5.35833e-05	-1.56677	-0.511071
72390217	chr3:72390217:C:T	2.33864e-07	-1.60956	-0.640491	4.98117e-05	-1.53826	-0.612071	4.98414e-05	-1.5382	-0.612024
72390241	chr3:72390241:A:G	1.2535e-06	-1.5082e-10	-0.571101	0.000332981	-1.5082e-10	-0.250492	0.000333168	-1.5082e-10	-0.250427
72390661	chr3:72390661:C:T	1.42386e-06	-1.5082e-10	-0.443663	0.000239352	-1.5082e-10	-0.580641	0.000239472	-1.5082e-10	-0.580639
72390762	chr3:72390762:A:G	3.13371e-06	-1.5082e-10	0.34518	0.000723671	-1.5082e-10	0.52576	0.000724079	-1.5082e-10	0.525826
72390998	chr3:72390998:C:T	6.21901e-07	-1.5082e-10	-1.27201	0.000122051	-1.5082e-10	-1.25414	0.000122111	-1.5082e-10	-1.25414
72391260	chr3:72391260:T:C	4.44517e-06	-1.5082e-10	0.694781	0.0010444	-1.5082e-10	0.892616	0.00104499	-1.5082e-10	0.892689
72391924	chr3:72391924:A:C	6.85942e-07	-1.5082e-10	-1.174	0.000144984	-1.5082e-10	-1.08195	0.00014506	-1.5082e-10	-1.08193
72392415	chr3:72392415:A:C	6.24005e-07	-1.5082e-10	-1.26863	0.000123108	-1.5082e-10	-1.24552	0.000123169	-1.5082e-10	-1.24551
72392872	chr3:72392872:A:G	1.2279e-06	-1.5082e-10	-0.591733	0.000323127	-1.5082e-10	-0.280533	0.000323308	-1.5082e-10	-0.280469
72393914	chr3:72393914:T:C	1.02263e-06	-1.5082e-10	-0.774657	0.000217204	-1.5082e-10	-0.677739	0.000217321	-1.5082e-10	-0.677698
72394154	chr3:72394154:A:C	6.8161e-07	-1.5082e-10	-1.18033	0.000143728	-1.5082e-10	-1.09065	0.000143806	-1.5082e-10	-1.09061
72394176	chr3:72394176:G:C	7.05789e-07	-1.5082e-10	-1.14548	0.000144826	-1.5082e-10	-1.08305	0.000144898	-1.5082e-10	-1.08304
72394432	chr3:72394432:C:T	9.08169e-07	-1.5082e-10	-0.893362	0.000164316	-1.5082e-10	-0.956788	0.000164399	-1.5082e-10	-0.956775
72395307	chr3:72395307:A:C	6.87457e-07	-1.5082e-10	-1.17179	0.000140558	-1.5082e-10	-1.11296	0.000140629	-1.5082e-10	-1.11295
72395401	chr3:72395401:T:C	2.26238e-06	0.0193825	-2.97869e-10	0.00017364	-0.901596	-2.97869e-10	0.000173713	-0.901672	-2.97869e-10
72395649	chr3:72395649:G:A	5.09341e-07	-1.47168	-2.97869e-10	8.08968e-05	-1.6654	-2.97869e-10	8.09357e-05	-1.66542	-2.97869e-10
72396282	chr3:72396282:A:C	7.27084e-07	-1.5082e-10	-1.11575	0.000150206	-1.5082e-10	-1.04657	0.000150281	-1.5082e-10	-1.04657
72397613	chr3:72397613:AT:A	6.49421e-07	-1.5082e-10	-1.22871	0.00013399	-1.5082e-10	-1.16081	0.000134061	-1.5082e-10	-1.16078
72397836	chr3:72397836:C:T	2.40385e-07	-0.989634	-1.23292	7.7338e-05	-0.437472	-1.27292	7.7374e-05	-0.437503	-1.27292
72397923	chr3:72397923:G:A	2.35619e-07	-1.26819	-0.974391	4.4859e-05	-1.16133	-1.09373	4.48804e-05	-1.16135	-1.09372
72398739	chr3:72398739:C:G	1.61966e-06	0.956632	-1.27145	2.5065e-05	-1.63562	-1.20149	2.50784e-05	-1.63557	-1.20149
72399079	chr3:72399079:C:A	7.28628e-07	-1.5082e-10	-1.11363	0.000150481	-1.5082e-10	-1.04474	0.000150556	-1.5082e-10	-1.04474
72399122	chr3:72399122:T:A	1.10019e-06	-1.5082e-10	-0.701557	0.000231818	-1.5082e-10	-0.612624	0.000231944	-1.5082e-10	-0.612579
72399349	chr3:72399349:T:C	7.81846e-07	-1.5082e-10	-1.04314	0.000163309	-1.5082e-10	-0.962936	0.000163391	-1.5082e-10	-0.96293
72399489	chr3:72399489:C:CTAA	3.37868e-06	-1.5082e-10	0.420449	0.000635592	-1.5082e-10	0.395979	0.000635911	-1.5082e-10	0.395983
72399678	chr3:72399678:T:G	1.0331e-06	-0.764476	-2.97869e-10	0.000297968	-0.361593	-2.97869e-10	0.000297992	-0.362009	-2.97869e-10
72399766	chr3:72399766:G:A	6.34783e-07	-1.5082e-10	-1.25151	0.000126999	-1.5082e-10	-1.2144	0.000127063	-1.5082e-10	-1.21439
72399849	chr3:72399849:G:A	4.98678e-07	-1.49283	-2.97869e-10	8.99994e-05	-1.55877	-2.97869e-10	9.00431e-05	-1.55879	-2.97869e-10
72399850	chr3:72399850:T:C	4.8632e-07	-1.51793	-2.97869e-10	8.79394e-05	-1.58193	-2.97869e-10	8.79822e-05	-1.58194	-2.97869e-10
72400487	chr3:72400487:T:C	7.13954e-07	-1.5082e-10	-1.13397	0.000142699	-1.5082e-10	-1.09784	0.00014277	-1.5082e-10	-1.09784
72400681	chr3:72400681:A:G	7.21092e-07	-1.5082e-10	-1.12403	0.000134448	-1.5082e-10	-1.1574	0.000134513	-1.5082e-10	-1.15741
72402305	chr3:72402305:A:G	6.24058e-07	-1.5082e-10	-1.26855	0.000123023	-1.5082e-10	-1.24621	0.000123084	-1.5082e-10	-1.2462
72402521	chr3:72402521:G:A	1.49126e-06	-0.397417	-2.97869e-10	0.000584126	0.311539	-2.97869e-10	0.00058444	0.31158	-2.97869e-10
72402614	chr3:72402614:T:C	1.74835e-07	-1.69258	-0.848374	3.56455e-05	-1.65711	-0.827843	3.56656e-05	-1.65708	-0.827805
72403392	chr3:72403392:G:T	6.1886e-07	-1.5082e-10	-1.27691	0.000120804	-1.5082e-10	-1.26441	0.000120864	-1.5082e-10	-1.26441
72403544	chr3:72403544:A:G	1.02372e-06	-1.5082e-10	-0.773591	0.000217494	-1.5082e-10	-0.676405	0.000217611	-1.5082e-10	-0.676364
72403601	chr3:72403601:A:G	6.18441e-07	-1.5082e-10	-1.27759	0.000120514	-1.5082e-10	-1.26681	0.000120574	-1.5082e-10	-1.26681
72404257	chr3:72404257:A:G	5.01517e-07	-1.48716	-2.97869e-10	9.57177e-05	-1.49717	-2.97869e-10	9.57666e-05	-1.49716	-2.97869e-10
72404298	chr3:72404298:TG:T	7.52061e-07	-1.5082e-10	-1.08197	0.000150352	-1.5082e-10	-1.0456	0.000150427	-1.5082e-10	-1.0456
72404457	chr3:72404457:AC:A	2.1818e-06	0.806257	-0.823144	4.74601e-05	-1.67019	-0.5285	4.74871e-05	-1.67016	-0.528457
72404497	chr3:72404497:T:C	6.18332e-07	-1.5082e-10	-1.27777	0.000120426	-1.5082e-10	-1.26754	0.000120486	-1.5082e-10	-1.26754
72405005	chr3:72405005:A:T	2.20145e-07	-1.64524	-0.66526	4.60454e-05	-1.71261	-0.516344	4.60692e-05	-1.71261	-0.516324
72405009	chr3:72405009:A:G	7.14012e-07	-1.5082e-10	-1.13389	0.000146854	-1.5082e-10	-1.06914	0.000146927	-1.5082e-10	-1.06914
72405156	chr3:72405156:T:C	6.76254e-06	-1.5082e-10	1.11436	0.00167853	-1.5082e-10	1.3671	0.00167951	-1.5082e-10	1.36718
72405221	chr3:72405221:C:T	9.54229e-07	-1.5082e-10	-0.843889	0.000200081	-1.5082e-10	-0.759858	0.00020019	-1.5082e-10	-0.759807
72405246	chr3:72405246:C:T	6.18168e-07	-1.5082e-10	-1.27803	0.000120263	-1.5082e-10	-1.2689	0.000120323	-1.5082e-10	-1.2689
72405904	chr3:72405904:G:T	6.19677e-07	-1.5082e-10	-1.27559	0.000119148	-1.5082e-10	-1.27822	0.000119207	-1.5082e-10	-1.27822
72405968	chr3:72405968:C:G	7.66584e-07	-1.5082e-10	-1.06285	0.00016222	-1.5082e-10	-0.969623	0.00016231	-1.5082e-10	-0.969567
72406122	chr3:72406122:A:C	1.9972e-07	-1.27082	-1.13705	4.04259e-05	-1.19197	-1.16714	4.04456e-05	-1.19199	-1.16713
72406214	chr3:72406214:A:G	1.70544e-07	-1.36464	-1.20115	4.33236e-05	-1.024	-1.26588	4.33438e-05	-1.02403	-1.26588
72406220	chr3:72406220:T:C	1.21732e-06	-1.5082e-10	-0.600389	0.000262706	-1.5082e-10	-0.487541	0.000262849	-1.5082e-10	-0.487493
72406296	chr3:72406296:G:A	1.60191e-07	-1.3549	-1.27353	4.55238e-05	-1.02688	-1.21346	4.55451e-05	-1.02691	-1.21346
72406646	chr3:72406646:A:C	2.39458e-07	-1.20384	-1.02258	3.9355e-05	-1.22911	-1.15684	3.93739e-05	-1.22913	-1.15684
72406840	chr3:72406840:C:T	7.14729e-07	-1.5082e-10	-1.13289	0.00014708	-1.5082e-10	-1.0676	0.000147154	-1.5082e-10	-1.06759
72406998	chr3:72406998:A:G	6.1934e-07	-1.5082e-10	-1.27614	0.000122361	-1.5082e-10	-1.2516	0.000122423	-1.5082e-10	-1.25159
72407269	chr3:72407269:G:A	1.61782e-06	-1.5082e-10	-0.315956	0.000396118	-1.5082e-10	-0.0768654	0.000396331	-1.5082e-10	-0.0768238
72408070	chr3:72408070:A:G	2.16298e-07	-1.12504	-1.20309	3.03482e-05	-1.54966	-1.09619	3.03616e-05	-1.54971	-1.09619
72408295	chr3:72408295:C:T	1.53207e-06	-1.5082e-10	-0.37042	0.000372638	-1.5082e-10	-0.137969	0.000372839	-1.5082e-10	-0.137928
72408687	chr3:72408687:C:T	1.5494e-06	-1.5082e-10	-0.359167	0.000377389	-1.5082e-10	-0.1253	0.000377592	-1.5082e-10	-0.12526
72409376	chr3:72409376:G:A	1.85281e-06	-1.5082e-10	-0.180331	0.000417668	-1.5082e-10	-0.0238898	0.000417893	-1.5082e-10	-0.02385
72409628	chr3:72409628:T:TGC	2.0945e-07	-1.66619	-0.694112	4.34047e-05	-1.61747	-0.670536	4.34299e-05	-1.61743	-0.670491
72409663	chr3:72409663:T:C	6.21121e-07	-1.5082e-10	-1.27327	0.000119234	-1.5082e-10	-1.27749	0.000119293	-1.5082e-10	-1.27749
72410136	chr3:72410136:T:C	2.6981e-06	0.195513	-2.97869e-10	0.00017924	-0.86985	-2.97869e-10	0.000179341	-0.869787	-2.97869e-10
72410275	chr3:72410275:A:T	6.2678e-07	-1.5082e-10	-1.2642	0.000124428	-1.5082e-10	-1.23485	0.000124491	-1.5082e-10	-1.23484
72410662	chr3:72410662:T:C	1.58979e-06	-1.5082e-10	-0.333436	0.000388513	-1.5082e-10	-0.0962517	0.000388722	-1.5082e-10	-0.0962104
72410794	chr3:72410794:A:G	1.57452e-06	-1.5082e-10	-0.343088	0.000384344	-1.5082e-10	-0.10704	0.000384551	-1.5082e-10	-0.106998
72410803	chr3:72410803:T:G	8.49026e-07	-1.5082e-10	-0.960703	0.000178155	-1.5082e-10	-0.875925	0.000178243	-1.5082e-10	-0.875926
72410911	chr3:72410911:C:T	7.45489e-07	-1.5082e-10	-1.09075	0.000152048	-1.5082e-10	-1.03438	0.000152128	-1.5082e-10	-1.03435
72411152	chr3:72411152:T:C	2.21106e-07	-1.63922	-0.666925	4.62759e-05	-1.58135	-0.642602	4.63031e-05	-1.58131	-0.642557
72411436	chr3:72411436:T:C	4.64532e-07	-1.56376	-2.97869e-10	8.47381e-05	-1.61901	-2.97869e-10	8.47783e-05	-1.61903	-2.97869e-10
72412125	chr3:72412125:T:C	7.45602e-07	-1.5082e-10	-1.0906	0.000156859	-1.5082e-10	-1.00323	0.000156945	-1.5082e-10	-1.00318
72412246	chr3:72412246:T:C	3.09519e-06	-1.5082e-10	0.332811	0.000714152	-1.5082e-10	0.512518	0.000714554	-1.5082e-10	0.512584
72412750	chr3:72412750:T:C	6.62077e-07	-1.5082e-10	-1.20941	0.000134017	-1.5082e-10	-1.16061	0.000134084	-1.5082e-10	-1.16061
72412877	chr3:72412877:G:A	7.27458e-07	-1.5082e-10	-1.11524	0.000150306	-1.5082e-10	-1.04591	0.000150381	-1.5082e-10	-1.0459
72413272	chr3:72413272:C:T	1.61371e-06	-0.318504	-2.97869e-10	0.000737545	0.54475	-2.97869e-10	0.000737963	0.544819	-2.97869e-10
72413427	chr3:72413427:T:C	1.82699e-07	-1.38472	-1.11223	4.68439e-05	-1.01525	-1.19651	4.68663e-05	-1.01527	-1.19651
72414333	chr3:72414333:T:C	1.30738e-06	-1.5082e-10	-0.529015	0.000283013	-1.5082e-10	-0.413085	0.000283168	-1.5082e-10	-0.413035
72414654	chr3:72414654:TA:T	1.76384e-06	-1.5082e-10	-0.229544	0.000407573	-1.5082e-10	-0.0483565	0.000407802	-1.5082e-10	-0.0482917
72414702	chr3:72414702:C:T	6.19274e-07	-1.5082e-10	-1.27624	0.000121046	-1.5082e-10	-1.26241	0.000121106	-1.5082e-10	-1.26241
72414703	chr3:72414703:T:C	6.19205e-07	-1.5082e-10	-1.27636	0.000121009	-1.5082e-10	-1.26272	0.000121069	-1.5082e-10	-1.26271
72415373	chr3:72415373:A:C	6.78769e-07	-1.5082e-10	-1.18451	0.000138352	-1.5082e-10	-1.12878	0.000138421	-1.5082e-10	-1.12877
72415424	chr3:72415424:G:A	6.35181e-07	-1.5082e-10	-1.25088	0.00012648	-1.5082e-10	-1.21849	0.000126543	-1.5082e-10	-1.21849
72415700	chr3:72415700:T:C	1.60861e-06	-1.5082e-10	-0.321669	0.000276872	-1.5082e-10	-0.435023	0.000277015	-1.5082e-10	-0.435002
72415899	chr3:72415899:C:T	7.31794e-07	-1.5082e-10	-1.10929	0.00015132	-1.5082e-10	-1.03918	0.000151396	-1.5082e-10	-1.03918
72416026	chr3:72416026:G:A	6.58799e-07	-1.5082e-10	-1.21437	0.000133031	-1.5082e-10	-1.168	0.000133098	-1.5082e-10	-1.16799
72416124	chr3:72416124:C:T	1.54271e-06	-1.5082e-10	-0.363497	0.000375839	-1.5082e-10	-0.129416	0.000376042	-1.5082e-10	-0.129375
72416609	chr3:72416609:G:T	6.72735e-07	-1.5082e-10	-1.19344	0.000137143	-1.5082e-10	-1.13756	0.000137211	-1.5082e-10	-1.13755
72417630	chr3:72417630:T:A	1.37567e-06	-1.5082e-10	-0.478093	0.000329866	-1.5082e-10	-0.259892	0.000330042	-1.5082e-10	-0.259855
72417683	chr3:72417683:T:G	1.50955e-07	-1.70378	-0.984036	7.63549e-05	-0.942443	-0.780742	7.63968e-05	-0.942382	-0.780752
72418186	chr3:72418186:T:C	6.77758e-07	-1.5082e-10	-1.186	0.000137727	-1.5082e-10	-1.13331	0.000137796	-1.5082e-10	-1.1333
72418622	chr3:72418622:G:A	3.7248e-06	0.517977	-2.97869e-10	0.000303522	-0.343125	-2.97869e-10	0.000303655	-0.343183	-2.97869e-10
72418921	chr3:72418921:T:C	1.02263e-06	-1.5082e-10	-0.774657	0.000217204	-1.5082e-10	-0.677739	0.000217321	-1.5082e-10	-0.677698
72420022	chr3:72420022:C:T	7.36425e-07	-1.5082e-10	-1.10298	0.000154528	-1.5082e-10	-1.0182	0.000154613	-1.5082e-10	-1.01815
72420027	chr3:72420027:C:T	4.19774e-07	-1.66508	-2.97869e-10	9.64324e-05	-1.48974	-2.97869e-10	9.64771e-05	-1.48977	-2.97869e-10
72420404	chr3:72420404:C:T	6.20682e-07	-1.5082e-10	-1.27397	0.000119472	-1.5082e-10	-1.2755	0.000119532	-1.5082e-10	-1.27549
72420500	chr3:72420500:T:C	2.42056e-06	1.36505	-1.27808	3.9715e-05	-1.10519	-1.27166	3.97369e-05	-1.10513	-1.27166
72420700	chr3:72420700:A:G	1.71562e-06	-1.5082e-10	-0.257265	0.000411292	-1.5082e-10	-0.0392746	0.000411502	-1.5082e-10	-0.03926
72420703	chr3:72420703:C:T	2.3402e-06	-1.5082e-10	0.0532011	0.000623478	-1.5082e-10	0.376735	0.000623822	-1.5082e-10	0.376791
72421146	chr3:72421146:A:C	1.68864e-06	-1.5082e-10	-0.273116	0.000404435	-1.5082e-10	-0.0560858	0.000404642	-1.5082e-10	-0.0560727
72421434	chr3:72421434:C:A	8.32628e-07	-1.5082e-10	-0.980205	0.000166556	-1.5082e-10	-0.943249	0.000166639	-1.5082e-10	-0.943244
72421835	chr3:72421835:T:A	6.43486e-07	-1.5082e-10	-1.23789	0.000124631	-1.5082e-10	-1.23322	0.000124691	-1.5082e-10	-1.23323
72422250	chr3:72422250:G:A	3.4366e-06	-1.5082e-10	0.437447	0.000582845	-1.5082e-10	0.309343	0.000583146	-1.5082e-10	0.309362
72422971	chr3:72422971:G:A	4.81489e-07	-0.54114	-0.986769	0.000196373	0.229418	-1.00798	0.000196476	0.229451	-1.00799
72423234	chr3:72423234:G:A	8.61488e-07	-1.5082e-10	-0.946131	0.0001885	-1.5082e-10	-0.819479	0.000188599	-1.5082e-10	-0.819452
72423236	chr3:72423236:A:G	9.41809e-07	-1.5082e-10	-0.85699	0.000217225	-1.5082e-10	-0.677642	0.000217341	-1.5082e-10	-0.677605
72423353	chr3:72423353:A:G	1.05151e-06	-1.5082e-10	-0.746812	0.00022405	-1.5082e-10	-0.646707	0.000224171	-1.5082e-10	-0.646664
72424044	chr3:72424044:T:C	6.11506e-07	-0.0108161	-1.27805	0.000288773	0.881923	-1.27486	0.000288921	0.88194	-1.27486
72424391	chr3:72424391:T:A	9.53174e-07	-1.5082e-10	-0.844994	0.000196312	-1.5082e-10	-0.778875	0.000196405	-1.5082e-10	-0.778897
72424597	chr3:72424597:T:C	3.16063e-06	-1.5082e-10	0.353733	0.00058734	-1.5082e-10	0.317027	0.000587635	-1.5082e-10	0.317031
72424611	chr3:72424611:A:C	1.96731e-06	-1.5082e-10	-0.120372	0.000445575	-1.5082e-10	0.0407877	0.000445815	-1.5082e-10	0.0408288
72424696	chr3:72424696:C:T	9.43684e-07	-1.5082e-10	-0.855	0.000209772	-1.5082e-10	-0.712556	0.000209879	-1.5082e-10	-0.712545
72424920	chr3:72424920:T:C	7.22423e-07	-1.5082e-10	-1.12218	0.000146636	-1.5082e-10	-1.07062	0.000146713	-1.5082e-10	-1.0706
72426086	chr3:72426086:T:C	9.75413e-07	-0.821932	-2.97869e-10	0.000118833	-1.28086	-2.97869e-10	0.0001189	-1.28079	-2.97869e-10
72426090	chr3:72426090:C:T	6.3596e-07	-1.5082e-10	-1.24966	0.000122235	-1.5082e-10	-1.25264	0.000122297	-1.5082e-10	-1.25262
72426780	chr3:72426780:G:C	2.01206e-07	-1.12919	-1.27128	7.39195e-05	-0.477304	-1.2783	7.39602e-05	-0.477251	-1.2783
72427445	chr3:72427445:A:C	4.62159e-06	-1.5082e-10	0.733701	0.00108612	-1.5082e-10	0.931788	0.00108674	-1.5082e-10	0.931861
72427499	chr3:72427499:G:A	4.01453e-07	-1.7097	-2.97869e-10	7.78817e-05	-1.70339	-2.97869e-10	7.79198e-05	-1.70339	-2.97869e-10
72427683	chr3:72427683:A:T	9.2083e-07	-1.5082e-10	-0.879517	0.00020385	-1.5082e-10	-0.741195	0.000203953	-1.5082e-10	-0.741184
72428668	chr3:72428668:A:C	0.000500181	4.68518	0.732748	0.000707191	0.396975	0.105748	0.000707672	0.397131	0.105775
72428972	chr3:72428972:G:A	6.18021e-07	-1.5082e-10	-1.27827	0.000119155	-1.5082e-10	-1.27815	0.000119214	-1.5082e-10	-1.27815
72429185	chr3:72429185:G:A	6.32351e-07	-1.5082e-10	-1.25535	0.000121602	-1.5082e-10	-1.25783	0.000121663	-1.5082e-10	-1.25782
72429839	chr3:72429839:C:A	6.18038e-07	-1.5082e-10	-1.27824	0.000119678	-1.5082e-10	-1.27378	0.000119737	-1.5082e-10	-1.27378
72430512	chr3:72430512:G:A	6.18502e-07	-1.5082e-10	-1.27749	0.000119235	-1.5082e-10	-1.27748	0.000119294	-1.5082e-10	-1.27748
72430527	chr3:72430527:G:A	9.1684e-07	-1.5082e-10	-0.883859	0.000202801	-1.5082e-10	-0.74635	0.000202904	-1.5082e-10	-0.746339
72430967	chr3:72430967:C:T	6.18024e-07	-1.5082e-10	-1.27826	0.000119154	-1.5082e-10	-1.27816	0.000119213	-1.5082e-10	-1.27816
72431548	chr3:72431548:A:G	3.60783e-06	-1.5082e-10	0.486068	0.00083799	-1.5082e-10	0.672428	0.000838464	-1.5082e-10	0.672497
72431692	chr3:72431692:A:C	7.47508e-07	-1.5082e-10	-1.08805	0.000152693	-1.5082e-10	-1.03015	0.000152773	-1.5082e-10	-1.03012
72431832	chr3:72431832:C:A	8.02055e-07	-1.5082e-10	-1.01762	0.000170456	-1.5082e-10	-0.920098	0.000170551	-1.5082e-10	-0.920038
72432310	chr3:72432310:A:C	1.87245e-07	-1.48587	-0.986506	3.91508e-05	-1.4406	-0.950553	3.91721e-05	-1.44055	-0.95056
72433725	chr3:72433725:A:G	4.99242e-06	-1.5082e-10	0.810883	0.00117791	-1.5082e-10	1.01292	0.00117858	-1.5082e-10	1.01299
72433728	chr3:72433728:A:G	8.48577e-07	-0.961231	-2.97869e-10	0.000233775	-0.604217	-2.97869e-10	0.000233803	-0.604597	-2.97869e-10
72433817	chr3:72433817:A:G	7.76428e-07	-1.5082e-10	-1.05009	0.000159132	-1.5082e-10	-0.988842	0.000159216	-1.5082e-10	-0.988813
72434801	chr3:72434801:A:G	1.66027e-06	-1.5082e-10	-0.290058	0.000306782	-1.5082e-10	-0.33244	0.000306943	-1.5082e-10	-0.332414
72434890	chr3:72434890:G:C	8.75103e-07	-1.5082e-10	-0.930451	0.000192083	-1.5082e-10	-0.800649	0.00019218	-1.5082e-10	-0.80064
72435216	chr3:72435216:G:A	3.14879e-06	0.349981	-2.97869e-10	0.000266313	-0.473906	-2.97869e-10	0.00026643	-0.473963	-2.97869e-10
72435353	chr3:72435353:T:A	6.18074e-07	-1.5082e-10	-1.27818	0.000119731	-1.5082e-10	-1.27333	0.00011979	-1.5082e-10	-1.27333
72435385	chr3:72435385:G:A	3.01811e-06	-1.5082e-10	0.307595	0.000720231	-1.5082e-10	0.520994	0.000720596	-1.5082e-10	0.521004
72435538	chr3:72435538:G:A	1.04154e-06	-1.5082e-10	-0.756337	0.000234474	-1.5082e-10	-0.601234	0.000234593	-1.5082e-10	-0.601222
72435814	chr3:72435814:T:A	6.20642e-07	-1.5082e-10	-1.27404	0.00011995	-1.5082e-10	-1.2715	0.000120009	-1.5082e-10	-1.27151
72435987	chr3:72435987:G:C	6.18013e-07	-1.5082e-10	-1.27828	0.000119159	-1.5082e-10	-1.27812	0.000119218	-1.5082e-10	-1.27812
72436064	chr3:72436064:G:A	6.81782e-07	-1.18008	-2.97869e-10	0.00033499	-0.244478	-2.97869e-10	0.000335202	-0.24434	-2.97869e-10
72436083	chr3:72436083:C:A	2.47138e-07	-1.64872	-0.546131	5.18975e-05	-1.59391	-0.5154	5.19281e-05	-1.59386	-0.51535
72436101	chr3:72436101:C:T	1.04192e-06	-1.5082e-10	-0.755969	0.000215764	-1.5082e-10	-0.684393	0.000215866	-1.5082e-10	-0.684417
72436105	chr3:72436105:T:C	1.39333e-06	-1.5082e-10	-0.46534	0.000254048	-1.5082e-10	-0.521054	0.00025418	-1.5082e-10	-0.521032
72436756	chr3:72436756:T:G	8.14865e-07	-1.5082e-10	-1.00177	0.000166113	-1.5082e-10	-0.945907	0.000166194	-1.5082e-10	-0.945917
72436878	chr3:72436878:C:T	1.11309e-06	-1.5082e-10	-0.689901	0.000234976	-1.5082e-10	-0.599093	0.00023509	-1.5082e-10	-0.599105
72438093	chr3:72438093:A:T	6.90704e-07	-1.5082e-10	-1.16708	0.00014267	-1.5082e-10	-1.09804	0.000142747	-1.5082e-10	-1.098
72438515	chr3:72438515:C:T	6.36829e-07	-1.5082e-10	-1.24829	0.000119685	-1.5082e-10	-1.27371	0.000119745	-1.5082e-10	-1.27371
72438598	chr3:72438598:A:T	1.15061e-06	-1.5082e-10	-0.656746	0.000250376	-1.5082e-10	-0.535615	0.000250513	-1.5082e-10	-0.535563
72438935	chr3:72438935:G:A	1.14891e-06	-1.5082e-10	-0.658222	0.000250444	-1.5082e-10	-0.53534	0.000250582	-1.5082e-10	-0.535288
72438994	chr3:72438994:C:A	2.34216e-06	-1.5082e-10	0.054038	0.000552911	-1.5082e-10	0.25662	0.000553193	-1.5082e-10	0.256632
72439389	chr3:72439389:G:C	9.72226e-05	3.00303	0.77694	0.000395911	-0.249914	0.172527	0.000396186	-0.249746	0.172554
72439607	chr3:72439607:C:T	2.92111e-06	-1.5082e-10	0.274927	0.00070536	-1.5082e-10	0.500131	0.00070572	-1.5082e-10	0.500144
72439831	chr3:72439831:G:A	6.54604e-07	-1.5082e-10	-1.22076	0.000129181	-1.5082e-10	-1.19736	0.000129246	-1.5082e-10	-1.19736
72440075	chr3:72440075:G:A	8.82871e-07	-1.5082e-10	-0.921613	0.00018285	-1.5082e-10	-0.849912	0.000182939	-1.5082e-10	-0.849921
72441400	chr3:72441400:T:TTA	5.03447e-06	-1.5082e-10	0.819272	0.00121697	-1.5082e-10	1.04554	0.00121767	-1.5082e-10	1.04562
72441504	chr3:72441504:A:G	7.36494e-07	-1.5082e-10	-1.10289	0.000146808	-1.5082e-10	-1.06945	0.000146881	-1.5082e-10	-1.06945
72441601	chr3:72441601:G:T	1.06392e-06	0.30329	-1.03837	4.25437e-05	-1.39921	-0.908838	4.25688e-05	-1.39912	-0.908835
72442341	chr3:72442341:C:A	4.88073e-07	-1.51433	-2.97869e-10	0.000104137	-1.41287	-2.97869e-10	0.00010417	-1.41305	-2.97869e-10
72443106	chr3:72443106:T:A	4.27933e-07	-1.64582	-2.97869e-10	0.000105447	-1.40037	-2.97869e-10	0.000105498	-1.40039	-2.97869e-10
72443345	chr3:72443345:G:T	9.07464e-07	-1.5082e-10	-0.894138	0.000192766	-1.5082e-10	-0.797101	0.00019287	-1.5082e-10	-0.797059
72443427	chr3:72443427:C:T	7.27692e-07	-1.5082e-10	-1.11491	0.000152275	-1.5082e-10	-1.03289	0.000152358	-1.5082e-10	-1.03284
72443790	chr3:72443790:C:A	7.88428e-07	-1.5082e-10	-1.03475	0.000159763	-1.5082e-10	-0.984888	0.000159847	-1.5082e-10	-0.984855
72443915	chr3:72443915:A:T	6.22712e-07	-0.950833	-0.319875	0.000307237	-0.285917	-0.0450402	0.000307402	-0.285862	-0.0450566
72444094	chr3:72444094:T:G	1.60448e-06	-0.324238	-2.97869e-10	0.000147832	-1.0625	-2.97869e-10	0.000147894	-1.06258	-2.97869e-10
72444355	chr3:72444355:G:A	6.64498e-07	-1.5082e-10	-1.20576	0.000122354	-1.5082e-10	-1.25166	0.000122415	-1.5082e-10	-1.25166
72444670	chr3:72444670:T:G	9.41849e-07	-1.5082e-10	-0.856947	0.000209051	-1.5082e-10	-0.716	0.000209157	-1.5082e-10	-0.715989
72444771	chr3:72444771:A:G	2.30461e-07	-1.59568	-0.669029	5.02381e-05	-1.49856	-0.643241	5.02683e-05	-1.49851	-0.643195
72444898	chr3:72444898:T:C	5.29378e-07	-1.43309	-2.97869e-10	0.000184859	-0.838982	-2.97869e-10	0.000184954	-0.83897	-2.97869e-10
72444929	chr3:72444929:A:G	1.30555e-06	-1.5082e-10	-0.53041	0.000202792	-1.5082e-10	-0.746397	0.000202899	-1.5082e-10	-0.746368
72444934	chr3:72444934:G:A	2.16282e-07	-1.43378	-0.89443	5.98515e-05	-0.942791	-1.02392	5.98801e-05	-0.942818	-1.02391
72445067	chr3:72445067:G:A	4.08236e-07	-1.69295	-2.97869e-10	7.817e-05	-1.69969	-2.97869e-10	7.82083e-05	-1.6997	-2.97869e-10
72445648	chr3:72445648:C:G	1.695e-06	-1.5082e-10	-0.269354	0.000384659	-1.5082e-10	-0.10622	0.000384861	-1.5082e-10	-0.106191
72445909	chr3:72445909:TCCC:T	6.61797e-07	-1.5082e-10	-1.20983	0.000123232	-1.5082e-10	-1.24451	0.000123293	-1.5082e-10	-1.24451
72446626	chr3:72446626:C:G	6.25856e-07	-1.5082e-10	-1.26567	0.000123149	-1.5082e-10	-1.24518	0.000123212	-1.5082e-10	-1.24517
72448203	chr3:72448203:AAGACAC:A	1.04649e-06	-0.722585	-0.0290068	8.1819e-05	-1.51637	-0.1377	8.18665e-05	-1.51633	-0.137652
72448330	chr3:72448330:G:A	6.32838e-07	-1.5082e-10	-1.25458	0.000123318	-1.5082e-10	-1.24382	0.000123378	-1.5082e-10	-1.24382
72448499	chr3:72448499:T:C	8.73939e-07	-0.931781	-2.97869e-10	0.000110642	-1.35228	-2.97869e-10	0.000110704	-1.35221	-2.97869e-10
72449285	chr3:72449285:T:C	1.58485e-07	-1.61858	-1.02055	2.9412e-05	-1.58784	-1.08934	2.94274e-05	-1.58779	-1.08936
72449395	chr3:72449395:G:A	7.01374e-07	-1.5082e-10	-1.15175	0.000141057	-1.5082e-10	-1.10941	0.000141127	-1.5082e-10	-1.10942
72449875	chr3:72449875:A:G	6.85401e-07	-1.5082e-10	-1.17479	0.000137431	-1.5082e-10	-1.13545	0.000137499	-1.5082e-10	-1.13546
72450096	chr3:72450096:C:A	4.27656e-07	-1.64647	-2.97869e-10	7.7146e-05	-1.71288	-2.97869e-10	7.71844e-05	-1.71288	-2.97869e-10
72450373	chr3:72450373:T:C	6.9039e-07	-1.5082e-10	-1.16754	0.000138646	-1.5082e-10	-1.12666	0.000138714	-1.5082e-10	-1.12666
72450645	chr3:72450645:G:A	6.63002e-07	-1.5082e-10	-1.20801	0.000132144	-1.5082e-10	-1.17468	0.00013221	-1.5082e-10	-1.17469
72450804	chr3:72450804:C:G	1.56896e-07	-1.62339	-1.02582	2.90096e-05	-1.5952	-1.09575	2.90248e-05	-1.59515	-1.09577
72451245	chr3:72451245:A:G	6.39063e-07	-1.5082e-10	-1.24479	0.000121669	-1.5082e-10	-1.25728	0.000121729	-1.5082e-10	-1.25728
72451872	chr3:72451872:A:G	6.19331e-07	-1.5082e-10	-1.27615	0.000122276	-1.5082e-10	-1.2523	0.000122339	-1.5082e-10	-1.25228
72452144	chr3:72452144:G:A	3.61427e-06	-1.5082e-10	0.487853	0.00060544	-1.5082e-10	0.347378	0.00060575	-1.5082e-10	0.347393
72452339	chr3:72452339:T:C	5.05347e-07	-0.974873	-0.504674	4.56645e-05	-1.61803	-0.619223	4.56893e-05	-1.61801	-0.6192
72452596	chr3:72452596:G:A	4.88379e-07	-1.5137	-2.97869e-10	7.98449e-05	-1.67849	-2.97869e-10	7.98838e-05	-1.6785	-2.97869e-10
72452843	chr3:72452843:C:T	1.5066e-07	-1.56519	-1.12457	2.9172e-05	-1.5091	-1.17627	2.91879e-05	-1.50904	-1.17628
72453202	chr3:72453202:C:T	1.49584e-07	-1.57075	-1.12618	2.89366e-05	-1.51581	-1.17766	2.89523e-05	-1.51575	-1.17768
72453464	chr3:72453464:A:G	1.1029e-06	-1.5082e-10	-0.699092	0.000235569	-1.5082e-10	-0.596574	0.000235685	-1.5082e-10	-0.596578
72454002	chr3:72454002:A:G	2.208e-06	-1.5082e-10	-0.00494823	0.00051139	-1.5082e-10	0.178554	0.000511697	-1.5082e-10	0.178658
72455031	chr3:72455031:T:C	1.32712e-06	-1.5082e-10	-0.514024	0.000285676	-1.5082e-10	-0.403719	0.000285817	-1.5082e-10	-0.403722
72455271	chr3:72455271:G:A	3.87773e-07	-0.92905	-0.815323	3.39872e-05	-1.60932	-0.923269	3.40056e-05	-1.6093	-0.923252
72455503	chr3:72455503:A:G	5.25261e-07	-1.01177	-0.429126	5.16417e-05	-1.62503	-0.489218	5.16704e-05	-1.62501	-0.489183
72455754	chr3:72455754:C:T	1.90792e-06	1.02323	-1.17425	4.09036e-05	-1.10787	-1.23949	4.09295e-05	-1.10774	-1.23948
72455818	chr3:72455818:C:T	1.60229e-07	-1.53443	-1.09375	3.09134e-05	-1.4765	-1.15088	3.09303e-05	-1.47644	-1.1509
72456165	chr3:72456165:A:G	4.93896e-07	-0.818283	-0.684185	4.00507e-05	-1.56072	-0.807713	4.00726e-05	-1.56069	-0.807693
72456378	chr3:72456378:C:T	6.49327e-07	-1.22886	-2.97869e-10	0.000187578	-0.824381	-2.97869e-10	0.000187651	-0.824493	-2.97869e-10
72456494	chr3:72456494:C:T	1.47869e-07	-1.58988	-1.11859	2.84254e-05	-1.53964	-1.17165	2.84407e-05	-1.53959	-1.17167
72456527	chr3:72456527:T:C	1.17721e-06	-1.5082e-10	-0.633892	0.000251058	-1.5082e-10	-0.532893	0.000251182	-1.5082e-10	-0.532897
72456748	chr3:72456748:G:A	6.51918e-07	-1.5082e-10	-1.22487	0.000127479	-1.5082e-10	-1.21062	0.000127542	-1.5082e-10	-1.21063
72457301	chr3:72457301:A:G	7.41796e-07	-0.838252	-0.257466	6.08972e-05	-1.56697	-0.382419	6.0931e-05	-1.56694	-0.382392
72457752	chr3:72457752:A:G	6.56025e-07	-1.5082e-10	-1.21859	0.00012813	-1.5082e-10	-1.20553	0.000128194	-1.5082e-10	-1.20553
72457762	chr3:72457762:C:T	6.4835e-07	-1.5082e-10	-1.23036	0.000126431	-1.5082e-10	-1.21888	0.000126494	-1.5082e-10	-1.21888
72457814	chr3:72457814:A:G	1.20882e-06	-0.994025	0.386631	0.000107192	-1.62627	0.242318	0.000107254	-1.62625	0.242378
72457831	chr3:72457831:A:T	6.47729e-07	-1.5082e-10	-1.23132	0.000126295	-1.5082e-10	-1.21996	0.000126358	-1.5082e-10	-1.21996
72458044	chr3:72458044:T:C	8.06796e-07	-1.5082e-10	-1.01172	0.00016954	-1.5082e-10	-0.925487	0.000169626	-1.5082e-10	-0.925478
72458114	chr3:72458114:G:A	7.02126e-07	-1.5082e-10	-1.15068	0.000130176	-1.5082e-10	-1.18969	0.000130241	-1.5082e-10	-1.18969
72458139	chr3:72458139:C:T	6.48347e-07	-1.5082e-10	-1.23037	0.000126431	-1.5082e-10	-1.21888	0.000126494	-1.5082e-10	-1.21888
72458368	chr3:72458368:A:G	6.24113e-07	-1.03307	-0.23539	6.07636e-05	-1.63545	-0.316137	6.07978e-05	-1.63543	-0.316094
72458535	chr3:72458535:T:C	7.55265e-07	-1.5082e-10	-1.07772	0.000138417	-1.5082e-10	-1.12831	0.000138486	-1.5082e-10	-1.1283
72458828	chr3:72458828:C:T	8.85424e-07	-1.5082e-10	-0.918726	0.000196777	-1.5082e-10	-0.776509	0.000196882	-1.5082e-10	-0.776469
72458925	chr3:72458925:C:G	7.55163e-07	-1.5082e-10	-1.07786	0.0001384	-1.5082e-10	-1.12843	0.00013847	-1.5082e-10	-1.12842
72458973	chr3:72458973:C:G	1.70331e-06	0.241532	-0.505998	8.07512e-05	-1.00488	-0.66232	8.07992e-05	-1.00479	-0.662319
72459262	chr3:72459262:A:C	4.45082e-07	-1.60653	-2.97869e-10	7.74882e-05	-1.70845	-2.97869e-10	7.75269e-05	-1.70845	-2.97869e-10
72459361	chr3:72459361:T:C	5.42669e-07	-0.855525	-0.552769	5.06031e-05	-1.56599	-0.568577	5.06304e-05	-1.56596	-0.568567
72459745	chr3:72459745:T:A	7.4988e-07	-0.744974	-0.339905	4.66498e-05	-1.52909	-0.686814	4.6675e-05	-1.52903	-0.686835
72459841	chr3:72459841:T:C	4.05553e-07	-1.69954	-2.97869e-10	9.3453e-05	-1.52112	-2.97869e-10	9.35025e-05	-1.52109	-2.97869e-10
72460031	chr3:72460031:A:G	7.56024e-07	-1.5082e-10	-1.07672	0.000162211	-1.5082e-10	-0.969682	0.000162297	-1.5082e-10	-0.969649
72460120	chr3:72460120:T:C	2.12696e-07	-1.46322	-0.881708	3.42231e-05	-1.65632	-0.869353	3.42401e-05	-1.65632	-0.869356
72460169	chr3:72460169:T:A	1.79922e-07	-1.24803	-1.26424	2.21736e-05	-1.71141	-1.24826	2.21849e-05	-1.71141	-1.24825
72460273	chr3:72460273:G:A	1.34749e-06	-1.5082e-10	-0.498795	0.000292862	-1.5082e-10	-0.378876	0.000293027	-1.5082e-10	-0.378809
72460486	chr3:72460486:T:C	1.15294e-06	0.0312363	-0.685959	3.64393e-05	-1.5286	-0.93433	3.646e-05	-1.52854	-0.934321
72460682	chr3:72460682:A:G	6.47525e-07	-1.5082e-10	-1.23164	0.000123351	-1.5082e-10	-1.24354	0.000123412	-1.5082e-10	-1.24354
72461313	chr3:72461313:A:T	1.75304e-07	-1.27217	-1.2661	2.21487e-05	-1.70986	-1.25094	2.216e-05	-1.70986	-1.25093
72461439	chr3:72461439:T:C	1.8972e-07	-1.20005	-1.2592	2.2298e-05	-1.71306	-1.24102	2.23093e-05	-1.71306	-1.24101
72461459	chr3:72461459:G:T	6.62634e-07	-1.20857	-2.97869e-10	0.000128102	-1.20575	-2.97869e-10	0.000128169	-1.20572	-2.97869e-10
72461541	chr3:72461541:C:T	1.99823e-06	-0.104775	-2.97869e-10	0.000198695	-0.766807	-2.97869e-10	0.000198786	-0.766843	-2.97869e-10
72462140	chr3:72462140:C:G	6.6792e-07	-1.5082e-10	-1.20062	0.000138203	-1.5082e-10	-1.12985	0.000138277	-1.5082e-10	-1.12981
72462208	chr3:72462208:G:A	4.98018e-07	-0.608599	-0.885557	2.76468e-05	-1.70038	-1.03869	2.76614e-05	-1.70038	-1.03866
72462390	chr3:72462390:C:G	2.20788e-06	-1.5082e-10	-0.00500572	0.000428537	-1.5082e-10	0.00179953	0.000428757	-1.5082e-10	0.00181551
72462959	chr3:72462959:G:T	1.75672e-06	-1.5082e-10	-0.233586	0.000315356	-1.5082e-10	-0.304874	0.000315519	-1.5082e-10	-0.304854
72463093	chr3:72463093:G:A	1.4075e-07	-1.49526	-1.26254	2.17042e-05	-1.71306	-1.26801	2.1715e-05	-1.71306	-1.26801
72463229	chr3:72463229:C:T	1.62154e-07	-1.66313	-0.953118	2.98474e-05	-1.61189	-1.0506	2.98609e-05	-1.61191	-1.05062
72463666	chr3:72463666:G:A	9.06431e-07	-1.5082e-10	-0.895277	0.00016884	-1.5082e-10	-0.929624	0.000168924	-1.5082e-10	-0.929627
72463755	chr3:72463755:G:A	1.51988e-06	-1.5082e-10	-0.378406	0.000354046	-1.5082e-10	-0.189151	0.000354262	-1.5082e-10	-0.189038
72464028	chr3:72464028:G:A	1.48266e-06	-1.5082e-10	-0.403201	0.000286028	-1.5082e-10	-0.402487	0.000286174	-1.5082e-10	-0.402473
72464441	chr3:72464441:A:G	1.17184e-07	-1.67125	-1.2698	2.26472e-05	-1.68425	-1.25429	2.26579e-05	-1.68428	-1.25428
72464619	chr3:72464619:G:A	9.83909e-07	-1.5082e-10	-0.813259	0.000217652	-1.5082e-10	-0.675682	0.000217778	-1.5082e-10	-0.675598
72464791	chr3:72464791:C:T	4.11939e-07	-1.68392	-2.97869e-10	8.12555e-05	-1.66098	-2.97869e-10	8.12963e-05	-1.66097	-2.97869e-10
72464858	chr3:72464858:C:G	1.51636e-07	-1.43256	-1.25075	3.42786e-05	-1.25686	-1.2672	3.42933e-05	-1.25692	-1.2672
72465071	chr3:72465071:T:C	6.80709e-07	-0.92699	-0.254667	7.29482e-05	-1.32187	-0.446954	7.29825e-05	-1.3219	-0.44695
72465179	chr3:72465179:TG:T	4.46269e-07	-0.732971	-0.870898	3.05569e-05	-1.6166	-1.02239	3.05733e-05	-1.61656	-1.02239
72465525	chr3:72465525:T:C	1.22384e-07	-1.65359	-1.24405	2.23856e-05	-1.69833	-1.25183	2.23965e-05	-1.69835	-1.25182
72465705	chr3:72465705:T:C	6.58724e-07	-1.5082e-10	-1.21449	0.000133271	-1.5082e-10	-1.16619	0.000133341	-1.5082e-10	-1.16617
72466264	chr3:72466264:G:A	1.2206e-07	-1.64184	-1.25844	2.22908e-05	-1.7126	-1.2418	2.23021e-05	-1.7126	-1.2418
72466396	chr3:72466396:A:G	6.47127e-07	-0.540747	-0.691502	4.99115e-05	-1.36213	-0.786194	4.99395e-05	-1.36207	-0.786192
72466690	chr3:72466690:A:G	1.61661e-07	-1.34177	-1.27753	2.44679e-05	-1.59327	-1.26795	2.44807e-05	-1.59324	-1.26795
72466776	chr3:72466776:G:A	1.18674e-07	-1.65255	-1.27586	2.17664e-05	-1.71277	-1.26544	2.17772e-05	-1.71277	-1.26544
72466905	chr3:72466905:T:G	3.51192e-07	-1.46426	-0.379202	6.88321e-05	-1.4332	-0.393706	6.88638e-05	-1.43322	-0.393728
72467055	chr3:72467055:C:T	1.28311e-07	-1.71295	-1.13739	2.52338e-05	-1.66221	-1.16818	2.52465e-05	-1.66222	-1.16817
72467214	chr3:72467214:G:A	1.30373e-07	-1.69743	-1.13696	2.69517e-05	-1.59577	-1.16876	2.69651e-05	-1.59579	-1.16874
72467661	chr3:72467661:G:C	6.18259e-07	-1.5082e-10	-1.27789	0.000119142	-1.5082e-10	-1.27826	0.000119201	-1.5082e-10	-1.27826
72467708	chr3:72467708:A:G	3.29915e-07	-1.54563	-0.360331	7.02404e-05	-1.52369	-0.28296	7.02773e-05	-1.5237	-0.282922
72467728	chr3:72467728:G:C	3.31385e-07	-1.57519	-0.326324	7.07813e-05	-1.56481	-0.23417	7.08198e-05	-1.56482	-0.234116
72468028	chr3:72468028:A:G	6.59133e-07	-1.5082e-10	-1.21387	0.000125282	-1.5082e-10	-1.22801	0.000125345	-1.5082e-10	-1.22801
72468246	chr3:72468246:GC:G	1.30749e-06	-1.5082e-10	-0.528925	0.000285545	-1.5082e-10	-0.404179	0.00028572	-1.5082e-10	-0.404063
72468275	chr3:72468275:G:A	6.95374e-07	-1.16034	-2.97869e-10	0.000180334	-0.863767	-2.97869e-10	0.000180366	-0.864084	-2.97869e-10
72468305	chr3:72468305:C:CA	1.55035e-07	-1.68486	-0.976276	3.16137e-05	-1.71303	-0.891962	3.16304e-05	-1.71303	-0.891929
72468374	chr3:72468374:T:G	1.53844e-06	-1.5082e-10	-0.366268	0.000340051	-1.5082e-10	-0.229483	0.000340263	-1.5082e-10	-0.229357
72468889	chr3:72468889:A:G	2.084e-07	-1.11484	-1.25049	2.29451e-05	-1.6882	-1.23727	2.29564e-05	-1.6882	-1.23728
72469525	chr3:72469525:T:A	6.22455e-07	-1.5082e-10	-1.27112	0.000120238	-1.5082e-10	-1.26911	0.000120297	-1.5082e-10	-1.26911
72469623	chr3:72469623:G:A	1.58635e-06	-1.5082e-10	-0.335604	0.000301442	-1.5082e-10	-0.35	0.000301595	-1.5082e-10	-0.349989
72469761	chr3:72469761:T:C	1.09566e-06	-1.5082e-10	-0.705681	0.000209583	-1.5082e-10	-0.71346	0.000209692	-1.5082e-10	-0.713436
72469981	chr3:72469981:T:C	7.75056e-07	-1.5082e-10	-1.05186	0.000155708	-1.5082e-10	-1.01059	0.000155785	-1.5082e-10	-1.01059
72470102	chr3:72470102:G:C	2.0171e-07	-1.16146	-1.2365	2.34223e-05	-1.69887	-1.20602	2.34341e-05	-1.69888	-1.20601
72470185	chr3:72470185:C:T	1.33919e-06	-1.5082e-10	-0.504971	0.000293367	-1.5082e-10	-0.377155	0.000293542	-1.5082e-10	-0.377054
72470369	chr3:72470369:T:C	9.92485e-07	-1.5082e-10	-0.80458	0.000218007	-1.5082e-10	-0.67405	0.000218135	-1.5082e-10	-0.67396
72470682	chr3:72470682:A:G	6.09421e-07	-1.29228	-2.97869e-10	8.82899e-05	-1.57795	-2.97869e-10	8.83348e-05	-1.57794	-2.97869e-10
72471092	chr3:72471092:T:C	9.08958e-07	-0.0958032	-0.79669	6.00992e-05	-1.06628	-0.896296	6.01303e-05	-1.06626	-0.896305
72471490	chr3:72471490:A:G	2.00614e-07	-1.32471	-1.07869	2.83114e-05	-1.59652	-1.1188	2.83252e-05	-1.59652	-1.1188
72472061	chr3:72472061:C:CA	2.85683e-07	-1.15699	-0.892915	3.59594e-05	-1.70418	-0.772005	3.5979e-05	-1.70418	-0.771958
72472242	chr3:72472242:T:C	1.4974e-07	-1.43165	-1.26424	3.05061e-05	-1.37075	-1.2699	3.05206e-05	-1.37078	-1.2699
72472365	chr3:72472365:G:A	1.85918e-06	-1.5082e-10	-0.176903	0.000377461	-1.5082e-10	-0.125109	0.000377662	-1.5082e-10	-0.125076
72472367	chr3:72472367:G:T	1.92027e-07	-1.37527	-1.07189	2.77162e-05	-1.62413	-1.11243	2.77298e-05	-1.62413	-1.11244
72472405	chr3:72472405:A:T	5.13757e-07	-1.46304	-2.97869e-10	8.07683e-05	-1.66699	-2.97869e-10	8.0809e-05	-1.66699	-2.97869e-10
72472549	chr3:72472549:T:C	5.04993e-07	-1.48025	-2.97869e-10	8.01896e-05	-1.67418	-2.97869e-10	8.023e-05	-1.67418	-2.97869e-10
72472675	chr3:72472675:T:C	1.99908e-07	-1.3207	-1.08623	2.81456e-05	-1.59618	-1.12501	2.81593e-05	-1.59618	-1.12501
72472978	chr3:72472978:G:A	2.48043e-07	-1.13835	-1.05284	3.74411e-05	-1.42772	-1.00809	3.74602e-05	-1.42774	-1.00806
72473165	chr3:72473165:C:T	1.87546e-07	-1.31725	-1.15352	2.65655e-05	-1.59112	-1.18784	2.65785e-05	-1.59113	-1.18784
72473253	chr3:72473253:T:C	1.98475e-07	-1.54957	-0.864559	3.91834e-05	-1.51682	-0.873504	3.92037e-05	-1.51683	-0.873475
72473765	chr3:72473765:G:A	3.6801e-07	-0.79958	-0.997102	3.59802e-05	-1.59512	-0.880486	3.60004e-05	-1.59512	-0.880421
72473903	chr3:72473903:A:G	1.60934e-06	-1.5082e-10	-0.321215	0.000291093	-1.5082e-10	-0.384936	0.000291236	-1.5082e-10	-0.384942
72474234	chr3:72474234:C:T	1.87845e-07	-1.49071	-0.978464	3.80561e-05	-1.45032	-0.969192	3.80745e-05	-1.45034	-0.969193
72474481	chr3:72474481:T:C	8.80862e-07	-1.5082e-10	-0.923892	0.000190551	-1.5082e-10	-0.808659	0.000190661	-1.5082e-10	-0.80858
72475050	chr3:72475050:C:T	7.85045e-07	-1.5082e-10	-1.03905	0.000157983	-1.5082e-10	-0.996093	0.000158061	-1.5082e-10	-0.996096
72475104	chr3:72475104:C:T	1.87406e-06	-1.5082e-10	-0.168928	0.000337373	-1.5082e-10	-0.237389	0.000337538	-1.5082e-10	-0.237395
72475325	chr3:72475325:G:A	1.73501e-07	-1.3911	-1.15751	2.33934e-05	-1.69489	-1.21124	2.34045e-05	-1.69489	-1.21126
72475989	chr3:72475989:G:T	4.30154e-07	-1.64065	-2.97869e-10	7.71335e-05	-1.71304	-2.97869e-10	7.71719e-05	-1.71304	-2.97869e-10
72476168	chr3:72476168:G:A	7.95041e-07	-1.5082e-10	-1.0264	0.000160234	-1.5082e-10	-0.981943	0.000160313	-1.5082e-10	-0.981946
72476478	chr3:72476478:G:A	4.0959e-07	-1.68964	-2.97869e-10	7.71311e-05	-1.71307	-2.97869e-10	7.71694e-05	-1.71307	-2.97869e-10
72476777	chr3:72476777:G:A	6.21821e-07	-1.5082e-10	-1.27214	0.000120648	-1.5082e-10	-1.2657	0.000120708	-1.5082e-10	-1.2657
72476927	chr3:72476927:A:C	2.02015e-07	-1.2643	-1.13215	2.79415e-05	-1.55791	-1.17056	2.79552e-05	-1.55791	-1.17056
72476930	chr3:72476930:A:G	2.14405e-06	-1.5082e-10	-0.034339	0.000385089	-1.5082e-10	-0.105104	0.000385278	-1.5082e-10	-0.105109
72477375	chr3:72477375:G:A	2.79398e-06	-1.5082e-10	0.230431	0.000494532	-1.5082e-10	0.145033	0.000494774	-1.5082e-10	0.145027
72477826	chr3:72477826:G:A	8.08682e-07	-1.5082e-10	-1.00939	0.000163011	-1.5082e-10	-0.964762	0.000163091	-1.5082e-10	-0.964765
72478176	chr3:72478176:G:T	2.05264e-07	-1.22415	-1.15635	2.85392e-05	-1.52484	-1.18246	2.8553e-05	-1.52484	-1.18247
72478218	chr3:72478218:T:C	1.99151e-07	-1.33359	-1.07714	3.28778e-05	-1.50344	-1.06233	3.28942e-05	-1.50345	-1.06233
72478240	chr3:72478240:T:A	2.66646e-07	-1.5459	-0.572965	5.53548e-05	-1.5297	-0.515116	5.53842e-05	-1.52971	-0.515072
72478306	chr3:72478306:G:A	1.96121e-07	-1.36107	-1.06499	3.2639e-05	-1.52348	-1.04959	3.26553e-05	-1.52348	-1.04959
72478395	chr3:72478395:A:G	1.059e-06	-1.5082e-10	-0.739711	0.00018551	-1.5082e-10	-0.835471	0.000185608	-1.5082e-10	-0.835436
72478470	chr3:72478470:G:GC	1.97539e-07	-1.34683	-1.07203	3.2745e-05	-1.51296	-1.05687	3.27612e-05	-1.51296	-1.05687
72478569	chr3:72478569:T:C	1.91306e-07	-1.37124	-1.07967	3.19091e-05	-1.53078	-1.06491	3.19249e-05	-1.53078	-1.0649
72478603	chr3:72478603:C:T	6.45813e-07	-1.5082e-10	-1.23428	0.000125038	-1.5082e-10	-1.22996	0.000125101	-1.5082e-10	-1.22996
72478605	chr3:72478605:G:A	6.18649e-07	-1.27725	-2.97869e-10	8.90878e-05	-1.56896	-2.97869e-10	8.91333e-05	-1.56894	-2.97869e-10
72479085	chr3:72479085:A:C	1.94453e-07	-1.41684	-1.01777	3.89193e-05	-1.34771	-1.04937	3.89388e-05	-1.34772	-1.04936
72479187	chr3:72479187:C:T	7.7412e-07	-1.5082e-10	-1.05307	0.000155402	-1.5082e-10	-1.01256	0.000155479	-1.5082e-10	-1.01256
72479430	chr3:72479430:A:G	4.91278e-07	-1.50778	-2.97869e-10	7.93608e-05	-1.68457	-2.97869e-10	7.94007e-05	-1.68457	-2.97869e-10
72479579	chr3:72479579:C:A	6.64228e-07	-1.5082e-10	-1.20617	0.000131137	-1.5082e-10	-1.18234	0.000131203	-1.5082e-10	-1.18233
72479822	chr3:72479822:A:G	9.63367e-07	-1.5082e-10	-0.834358	0.000189937	-1.5082e-10	-0.811888	0.00019003	-1.5082e-10	-0.811894
72480213	chr3:72480213:C:T	2.76803e-06	-1.5082e-10	0.221099	0.000565279	-1.5082e-10	0.278742	0.000565573	-1.5082e-10	0.278765
72480370	chr3:72480370:C:A	1.16365e-05	-1.5082e-10	1.65711	0.00212081	-1.5082e-10	1.60098	0.00212187	-1.5082e-10	1.60098
72480409	chr3:72480409:C:T	6.28072e-07	-1.5082e-10	-1.26214	0.000121569	-1.5082e-10	-1.25809	0.000121632	-1.5082e-10	-1.25808
72480655	chr3:72480655:C:T	7.35359e-07	-1.5082e-10	-1.10443	0.00013866	-1.5082e-10	-1.12655	0.000138727	-1.5082e-10	-1.12657
72481009	chr3:72481009:C:T	4.54054e-07	-1.58658	-2.97869e-10	8.79021e-05	-1.58235	-2.97869e-10	8.79448e-05	-1.58237	-2.97869e-10
72481200	chr3:72481200:T:C	3.27694e-07	-1.31256	-0.600155	3.82801e-05	-1.71178	-0.701865	3.8302e-05	-1.71178	-0.701791
72481426	chr3:72481426:C:G	7.11421e-07	-1.5082e-10	-1.13753	0.000134199	-1.5082e-10	-1.15925	0.000134264	-1.5082e-10	-1.15926
72481621	chr3:72481621:A:G	2.43931e-07	-1.65981	-0.548093	4.35341e-05	-1.63851	-0.64652	4.3558e-05	-1.63854	-0.646444
72481647	chr3:72481647:C:T	9.58082e-07	-0.839859	-2.97869e-10	0.000129179	-1.19738	-2.97869e-10	0.000129233	-1.19745	-2.97869e-10
72482342	chr3:72482342:A:G	8.24022e-07	-1.34772	0.357121	9.89423e-05	-1.71292	0.248878	9.9003e-05	-1.71292	0.248993
72482434	chr3:72482434:G:A	5.64255e-07	-1.36929	-2.97869e-10	7.98767e-05	-1.67809	-2.97869e-10	7.99155e-05	-1.67811	-2.97869e-10
72482440	chr3:72482440:TG:T	1.44336e-07	-1.64464	-1.08801	3.11164e-05	-1.62921	-0.991634	3.11318e-05	-1.6292	-0.991642
72482472	chr3:72482472:C:T	7.65278e-07	-1.5082e-10	-1.06455	0.0001518	-1.5082e-10	-1.03601	0.000151876	-1.5082e-10	-1.03601
72482511	chr3:72482511:T:C	2.01379e-07	-1.18462	-1.21498	2.41634e-05	-1.67978	-1.19396	2.41761e-05	-1.67977	-1.19394
72483040	chr3:72483040:C:T	7.67208e-07	-1.5082e-10	-1.06203	0.000133531	-1.5082e-10	-1.16424	0.000133599	-1.5082e-10	-1.16423
72483335	chr3:72483335:G:A	4.94992e-07	-0.239564	-1.26069	3.429e-05	-1.25747	-1.26626	3.43069e-05	-1.25747	-1.26626
72483433	chr3:72483433:A:T	1.29586e-07	-1.59699	-1.24346	2.49576e-05	-1.68205	-1.15935	2.49695e-05	-1.68206	-1.15936
72483615	chr3:72483615:C:T	1.18833e-07	-1.67927	-1.2478	2.56829e-05	-1.56266	-1.25009	2.56951e-05	-1.56268	-1.25009
72483753	chr3:72483753:A:G	4.35629e-07	-0.682094	-0.945907	3.2311e-05	-1.51306	-1.07011	3.23276e-05	-1.51305	-1.0701
72483937	chr3:72483937:T:C	2.99957e-07	-0.734131	-1.26702	4.11145e-05	-1.08442	-1.2578	4.11318e-05	-1.08451	-1.25778
72484075	chr3:72484075:T:C	9.1509e-07	-0.88577	-2.97869e-10	0.000120091	-1.27033	-2.97869e-10	0.000120143	-1.27039	-2.97869e-10
72484093	chr3:72484093:T:C	1.21198e-07	-1.70157	-1.2058	2.54702e-05	-1.62318	-1.19789	2.54826e-05	-1.62319	-1.19789
72484263	chr3:72484263:A:G	3.77643e-06	-1.5082e-10	0.531741	0.00082463	-1.5082e-10	0.656357	0.000825069	-1.5082e-10	0.656392
72484617	chr3:72484617:A:G	2.17532e-07	-1.38415	-0.938293	2.77083e-05	-1.71304	-1.02381	2.77225e-05	-1.71304	-1.02379
72484933	chr3:72484933:T:C	6.57237e-07	-1.5082e-10	-1.21675	0.000130158	-1.5082e-10	-1.18983	0.000130221	-1.5082e-10	-1.18984
72485202	chr3:72485202:T:C	1.68017e-06	-0.718878	0.440733	0.000114481	-1.53216	0.213991	0.000114543	-1.53216	0.214038
72485582	chr3:72485582:C:T	1.48535e-06	-0.788716	0.387329	0.000105895	-1.56062	0.164485	0.000105952	-1.56062	0.164532
72485886	chr3:72485886:T:C	5.82771e-07	-0.226093	-1.1109	3.92852e-05	-1.25451	-1.13322	3.93046e-05	-1.25451	-1.13322
72485951	chr3:72485951:A:G	3.74615e-07	-0.983802	-0.795092	3.24095e-05	-1.63148	-0.948649	3.24262e-05	-1.63147	-0.948633
72486376	chr3:72486376:T:C	6.6358e-07	-0.652311	-0.554832	9.83384e-05	-1.00511	-0.465052	9.83894e-05	-1.0052	-0.464939
72486640	chr3:72486640:C:T	3.4034e-07	-0.599996	-1.27485	2.64252e-05	-1.50634	-1.27792	2.64395e-05	-1.5063	-1.27792
72486661	chr3:72486661:G:C	8.60016e-07	-1.5082e-10	-0.947842	0.000148849	-1.5082e-10	-1.05565	0.000148926	-1.5082e-10	-1.05562
72486778	chr3:72486778:G:A	1.01301e-06	-0.784107	-2.97869e-10	8.81234e-05	-1.57984	-2.97869e-10	8.81702e-05	-1.57981	-2.97869e-10
72486842	chr3:72486842:T:C	1.4978e-06	-1.5082e-10	-0.393041	0.000266118	-1.5082e-10	-0.474636	0.000266255	-1.5082e-10	-0.474618
72487349	chr3:72487349:G:C	7.18856e-07	-1.12713	-2.97869e-10	0.000101414	-1.43936	-2.97869e-10	0.00010146	-1.43941	-2.97869e-10
72487379	chr3:72487379:C:T	6.34483e-07	-1.5082e-10	-1.25198	0.000124834	-1.5082e-10	-1.2316	0.0001249	-1.5082e-10	-1.23156
72487440	chr3:72487440:T:C	2.34816e-06	-1.5082e-10	0.0565945	0.000462392	-1.5082e-10	0.0778362	0.000462623	-1.5082e-10	0.0778382
72487553	chr3:72487553:G:A	2.18444e-07	-1.0478	-1.27046	2.23758e-05	-1.68955	-1.26105	2.23873e-05	-1.68953	-1.26105
72487775	chr3:72487775:C:T	1.21242e-07	-1.63796	-1.26904	3.89091e-05	-1.18071	-1.21664	3.89245e-05	-1.18081	-1.21665
72487814	chr3:72487814:G:C	1.21673e-06	-1.5082e-10	-0.600871	0.000259547	-1.5082e-10	-0.499639	0.000259716	-1.5082e-10	-0.499487
72488007	chr3:72488007:G:C	1.78408e-07	-1.61675	-0.903971	7.02142e-05	-1.13817	-0.668853	7.02463e-05	-1.13827	-0.668798
72488022	chr3:72488022:A:G	3.05813e-06	0.320766	-2.97869e-10	0.000284921	-0.406364	-2.97869e-10	0.000285083	-0.406295	-2.97869e-10
72488042	chr3:72488042:T:C	6.18005e-07	-1.5082e-10	-1.2783	0.000119199	-1.5082e-10	-1.27778	0.000119258	-1.5082e-10	-1.27778
72488280	chr3:72488280:A:G	1.0458e-05	-1.5082e-10	1.55033	0.00316016	-1.5082e-10	1.9998	0.00316269	-1.5082e-10	2.0001
72488916	chr3:72488916:G:A	1.22468e-07	-1.6413	-1.25564	3.94326e-05	-1.19329	-1.19069	3.94482e-05	-1.19339	-1.1907
72488923	chr3:72488923:C:T	7.95789e-07	-1.02546	-2.97869e-10	0.000103105	-1.42283	-2.97869e-10	0.000103158	-1.42281	-2.97869e-10
72488969	chr3:72488969:A:G	8.754e-07	-1.5082e-10	-0.930111	0.000185365	-1.5082e-10	-0.836249	0.000185477	-1.5082e-10	-0.836142
72489013	chr3:72489013:C:T	4.87403e-07	-0.51283	-1.00287	3.63873e-05	-1.47562	-0.98874	3.64073e-05	-1.47556	-0.988742
72489189	chr3:72489189:A:G	1.30787e-06	-0.528635	-2.97869e-10	0.000269334	-0.462627	-2.97869e-10	0.00026947	-0.462618	-2.97869e-10
72489219	chr3:72489219:C:G	2.11428e-07	-1.19126	-1.15965	3.80435e-05	-1.22326	-1.19659	3.8062e-05	-1.22325	-1.19661
72489582	chr3:72489582:C:T	1.21923e-05	-0.807994	2.51176	0.000566394	-1.65405	1.93476	0.000566705	-1.65402	1.93479
72489659	chr3:72489659:C:T	1.22507e-07	-1.69091	-1.20571	3.53918e-05	-1.37064	-1.12146	3.54072e-05	-1.37071	-1.12145
72489911	chr3:72489911:T:C	6.8439e-07	-1.5082e-10	-1.17626	0.000138672	-1.5082e-10	-1.12647	0.00013874	-1.5082e-10	-1.12647
72490114	chr3:72490114:G:A	6.90161e-07	-1.5082e-10	-1.16787	0.000124458	-1.5082e-10	-1.23461	0.00012452	-1.5082e-10	-1.23461
72490263	chr3:72490263:G:GA	6.70012e-07	-1.5082e-10	-1.1975	0.000134873	-1.5082e-10	-1.15424	0.00013494	-1.5082e-10	-1.15425
72490317	chr3:72490317:T:C	1.12121e-06	-1.5082e-10	-0.682632	0.000237696	-1.5082e-10	-0.587584	0.000237848	-1.5082e-10	-0.587441
72490483	chr3:72490483:C:T	9.07788e-07	-1.5082e-10	-0.893781	0.000193229	-1.5082e-10	-0.794702	0.000193347	-1.5082e-10	-0.79459
72490762	chr3:72490762:A:G	6.7081e-07	-1.5082e-10	-1.19631	0.00012235	-1.5082e-10	-1.25169	0.000122412	-1.5082e-10	-1.25169
72490864	chr3:72490864:T:C	6.87771e-07	-1.17134	-2.97869e-10	9.86184e-05	-1.46732	-2.97869e-10	9.86628e-05	-1.46737	-2.97869e-10
72491048	chr3:72491048:T:C	1.17146e-06	-1.5082e-10	-0.638783	0.000249268	-1.5082e-10	-0.540047	0.000249429	-1.5082e-10	-0.539899
72491450	chr3:72491450:A:G	1.16976e-07	-1.69754	-1.24528	2.70443e-05	-1.55287	-1.20823	2.70565e-05	-1.55293	-1.20822
72491523	chr3:72491523:C:T	6.18023e-07	-1.5082e-10	-1.27827	0.000119719	-1.5082e-10	-1.27343	0.00011978	-1.5082e-10	-1.27342
72492104	chr3:72492104:T:C	7.09393e-06	-1.5082e-10	1.1622	0.002061	-1.5082e-10	1.57237	0.00206262	-1.5082e-10	1.57266
72492140	chr3:72492140:C:T	1.37022e-07	-1.66608	-1.11857	2.9976e-05	-1.63691	-1.02127	2.99911e-05	-1.6369	-1.02127
72492144	chr3:72492144:G:T	6.59278e-07	-1.5082e-10	-1.21365	0.000126204	-1.5082e-10	-1.22068	0.000126268	-1.5082e-10	-1.22067
72492167	chr3:72492167:G:A	6.24873e-07	-1.5082e-10	-1.26724	0.000122033	-1.5082e-10	-1.25428	0.000122094	-1.5082e-10	-1.25428
72492215	chr3:72492215:T:C	8.47024e-07	-0.963064	-2.97869e-10	0.000117744	-1.29007	-2.97869e-10	0.000117795	-1.29013	-2.97869e-10
72492554	chr3:72492554:T:C	1.48203e-07	-1.51668	-1.18953	3.254e-05	-1.40122	-1.17488	3.25566e-05	-1.40123	-1.17486
72492990	chr3:72492990:T:C	1.36036e-07	-1.522	-1.26987	2.91078e-05	-1.42551	-1.26206	2.91224e-05	-1.42552	-1.26205
72493157	chr3:72493157:C:T	1.26224e-07	-1.65807	-1.20867	2.76857e-05	-1.62543	-1.11223	2.76986e-05	-1.62547	-1.11222
72493297	chr3:72493297:C:T	1.35545e-07	-1.70417	-1.09132	3.61022e-05	-1.5196	-0.952626	3.61184e-05	-1.51966	-0.952612
72493656	chr3:72493656:AC:A	9.40451e-07	-1.5082e-10	-0.858432	0.000176055	-1.5082e-10	-0.887781	0.000176141	-1.5082e-10	-0.887787
72493858	chr3:72493858:T:C	8.64781e-07	-0.942316	-2.97869e-10	0.000119644	-1.27406	-2.97869e-10	0.000119696	-1.27412	-2.97869e-10
72494115	chr3:72494115:T:C	9.53734e-07	-1.5082e-10	-0.844408	0.000177551	-1.5082e-10	-0.879321	0.00017765	-1.5082e-10	-0.87926
72494116	chr3:72494116:A:G	5.69884e-07	-1.35936	-2.97869e-10	0.000113341	-1.32817	-2.97869e-10	0.000113402	-1.32814	-2.97869e-10
72494406	chr3:72494406:A:G	7.2239e-06	-1.5082e-10	1.18036	0.0014484	-1.5082e-10	1.21964	0.0014492	-1.5082e-10	1.21969
72494658	chr3:72494658:A:G	2.30539e-05	-1.5082e-10	2.3408	0.00654625	-1.5082e-10	2.72807	0.00655174	-1.5082e-10	2.72841
72494887	chr3:72494887:T:C	6.34956e-07	-1.5082e-10	-1.25124	0.000120581	-1.5082e-10	-1.26626	0.000120641	-1.5082e-10	-1.26625
72494945	chr3:72494945:A:G	3.75194e-06	-1.21571	1.74094	0.0011299	-1.33422	2.30553	0.00113083	-1.3343	2.30593
72495045	chr3:72495045:C:T	1.11522e-07	-1.71256	-1.27801	2.90545e-05	-1.43982	-1.24959	2.90666e-05	-1.4399	-1.24959
72495084	chr3:72495084:G:A	8.49619e-07	-0.960004	-2.97869e-10	0.000114346	-1.31935	-2.97869e-10	0.000114396	-1.31941	-2.97869e-10
72495706	chr3:72495706:C:G	1.38532e-07	-1.66561	-1.10808	3.38524e-05	-1.60964	-0.926928	3.38691e-05	-1.60969	-0.926886
72495799	chr3:72495799:A:G	6.64314e-07	-1.20604	-2.97869e-10	0.000102871	-1.4251	-2.97869e-10	0.000102917	-1.42516	-2.97869e-10
72496447	chr3:72496447:G:T	1.74381e-06	-1.5082e-10	-0.240967	0.00039239	-1.5082e-10	-0.0863216	0.000392663	-1.5082e-10	-0.086123
72496522	chr3:72496522:C:A	1.99197e-05	-1.5082e-10	2.19467	0.00703922	-1.5082e-10	2.80068	0.007046	-1.5082e-10	2.80114
72497114	chr3:72497114:C:T	3.51137e-07	-0.845682	-0.997933	3.0922e-05	-1.52669	-1.10042	3.09385e-05	-1.52666	-1.10041
72497449	chr3:72497449:A:T	2.24493e-06	-1.5082e-10	0.0116394	0.000370793	-1.5082e-10	-0.142933	0.000370993	-1.5082e-10	-0.142891
72498218	chr3:72498218:C:T	3.18067e-07	-0.790599	-1.15193	2.94939e-05	-1.56382	-1.11058	2.95097e-05	-1.56378	-1.11057
72498234	chr3:72498234:T:C	1.34112e-07	-1.5983	-1.20781	2.42272e-05	-1.6485	-1.22261	2.42391e-05	-1.6485	-1.22261
72498471	chr3:72498471:A:C	5.07638e-06	-1.5082e-10	0.827562	0.00119486	-1.5082e-10	1.0272	0.00119588	-1.5082e-10	1.02756
72498542	chr3:72498542:TAGAG:T	5.02094e-06	-1.5082e-10	0.81658	0.00117982	-1.5082e-10	1.01454	0.00118083	-1.5082e-10	1.0149
72498701	chr3:72498701:C:T	6.20349e-07	-1.5082e-10	-1.27451	0.000119343	-1.5082e-10	-1.27657	0.000119403	-1.5082e-10	-1.27657
72498911	chr3:72498911:A:G	3.19502e-06	-0.545798	0.910355	0.000379667	-1.32955	1.21026	0.00037996	-1.32951	1.2105
72499200	chr3:72499200:A:G	2.56244e-06	-0.552582	0.696506	0.000299413	-1.33409	0.977337	0.000299639	-1.33405	0.977558
72499249	chr3:72499249:G:A	7.38021e-07	-1.5082e-10	-1.10082	0.000146238	-1.5082e-10	-1.07334	0.000146311	-1.5082e-10	-1.07334
72499328	chr3:72499328:G:A	7.68571e-06	-1.5082e-10	1.24233	0.00187128	-1.5082e-10	1.4758	0.00187295	-1.5082e-10	1.4762
72499401	chr3:72499401:A:G	2.22138e-06	-1.5082e-10	0.00109314	0.000394997	-1.5082e-10	-0.0797005	0.000395198	-1.5082e-10	-0.0796887
72500006	chr3:72500006:C:A	6.27117e-07	-1.5082e-10	-1.26366	0.000122432	-1.5082e-10	-1.25102	0.000122493	-1.5082e-10	-1.25102
72500242	chr3:72500242:C:T	1.24841e-05	-1.5082e-10	1.72742	0.00363266	-1.5082e-10	2.13914	0.00363576	-1.5082e-10	2.1395
72500252	chr3:72500252:T:C	1.0614e-05	-1.5082e-10	1.56514	0.00265385	-1.5082e-10	1.82519	0.00265629	-1.5082e-10	1.82561
72500364	chr3:72500364:T:C	3.80303e-06	-0.536133	1.07489	0.000457907	-1.32332	1.39141	0.000458266	-1.32329	1.39166
72501079	chr3:72501079:CT:C	4.17113e-07	-1.67143	-2.97869e-10	9.99447e-05	-1.45396	-2.97869e-10	9.99927e-05	-1.45398	-2.97869e-10
72501080	chr3:72501080:T:C	1.52563e-05	-1.5082e-10	1.92795	0.00390306	-1.5082e-10	2.21094	0.00390675	-1.5082e-10	2.21139
72501220	chr3:72501220:G:T	1.25792e-05	-1.5082e-10	1.73501	0.00316483	-1.5082e-10	2.00128	0.00316778	-1.5082e-10	2.00171
72501276	chr3:72501276:A:G	1.5465e-05	-1.5082e-10	1.94155	0.00393495	-1.5082e-10	2.21908	0.00393868	-1.5082e-10	2.21953
72501277	chr3:72501277:T:C	1.55466e-05	-1.5082e-10	1.94681	0.00396282	-1.5082e-10	2.22613	0.00396658	-1.5082e-10	2.22658
72501318	chr3:72501318:T:C	1.11768e-05	-1.5082e-10	1.6168	0.00280148	-1.5082e-10	1.87932	0.00280406	-1.5082e-10	1.87975
72501729	chr3:72501729:T:C	3.75977e-07	-0.703879	-1.07139	3.17243e-05	-1.44287	-1.15862	3.17413e-05	-1.44284	-1.15861
72501783	chr3:72501783:A:G	1.52332e-07	-1.55992	-1.11881	2.72975e-05	-1.58869	-1.16309	2.73109e-05	-1.5887	-1.16309
72501790	chr3:72501790:TG:T	1.13012e-06	-1.5082e-10	-0.674717	0.000214163	-1.5082e-10	-0.691842	0.000214274	-1.5082e-10	-0.691817
72502003	chr3:72502003:C:T	1.22903e-05	-1.5082e-10	1.71177	0.00415109	-1.5082e-10	2.27255	0.00415495	-1.5082e-10	2.27298
72502200	chr3:72502200:C:T	1.04153e-06	-1.5082e-10	-0.756348	0.000223288	-1.5082e-10	-0.650114	0.000223398	-1.5082e-10	-0.650118
72502447	chr3:72502447:T:C	1.18143e-07	-1.65574	-1.27716	2.192e-05	-1.69382	-1.27736	2.19309e-05	-1.69382	-1.27736
72502997	chr3:72502997:T:C	1.44718e-07	-1.45654	-1.27347	2.16403e-05	-1.70904	-1.27498	2.16512e-05	-1.70904	-1.27498
72503227	chr3:72503227:C:A	1.1439e-06	-0.662594	-2.97869e-10	0.000148996	-1.05466	-2.97869e-10	0.000149057	-1.05474	-2.97869e-10
72503811	chr3:72503811:C:T	1.9922e-05	-1.5082e-10	2.19479	0.00518926	-1.5082e-10	2.49577	0.00519431	-1.5082e-10	2.49624
72503872	chr3:72503872:C:T	6.1816e-07	-1.27805	-2.97869e-10	0.000106258	-1.3927	-2.97869e-10	0.000106307	-1.39275	-2.97869e-10
72504280	chr3:72504280:G:A	1.19654e-05	-1.5082e-10	1.68498	0.00304096	-1.5082e-10	1.96135	0.00304381	-1.5082e-10	1.96179
72504310	chr3:72504310:A:G	1.77662e-07	-1.30266	-1.22225	2.30128e-05	-1.65694	-1.26559	2.30249e-05	-1.65692	-1.26558
72504361	chr3:72504361:G:A	4.52407e-07	-0.335038	-1.25517	3.16806e-05	-1.35389	-1.24899	3.16983e-05	-1.35382	-1.24899
72504397	chr3:72504397:G:T	8.01196e-07	-1.5082e-10	-1.01869	0.000166109	-1.5082e-10	-0.945933	0.000166199	-1.5082e-10	-0.945888
72504907	chr3:72504907:A:G	2.6596e-06	-1.5082e-10	0.181141	0.00049274	-1.5082e-10	0.141405	0.000492984	-1.5082e-10	0.141403
72504929	chr3:72504929:C:T	5.03122e-07	-1.48396	-2.97869e-10	0.000101356	-1.43994	-2.97869e-10	0.000101407	-1.43993	-2.97869e-10
72505040	chr3:72505040:C:T	1.06287e-06	-0.736061	-2.97869e-10	0.000140595	-1.11269	-2.97869e-10	0.000140654	-1.11277	-2.97869e-10
72505377	chr3:72505377:C:T	2.04181e-07	-1.22626	-1.15953	2.43321e-05	-1.63401	-1.23277	2.4345e-05	-1.63398	-1.23277
72506157	chr3:72506157:C:A	6.79815e-07	-1.5082e-10	-1.18297	0.000137438	-1.5082e-10	-1.13541	0.00013751	-1.5082e-10	-1.13538
72506689	chr3:72506689:A:G	5.66231e-07	-0.532467	-0.833323	4.7642e-05	-1.43996	-0.754898	4.76685e-05	-1.43991	-0.754891
72506794	chr3:72506794:T:C	1.25318e-07	-1.59578	-1.27816	2.19301e-05	-1.70619	-1.26452	2.19408e-05	-1.7062	-1.26452
72507012	chr3:72507012:A:G	2.19883e-07	-1.69287	-0.618827	4.26082e-05	-1.71163	-0.594896	4.26312e-05	-1.71163	-0.594854
72507129	chr3:72507129:C:T	6.79237e-07	-1.5082e-10	-1.18382	0.000129102	-1.5082e-10	-1.19797	0.000129167	-1.5082e-10	-1.19797
72507133	chr3:72507133:T:A	6.62809e-07	-1.5082e-10	-1.20831	0.000139427	-1.5082e-10	-1.12104	0.000139503	-1.5082e-10	-1.12099
72507184	chr3:72507184:G:A	1.30942e-07	-1.5559	-1.27414	2.15915e-05	-1.7122	-1.27408	2.16022e-05	-1.7122	-1.27408
72507233	chr3:72507233:G:A	6.64305e-07	-1.5082e-10	-1.20605	0.000131058	-1.5082e-10	-1.18294	0.000131124	-1.5082e-10	-1.18293
72507364	chr3:72507364:C:T	1.18529e-07	-1.65409	-1.27554	2.23102e-05	-1.68106	-1.27248	2.23209e-05	-1.68107	-1.27248
72507831	chr3:72507831:T:C	3.2056e-07	-1.67905	-0.255672	5.83352e-05	-1.69921	-0.293164	5.83688e-05	-1.69921	-0.293084
72507892	chr3:72507892:C:T	7.23586e-07	-1.5082e-10	-1.12057	0.000149551	-1.5082e-10	-1.05094	0.000149633	-1.5082e-10	-1.05089
72507965	chr3:72507965:G:A	5.81519e-07	-1.33915	-2.97869e-10	8.3171e-05	-1.63768	-2.97869e-10	8.32122e-05	-1.63768	-2.97869e-10
72508313	chr3:72508313:T:C	2.07909e-07	-1.10684	-1.26085	2.47919e-05	-1.61658	-1.23149	2.48047e-05	-1.61656	-1.23148
72508357	chr3:72508357:A:G	3.93684e-07	-1.69203	-0.0372113	7.65599e-05	-1.71126	-0.0092478	7.66042e-05	-1.71126	-0.0091662
72508471	chr3:72508471:G:A	1.91254e-06	-1.5082e-10	-0.148603	0.000356681	-1.5082e-10	-0.181735	0.000356858	-1.5082e-10	-0.181736
72509466	chr3:72509466:C:T	3.89528e-06	0.562727	-2.97869e-10	0.000227552	-0.631198	-2.97869e-10	0.000227702	-0.631035	-2.97869e-10
72509848	chr3:72509848:T:C	4.84103e-07	-0.638439	-0.884056	4.31556e-05	-1.48245	-0.811312	4.31792e-05	-1.48241	-0.811305
72509862	chr3:72509862:C:T	1.02213e-06	-1.5082e-10	-0.775152	0.000215554	-1.5082e-10	-0.685368	0.000215659	-1.5082e-10	-0.685374
72510023	chr3:72510023:G:T	7.27524e-07	-1.5082e-10	-1.11515	0.000136606	-1.5082e-10	-1.14148	0.000136674	-1.5082e-10	-1.14148
72510611	chr3:72510611:G:A	1.83726e-07	-1.65683	-0.834516	4.14049e-05	-1.67397	-0.66121	4.14286e-05	-1.674	-0.661106
72510628	chr3:72510628:C:T	7.029e-07	-1.5082e-10	-1.14958	0.000148613	-1.5082e-10	-1.05723	0.000148697	-1.5082e-10	-1.05716
72510711	chr3:72510711:C:T	5.92811e-07	-1.31992	-2.97869e-10	8.21783e-05	-1.64969	-2.97869e-10	8.22209e-05	-1.64967	-2.97869e-10
72510903	chr3:72510903:T:C	3.68835e-07	-0.810548	-0.983893	3.58511e-05	-1.55927	-0.919935	3.58705e-05	-1.55923	-0.919929
72510951	chr3:72510951:T:C	4.10713e-07	-0.694615	-0.992282	3.73779e-05	-1.50828	-0.929214	3.73984e-05	-1.50824	-0.929208
72511111	chr3:72511111:A:C	6.61396e-07	-1.5082e-10	-1.21044	0.000136704	-1.5082e-10	-1.14076	0.000136779	-1.5082e-10	-1.14071
72511302	chr3:72511302:C:T	9.00706e-07	-0.901614	-2.97869e-10	0.00011983	-1.2725	-2.97869e-10	0.000119882	-1.27257	-2.97869e-10
72511740	chr3:72511740:T:C	8.98866e-06	-1.5082e-10	1.39893	0.00219723	-1.5082e-10	1.63638	0.00219906	-1.5082e-10	1.63671
72511776	chr3:72511776:G:C	4.1427e-07	-1.64751	-0.0307703	8.42034e-05	-1.69177	0.0664323	8.42602e-05	-1.6918	0.0666301
72511838	chr3:72511838:C:CT	1.31594e-07	-1.55586	-1.26921	2.14988e-05	-1.71307	-1.27751	2.15095e-05	-1.71307	-1.27751
72512117	chr3:72512117:G:A	1.48369e-07	-1.62724	-1.07785	2.82173e-05	-1.70377	-1.01487	2.82312e-05	-1.70378	-1.01487
72512241	chr3:72512241:G:A	1.04059e-06	-0.757251	-2.97869e-10	0.000138384	-1.12855	-2.97869e-10	0.000138442	-1.12862	-2.97869e-10
72512246	chr3:72512246:C:A	1.43315e-07	-1.56087	-1.17888	2.48631e-05	-1.71266	-1.13253	2.48757e-05	-1.71266	-1.13253
72512647	chr3:72512647:T:G	1.19196e-06	-0.621434	-2.97869e-10	0.000154132	-1.02077	-2.97869e-10	0.000154196	-1.02085	-2.97869e-10
72512946	chr3:72512946:C:T	1.16558e-06	-1.5082e-10	-0.643815	0.000206646	-1.5082e-10	-0.727572	0.00020675	-1.5082e-10	-0.727564
72512950	chr3:72512950:T:C	2.07684e-07	-1.1999	-1.16888	3.8804e-05	-1.22643	-1.17362	3.88249e-05	-1.22641	-1.1736
72513130	chr3:72513130:A:G	4.28591e-06	-1.5082e-10	0.658297	0.000992097	-1.5082e-10	0.841243	0.000992667	-1.5082e-10	0.841321
72513258	chr3:72513258:T:C	1.2688e-06	-1.5082e-10	-0.558966	0.000265318	-1.5082e-10	-0.47765	0.000265459	-1.5082e-10	-0.477612
72513267	chr3:72513267:A:G	4.4702e-07	-1.60219	-2.97869e-10	9.66659e-05	-1.48732	-2.97869e-10	9.66968e-05	-1.48749	-2.97869e-10
72513495	chr3:72513495:C:T	6.75457e-07	-1.5082e-10	-1.1894	0.00013614	-1.5082e-10	-1.1449	0.000136211	-1.5082e-10	-1.14487
72513753	chr3:72513753:C:A	6.41846e-07	-1.5082e-10	-1.24044	0.00012465	-1.5082e-10	-1.23307	0.000124712	-1.5082e-10	-1.23307
72514718	chr3:72514718:G:A	8.36384e-07	-1.5082e-10	-0.975705	0.000161695	-1.5082e-10	-0.972865	0.000161776	-1.5082e-10	-0.972864
72514866	chr3:72514866:T:C	9.14285e-07	-1.5082e-10	-0.88665	0.000167348	-1.5082e-10	-0.938503	0.000167432	-1.5082e-10	-0.938497
72514964	chr3:72514964:G:A	2.25489e-06	-1.5082e-10	0.0160623	0.000418987	-1.5082e-10	-0.0207381	0.000419195	-1.5082e-10	-0.0207393
72515004	chr3:72515004:G:T	8.99148e-07	-1.5082e-10	-0.903344	0.000188777	-1.5082e-10	-0.818013	0.000188881	-1.5082e-10	-0.81796
72515147	chr3:72515147:A:G	8.20969e-07	-0.994308	-2.97869e-10	0.000116582	-1.29998	-2.97869e-10	0.000116632	-1.30005	-2.97869e-10
72515372	chr3:72515372:A:G	3.24251e-07	-0.645915	-1.27736	8.20335e-05	-0.373726	-1.27772	8.20736e-05	-0.373735	-1.27772
72515416	chr3:72515416:T:A	6.19156e-07	-1.5082e-10	-1.27643	0.000119138	-1.5082e-10	-1.2783	0.000119197	-1.5082e-10	-1.2783
72515426	chr3:72515426:C:T	7.03229e-07	-1.5082e-10	-1.14911	0.000136817	-1.5082e-10	-1.13993	0.000136886	-1.5082e-10	-1.13992
72515542	chr3:72515542:G:A	2.2973e-06	0.0346963	-2.97869e-10	0.000397692	-0.0728988	-2.97869e-10	0.000397865	-0.0729613	-2.97869e-10
72515738	chr3:72515738:G:A	2.09304e-07	-1.09436	-1.26665	5.07086e-05	-0.869142	-1.26334	5.07334e-05	-0.869153	-1.26334
72515948	chr3:72515948:G:C	3.06189e-06	-1.5082e-10	0.321997	0.000635987	-1.5082e-10	0.396601	0.000636303	-1.5082e-10	0.3966
72516005	chr3:72516005:T:C	7.10815e-07	-1.13838	-2.97869e-10	0.000105553	-1.39936	-2.97869e-10	0.0001056	-1.39942	-2.97869e-10
72516631	chr3:72516631:G:A	6.25947e-07	-1.5082e-10	-1.26553	0.000119377	-1.5082e-10	-1.27629	0.000119436	-1.5082e-10	-1.27629
72516888	chr3:72516888:G:A	3.85361e-07	-0.59126	-1.15935	7.59349e-05	-0.585556	-1.14314	7.5969e-05	-0.585617	-1.14313
72517653	chr3:72517653:C:T	1.32062e-06	-0.518939	-2.97869e-10	0.000177176	-0.881433	-2.97869e-10	0.000177247	-0.881533	-2.97869e-10
72517704	chr3:72517704:G:A	4.05575e-07	-1.69949	-2.97869e-10	7.78326e-05	-1.70402	-2.97869e-10	7.7871e-05	-1.70402	-2.97869e-10
72518078	chr3:72518078:T:A	1.30213e-06	-0.533036	-2.97869e-10	0.000175385	-0.891592	-2.97869e-10	0.000175455	-0.89169	-2.97869e-10
72518182	chr3:72518182:G:C	6.40979e-07	-1.5082e-10	-1.2418	0.000126703	-1.5082e-10	-1.21673	0.000126766	-1.5082e-10	-1.21673
72518728	chr3:72518728:T:C	7.88515e-07	-1.5082e-10	-1.03464	0.000145955	-1.5082e-10	-1.07528	0.000146029	-1.5082e-10	-1.07527
72518830	chr3:72518830:A:G	2.44967e-07	-1.13285	-1.07082	5.62858e-05	-1.02123	-1.0069	5.63157e-05	-1.02123	-1.00687
72518887	chr3:72518887:T:C	1.97188e-07	-1.14946	-1.27118	2.68285e-05	-1.51988	-1.24923	2.68431e-05	-1.51985	-1.24922
72519218	chr3:72519218:A:C	8.45647e-07	0.093354	-1.05804	7.47936e-05	-0.758025	-0.98582	7.48265e-05	-0.758094	-0.985809
72519224	chr3:72519224:T:C	7.77081e-07	-1.5082e-10	-1.04925	0.000156165	-1.5082e-10	-1.00766	0.000156246	-1.5082e-10	-1.00764
72519624	chr3:72519624:C:T	4.08691e-07	-1.69183	-2.97869e-10	8.28011e-05	-1.64214	-2.97869e-10	8.2844e-05	-1.64212	-2.97869e-10
72519644	chr3:72519644:CACACAT:C	6.48199e-07	-1.5082e-10	-1.23059	0.000124792	-1.5082e-10	-1.23193	0.000124854	-1.5082e-10	-1.23193
72519908	chr3:72519908:C:T	1.13558e-07	-1.7008	-1.27168	2.28082e-05	-1.6608	-1.27066	2.28196e-05	-1.6608	-1.27066
72520467	chr3:72520467:G:C	8.44467e-07	-1.5082e-10	-0.966087	0.000158861	-1.5082e-10	-0.990549	0.000158941	-1.5082e-10	-0.990539
72520670	chr3:72520670:T:A	1.50806e-07	-1.4317	-1.25709	2.2902e-05	-1.69201	-1.23534	2.29133e-05	-1.69202	-1.23534
72520691	chr3:72520691:G:A	1.48304e-07	-1.44572	-1.25981	2.2722e-05	-1.69591	-1.23934	2.27331e-05	-1.69592	-1.23933
72520720	chr3:72520720:A:G	2.64518e-06	-1.5082e-10	0.175703	0.000510491	-1.5082e-10	0.176795	0.000510779	-1.5082e-10	0.176862
72521108	chr3:72521108:A:G	1.16695e-06	-1.5082e-10	-0.64264	0.000230773	-1.5082e-10	-0.617143	0.000230887	-1.5082e-10	-0.617147
72521351	chr3:72521351:G:A	3.88749e-07	-0.643196	-1.09866	7.66602e-05	-0.556089	-1.16311	7.66924e-05	-0.556167	-1.16311
72521403	chr3:72521403:GACA:G	1.83493e-06	-1.5082e-10	-0.190028	0.000376461	-1.5082e-10	-0.127763	0.000376647	-1.5082e-10	-0.127767
72521705	chr3:72521705:G:A	1.74261e-06	-1.5082e-10	-0.24165	0.00035698	-1.5082e-10	-0.180899	0.000357156	-1.5082e-10	-0.180903
72521835	chr3:72521835:T:C	1.25406e-07	-1.65948	-1.21376	3.37994e-05	-1.28021	-1.25793	3.38165e-05	-1.2802	-1.25792
72521854	chr3:72521854:C:G	4.91428e-06	0.795109	-2.97869e-10	0.000455129	0.0620029	-2.97869e-10	0.000455336	0.0619602	-2.97869e-10
72522025	chr3:72522025:C:T	8.29961e-07	-0.983414	-2.97869e-10	0.000200446	-0.758031	-2.97869e-10	0.000200548	-0.758022	-2.97869e-10
72522164	chr3:72522164:T:G	9.68456e-07	-1.5082e-10	-0.829089	0.000193006	-1.5082e-10	-0.795854	0.000193108	-1.5082e-10	-0.795824
72522327	chr3:72522327:A:T	4.03164e-07	-1.70545	-2.97869e-10	7.71667e-05	-1.71261	-2.97869e-10	7.7205e-05	-1.71261	-2.97869e-10
72522398	chr3:72522398:G:A	1.8287e-06	-1.5082e-10	-0.193429	0.000375062	-1.5082e-10	-0.131486	0.000375247	-1.5082e-10	-0.13149
72522436	chr3:72522436:G:A	7.64521e-07	-1.46781	0.402269	7.13434e-05	-1.71247	-0.0785983	7.13807e-05	-1.71248	-0.0785696
72522525	chr3:72522525:A:G	6.25342e-07	-1.5082e-10	-1.26649	0.000122112	-1.5082e-10	-1.25364	0.000122173	-1.5082e-10	-1.25364
72522581	chr3:72522581:A:G	1.56691e-07	-1.57043	-1.08009	4.62106e-05	-1.04761	-1.17776	4.6234e-05	-1.04761	-1.17775
72523065	chr3:72523065:T:A	2.42452e-07	-1.6533	-0.560691	4.7763e-05	-1.60191	-0.590418	4.77883e-05	-1.6019	-0.590398
72523506	chr3:72523506:C:A	4.06187e-07	-1.69798	-2.97869e-10	7.71815e-05	-1.71242	-2.97869e-10	7.722e-05	-1.71242	-2.97869e-10
72523756	chr3:72523756:C:T	6.70764e-07	-1.5082e-10	-1.19638	0.000133037	-1.5082e-10	-1.16795	0.000133103	-1.5082e-10	-1.16795
72523882	chr3:72523882:A:G	4.56774e-07	-1.6847	0.104093	9.00581e-05	-1.64033	0.0822058	9.01058e-05	-1.64032	0.0822282
72523979	chr3:72523979:G:C	6.3128e-07	-1.5082e-10	-1.25704	0.00012242	-1.5082e-10	-1.25112	0.000122481	-1.5082e-10	-1.25112
72524213	chr3:72524213:T:C	5.99713e-07	-1.67739	0.369051	0.000117602	-1.62994	0.338666	0.000117665	-1.62993	0.338695
72524237	chr3:72524237:AACCTCT:A	6.43777e-07	-1.5082e-10	-1.23744	0.000125149	-1.5082e-10	-1.22907	0.000125211	-1.5082e-10	-1.22908
72524412	chr3:72524412:G:A	6.5095e-07	-1.5082e-10	-1.22636	0.000124075	-1.5082e-10	-1.23769	0.000124137	-1.5082e-10	-1.23769
72524603	chr3:72524603:C:T	4.31012e-07	-1.00211	-0.636549	4.98059e-05	-1.47475	-0.675696	4.98332e-05	-1.47476	-0.675636
72524702	chr3:72524702:G:A	7.24588e-07	-1.5082e-10	-1.11919	0.000144616	-1.5082e-10	-1.0845	0.000144692	-1.5082e-10	-1.08447
72524737	chr3:72524737:T:C	4.26407e-07	-1.6494	-2.97869e-10	7.91365e-05	-1.6874	-2.97869e-10	7.91764e-05	-1.6874	-2.97869e-10
72525209	chr3:72525209:G:A	1.33363e-07	-1.66075	-1.15097	2.5181e-05	-1.70855	-1.12394	2.51938e-05	-1.70855	-1.12393
72525369	chr3:72525369:G:A	7.96712e-07	-1.5082e-10	-1.0243	0.000144669	-1.5082e-10	-1.08413	0.00014474	-1.5082e-10	-1.08413
72525641	chr3:72525641:C:T	1.83983e-07	-1.71226	-0.777694	3.31809e-05	-1.61314	-0.94346	3.3198e-05	-1.61315	-0.943432
72525642	chr3:72525642:A:G	5.2919e-07	-1.67362	0.240174	0.000110353	-1.63252	0.277628	0.000110412	-1.63251	0.277656
72525715	chr3:72525715:T:C	1.27052e-07	-1.68916	-1.17103	2.59139e-05	-1.6475	-1.1563	2.59271e-05	-1.64749	-1.15629
72525998	chr3:72525998:G:A	2.94577e-06	-1.5082e-10	0.283332	0.000615186	-1.5082e-10	0.363348	0.000615489	-1.5082e-10	0.363343
72526019	chr3:72526019:C:T	1.33192e-07	-1.69824	-1.11476	2.63355e-05	-1.65025	-1.13741	2.6349e-05	-1.65027	-1.13738
72526038	chr3:72526038:G:A	7.59649e-07	-1.5082e-10	-1.07194	0.000146372	-1.5082e-10	-1.07243	0.000146448	-1.5082e-10	-1.0724
72526103	chr3:72526103:C:T	8.32626e-06	-1.5082e-10	1.32238	0.00178808	-1.5082e-10	1.43032	0.00178897	-1.5082e-10	1.43032
72526466	chr3:72526466:ATGG:A	1.02866e-06	-1.5082e-10	-0.768776	0.000195371	-1.5082e-10	-0.783675	0.000195472	-1.5082e-10	-0.78366
72527334	chr3:72527334:C:T	8.52513e-07	-1.5082e-10	-0.956604	0.000162808	-1.5082e-10	-0.966007	0.000162885	-1.5082e-10	-0.966029
72527409	chr3:72527409:A:C	6.35772e-07	-1.5082e-10	-1.24995	0.000121721	-1.5082e-10	-1.25684	0.000121782	-1.5082e-10	-1.25684
72527416	chr3:72527416:A:G	1.3668e-06	-1.5082e-10	-0.484568	0.000230204	-1.5082e-10	-0.619613	0.000230328	-1.5082e-10	-0.619572
72527442	chr3:72527442:C:T	1.49925e-07	-1.42541	-1.26924	2.16855e-05	-1.7118	-1.27014	2.16965e-05	-1.71179	-1.27013
72527737	chr3:72527737:A:G	1.77945e-07	-1.25472	-1.2686	2.22393e-05	-1.6875	-1.26922	2.22509e-05	-1.68748	-1.26921
72528053	chr3:72528053:C:T	4.84271e-07	-1.52215	-2.97869e-10	8.09692e-05	-1.66451	-2.97869e-10	8.10077e-05	-1.66453	-2.97869e-10
72528128	chr3:72528128:A:T	7.98691e-07	-1.5082e-10	-1.02182	0.000153686	-1.5082e-10	-1.02367	0.000153766	-1.5082e-10	-1.02364
72528244	chr3:72528244:T:C	3.40774e-07	-0.900596	-0.972976	3.62262e-05	-1.61307	-0.855726	3.62471e-05	-1.61305	-0.855665
72528505	chr3:72528505:C:T	7.35986e-07	-1.5082e-10	-1.10358	0.000156207	-1.5082e-10	-1.00739	0.000156297	-1.5082e-10	-1.00731
72528519	chr3:72528519:A:AT	1.99687e-07	-1.14945	-1.25859	2.53719e-05	-1.64853	-1.1764	2.53857e-05	-1.64851	-1.17638
72528866	chr3:72528866:G:A	1.68483e-07	-1.37096	-1.207	2.18275e-05	-1.70809	-1.26732	2.18386e-05	-1.70808	-1.26731
72528961	chr3:72528961:G:A	6.2248e-07	-1.5082e-10	-1.27108	0.000121212	-1.5082e-10	-1.26104	0.000121272	-1.5082e-10	-1.26104
72529161	chr3:72529161:C:A	4.67581e-07	-1.24933	-0.307889	4.18764e-05	-1.69453	-0.629326	4.18986e-05	-1.69451	-0.62931
72529279	chr3:72529279:C:G	1.21045e-06	-0.606048	-2.97869e-10	0.000146228	-1.07341	-2.97869e-10	0.000146313	-1.07333	-2.97869e-10
72529604	chr3:72529604:C:T	6.35797e-07	-1.5082e-10	-1.24991	0.000124768	-1.5082e-10	-1.23212	0.00012483	-1.5082e-10	-1.23212
72529682	chr3:72529682:C:T	1.29794e-07	-1.60846	-1.23038	2.41428e-05	-1.66602	-1.20857	2.4155e-05	-1.66601	-1.20857
72529811	chr3:72529811:T:C	1.28019e-07	-1.65481	-1.19781	2.4498e-05	-1.68583	-1.17415	2.45102e-05	-1.68583	-1.17416
72529951	chr3:72529951:T:C	1.87044e-07	-1.36025	-1.1132	2.9156e-05	-1.6936	-0.992321	2.9173e-05	-1.69358	-0.992253
72530195	chr3:72530195:GTCTCCATAGCCACATGTAGCTAGTGGTGGCCACGTTGGAAAGCTCAGATACGGGACATGTCCATCATTGCAAAAAGTTCTATTGGACAATACTAT:G	6.40247e-07	-1.5082e-10	-1.24294	0.000123427	-1.5082e-10	-1.24293	0.000123489	-1.5082e-10	-1.24292
72530379	chr3:72530379:A:C	1.33618e-07	-1.59418	-1.21563	2.39846e-05	-1.66339	-1.21778	2.3997e-05	-1.66338	-1.21776
72530604	chr3:72530604:G:T	6.77244e-07	-1.5082e-10	-1.18676	0.000135598	-1.5082e-10	-1.14888	0.000135665	-1.5082e-10	-1.14888
72530683	chr3:72530683:A:G	3.00185e-07	-1.6203	-0.380088	5.10481e-05	-1.71306	-0.412748	5.10757e-05	-1.71306	-0.412703
72530692	chr3:72530692:T:C	7.97312e-07	-1.5082e-10	-1.02355	0.000160381	-1.5082e-10	-0.981026	0.000160466	-1.5082e-10	-0.980992
72530812	chr3:72530812:G:T	1.42261e-07	-1.55998	-1.18715	2.61577e-05	-1.63494	-1.15949	2.61707e-05	-1.63494	-1.1595
72531503	chr3:72531503:C:G	5.60747e-07	-1.37552	-2.97869e-10	8.47415e-05	-1.61897	-2.97869e-10	8.47814e-05	-1.619	-2.97869e-10
72531693	chr3:72531693:C:T	1.93879e-07	-1.35114	-1.08642	2.43184e-05	-1.70148	-1.16587	2.43306e-05	-1.70147	-1.16587
72531925	chr3:72531925:T:G	1.13462e-07	-1.69555	-1.27778	2.15404e-05	-1.71289	-1.27576	2.15511e-05	-1.71289	-1.27576
72532252	chr3:72532252:A:AC	6.22088e-07	-1.45729	0.18558	0.000157249	-1.08323	0.0824783	0.000157342	-1.08327	0.0826147
72532405	chr3:72532405:A:G	2.37901e-07	-1.69171	-0.541232	4.28056e-05	-1.71038	-0.591532	4.28281e-05	-1.71038	-0.591498
72532426	chr3:72532426:G:A	7.65601e-07	-1.5082e-10	-1.06413	0.000144724	-1.5082e-10	-1.08375	0.000144795	-1.5082e-10	-1.08376
72532782	chr3:72532782:AATGGG:A	3.69403e-07	-1.56117	-0.231737	6.92334e-05	-1.47985	-0.341242	6.92706e-05	-1.47989	-0.341164
72532848	chr3:72532848:T:A	7.61251e-07	-1.5082e-10	-1.06983	0.000146812	-1.5082e-10	-1.06943	0.000146884	-1.5082e-10	-1.06943
72532894	chr3:72532894:A:G	1.27202e-07	-1.58076	-1.27826	2.30873e-05	-1.6432	-1.2761	2.30991e-05	-1.64319	-1.2761
72532960	chr3:72532960:G:A	8.49275e-07	-1.5082e-10	-0.96041	0.000170649	-1.5082e-10	-0.918966	0.000170733	-1.5082e-10	-0.918973
72533200	chr3:72533200:T:C	6.87945e-07	-1.45733	0.286241	0.000129462	-1.65434	0.459147	0.000129544	-1.65436	0.459305
72533307	chr3:72533307:C:T	2.20791e-06	-1.5082e-10	-0.00498922	0.000419948	-1.5082e-10	-0.0184461	0.000420173	-1.5082e-10	-0.0184072
72533448	chr3:72533448:T:C	7.51905e-07	-1.5082e-10	-1.08218	0.000140168	-1.5082e-10	-1.11573	0.000140237	-1.5082e-10	-1.11574
72533531	chr3:72533531:G:A	8.48399e-07	-1.5082e-10	-0.961441	0.000162239	-1.5082e-10	-0.96951	0.000162322	-1.5082e-10	-0.969492
72533597	chr3:72533597:A:G	6.42903e-07	-1.5082e-10	-1.2388	0.000127804	-1.5082e-10	-1.20808	0.000127867	-1.5082e-10	-1.20808
72533738	chr3:72533738:T:C	1.50513e-07	-1.70776	-0.982981	2.88339e-05	-1.66852	-1.0285	2.88489e-05	-1.66854	-1.02846
72533960	chr3:72533960:C:G	6.23342e-07	-1.5082e-10	-1.2697	0.00012224	-1.5082e-10	-1.25259	0.0001223	-1.5082e-10	-1.2526
72534342	chr3:72534342:GTGTGGTTGTGTGTGGT:G	2.3733e-07	-1.57243	-0.662906	4.55279e-05	-1.48459	-0.755663	4.55516e-05	-1.48463	-0.755601
72534698	chr3:72534698:C:T	2.98791e-07	-1.58469	-0.420361	5.22158e-05	-1.67181	-0.431388	5.22453e-05	-1.6718	-0.431329
72534842	chr3:72534842:G:A	3.52959e-06	-1.5082e-10	0.464145	0.00065983	-1.5082e-10	0.433404	0.000660199	-1.5082e-10	0.433467
72534861	chr3:72534861:T:A	2.28836e-06	-1.5082e-10	0.0308002	0.000432754	-1.5082e-10	0.0115924	0.000432987	-1.5082e-10	0.011632
72534902	chr3:72534902:G:T	6.63631e-07	-1.5082e-10	-1.20707	0.000133122	-1.5082e-10	-1.16732	0.000133188	-1.5082e-10	-1.16732
72534936	chr3:72534936:TG:T	4.17583e-07	-1.67031	-2.97869e-10	7.73595e-05	-1.71011	-2.97869e-10	7.73984e-05	-1.71011	-2.97869e-10
72534990	chr3:72534990:A:C	6.56559e-07	-1.5082e-10	-1.21778	0.000129852	-1.5082e-10	-1.19218	0.000129918	-1.5082e-10	-1.19217
72535131	chr3:72535131:A:G	6.56862e-07	-1.5082e-10	-1.21732	0.000131524	-1.5082e-10	-1.17939	0.000131589	-1.5082e-10	-1.17939
72535167	chr3:72535167:G:A	6.86641e-07	-1.17298	-2.97869e-10	9.65246e-05	-1.48878	-2.97869e-10	9.65686e-05	-1.48882	-2.97869e-10
72535182	chr3:72535182:T:C	2.03038e-07	-1.30098	-1.09041	2.40282e-05	-1.67901	-1.20034	2.40408e-05	-1.67898	-1.20034
72535351	chr3:72535351:G:A	1.14905e-06	-1.71051	1.05241	0.000189491	-1.6756	0.861362	0.000189608	-1.67561	0.861492
72535384	chr3:72535384:A:T	1.86668e-07	-1.3366	-1.13886	5.12152e-05	-0.96176	-1.16078	5.1242e-05	-0.961749	-1.16077
72535909	chr3:72535909:G:T	7.23989e-07	-1.12002	-2.97869e-10	0.000100031	-1.4531	-2.97869e-10	0.000100076	-1.45314	-2.97869e-10
72535953	chr3:72535953:A:G	2.42742e-06	-1.28064	1.37043	0.000433506	-1.0589	1.07222	0.000433753	-1.05898	1.07238
72536034	chr3:72536034:T:G	3.08231e-06	-1.5082e-10	0.328643	0.000756536	-1.5082e-10	0.570172	0.000757052	-1.5082e-10	0.570357
72536264	chr3:72536264:T:C	6.56862e-07	-1.5082e-10	-1.21732	0.000131524	-1.5082e-10	-1.17939	0.000131589	-1.5082e-10	-1.17939
72536347	chr3:72536347:C:T	8.68398e-07	-1.57699	0.638843	0.000109636	-1.7106	0.349193	0.000109705	-1.7106	0.349328
72536718	chr3:72536718:A:G	9.44138e-07	-1.60124	0.746722	0.000193601	-1.36486	0.572086	0.000193719	-1.3649	0.57223
72536989	chr3:72536989:A:C	1.43825e-07	-1.5132	-1.22299	2.357e-05	-1.67866	-1.21994	2.35821e-05	-1.67866	-1.21993
72537010	chr3:72537010:G:T	6.57611e-07	-1.5082e-10	-1.21618	0.000131741	-1.5082e-10	-1.17774	0.000131807	-1.5082e-10	-1.17774
72537183	chr3:72537183:G:A	6.22151e-07	-1.5082e-10	-1.27161	0.000120929	-1.5082e-10	-1.26337	0.00012099	-1.5082e-10	-1.26337
72537488	chr3:72537488:T:C	1.99526e-07	-1.63881	-0.770036	4.74491e-05	-1.38641	-0.81251	4.74749e-05	-1.3864	-0.812469
72538198	chr3:72538198:T:G	1.37755e-07	-1.61971	-1.15961	3.43771e-05	-1.34188	-1.17931	3.43947e-05	-1.34188	-1.17929
72538234	chr3:72538234:A:T	4.21308e-07	-1.66143	-2.97869e-10	7.72167e-05	-1.71196	-2.97869e-10	7.72553e-05	-1.71196	-2.97869e-10
72538338	chr3:72538338:C:T	4.13985e-07	-1.67896	-2.97869e-10	7.75804e-05	-1.70726	-2.97869e-10	7.76196e-05	-1.70726	-2.97869e-10
72538502	chr3:72538502:A:G	1.66081e-06	-1.5082e-10	-0.289732	0.000384694	-1.5082e-10	-0.106129	0.000384941	-1.5082e-10	-0.105984
72538671	chr3:72538671:G:A	4.02848e-07	-1.70623	-2.97869e-10	8.22843e-05	-1.6484	-2.97869e-10	8.23261e-05	-1.64839	-2.97869e-10
72538859	chr3:72538859:G:A	4.24815e-07	-1.65314	-2.97869e-10	7.71425e-05	-1.71292	-2.97869e-10	7.71809e-05	-1.71292	-2.97869e-10
72538995	chr3:72538995:C:T	1.72196e-07	-1.28112	-1.27504	2.56842e-05	-1.5372	-1.2755	2.56966e-05	-1.53722	-1.2755
72539735	chr3:72539735:C:T	1.33639e-07	-1.70849	-1.10116	2.56734e-05	-1.69872	-1.11441	2.56865e-05	-1.69871	-1.1144
72539884	chr3:72539884:C:G	1.75496e-06	-1.61944	1.38485	0.000338939	-1.4003	1.16754	0.000339153	-1.40033	1.1677
72539980	chr3:72539980:C:T	1.35296e-07	-1.63832	-1.15901	3.30348e-05	-1.38655	-1.17447	3.30515e-05	-1.38654	-1.17446
72540044	chr3:72540044:G:A	1.27882e-06	-1.50535	0.954248	0.000335975	-0.968156	0.726614	0.000336176	-0.968186	0.726746
72540360	chr3:72540360:G:A	6.76084e-07	-0.957654	-0.23082	5.08846e-05	-1.64414	-0.484881	5.09111e-05	-1.64412	-0.484873
72540459	chr3:72540459:C:T	1.40414e-06	-1.5082e-10	-0.45761	0.00025907	-1.5082e-10	-0.501481	0.000259194	-1.5082e-10	-0.501497
72540862	chr3:72540862:G:A	7.14565e-07	-1.68243	0.54931	0.000133105	-1.53552	0.368078	0.000133186	-1.53554	0.368211
72541194	chr3:72541194:C:G	1.17393e-07	-1.7128	-1.22646	2.35338e-05	-1.65832	-1.24182	2.35462e-05	-1.65829	-1.24182
72541278	chr3:72541278:G:A	6.94972e-07	-0.993091	-0.167829	5.25732e-05	-1.55567	-0.540702	5.26036e-05	-1.55561	-0.540676
72541353	chr3:72541353:C:T	1.56754e-06	-1.5082e-10	-0.347532	0.000297158	-1.5082e-10	-0.364315	0.000297309	-1.5082e-10	-0.364302
72541626	chr3:72541626:T:C	7.45057e-06	-0.0444142	1.25567	0.00103606	-0.830455	1.71506	0.00103714	-0.830282	1.71543
72541749	chr3:72541749:C:T	3.74338e-07	-1.32384	-0.455793	3.73431e-05	-1.67633	-0.762095	3.73634e-05	-1.67631	-0.762077
72541807	chr3:72541807:A:C	1.92561e-07	-1.65961	-0.784776	3.37699e-05	-1.71168	-0.827333	3.3788e-05	-1.71167	-0.827297
72541814	chr3:72541814:C:T	6.60649e-07	-1.5082e-10	-1.21157	0.000123827	-1.5082e-10	-1.2397	0.000123887	-1.5082e-10	-1.2397
72541835	chr3:72541835:C:T	8.16239e-07	-1.03776	0.0376724	6.08001e-05	-1.68496	-0.266026	6.08319e-05	-1.68494	-0.266015
72542155	chr3:72542155:G:C	5.15211e-07	-1.17593	-0.284282	5.09569e-05	-1.56918	-0.558419	5.09864e-05	-1.56911	-0.558408
72542237	chr3:72542237:C:T	8.39821e-07	-1.5082e-10	-0.971603	0.000160629	-1.5082e-10	-0.979477	0.00016071	-1.5082e-10	-0.979473
72542601	chr3:72542601:A:G	2.15155e-07	-1.06488	-1.26855	2.80791e-05	-1.44662	-1.27693	2.80955e-05	-1.44653	-1.27693
72542622	chr3:72542622:G:T	6.29865e-07	-1.5082e-10	-1.25929	0.000123123	-1.5082e-10	-1.24539	0.000123185	-1.5082e-10	-1.24539
72542957	chr3:72542957:G:C	6.43044e-07	-1.5082e-10	-1.23858	0.000121508	-1.5082e-10	-1.25859	0.000121568	-1.5082e-10	-1.2586
72543272	chr3:72543272:T:C	1.08333e-06	-1.5082e-10	-0.716997	0.000201838	-1.5082e-10	-0.75111	0.000201944	-1.5082e-10	-0.751086
72543374	chr3:72543374:G:A	7.86018e-07	-1.5082e-10	-1.03781	0.000156201	-1.5082e-10	-1.00743	0.000156278	-1.5082e-10	-1.00744
72543572	chr3:72543572:A:G	6.34559e-07	-1.5082e-10	-1.25186	0.000125339	-1.5082e-10	-1.22756	0.000125401	-1.5082e-10	-1.22756
72543916	chr3:72543916:T:A	1.78111e-07	-1.6218	-0.90058	4.36105e-05	-1.34506	-0.938217	4.36336e-05	-1.34506	-0.938185
72543965	chr3:72543965:A:G	1.53855e-06	-1.5082e-10	-0.366197	0.00029097	-1.5082e-10	-0.385357	0.000291124	-1.5082e-10	-0.385326
72544007	chr3:72544007:C:T	5.61335e-07	-0.111305	-1.26317	4.80507e-05	-0.910528	-1.27579	4.80795e-05	-0.910422	-1.2758
72544159	chr3:72544159:A:T	8.6246e-07	-0.945004	-2.97869e-10	9.46061e-05	-1.50886	-2.97869e-10	9.46597e-05	-1.50879	-2.97869e-10
72544283	chr3:72544283:G:A	7.64785e-07	-1.5082e-10	-1.0652	0.000149488	-1.5082e-10	-1.05136	0.000149562	-1.5082e-10	-1.05137
72544332	chr3:72544332:A:G	9.94175e-07	-0.802879	-2.97869e-10	0.000127476	-1.21065	-2.97869e-10	0.000127534	-1.2107	-2.97869e-10
72544705	chr3:72544705:G:A	3.28897e-07	-0.630835	-1.27821	3.48938e-05	-1.23425	-1.27202	3.49145e-05	-1.23416	-1.27202
72544801	chr3:72544801:G:A	3.48968e-06	-1.5082e-10	0.452774	0.000711481	-1.5082e-10	0.50877	0.000711854	-1.5082e-10	0.508798
72546249	chr3:72546249:A:G	3.61705e-07	-1.09346	-0.720506	3.36045e-05	-1.57209	-0.971824	3.36239e-05	-1.57203	-0.971807
72546284	chr3:72546284:A:C	1.2393e-07	-1.60681	-1.27826	2.179e-05	-1.69884	-1.27829	2.1801e-05	-1.69883	-1.27829
72546294	chr3:72546294:C:A	1.19833e-06	-1.5082e-10	-0.616107	0.000242424	-1.5082e-10	-0.567889	0.000242543	-1.5082e-10	-0.567895
72546449	chr3:72546449:A:G	1.45001e-06	-1.64909	1.22362	0.0002722	-1.44122	0.989183	0.000272364	-1.44126	0.98932
72546642	chr3:72546642:C:T	1.15376e-06	-1.5082e-10	-0.654012	0.000216965	-1.5082e-10	-0.67884	0.000217078	-1.5082e-10	-0.678819
72547006	chr3:72547006:G:T	1.02928e-06	-1.5082e-10	-0.768174	0.00018405	-1.5082e-10	-0.843368	0.000184141	-1.5082e-10	-0.843371
72547447	chr3:72547447:T:C	1.21822e-07	-1.6264	-1.27584	2.17062e-05	-1.70558	-1.27539	2.17171e-05	-1.70558	-1.27539
72547554	chr3:72547554:G:A	3.10655e-07	-1.67455	-0.291561	6.37014e-05	-1.69027	-0.214104	6.37388e-05	-1.69027	-0.214007
72548206	chr3:72548206:A:G	4.21697e-07	-1.66051	-2.97869e-10	7.71901e-05	-1.71231	-2.97869e-10	7.72287e-05	-1.7123	-2.97869e-10
72548776	chr3:72548776:G:A	4.74631e-06	-0.297343	1.05767	0.000651945	-0.873191	1.29457	0.00065251	-0.873049	1.2948
72548909	chr3:72548909:G:A	6.30982e-07	-1.5082e-10	-1.25752	0.000123337	-1.5082e-10	-1.24366	0.000123399	-1.5082e-10	-1.24365
72549011	chr3:72549011:A:C	2.03083e-07	-1.31376	-1.07742	5.20511e-05	-0.957933	-1.14842	5.20769e-05	-0.957962	-1.14839
72549131	chr3:72549131:C:T	9.03093e-06	-1.5082e-10	1.40362	0.00165524	-1.5082e-10	1.35312	0.00165605	-1.5082e-10	1.35311
72549258	chr3:72549258:C:A	6.21208e-07	-1.5082e-10	-1.27313	0.000119309	-1.5082e-10	-1.27686	0.000119368	-1.5082e-10	-1.27686
72549430	chr3:72549430:C:T	7.80054e-07	-1.5082e-10	-1.04543	0.000154397	-1.5082e-10	-1.01905	0.000154476	-1.5082e-10	-1.01903
72549647	chr3:72549647:G:T	2.13302e-06	-1.5082e-10	-0.0394998	0.000385138	-1.5082e-10	-0.104976	0.000385324	-1.5082e-10	-0.104991
72550052	chr3:72550052:G:A	1.07774e-06	-1.69435	0.972176	0.000229172	-1.70103	1.07692	0.000229318	-1.70103	1.07707
72550361	chr3:72550361:A:G	1.224e-07	-1.62153	-1.27597	2.17947e-05	-1.70192	-1.27499	2.18057e-05	-1.70192	-1.27499
72550653	chr3:72550653:T:C	1.7982e-06	-1.5082e-10	-0.21025	0.0003413	-1.5082e-10	-0.225816	0.000341484	-1.5082e-10	-0.225774
72550870	chr3:72550870:CCTCT:C	2.03261e-06	-1.5082e-10	-0.0877175	0.000389443	-1.5082e-10	-0.0938614	0.00038963	-1.5082e-10	-0.0938781
72551129	chr3:72551129:T:C	1.42894e-06	-1.5082e-10	-0.440106	0.000293333	-1.5082e-10	-0.377268	0.000293493	-1.5082e-10	-0.377222
72551351	chr3:72551351:T:C	1.13259e-06	-1.5082e-10	-0.672533	0.000226071	-1.5082e-10	-0.637728	0.000226192	-1.5082e-10	-0.637689
72551405	chr3:72551405:G:A	6.59799e-07	-1.5082e-10	-1.21286	0.00013027	-1.5082e-10	-1.18897	0.000130335	-1.5082e-10	-1.18897
72551439	chr3:72551439:G:A	6.21232e-07	-1.5082e-10	-1.27309	0.000119955	-1.5082e-10	-1.27146	0.000120014	-1.5082e-10	-1.27146
72551886	chr3:72551886:T:C	4.43304e-07	-1.61054	-2.97869e-10	8.46141e-05	-1.62048	-2.97869e-10	8.46547e-05	-1.62049	-2.97869e-10
72551896	chr3:72551896:T:C	5.14647e-07	-1.46131	-2.97869e-10	8.1326e-05	-1.66011	-2.97869e-10	8.13667e-05	-1.66011	-2.97869e-10
72552465	chr3:72552465:T:C	1.24221e-06	-1.5082e-10	-0.580146	0.000278207	-1.5082e-10	-0.430211	0.000278377	-1.5082e-10	-0.430098
72552804	chr3:72552804:A:G	3.42519e-07	-1.12723	-0.741234	4.6564e-05	-1.43332	-0.78443	4.65885e-05	-1.43337	-0.784346
72553106	chr3:72553106:G:A	1.03694e-06	-1.5082e-10	-0.760763	0.000205561	-1.5082e-10	-0.732833	0.000205671	-1.5082e-10	-0.732795
72553634	chr3:72553634:C:T	3.02773e-07	-1.46722	-0.524588	5.01325e-05	-1.60843	-0.535477	5.01624e-05	-1.60844	-0.535364
72554209	chr3:72554209:A:G	1.17991e-06	-1.5082e-10	-0.631597	0.000229041	-1.5082e-10	-0.624677	0.000229156	-1.5082e-10	-0.624673
72554260	chr3:72554260:A:C	6.18876e-07	-1.5082e-10	-1.27689	0.000119434	-1.5082e-10	-1.27582	0.000119493	-1.5082e-10	-1.27582
72554681	chr3:72554681:C:T	6.27658e-07	-1.5082e-10	-1.2628	0.000121606	-1.5082e-10	-1.2578	0.000121667	-1.5082e-10	-1.25779
72556253	chr3:72556253:G:T	5.60878e-07	-0.171029	-1.20426	7.27159e-05	-0.646124	-1.12589	7.27688e-05	-0.645948	-1.12584
72556518	chr3:72556518:A:G	6.47332e-07	-1.5082e-10	-1.23193	0.000124534	-1.5082e-10	-1.234	0.000124596	-1.5082e-10	-1.234
72556622	chr3:72556622:T:G	1.77182e-06	-1.5745	1.34947	0.000338381	-1.67186	1.43745	0.00033859	-1.67188	1.4376
72556623	chr3:72556623:G:T	6.37693e-07	-1.5082e-10	-1.24694	0.000125667	-1.5082e-10	-1.22494	0.000125729	-1.5082e-10	-1.22494
72556701	chr3:72556701:C:T	1.32984e-06	-1.5082e-10	-0.511979	0.000266852	-1.5082e-10	-0.471884	0.000266997	-1.5082e-10	-0.471835
72556888	chr3:72556888:G:A	6.42912e-07	-1.23878	-2.97869e-10	0.000200206	-0.759228	-2.97869e-10	0.000200308	-0.759216	-2.97869e-10
72557013	chr3:72557013:G:T	4.12235e-07	-1.68846	0.00525734	7.86896e-05	-1.70762	0.0145555	7.87302e-05	-1.70761	0.0145647
72557488	chr3:72557488:A:G	6.39366e-07	-1.5082e-10	-1.24432	0.00012159	-1.5082e-10	-1.25792	0.00012165	-1.5082e-10	-1.25793
72557619	chr3:72557619:T:C	9.43622e-07	-1.5082e-10	-0.855067	0.000186561	-1.5082e-10	-0.829822	0.000186655	-1.5082e-10	-0.82981
72557631	chr3:72557631:G:A	2.75814e-06	-1.5082e-10	0.217519	0.000514856	-1.5082e-10	0.18531	0.000515109	-1.5082e-10	0.185303
72557911	chr3:72557911:T:C	2.12532e-06	-1.5082e-10	-0.0431145	0.00041535	-1.5082e-10	-0.0294572	0.000415584	-1.5082e-10	-0.0293903
72558136	chr3:72558136:T:C	6.25597e-07	-1.5082e-10	-1.26609	0.000120759	-1.5082e-10	-1.26478	0.000120819	-1.5082e-10	-1.26478
72558372	chr3:72558372:CT:C	5.54119e-06	-1.5082e-10	0.915172	0.00109395	-1.5082e-10	0.938971	0.00109458	-1.5082e-10	0.939053
72558896	chr3:72558896:T:C	2.8761e-06	-1.5082e-10	0.2594	0.000558498	-1.5082e-10	0.266674	0.000558773	-1.5082e-10	0.266669
72559155	chr3:72559155:G:A	6.22456e-07	-1.5082e-10	-1.27112	0.000121264	-1.5082e-10	-1.26061	0.000121325	-1.5082e-10	-1.2606
72559573	chr3:72559573:A:G	6.22824e-07	-1.5082e-10	-1.27053	0.000121378	-1.5082e-10	-1.25967	0.00012144	-1.5082e-10	-1.25965
72559711	chr3:72559711:A:G	4.12437e-07	-1.68271	-2.97869e-10	7.73949e-05	-1.70966	-2.97869e-10	7.74339e-05	-1.70965	-2.97869e-10
72559801	chr3:72559801:T:C	2.6618e-06	-1.5082e-10	0.181967	0.000569928	-1.5082e-10	0.286932	0.000570291	-1.5082e-10	0.287072
72559859	chr3:72559859:G:A	6.73904e-07	-1.5082e-10	-1.1917	0.000132404	-1.5082e-10	-1.17272	0.00013247	-1.5082e-10	-1.17272
72560102	chr3:72560102:G:A	1.11174e-05	1.61148	-2.97869e-10	0.00624453	2.68088	-2.97869e-10	0.00624888	2.68108	-2.97869e-10
72560486	chr3:72560486:C:T	1.62945e-07	-1.60459	-1.00679	2.9334e-05	-1.69819	-0.98164	2.93477e-05	-1.6982	-0.981657
72561242	chr3:72561242:C:T	4.02176e-07	-1.7079	-2.97869e-10	8.6057e-05	-1.60357	-2.97869e-10	8.60984e-05	-1.60358	-2.97869e-10
72561388	chr3:72561388:C:T	1.90033e-07	-1.27992	-1.17768	2.59419e-05	-1.60605	-1.19667	2.59541e-05	-1.60609	-1.19666
72563038	chr3:72563038:T:A	5.98227e-06	-1.5082e-10	0.991763	0.00118546	-1.5082e-10	1.01931	0.00118622	-1.5082e-10	1.01946
72563148	chr3:72563148:G:A	1.18564e-06	-1.5082e-10	-0.626757	0.000209327	-1.5082e-10	-0.714682	0.000209428	-1.5082e-10	-0.714693
72563187	chr3:72563187:C:T	6.52425e-07	-1.5082e-10	-1.2241	0.000130865	-1.5082e-10	-1.18441	0.000130928	-1.5082e-10	-1.18443
72563305	chr3:72563305:C:T	5.54319e-07	-1.38705	-2.97869e-10	8.46422e-05	-1.62014	-2.97869e-10	8.46845e-05	-1.62014	-2.97869e-10
72563343	chr3:72563343:G:A	6.35949e-07	-1.5082e-10	-1.24967	0.000126322	-1.5082e-10	-1.21974	0.000126384	-1.5082e-10	-1.21975
72563516	chr3:72563516:T:C	2.24232e-07	-1.39546	-0.896647	3.09125e-05	-1.67502	-0.952394	3.0929e-05	-1.67504	-0.952338
72563570	chr3:72563570:G:A	7.89663e-07	-1.5082e-10	-1.03319	0.000148396	-1.5082e-10	-1.05869	0.000148469	-1.5082e-10	-1.0587
72563958	chr3:72563958:A:G	6.40736e-07	-1.5082e-10	-1.24218	0.000121841	-1.5082e-10	-1.25586	0.000121901	-1.5082e-10	-1.25586
72564485	chr3:72564485:C:T	6.28941e-07	-1.5082e-10	-1.26075	0.000123215	-1.5082e-10	-1.24465	0.000123276	-1.5082e-10	-1.24465
72564711	chr3:72564711:C:T	1.02126e-06	-1.5082e-10	-0.775999	0.000202422	-1.5082e-10	-0.748222	0.000202524	-1.5082e-10	-0.748218
72564957	chr3:72564957:C:T	6.6004e-07	-1.5082e-10	-1.21249	0.000132848	-1.5082e-10	-1.16937	0.000132912	-1.5082e-10	-1.16939
72565434	chr3:72565434:C:T	6.07141e-06	1.00655	-2.97869e-10	0.00141121	1.19362	-2.97869e-10	0.00141187	1.19359	-2.97869e-10
72565879	chr3:72565879:G:A	6.21722e-07	-1.5082e-10	-1.2723	0.000121788	-1.5082e-10	-1.2563	0.000121847	-1.5082e-10	-1.25631
72566136	chr3:72566136:T:C	1.08659e-06	-1.5082e-10	-0.713991	0.000212815	-1.5082e-10	-0.698154	0.000212932	-1.5082e-10	-0.698102
72566430	chr3:72566430:T:C	6.23628e-07	-1.5082e-10	-1.26924	0.0001195	-1.5082e-10	-1.27526	0.000119559	-1.5082e-10	-1.27526
72566486	chr3:72566486:T:G	8.77638e-07	-1.5082e-10	-0.927558	0.000162232	-1.5082e-10	-0.969549	0.000162312	-1.5082e-10	-0.969555
72566757	chr3:72566757:G:A	2.76e-07	-1.20958	-0.874811	3.54022e-05	-1.57423	-0.917573	3.54195e-05	-1.57427	-0.917541
72567753	chr3:72567753:T:C	2.2265e-06	-1.5082e-10	0.00339367	0.000430236	-1.5082e-10	0.00575718	0.000430448	-1.5082e-10	0.0057527
72567770	chr3:72567770:G:A	1.83161e-07	-1.22653	-1.26789	2.51201e-05	-1.56347	-1.27144	2.51315e-05	-1.56351	-1.27144
72568139	chr3:72568139:A:G	1.26502e-06	-1.57261	1.01067	0.000251509	-1.59003	1.05893	0.000251664	-1.59005	1.05908
72568247	chr3:72568247:C:G	2.76403e-06	-1.5082e-10	0.219654	0.000479941	-1.5082e-10	0.115084	0.000480187	-1.5082e-10	0.115101
72568260	chr3:72568260:A:G	4.04195e-07	-1.7029	-2.97869e-10	7.8596e-05	-1.69426	-2.97869e-10	7.86359e-05	-1.69425	-2.97869e-10
72568646	chr3:72568646:G:A	7.41616e-07	-1.5082e-10	-1.09596	0.000143948	-1.5082e-10	-1.08913	0.00014402	-1.5082e-10	-1.08912
72568921	chr3:72568921:G:A	5.07121e-06	-1.62474	2.45128	0.000767671	-1.70934	2.29412	0.000768299	-1.70934	2.29444
72569458	chr3:72569458:C:CAT	9.78875e-07	-1.5082e-10	-0.818389	0.000195257	-1.5082e-10	-0.784262	0.000195363	-1.5082e-10	-0.784217
72569715	chr3:72569715:A:G	7.03875e-07	-1.14819	-2.97869e-10	0.000214574	-0.689922	-2.97869e-10	0.000214677	-0.689939	-2.97869e-10
72569929	chr3:72569929:A:G	4.41906e-07	-1.61369	-2.97869e-10	8.39195e-05	-1.62872	-2.97869e-10	8.39616e-05	-1.62872	-2.97869e-10
72570087	chr3:72570087:G:A	6.40771e-07	-1.5082e-10	-1.24212	0.000121864	-1.5082e-10	-1.25567	0.000121924	-1.5082e-10	-1.25567
72570114	chr3:72570114:G:A	4.07523e-07	-1.69469	-2.97869e-10	8.96804e-05	-1.56233	-2.97869e-10	8.97235e-05	-1.56234	-2.97869e-10
72570184	chr3:72570184:C:T	7.58347e-07	-1.5082e-10	-1.07365	0.000151401	-1.5082e-10	-1.03865	0.000151476	-1.5082e-10	-1.03865
72570335	chr3:72570335:C:T	6.40574e-07	-1.5082e-10	-1.24243	0.000124491	-1.5082e-10	-1.23434	0.000124553	-1.5082e-10	-1.23435
72570547	chr3:72570547:G:A	6.54291e-07	-1.5082e-10	-1.22124	0.00012833	-1.5082e-10	-1.20397	0.000128396	-1.5082e-10	-1.20396
72570640	chr3:72570640:G:A	9.73838e-07	-1.5082e-10	-0.823548	0.000207114	-1.5082e-10	-0.725307	0.000207234	-1.5082e-10	-0.725227
72571156	chr3:72571156:C:T	6.61278e-07	-1.5082e-10	-1.21062	0.000133135	-1.5082e-10	-1.16722	0.000133199	-1.5082e-10	-1.16723
72571374	chr3:72571374:A:G	6.30252e-07	-1.5082e-10	-1.25867	0.000123175	-1.5082e-10	-1.24497	0.000123236	-1.5082e-10	-1.24497
72571444	chr3:72571444:G:A	1.9366e-06	0.261105	-0.397207	0.000226059	-0.332376	-0.305404	0.000226265	-0.332081	-0.305285
72571456	chr3:72571456:A:G	1.35464e-05	0.588675	1.2204	0.00209186	0.00977412	1.57746	0.00209437	0.0100956	1.57784
72571466	chr3:72571466:A:G	7.24127e-07	-1.5082e-10	-1.11983	0.000142556	-1.5082e-10	-1.09884	0.000142626	-1.5082e-10	-1.09885
72571560	chr3:72571560:T:C	2.50078e-06	-1.5082e-10	0.119567	0.000602223	-1.5082e-10	0.34205	0.000602623	-1.5082e-10	0.342217
72571626	chr3:72571626:C:G	6.30745e-07	-1.5082e-10	-1.25789	0.000121748	-1.5082e-10	-1.25662	0.00012181	-1.5082e-10	-1.25662
72572851	chr3:72572851:A:AG	8.79828e-07	-0.925066	-2.97869e-10	0.00011563	-1.30818	-2.97869e-10	0.000115686	-1.30819	-2.97869e-10
72572889	chr3:72572889:C:T	1.48858e-07	-1.42387	-1.27793	2.25829e-05	-1.66312	-1.27826	2.25936e-05	-1.66315	-1.27826
72573027	chr3:72573027:C:T	3.60681e-06	-1.5082e-10	0.485786	0.000673933	-1.5082e-10	0.454553	0.000674256	-1.5082e-10	0.454535
72573134	chr3:72573134:G:A	7.72609e-07	-1.5082e-10	-1.05502	0.000153369	-1.5082e-10	-1.02573	0.000153442	-1.5082e-10	-1.02575
72573313	chr3:72573313:G:A	4.36517e-07	-1.62596	-2.97869e-10	7.71677e-05	-1.7126	-2.97869e-10	7.7206e-05	-1.7126	-2.97869e-10
72573381	chr3:72573381:A:G	2.80556e-06	-1.32781	1.56238	0.000573651	-1.35625	1.6497	0.000574004	-1.35629	1.64985
72573996	chr3:72573996:G:A	4.16175e-05	2.0011	0.930385	0.0034501	0.812951	1.27463	0.00345398	0.813244	1.27496
72574979	chr3:72574979:A:C	3.19617e-06	-1.5082e-10	0.364917	0.000612087	-1.5082e-10	0.358297	0.000612389	-1.5082e-10	0.358293
72575316	chr3:72575316:A:C	7.89252e-06	-1.5082e-10	1.26888	0.00158318	-1.5082e-10	1.30862	0.00158426	-1.5082e-10	1.3088
72575432	chr3:72575432:A:G	2.85157e-06	-1.5082e-10	0.250833	0.000546796	-1.5082e-10	0.245498	0.000547065	-1.5082e-10	0.245493
72575486	chr3:72575486:T:C	8.79478e-05	0.332556	3.34715	0.0165274	-0.211464	3.86566	0.0165498	-0.211166	3.86622
72575526	chr3:72575526:G:C	6.30176e-07	-1.25879	-2.97869e-10	0.000139832	-1.11813	-2.97869e-10	0.000139902	-1.11814	-2.97869e-10
72575754	chr3:72575754:A:G	7.57212e-06	-1.5082e-10	1.22744	0.001763	-1.5082e-10	1.4162	0.00176437	-1.5082e-10	1.41647
72575768	chr3:72575768:G:A	5.27399e-07	-1.43683	-2.97869e-10	8.2292e-05	-1.6483	-2.97869e-10	8.23332e-05	-1.6483	-2.97869e-10
72575887	chr3:72575887:T:G	2.40039e-06	-1.5082e-10	0.0785951	0.000572419	-1.5082e-10	0.291294	0.000572797	-1.5082e-10	0.291456
72576242	chr3:72576242:TCATCTAAAATTAGAGA:T	2.4755e-06	-1.5082e-10	0.109405	0.000591396	-1.5082e-10	0.323908	0.000591787	-1.5082e-10	0.324071
72576248	chr3:72576248:A:G	2.51731e-06	-1.5082e-10	0.126155	0.000477257	-1.5082e-10	0.109478	0.000477488	-1.5082e-10	0.109463
72576265	chr3:72576265:C:T	8.63266e-07	-1.5082e-10	-0.94407	0.000175388	-1.5082e-10	-0.891576	0.000175477	-1.5082e-10	-0.891569
72576310	chr3:72576310:A:G	2.84077e-06	-1.5082e-10	0.247037	0.000544695	-1.5082e-10	0.241648	0.000544963	-1.5082e-10	0.241643
72576911	chr3:72576911:AC:A	8.60572e-07	-1.5082e-10	-0.947194	0.000166	-1.5082e-10	-0.946589	0.000166084	-1.5082e-10	-0.946581
72577097	chr3:72577097:A:G	1.41212e-06	-1.5082e-10	-0.451942	0.000306796	-1.5082e-10	-0.332395	0.000306995	-1.5082e-10	-0.332242
72577180	chr3:72577180:T:C	4.07791e-07	-1.69404	-2.97869e-10	7.73302e-05	-1.71049	-2.97869e-10	7.73687e-05	-1.71049	-2.97869e-10
72577909	chr3:72577909:A:G	3.94324e-06	-1.5082e-10	0.574966	0.000912562	-1.5082e-10	0.757678	0.000913222	-1.5082e-10	0.757905
72578137	chr3:72578137:G:A	2.86799e-06	-1.5082e-10	0.256574	0.000604819	-1.5082e-10	0.346352	0.000605202	-1.5082e-10	0.346487
72578304	chr3:72578304:T:C	1.23819e-06	-0.583386	-2.97869e-10	0.000182253	-0.853184	-2.97869e-10	0.000182344	-0.853181	-2.97869e-10
72578483	chr3:72578483:G:A	8.81132e-07	-1.5082e-10	-0.923585	0.00019268	-1.5082e-10	-0.797549	0.000192772	-1.5082e-10	-0.797568
72578688	chr3:72578688:C:T	6.56926e-07	-1.5082e-10	-1.21722	0.000129601	-1.5082e-10	-1.19412	0.000129666	-1.5082e-10	-1.19411
72578849	chr3:72578849:A:C	6.74822e-07	-1.5082e-10	-1.19034	0.000133135	-1.5082e-10	-1.16722	0.000133203	-1.5082e-10	-1.1672
72578986	chr3:72578986:T:C	1.6149e-06	-1.5082e-10	-0.317764	0.000372339	-1.5082e-10	-0.138772	0.00037257	-1.5082e-10	-0.13865
72579056	chr3:72579056:C:T	3.39149e-07	-0.910245	-0.96811	3.43396e-05	-1.41926	-1.10302	3.43587e-05	-1.41921	-1.10301
72579173	chr3:72579173:G:A	1.60004e-06	-1.5082e-10	-0.327008	0.000321439	-1.5082e-10	-0.285769	0.000321635	-1.5082e-10	-0.285658
72579435	chr3:72579435:G:A	7.99726e-07	-1.5082e-10	-1.02052	0.00015583	-1.5082e-10	-1.00981	0.000155908	-1.5082e-10	-1.00981
72579590	chr3:72579590:T:G	8.76173e-07	-1.5082e-10	-0.929229	0.00017109	-1.5082e-10	-0.916387	0.000171176	-1.5082e-10	-0.91638
72579606	chr3:72579606:T:C	1.75071e-06	-1.5082e-10	-0.237014	0.000406775	-1.5082e-10	-0.0503166	0.000407029	-1.5082e-10	-0.0501898
72579910	chr3:72579910:C:T	4.05422e-07	-1.69986	-2.97869e-10	7.84893e-05	-1.69562	-2.97869e-10	7.85295e-05	-1.6956	-2.97869e-10
72580225	chr3:72580225:A:G	5.98883e-06	-1.5082e-10	0.992859	0.00118437	-1.5082e-10	1.01839	0.00118516	-1.5082e-10	1.01856
72580541	chr3:72580541:A:T	1.3857e-06	-1.5082e-10	-0.470831	0.000264955	-1.5082e-10	-0.479019	0.000265085	-1.5082e-10	-0.479025
72580645	chr3:72580645:G:A	9.44595e-07	0.417299	-1.27134	5.68664e-05	-0.741439	-1.27643	5.68965e-05	-0.741406	-1.27643
72580990	chr3:72580990:G:A	1.95101e-07	-1.18364	-1.24764	2.72015e-05	-1.51127	-1.24404	2.72138e-05	-1.51131	-1.24404
72581146	chr3:72581146:A:ATATTTTCAGGATGTGTGCAAAAAATTT	1.88839e-06	-1.5082e-10	-0.161314	0.000373255	-1.5082e-10	-0.136317	0.000373483	-1.5082e-10	-0.136202
72581255	chr3:72581255:A:G	2.19746e-06	-1.5082e-10	-0.00973372	0.000419535	-1.5082e-10	-0.0194312	0.000419741	-1.5082e-10	-0.0194365
72581619	chr3:72581619:AT:A	1.62478e-06	-1.5082e-10	-0.311662	0.000311774	-1.5082e-10	-0.316298	0.000311928	-1.5082e-10	-0.316303
72581766	chr3:72581766:G:T	1.69427e-06	-1.5082e-10	-0.269785	0.000318979	-1.5082e-10	-0.293454	0.000319134	-1.5082e-10	-0.293465
72581821	chr3:72581821:C:T	8.03515e-07	-1.5082e-10	-1.0158	0.000147525	-1.5082e-10	-1.06458	0.000147597	-1.5082e-10	-1.06459
72581889	chr3:72581889:T:A	6.04938e-06	-1.5082e-10	1.00292	0.00144489	-1.5082e-10	1.21721	0.00144591	-1.5082e-10	1.21742
72582009	chr3:72582009:C:T	1.50319e-06	-1.5082e-10	-0.389445	0.000288506	-1.5082e-10	-0.393861	0.000288648	-1.5082e-10	-0.393866
72582095	chr3:72582095:C:T	3.82616e-06	0.544825	-2.97869e-10	0.000368522	-0.149078	-2.97869e-10	0.000368735	-0.148996	-2.97869e-10
72582540	chr3:72582540:C:T	6.63335e-07	-1.5082e-10	-1.20751	0.000126579	-1.5082e-10	-1.21771	0.000126642	-1.5082e-10	-1.21771
72582701	chr3:72582701:A:G	6.52286e-07	-1.5082e-10	-1.22431	0.00012966	-1.5082e-10	-1.19366	0.000129725	-1.5082e-10	-1.19366
72582769	chr3:72582769:G:C	1.61287e-07	-1.34663	-1.27498	2.34991e-05	-1.62851	-1.2731	2.351e-05	-1.62854	-1.27311
72582793	chr3:72582793:C:T	1.31011e-07	-1.69885	-1.13066	2.64333e-05	-1.68149	-1.10246	2.64468e-05	-1.6815	-1.10243
72582822	chr3:72582822:G:C	2.56587e-06	-1.30208	1.44734	0.000379566	-1.52211	1.40256	0.000379753	-1.52216	1.40261
72583016	chr3:72583016:A:G	6.43588e-07	-1.5082e-10	-1.23773	0.000122223	-1.5082e-10	-1.25273	0.000122283	-1.5082e-10	-1.25273
72583063	chr3:72583063:T:C	6.68135e-07	-1.68182	0.481522	0.000153433	-1.71265	0.687339	0.000153536	-1.71266	0.687518
72583328	chr3:72583328:CT:C	9.18202e-07	0.218694	-1.10107	7.19546e-05	-0.716613	-1.06593	7.19961e-05	-0.71655	-1.06591
72583391	chr3:72583391:T:C	3.45796e-05	0.92336	1.82287	0.00385376	-0.113374	2.3116	0.00385831	-0.113123	2.31203
72583695	chr3:72583695:T:A	6.67888e-07	-1.5082e-10	-1.20067	0.000127088	-1.5082e-10	-1.2137	0.000127151	-1.5082e-10	-1.2137
72584152	chr3:72584152:T:C	3.1054e-07	-0.945913	-1.02057	3.94155e-05	-1.39397	-0.990451	3.94346e-05	-1.39402	-0.990412
72584365	chr3:72584365:T:C	6.86274e-07	-1.5082e-10	-1.17351	0.000133907	-1.5082e-10	-1.16143	0.000133974	-1.5082e-10	-1.16143
72584518	chr3:72584518:T:A	7.80974e-07	-1.5082e-10	-1.04425	0.000150875	-1.5082e-10	-1.04213	0.00015095	-1.5082e-10	-1.04212
72584559	chr3:72584559:A:G	4.08715e-06	-1.5082e-10	0.61081	0.000773623	-1.5082e-10	0.592507	0.000774006	-1.5082e-10	0.592505
72584807	chr3:72584807:CTCATG:C	7.10459e-07	-1.5082e-10	-1.13888	0.00013873	-1.5082e-10	-1.12605	0.000138799	-1.5082e-10	-1.12605
72584912	chr3:72584912:T:A	6.19782e-07	-1.5082e-10	-1.27542	0.000119271	-1.5082e-10	-1.27718	0.00011933	-1.5082e-10	-1.27718
72584999	chr3:72584999:T:C	4.00877e-07	-1.71114	-2.97869e-10	8.03167e-05	-1.6726	-2.97869e-10	8.03584e-05	-1.67258	-2.97869e-10
72585076	chr3:72585076:T:C	2.90238e-06	-1.5082e-10	0.268492	0.000554042	-1.5082e-10	0.258662	0.000554314	-1.5082e-10	0.258657
72585245	chr3:72585245:T:C	6.46634e-07	-1.5082e-10	-1.23301	0.000125485	-1.5082e-10	-1.22639	0.000125546	-1.5082e-10	-1.2264
72585417	chr3:72585417:T:C	1.67492e-07	-1.30653	-1.27733	2.38717e-05	-1.60795	-1.27793	2.38827e-05	-1.60799	-1.27793
72585543	chr3:72585543:A:G	3.55151e-06	0.94187	-0.471533	0.000269045	-0.148547	-0.315152	0.000269271	-0.1483	-0.315057
72585547	chr3:72585547:T:C	1.23757e-05	-1.5082e-10	1.7187	0.0025282	-1.5082e-10	1.77668	0.00252957	-1.5082e-10	1.77673
72585581	chr3:72585581:G:A	6.23032e-07	-1.5082e-10	-1.27019	0.000120009	-1.5082e-10	-1.27101	0.000120069	-1.5082e-10	-1.27101
72585616	chr3:72585616:A:G	5.18435e-07	-1.28976	-0.164221	6.86452e-05	-1.59726	-0.232366	6.86853e-05	-1.59728	-0.232258
72585946	chr3:72585946:G:A	7.78795e-07	-1.5082e-10	-1.04704	0.000151792	-1.5082e-10	-1.03606	0.000151868	-1.5082e-10	-1.03606
72585953	chr3:72585953:T:C	2.45315e-07	-1.00698	-1.19527	3.23966e-05	-1.35628	-1.22425	3.24115e-05	-1.35631	-1.22425
72586286	chr3:72586286:G:A	1.28684e-06	0.286098	-0.830944	0.000135165	-0.395402	-0.756682	0.000135263	-0.395214	-0.756639
72586679	chr3:72586679:A:T	6.96437e-07	-1.5082e-10	-1.15881	0.000129379	-1.5082e-10	-1.19583	0.000129441	-1.5082e-10	-1.19585
72587077	chr3:72587077:A:G	1.00222e-06	-1.5082e-10	-0.794819	0.000192865	-1.5082e-10	-0.796587	0.000192962	-1.5082e-10	-0.796579
72587090	chr3:72587090:T:C	2.32599e-06	-1.5082e-10	0.0471086	0.000549251	-1.5082e-10	0.249978	0.000549602	-1.5082e-10	0.250121
72587429	chr3:72587429:C:T	1.35615e-06	-0.492388	-2.97869e-10	0.000164843	-0.953584	-2.97869e-10	0.000164916	-0.953639	-2.97869e-10
72587850	chr3:72587850:G:A	4.01713e-06	-1.5082e-10	0.593529	0.00109384	-1.5082e-10	0.938873	0.00109465	-1.5082e-10	0.939113
72587904	chr3:72587904:G:A	2.25963e-06	-1.5082e-10	0.0181651	0.000527164	-1.5082e-10	0.208935	0.000527492	-1.5082e-10	0.209058
72588381	chr3:72588381:T:C	6.90386e-07	-1.5082e-10	-1.16754	0.000130187	-1.5082e-10	-1.1896	0.000130253	-1.5082e-10	-1.1896
72588440	chr3:72588440:C:G	2.09651e-06	-1.5082e-10	-0.0567625	0.000490378	-1.5082e-10	0.136599	0.00049069	-1.5082e-10	0.136737
72588466	chr3:72588466:T:C	6.29062e-07	-1.5082e-10	-1.26056	0.000120957	-1.5082e-10	-1.26315	0.000121016	-1.5082e-10	-1.26315
72588623	chr3:72588623:C:T	7.9701e-07	-1.5082e-10	-1.02392	0.00014775	-1.5082e-10	-1.06305	0.000147825	-1.5082e-10	-1.06305
72589082	chr3:72589082:T:C	4.00148e-07	-1.71296	-2.97869e-10	7.80416e-05	-1.70134	-2.97869e-10	7.80807e-05	-1.70133	-2.97869e-10
72589171	chr3:72589171:T:C	4.55355e-07	-0.517301	-1.06641	4.15183e-05	-1.13886	-1.19359	4.15413e-05	-1.1388	-1.19359
72589282	chr3:72589282:C:T	6.68999e-07	-1.5082e-10	-1.19901	0.00012731	-1.5082e-10	-1.21195	0.000127373	-1.5082e-10	-1.21195
72589418	chr3:72589418:T:C	1.24119e-06	-1.5082e-10	-0.58097	0.00023085	-1.5082e-10	-0.616809	0.000230964	-1.5082e-10	-0.616812
72589863	chr3:72589863:A:T	1.37208e-06	-1.5082e-10	-0.480713	0.000263751	-1.5082e-10	-0.483574	0.000263888	-1.5082e-10	-0.483548
72589915	chr3:72589915:G:A	8.39132e-07	-1.5082e-10	-0.972424	0.000162001	-1.5082e-10	-0.970972	0.000162085	-1.5082e-10	-0.970956
72590078	chr3:72590078:C:T	3.98021e-07	-0.441573	-1.27671	8.60769e-05	-0.334546	-1.26879	8.6107e-05	-0.334691	-1.26879
72590181	chr3:72590181:A:G	1.27077e-06	-1.5082e-10	-0.557411	0.000270517	-1.5082e-10	-0.458242	0.000270657	-1.5082e-10	-0.458223
72590417	chr3:72590417:C:T	6.457e-07	-1.5082e-10	-1.23446	0.000123516	-1.5082e-10	-1.24221	0.000123578	-1.5082e-10	-1.2422
72590553	chr3:72590553:C:T	6.21576e-07	-1.5082e-10	-1.27253	0.000119346	-1.5082e-10	-1.27655	0.000119405	-1.5082e-10	-1.27655
72590563	chr3:72590563:G:A	1.12062e-06	-0.683153	-2.97869e-10	0.000214682	-0.68942	-2.97869e-10	0.000214804	-0.689349	-2.97869e-10
72590618	chr3:72590618:T:C	1.62796e-07	-1.60848	-1.00381	3.23311e-05	-1.60347	-0.97908	3.23474e-05	-1.60348	-0.979064
72590643	chr3:72590643:G:A	1.35797e-07	-1.51828	-1.27535	3.38479e-05	-1.29535	-1.24135	3.38636e-05	-1.29538	-1.24135
72591032	chr3:72591032:C:T	2.13588e-06	-1.56754	1.52938	0.000370796	-1.55366	1.41074	0.000371005	-1.55363	1.41077
72591230	chr3:72591230:A:G	7.11765e-07	-1.5082e-10	-1.13704	0.000139029	-1.5082e-10	-1.12389	0.000139098	-1.5082e-10	-1.12389
72591415	chr3:72591415:A:T	2.06386e-07	-1.41031	-0.964738	3.41578e-05	-1.47562	-1.05197	3.41747e-05	-1.47563	-1.05196
72591434	chr3:72591434:G:A	5.08098e-07	-1.51688	0.0427624	9.98697e-05	-1.47032	0.0156076	9.9918e-05	-1.47035	0.0156239
72591607	chr3:72591607:C:T	7.37892e-07	-1.5082e-10	-1.10099	0.000144448	-1.5082e-10	-1.08566	0.000144518	-1.5082e-10	-1.08567
72591793	chr3:72591793:CTACT:C	6.7426e-06	-1.5082e-10	1.11141	0.00145456	-1.5082e-10	1.22388	0.00145544	-1.5082e-10	1.22399
72591859	chr3:72591859:A:G	1.25444e-07	-1.67384	-1.19909	2.49476e-05	-1.6358	-1.20599	2.49602e-05	-1.6358	-1.20599
72592149	chr3:72592149:T:C	8.47019e-07	-1.5082e-10	-0.963069	0.000174708	-1.5082e-10	-0.895463	0.0001748	-1.5082e-10	-0.895434
72592393	chr3:72592393:G:A	1.26084e-07	-1.66516	-1.20268	2.35272e-05	-1.68541	-1.21502	2.35391e-05	-1.68539	-1.21502
72592491	chr3:72592491:G:A	2.49818e-07	-1.15071	-1.03335	5.5927e-05	-0.993287	-1.04124	5.59582e-05	-0.993219	-1.04125
72592685	chr3:72592685:A:T	6.20516e-07	-1.5082e-10	-1.27424	0.000120072	-1.5082e-10	-1.27049	0.000120132	-1.5082e-10	-1.27048
72592733	chr3:72592733:G:A	8.34029e-06	1.32406	-2.97869e-10	0.00141778	1.19827	-2.97869e-10	0.00141851	1.19829	-2.97869e-10
72592959	chr3:72592959:G:C	1.06632e-06	0.0704563	-0.803278	0.000293359	0.43204	-0.809222	0.000293517	0.432092	-0.809232
72592966	chr3:72592966:C:T	1.75789e-07	-1.7024	-0.833106	3.84371e-05	-1.69181	-0.717746	3.84562e-05	-1.69181	-0.717744
72593179	chr3:72593179:A:C	9.98992e-07	-1.5082e-10	-0.798045	0.000207878	-1.5082e-10	-0.721625	0.000207984	-1.5082e-10	-0.721612
72593253	chr3:72593253:G:A	1.69851e-07	-1.69405	-0.875822	3.15646e-05	-1.70643	-0.900107	3.158e-05	-1.70642	-0.900127
72593606	chr3:72593606:G:T	7.0403e-07	-1.5082e-10	-1.14797	0.000137962	-1.5082e-10	-1.1316	0.000138029	-1.5082e-10	-1.13161
72593897	chr3:72593897:A:G	7.94123e-07	-1.02755	-2.97869e-10	0.000150277	-1.0461	-2.97869e-10	0.00015036	-1.04604	-2.97869e-10
72594105	chr3:72594105:G:T	7.46182e-07	-1.5082e-10	-1.08982	0.000139191	-1.5082e-10	-1.12273	0.000139259	-1.5082e-10	-1.12274
72594124	chr3:72594124:G:C	6.83681e-07	-1.07383	-0.103473	0.000158483	-0.754136	-0.238792	0.000158579	-0.754043	-0.238778
72594247	chr3:72594247:A:G	1.03159e-06	-1.5082e-10	-0.76594	0.000195443	-1.5082e-10	-0.783307	0.000195546	-1.5082e-10	-0.783281
72594751	chr3:72594751:A:T	1.70908e-06	-1.5082e-10	-0.261082	0.000322924	-1.5082e-10	-0.28116	0.000323097	-1.5082e-10	-0.281122
72595777	chr3:72595777:G:A	4.6611e-07	-1.56037	-2.97869e-10	8.37082e-05	-1.63124	-2.97869e-10	8.37494e-05	-1.63125	-2.97869e-10
72596351	chr3:72596351:A:G	1.54606e-07	-1.44385	-1.22006	3.27136e-05	-1.34391	-1.22688	3.27278e-05	-1.34396	-1.22688
72596438	chr3:72596438:G:A	1.62281e-07	-1.48051	-1.13496	3.26634e-05	-1.43327	-1.13905	3.26816e-05	-1.4332	-1.13906
72596711	chr3:72596711:C:T	1.54942e-06	-1.5082e-10	-0.359154	0.000292771	-1.5082e-10	-0.379188	0.000292927	-1.5082e-10	-0.379153
72598282	chr3:72598282:G:A	1.26115e-07	-1.7091	-1.1585	2.44919e-05	-1.68023	-1.18001	2.45046e-05	-1.6802	-1.18001
72598871	chr3:72598871:G:A	2.6451e-07	-1.11264	-1.01427	6.07302e-05	-0.882605	-1.06953	6.07658e-05	-0.882512	-1.06954
72598994	chr3:72598994:A:G	7.94192e-07	0.145254	-1.17272	0.000232304	0.602102	-1.21263	0.000232391	0.601979	-1.21263
72599291	chr3:72599291:C:A	7.85894e-07	-1.5082e-10	-1.03797	0.000147008	-1.5082e-10	-1.06809	0.000147081	-1.5082e-10	-1.06809
72599329	chr3:72599329:G:A	6.19079e-07	-1.5082e-10	-1.27656	0.000119463	-1.5082e-10	-1.27557	0.000119522	-1.5082e-10	-1.27557
72599409	chr3:72599409:C:T	1.00417e-06	-1.5082e-10	-0.792872	0.000187066	-1.5082e-10	-0.827118	0.000187158	-1.5082e-10	-0.827123
72599501	chr3:72599501:C:G	1.2042e-06	-1.5082e-10	-0.61122	0.000246753	-1.5082e-10	-0.550189	0.00024688	-1.5082e-10	-0.550171
72599708	chr3:72599708:G:T	1.72066e-07	-1.51121	-1.0457	3.6879e-05	-1.40837	-1.04257	3.68956e-05	-1.40843	-1.04256
72599775	chr3:72599775:CT:C	1.10341e-06	-1.5082e-10	-0.698631	0.000210225	-1.5082e-10	-0.710401	0.000210331	-1.5082e-10	-0.710393
72599829	chr3:72599829:A:G	7.75583e-07	0.22432	-1.2755	0.000270827	0.820543	-1.27764	0.000270987	0.820636	-1.27764
72599838	chr3:72599838:A:G	2.13856e-06	-1.5082e-10	-0.0369039	0.000392311	-1.5082e-10	-0.0865225	0.000392507	-1.5082e-10	-0.086519
72600216	chr3:72600216:A:C	1.50599e-07	-1.55836	-1.1318	3.19503e-05	-1.47127	-1.12312	3.19649e-05	-1.47132	-1.12311
72600238	chr3:72600238:G:A	6.18239e-07	-1.5082e-10	-1.27792	0.00011917	-1.5082e-10	-1.27803	0.000119229	-1.5082e-10	-1.27803
72600312	chr3:72600312:C:T	1.8071e-07	-1.48611	-1.02178	3.87213e-05	-1.33013	-1.07205	3.87433e-05	-1.33006	-1.07205
72600450	chr3:72600450:C:T	6.63551e-07	-1.5082e-10	-1.20719	0.00012615	-1.5082e-10	-1.22111	0.000126212	-1.5082e-10	-1.22111
72600465	chr3:72600465:C:A	6.53411e-07	-1.5082e-10	-1.22259	0.000125722	-1.5082e-10	-1.2245	0.000125785	-1.5082e-10	-1.2245
72600467	chr3:72600467:ACACC:A	6.7399e-07	-1.5082e-10	-1.19158	0.000129619	-1.5082e-10	-1.19398	0.000129684	-1.5082e-10	-1.19397
72600473	chr3:72600473:C:A	6.73905e-07	-1.5082e-10	-1.1917	0.000129603	-1.5082e-10	-1.1941	0.000129669	-1.5082e-10	-1.19409
72600722	chr3:72600722:A:G	1.15178e-06	-1.5082e-10	-0.655726	0.000235009	-1.5082e-10	-0.598952	0.00023513	-1.5082e-10	-0.598936
72601121	chr3:72601121:C:T	6.80757e-07	-1.5082e-10	-1.18159	0.00013132	-1.5082e-10	-1.18094	0.000131386	-1.5082e-10	-1.18094
72601259	chr3:72601259:T:C	6.37896e-07	-1.5082e-10	-1.24662	0.000122768	-1.5082e-10	-1.24828	0.00012283	-1.5082e-10	-1.24827
72601650	chr3:72601650:A:G	1.53669e-07	-1.68315	-0.98684	2.96265e-05	-1.61745	-1.05246	2.96421e-05	-1.61741	-1.05246
72601735	chr3:72601735:C:T	1.60236e-07	-1.35914	-1.269	3.49854e-05	-1.23678	-1.26686	3.50003e-05	-1.23686	-1.26686
72602619	chr3:72602619:G:A	7.22712e-07	-1.5082e-10	-1.12178	0.000142214	-1.5082e-10	-1.10125	0.000142285	-1.5082e-10	-1.10124
72602751	chr3:72602751:C:T	1.71814e-07	-1.2869	-1.27148	3.74139e-05	-1.16865	-1.26788	3.74298e-05	-1.16873	-1.26788
72603141	chr3:72603141:G:C	1.03189e-06	-1.5082e-10	-0.765647	0.000209399	-1.5082e-10	-0.714337	0.000209506	-1.5082e-10	-0.714324
72603172	chr3:72603172:A:C	1.27544e-06	0.658597	-1.21235	0.000394877	1.15721	-1.23721	0.000395112	1.1573	-1.23721
72603339	chr3:72603339:C:T	1.16228e-06	-1.5082e-10	-0.646651	0.000215452	-1.5082e-10	-0.685842	0.000215559	-1.5082e-10	-0.685838
72603359	chr3:72603359:C:A	6.18459e-07	-1.5082e-10	-1.27756	0.000119363	-1.5082e-10	-1.27641	0.000119422	-1.5082e-10	-1.27641
72603463	chr3:72603463:C:T	6.47948e-07	-1.5082e-10	-1.23098	0.000123844	-1.5082e-10	-1.23955	0.000123906	-1.5082e-10	-1.23955
72603614	chr3:72603614:A:G	6.9891e-07	-1.5082e-10	-1.15527	0.000132152	-1.5082e-10	-1.17462	0.000132219	-1.5082e-10	-1.17461
72603918	chr3:72603918:T:C	1.49375e-07	-1.44875	-1.24959	3.21847e-05	-1.34283	-1.24426	3.21987e-05	-1.34289	-1.24426
72604263	chr3:72604263:A:G	1.14556e-07	-1.70404	-1.25969	2.28722e-05	-1.67125	-1.2574	2.28842e-05	-1.67123	-1.2574
72604536	chr3:72604536:T:C	4.01313e-06	1.80805	-1.21552	0.00135093	2.37713	-1.22716	0.00135172	2.37722	-1.22716
72604756	chr3:72604756:C:T	6.49192e-07	-1.5082e-10	-1.22906	0.000124142	-1.5082e-10	-1.23715	0.000124204	-1.5082e-10	-1.23715
72605102	chr3:72605102:C:T	6.63902e-06	0.882329	0.213599	0.002145	1.34	0.272314	0.00214638	1.34014	0.272324
72605394	chr3:72605394:G:A	8.1354e-07	-1.5082e-10	-1.0034	0.000152659	-1.5082e-10	-1.03037	0.000152736	-1.5082e-10	-1.03037
72605449	chr3:72605449:GAC:G	6.24942e-07	-1.5082e-10	-1.26713	0.000119838	-1.5082e-10	-1.27244	0.000119897	-1.5082e-10	-1.27244
72606053	chr3:72606053:G:A	9.01735e-07	-1.5082e-10	-0.900471	0.000174899	-1.5082e-10	-0.89437	0.000174986	-1.5082e-10	-0.894367
72606209	chr3:72606209:C:T	7.94823e-07	-1.5082e-10	-1.02667	0.000149562	-1.5082e-10	-1.05087	0.000149636	-1.5082e-10	-1.05087
72606628	chr3:72606628:G:A	6.37393e-07	-1.5082e-10	-1.24741	0.000121914	-1.5082e-10	-1.25526	0.000121975	-1.5082e-10	-1.25526
72606753	chr3:72606753:C:G	7.74372e-07	-1.5082e-10	-1.05274	0.000145556	-1.5082e-10	-1.07801	0.000145629	-1.5082e-10	-1.07801
72606811	chr3:72606811:AAATT:A	9.64167e-07	-1.5082e-10	-0.833528	0.000181648	-1.5082e-10	-0.856506	0.000181737	-1.5082e-10	-0.856512
72607295	chr3:72607295:G:C	2.12894e-07	-1.64153	-0.702467	4.34422e-05	-1.53727	-0.749874	4.34655e-05	-1.53726	-0.749848
72607962	chr3:72607962:A:C	1.58341e-07	-1.65949	-0.980554	3.36716e-05	-1.58826	-0.953661	3.36893e-05	-1.58824	-0.953651
72608027	chr3:72608027:T:C	9.45577e-07	-0.852997	-2.97869e-10	0.000211471	-0.704488	-2.97869e-10	0.000211589	-0.704428	-2.97869e-10
72608032	chr3:72608032:T:A	1.5859e-07	-1.65822	-0.980252	3.2417e-05	-1.56633	-1.01356	3.24341e-05	-1.56632	-1.01355
72608160	chr3:72608160:T:C	1.94432e-07	-1.602	-0.832706	4.04523e-05	-1.48277	-0.875682	4.04741e-05	-1.48275	-0.875661
72608416	chr3:72608416:T:C	9.20779e-07	-1.5082e-10	-0.879572	0.000173877	-1.5082e-10	-0.900229	0.000173963	-1.5082e-10	-0.900232
72608497	chr3:72608497:A:G	2.24799e-06	-1.5082e-10	0.0130014	0.000402122	-1.5082e-10	-0.0618218	0.000402323	-1.5082e-10	-0.0618181
72608900	chr3:72608900:T:C	2.38291e-06	0.0712869	-2.97869e-10	0.000431793	0.0093683	-2.97869e-10	0.000432019	0.00939517	-2.97869e-10
72609194	chr3:72609194:T:C	1.6735e-07	-1.64468	-0.940021	3.44651e-05	-1.54262	-0.976011	3.44834e-05	-1.5426	-0.975993
72609356	chr3:72609356:T:C	7.50094e-07	-1.5082e-10	-1.08459	0.000141168	-1.5082e-10	-1.10863	0.000141238	-1.5082e-10	-1.10863
72609707	chr3:72609707:A:T	4.66171e-07	-1.56024	-2.97869e-10	8.4978e-05	-1.61618	-2.97869e-10	8.50182e-05	-1.61621	-2.97869e-10
72609852	chr3:72609852:A:C	1.46419e-06	-1.5082e-10	-0.415738	0.000268743	-1.5082e-10	-0.464823	0.000268877	-1.5082e-10	-0.46482
72610212	chr3:72610212:A:G	1.43281e-06	-1.5082e-10	-0.437401	0.000260845	-1.5082e-10	-0.494653	0.000260971	-1.5082e-10	-0.494667
72610251	chr3:72610251:C:G	2.00105e-07	-1.58198	-0.823965	4.19771e-05	-1.45461	-0.866846	4.19997e-05	-1.45459	-0.866824
72610417	chr3:72610417:T:C	1.40316e-06	-1.5082e-10	-0.458314	0.000255718	-1.5082e-10	-0.514501	0.000255842	-1.5082e-10	-0.514515
72610594	chr3:72610594:A:G	6.20022e-07	-1.5082e-10	-1.27504	0.000119228	-1.5082e-10	-1.27754	0.000119287	-1.5082e-10	-1.27754
72610662	chr3:72610662:A:G	6.18047e-07	-1.5082e-10	-1.27823	0.000119143	-1.5082e-10	-1.27826	0.000119202	-1.5082e-10	-1.27826
72610785	chr3:72610785:C:A	6.97358e-07	-1.5082e-10	-1.15749	0.00013688	-1.5082e-10	-1.13947	0.00013695	-1.5082e-10	-1.13946
72610950	chr3:72610950:A:C	8.25975e-07	-1.5082e-10	-0.988227	0.000157356	-1.5082e-10	-1.00007	0.000157433	-1.5082e-10	-1.00007
72611063	chr3:72611063:A:G	1.35783e-06	-1.5082e-10	-0.491146	0.000247746	-1.5082e-10	-0.546173	0.000247866	-1.5082e-10	-0.546186
72611160	chr3:72611160:G:T	8.82998e-06	2.18777	-0.806654	0.00346147	2.93238	-0.841508	0.00346385	2.93256	-0.841497
72611363	chr3:72611363:C:T	1.47266e-06	-1.5082e-10	-0.409966	0.000267918	-1.5082e-10	-0.467898	0.000268047	-1.5082e-10	-0.467912
72611618	chr3:72611618:T:C	6.18401e-07	-1.5082e-10	-1.27766	0.000119304	-1.5082e-10	-1.2769	0.000119364	-1.5082e-10	-1.2769
72611629	chr3:72611629:G:C	2.2795e-06	-1.5082e-10	0.0269172	0.000472341	-1.5082e-10	0.0991229	0.000472606	-1.5082e-10	0.0991865
72611960	chr3:72611960:A:G	3.45078e-06	1.39136	-0.949801	0.00117638	1.92725	-0.915627	0.00117717	1.92741	-0.915617
72612216	chr3:72612216:A:G	4.43125e-07	-0.338024	-1.27292	9.04535e-05	-0.280428	-1.27331	9.05017e-05	-0.280393	-1.27331
72612263	chr3:72612263:A:G	2.04079e-07	-1.13011	-1.25618	4.56725e-05	-0.973513	-1.26357	4.56964e-05	-0.973486	-1.26357
72612486	chr3:72612486:G:A	4.93734e-06	0.799789	-2.97869e-10	0.000886853	0.729102	-2.97869e-10	0.000887407	0.729229	-2.97869e-10
72612540	chr3:72612540:C:T	8.43288e-07	-1.5082e-10	-0.967483	0.000159475	-1.5082e-10	-0.986692	0.000159553	-1.5082e-10	-0.986697
72612694	chr3:72612694:T:C	3.86024e-07	-0.52716	-1.22173	4.78862e-05	-0.960028	-1.22972	4.79093e-05	-0.960041	-1.22972
72612811	chr3:72612811:T:C	4.72955e-06	1.88815	-1.13135	0.00170251	2.49101	-1.10973	0.00170369	2.4912	-1.10973
72612977	chr3:72612977:T:C	1.36327e-06	-1.5082e-10	-0.48715	0.000248703	-1.5082e-10	-0.542317	0.000248824	-1.5082e-10	-0.54233
72613022	chr3:72613022:A:T	4.73292e-07	-1.54508	-2.97869e-10	9.71942e-05	-1.48187	-2.97869e-10	9.72445e-05	-1.48185	-2.97869e-10
72613383	chr3:72613383:A:G	4.21962e-07	-0.412485	-1.24739	8.56687e-05	-0.359333	-1.24876	8.57143e-05	-0.359297	-1.24876
72613413	chr3:72613413:T:C	4.20108e-07	-1.66428	-2.97869e-10	7.90622e-05	-1.68834	-2.97869e-10	7.91008e-05	-1.68835	-2.97869e-10
72613715	chr3:72613715:T:A	8.36771e-07	-1.5082e-10	-0.975242	0.00016221	-1.5082e-10	-0.969684	0.000162291	-1.5082e-10	-0.969681
72613894	chr3:72613894:A:G	1.03142e-05	2.05097	-0.514487	0.00394958	2.70747	-0.484688	0.00395238	2.70766	-0.484665
72614268	chr3:72614268:T:C	4.76285e-06	1.37401	-0.610201	0.0017247	2.04312	-0.648884	0.00172587	2.04328	-0.648865
72614341	chr3:72614341:G:A	1.24364e-07	-1.60902	-1.27256	2.58458e-05	-1.54759	-1.25884	2.58588e-05	-1.54758	-1.25884
72614486	chr3:72614486:T:A	1.71122e-07	-1.49057	-1.07185	3.63832e-05	-1.37297	-1.0915	3.64018e-05	-1.37295	-1.0915
72614524	chr3:72614524:C:G	3.15707e-06	1.47656	-1.12395	0.00109828	2.04557	-1.10265	0.00109903	2.04576	-1.10265
72614532	chr3:72614532:G:A	6.20098e-07	-1.5082e-10	-1.27492	0.000119395	-1.5082e-10	-1.27614	0.000119455	-1.5082e-10	-1.27614
72614764	chr3:72614764:C:T	7.51006e-07	-1.5082e-10	-1.08338	0.000141349	-1.5082e-10	-1.10735	0.000141421	-1.5082e-10	-1.10734
72615218	chr3:72615218:A:G	3.01642e-06	-1.5082e-10	0.307035	0.000665431	-1.5082e-10	0.441858	0.00066578	-1.5082e-10	0.441885
72615575	chr3:72615575:A:G	5.05972e-06	-1.5082e-10	0.824275	0.000983499	-1.5082e-10	0.832539	0.000984045	-1.5082e-10	0.832597
72615848	chr3:72615848:C:T	7.30876e-07	-1.5082e-10	-1.11055	0.000139174	-1.5082e-10	-1.12285	0.000139244	-1.5082e-10	-1.12284
72616028	chr3:72616028:G:A	1.14234e-06	-1.5082e-10	-0.663961	0.000216625	-1.5082e-10	-0.68041	0.000216736	-1.5082e-10	-0.680394
72616138	chr3:72616138:A:T	4.42612e-07	-0.523168	-1.08893	0.000146449	0.0691481	-1.14105	0.000146519	0.0691255	-1.14104
72616157	chr3:72616157:C:T	2.24435e-07	-1.06955	-1.22165	2.97433e-05	-1.42276	-1.24322	2.97583e-05	-1.42275	-1.24321
72616177	chr3:72616177:A:G	9.28023e-07	-1.5082e-10	-0.871736	0.000169585	-1.5082e-10	-0.925224	0.000169671	-1.5082e-10	-0.925216
72616209	chr3:72616209:T:G	2.44148e-06	-1.5082e-10	0.0955667	0.000511228	-1.5082e-10	0.178239	0.000511522	-1.5082e-10	0.178316
72616293	chr3:72616293:T:A	1.98451e-07	-1.14242	-1.27183	2.73836e-05	-1.47104	-1.2776	2.73973e-05	-1.47103	-1.2776
72616672	chr3:72616672:A:G	1.15413e-07	-1.67801	-1.27826	2.40575e-05	-1.60036	-1.27777	2.40687e-05	-1.60039	-1.27777
72617030	chr3:72617030:G:A	2.68207e-07	-0.839981	-1.27305	3.43407e-05	-1.25927	-1.26298	3.43579e-05	-1.25926	-1.26298
72617067	chr3:72617067:G:A	4.00934e-07	-1.71099	-2.97869e-10	7.85605e-05	-1.69471	-2.97869e-10	7.85999e-05	-1.6947	-2.97869e-10
72617247	chr3:72617247:C:T	1.0691e-06	-1.5082e-10	-0.730223	0.000208649	-1.5082e-10	-0.717925	0.000208754	-1.5082e-10	-0.71792
72617369	chr3:72617369:A:G	1.17362e-06	-0.636945	-2.97869e-10	0.000340935	-0.226886	-2.97869e-10	0.000341111	-0.226866	-2.97869e-10
72617624	chr3:72617624:G:A	7.89751e-07	-1.5082e-10	-1.03307	0.000155612	-1.5082e-10	-1.01121	0.000155688	-1.5082e-10	-1.01122
72617782	chr3:72617782:G:T	2.44929e-06	-1.5082e-10	0.0987617	0.00043553	-1.5082e-10	0.0179857	0.000435739	-1.5082e-10	0.0179682
72617815	chr3:72617815:T:C	3.8102e-07	-0.54334	-1.2186	7.30249e-05	-0.535804	-1.23197	7.3064e-05	-0.535765	-1.23197
72618233	chr3:72618233:G:A	1.83258e-06	-1.5082e-10	-0.191313	0.000330549	-1.5082e-10	-0.257824	0.000330714	-1.5082e-10	-0.257821
72618460	chr3:72618460:G:A	1.69045e-07	-1.32504	-1.24959	3.43364e-05	-1.28586	-1.23652	3.43514e-05	-1.28591	-1.23652
72618464	chr3:72618464:T:C	9.97782e-07	-1.5082e-10	-0.799257	0.000203141	-1.5082e-10	-0.74468	0.000203244	-1.5082e-10	-0.744667
72618621	chr3:72618621:A:G	1.93207e-07	-1.16652	-1.27451	3.70204e-05	-1.17269	-1.27442	3.70399e-05	-1.17266	-1.27442
72618623	chr3:72618623:A:C	1.92446e-07	-1.17054	-1.27443	3.68768e-05	-1.17665	-1.27434	3.68963e-05	-1.17663	-1.27434
72618683	chr3:72618683:G:A	1.95897e-07	-1.15453	-1.27267	2.87848e-05	-1.42887	-1.26986	2.8799e-05	-1.42888	-1.26986
72618821	chr3:72618821:C:T	8.62353e-07	-0.945128	-2.97869e-10	0.000256635	-0.510924	-2.97869e-10	0.000256741	-0.511008	-2.97869e-10
72618923	chr3:72618923:G:A	6.18775e-07	-1.5082e-10	-1.27705	0.000119259	-1.5082e-10	-1.27728	0.000119318	-1.5082e-10	-1.27728
72619023	chr3:72619023:G:A	1.18879e-07	-1.70381	-1.22288	2.39235e-05	-1.65071	-1.23301	2.39354e-05	-1.65071	-1.233
72619051	chr3:72619051:G:A	9.96346e-07	-1.5082e-10	-0.800698	0.000192809	-1.5082e-10	-0.796877	0.000192906	-1.5082e-10	-0.796871
72619103	chr3:72619103:T:C	2.51046e-07	-1.1266	-1.05256	4.71952e-05	-1.14114	-1.06315	4.72206e-05	-1.1411	-1.06314
72619599	chr3:72619599:T:C	5.70394e-07	-0.46116	-0.897305	0.000106837	-0.45097	-0.936304	0.000106896	-0.450925	-0.936297
72619809	chr3:72619809:A:G	8.39299e-07	-0.972226	-2.97869e-10	0.000134966	-1.15356	-2.97869e-10	0.000135031	-1.15357	-2.97869e-10
72620204	chr3:72620204:A:G	2.50046e-06	1.32836	-1.20892	0.000852205	1.90614	-1.21689	0.000852779	1.90632	-1.21689
72620413	chr3:72620413:C:T	6.18651e-07	-1.5082e-10	-1.27725	0.000119284	-1.5082e-10	-1.27707	0.000119343	-1.5082e-10	-1.27707
72620751	chr3:72620751:G:A	2.06729e-07	-1.09799	-1.27539	3.99056e-05	-1.10014	-1.27192	3.99266e-05	-1.10011	-1.27192
72620856	chr3:72620856:G:A	6.19657e-07	-1.5082e-10	-1.27563	0.000119176	-1.5082e-10	-1.27797	0.000119236	-1.5082e-10	-1.27797
72621039	chr3:72621039:C:G	1.02301e-06	-1.5082e-10	-0.774292	0.000199727	-1.5082e-10	-0.761625	0.000199827	-1.5082e-10	-0.761621
72621118	chr3:72621118:TC:T	4.66623e-07	-1.55927	-2.97869e-10	8.66599e-05	-1.59659	-2.97869e-10	8.67051e-05	-1.59656	-2.97869e-10
72622176	chr3:72622176:C:T	1.94883e-07	-1.19924	-1.23315	3.90947e-05	-1.15493	-1.23766	3.91132e-05	-1.15496	-1.23766
72622260	chr3:72622260:C:A	1.01669e-06	-1.5082e-10	-0.78049	0.00020144	-1.5082e-10	-0.753085	0.00020154	-1.5082e-10	-0.753085
72622578	chr3:72622578:G:A	1.17035e-07	-1.68665	-1.25567	2.46017e-05	-1.61215	-1.24361	2.46139e-05	-1.61215	-1.24361
72622767	chr3:72622767:A:G	1.92707e-07	-1.70019	-0.743434	4.3219e-05	-1.60964	-0.682656	4.32418e-05	-1.60963	-0.682641
72622813	chr3:72622813:G:A	1.42423e-07	-1.66606	-1.07993	3.26052e-05	-1.56721	-1.00689	3.26214e-05	-1.56722	-1.00689
72622900	chr3:72622900:T:C	6.4931e-07	-1.5082e-10	-1.22888	0.00012355	-1.5082e-10	-1.24193	0.000123611	-1.5082e-10	-1.24194
72622903	chr3:72622903:C:T	1.24627e-07	-1.64078	-1.23869	2.81821e-05	-1.49757	-1.22232	2.81969e-05	-1.49754	-1.22232
72622955	chr3:72622955:C:A	2.89787e-07	-1.31881	-0.716832	4.96068e-05	-1.41417	-0.740282	4.96298e-05	-1.4142	-0.740281
72622991	chr3:72622991:T:C	1.00676e-06	-1.5082e-10	-0.790298	0.000196507	-1.5082e-10	-0.777877	0.000196606	-1.5082e-10	-0.777875
72623153	chr3:72623153:T:C	1.20686e-07	-1.70892	-1.20267	2.64151e-05	-1.62553	-1.15911	2.64286e-05	-1.62552	-1.1591
72623390	chr3:72623390:A:C	9.50316e-07	0.17218	-1.02018	0.000298872	0.651413	-1.00998	0.000299056	0.651521	-1.00996
72623874	chr3:72623874:G:A	1.6463e-07	-1.46771	-1.13338	3.54467e-05	-1.42179	-1.06876	3.5464e-05	-1.42179	-1.06876
72624420	chr3:72624420:T:C	1.42617e-07	-1.60025	-1.14439	3.56398e-05	-1.39747	-1.08764	3.56586e-05	-1.39745	-1.08763
72625035	chr3:72625035:A:G	6.7688e-07	-1.5082e-10	-1.1873	0.000130517	-1.5082e-10	-1.18707	0.000130582	-1.5082e-10	-1.18707
72625677	chr3:72625677:G:A	1.87875e-07	-1.29406	-1.17496	4.10178e-05	-1.16174	-1.18283	4.10396e-05	-1.16171	-1.18283
72625774	chr3:72625774:A:G	1.87909e-07	-1.40645	-1.06238	3.98958e-05	-1.29454	-1.07777	3.99168e-05	-1.29451	-1.07777
72625826	chr3:72625826:A:G	6.74968e-07	-1.5082e-10	-1.19013	0.000132704	-1.5082e-10	-1.17046	0.00013277	-1.5082e-10	-1.17045
72625881	chr3:72625881:T:C	1.82679e-07	-1.38168	-1.11539	3.84114e-05	-1.2711	-1.13912	3.84316e-05	-1.27107	-1.13913
72625968	chr3:72625968:C:T	6.24969e-07	-1.5082e-10	-1.26709	0.000120016	-1.5082e-10	-1.27095	0.000120076	-1.5082e-10	-1.27095
72625987	chr3:72625987:T:C	6.79988e-07	-1.5082e-10	-1.18272	0.000131137	-1.5082e-10	-1.18234	0.000131202	-1.5082e-10	-1.18234
72625995	chr3:72625995:G:A	1.29157e-07	-1.56789	-1.27587	2.50373e-05	-1.55991	-1.2783	2.50499e-05	-1.55991	-1.2783
72626063	chr3:72626063:A:G	6.99265e-07	-1.5082e-10	-1.15476	0.000130923	-1.5082e-10	-1.18396	0.000130988	-1.5082e-10	-1.18397
72626064	chr3:72626064:C:T	1.60507e-07	-1.51117	-1.11529	3.56381e-05	-1.3898	-1.09536	3.56566e-05	-1.38978	-1.09536
72626119	chr3:72626119:C:T	1.03697e-06	-1.5082e-10	-0.760732	0.000190906	-1.5082e-10	-0.806796	0.000190999	-1.5082e-10	-0.806806
72626175	chr3:72626175:G:A	4.21806e-06	-1.5082e-10	0.642337	0.000806608	-1.5082e-10	0.63426	0.000807057	-1.5082e-10	0.634319
72626393	chr3:72626393:C:T	6.19053e-07	-0.01771	-1.25889	0.000173581	0.349099	-1.25103	0.000173683	0.349189	-1.25103
72626431	chr3:72626431:A:G	6.21481e-07	-1.5082e-10	-1.27269	0.000119613	-1.5082e-10	-1.27432	0.000119672	-1.5082e-10	-1.27432
72626714	chr3:72626714:C:A	1.35595e-07	-1.51792	-1.27719	2.9765e-05	-1.39471	-1.27054	2.97803e-05	-1.39469	-1.27054
72626950	chr3:72626950:A:G	2.28315e-07	-1.26802	-1.00605	4.86401e-05	-1.15091	-1.02322	4.8666e-05	-1.15087	-1.02322
72626983	chr3:72626983:G:C	1.00488e-06	-1.5082e-10	-0.792173	0.00019146	-1.5082e-10	-0.803898	0.000191555	-1.5082e-10	-0.8039
72627300	chr3:72627300:C:T	2.30124e-07	-1.32489	-0.941288	5.92615e-05	-1.0731	-0.903516	5.92956e-05	-1.07304	-0.903498
72627460	chr3:72627460:G:A	9.34555e-07	-1.5082e-10	-0.864721	0.000178337	-1.5082e-10	-0.8749	0.000178426	-1.5082e-10	-0.874902
72627558	chr3:72627558:C:T	6.64178e-07	-1.5082e-10	-1.20624	0.000128039	-1.5082e-10	-1.20625	0.000128102	-1.5082e-10	-1.20625
72627749	chr3:72627749:C:T	6.59918e-07	-1.5082e-10	-1.21268	0.000126169	-1.5082e-10	-1.22096	0.000126231	-1.5082e-10	-1.22096
72627821	chr3:72627821:T:C	6.19205e-07	-1.5082e-10	-1.27636	0.000119147	-1.5082e-10	-1.27822	0.000119207	-1.5082e-10	-1.27822
72627833	chr3:72627833:T:C	4.33511e-07	-1.63287	-2.97869e-10	8.83485e-05	-1.57729	-2.97869e-10	8.83949e-05	-1.57726	-2.97869e-10
72627918	chr3:72627918:A:G	2.74802e-07	-0.955941	-1.1328	5.08241e-05	-0.998292	-1.13191	5.08498e-05	-0.998286	-1.13191
72628364	chr3:72628364:G:A	6.22127e-07	-1.5082e-10	-1.27165	0.000120777	-1.5082e-10	-1.26463	0.000120838	-1.5082e-10	-1.26463
72628582	chr3:72628582:G:A	2.54728e-07	-1.36789	-0.796701	5.40938e-05	-1.26608	-0.801782	5.41227e-05	-1.26604	-0.801776
72628583	chr3:72628583:T:C	8.38818e-07	-1.5082e-10	-0.972799	0.000156016	-1.5082e-10	-1.00862	0.000156094	-1.5082e-10	-1.00861
72629002	chr3:72629002:TAGCAACTGGAA:T	3.43118e-07	-0.716495	-1.15022	6.29292e-05	-0.767376	-1.14919	6.29607e-05	-0.767373	-1.14919
72629078	chr3:72629078:G:A	1.56598e-07	-1.47454	-1.17657	3.42445e-05	-1.36327	-1.16178	3.42624e-05	-1.36325	-1.16178
72629236	chr3:72629236:G:A	1.84035e-07	-1.34893	-1.14073	3.9928e-05	-1.23545	-1.13605	3.99494e-05	-1.23542	-1.13604
72629618	chr3:72629618:C:T	2.43327e-07	-1.31406	-0.896325	6.27577e-05	-1.06075	-0.858544	6.2794e-05	-1.06069	-0.858524
72629737	chr3:72629737:A:C	7.76871e-06	-1.5082e-10	1.25307	0.00151395	-1.5082e-10	1.2639	0.0015148	-1.5082e-10	1.26397
72629787	chr3:72629787:C:T	1.89243e-07	-1.35852	-1.10324	4.0942e-05	-1.24938	-1.09704	4.09639e-05	-1.24935	-1.09704
72629976	chr3:72629976:T:C	2.75345e-07	-1.18611	-0.900662	5.99444e-05	-1.06161	-0.903549	5.99772e-05	-1.06157	-0.90354
72630294	chr3:72630294:T:C	7.29042e-07	-1.5082e-10	-1.11306	0.000137859	-1.5082e-10	-1.13235	0.000137928	-1.5082e-10	-1.13235
72630339	chr3:72630339:C:G	8.63868e-07	-1.5082e-10	-0.943372	0.000159918	-1.5082e-10	-0.983917	0.000159996	-1.5082e-10	-0.983925
72630540	chr3:72630540:C:T	6.26741e-07	-1.5082e-10	-1.26426	0.000119934	-1.5082e-10	-1.27164	0.000119993	-1.5082e-10	-1.27164
72632816	chr3:72632816:A:G	3.31668e-06	1.6766	-1.27467	0.00108747	2.21052	-1.27748	0.00108819	2.21068	-1.27748
72633118	chr3:72633118:A:G	2.291e-07	-1.20641	-1.06423	5.63255e-05	-0.987666	-1.03976	5.6358e-05	-0.987602	-1.03975
72633168	chr3:72633168:T:C	5.13217e-07	-0.799298	-0.664794	0.000119204	-0.549061	-0.728677	0.000119266	-0.549038	-0.728678
72633273	chr3:72633273:G:T	5.33339e-07	-0.743974	-0.681662	0.000142217	-0.460309	-0.640914	0.000142305	-0.460221	-0.640883
72633300	chr3:72633300:T:C	6.44249e-07	-1.5082e-10	-1.23671	0.000123206	-1.5082e-10	-1.24472	0.000123268	-1.5082e-10	-1.24472
72633617	chr3:72633617:T:C	2.70952e-07	-1.10402	-0.998825	5.61019e-05	-1.0058	-1.0256	5.61332e-05	-1.00575	-1.0256
72633867	chr3:72633867:A:C	1.04889e-06	-1.5082e-10	-0.749301	0.000192562	-1.5082e-10	-0.798159	0.000192656	-1.5082e-10	-0.798169
72634016	chr3:72634016:A:C	6.7493e-07	-1.5082e-10	-1.19018	0.000130034	-1.5082e-10	-1.19078	0.000130099	-1.5082e-10	-1.19078
72634075	chr3:72634075:G:C	7.00233e-07	-1.5082e-10	-1.15338	0.000134856	-1.5082e-10	-1.15437	0.000134923	-1.5082e-10	-1.15437
72634196	chr3:72634196:T:C	9.20477e-07	-1.5082e-10	-0.879901	0.000179903	-1.5082e-10	-0.866159	0.000179993	-1.5082e-10	-0.866155
72634415	chr3:72634415:G:A	1.99511e-06	-1.5082e-10	-0.10634	0.000393839	-1.5082e-10	-0.0826361	0.000394036	-1.5082e-10	-0.0826317
72634500	chr3:72634500:T:C	2.44636e-07	-0.96944	-1.23558	5.10938e-05	-0.884217	-1.2407	5.11217e-05	-0.884171	-1.2407
72634655	chr3:72634655:G:A	1.1967e-06	0.114526	-0.731996	0.00032786	0.431224	-0.697214	0.00032806	0.431306	-0.697185
72634956	chr3:72634956:G:T	1.73192e-07	-1.27222	-1.27817	3.7e-05	-1.17006	-1.2776	3.70197e-05	-1.17002	-1.2776
72635143	chr3:72635143:C:T	7.75171e-07	-1.5082e-10	-1.05171	0.000145518	-1.5082e-10	-1.07828	0.000145591	-1.5082e-10	-1.07827
72636282	chr3:72636282:T:C	1.00235e-06	-1.5082e-10	-0.794686	0.000187457	-1.5082e-10	-0.825028	0.000187553	-1.5082e-10	-0.825015
72636648	chr3:72636648:G:A	1.83958e-07	-1.2188	-1.27129	3.33012e-05	-1.28557	-1.26741	3.33178e-05	-1.28557	-1.26741
72636654	chr3:72636654:A:G	7.20365e-07	-1.12503	-2.97869e-10	0.00013381	-1.16216	-2.97869e-10	0.000133875	-1.16217	-2.97869e-10
72636662	chr3:72636662:G:A	6.00186e-07	-1.30755	-2.97869e-10	0.000107946	-1.37695	-2.97869e-10	0.000108003	-1.37691	-2.97869e-10
72636872	chr3:72636872:T:C	2.26704e-07	-1.36537	-0.915774	4.4713e-05	-1.26158	-0.996732	4.47345e-05	-1.2616	-0.996731
72636927	chr3:72636927:G:A	6.39127e-07	-1.5082e-10	-1.24469	0.000122552	-1.5082e-10	-1.25004	0.000122613	-1.5082e-10	-1.25004
72637012	chr3:72637012:A:C	5.29828e-07	-0.624961	-0.807279	0.000130426	-0.291887	-0.895884	0.000130498	-0.291834	-0.895885
72637684	chr3:72637684:C:T	7.63973e-07	-1.5082e-10	-1.06626	0.000146328	-1.5082e-10	-1.07273	0.000146402	-1.5082e-10	-1.07272
72637807	chr3:72637807:A:C	2.19304e-06	-1.5082e-10	-0.0117489	0.000390756	-1.5082e-10	-0.0904936	0.000390947	-1.5082e-10	-0.0905031
72637880	chr3:72637880:A:G	1.49174e-07	-1.49215	-1.20753	2.48608e-05	-1.62296	-1.22233	2.48731e-05	-1.62296	-1.22233
72638173	chr3:72638173:T:C	7.40326e-07	-1.5082e-10	-1.0977	0.000141737	-1.5082e-10	-1.10461	0.000141808	-1.5082e-10	-1.1046
72638364	chr3:72638364:C:G	4.99582e-07	-1.49102	-2.97869e-10	9.21247e-05	-1.53543	-2.97869e-10	9.21712e-05	-1.53543	-2.97869e-10
72638414	chr3:72638414:A:G	8.07129e-07	-1.5082e-10	-1.01131	0.000157757	-1.5082e-10	-0.997524	0.000157834	-1.5082e-10	-0.997528
72639267	chr3:72639267:G:A	7.00164e-07	-1.5082e-10	-1.15348	0.000133123	-1.5082e-10	-1.1673	0.00013319	-1.5082e-10	-1.1673
72639491	chr3:72639491:C:G	3.70013e-06	-1.5082e-10	0.51133	0.00066747	-1.5082e-10	0.444917	0.000667823	-1.5082e-10	0.444948
72639911	chr3:72639911:AG:A	5.08017e-07	-1.47428	-2.97869e-10	0.000104917	-1.40541	-2.97869e-10	0.000104973	-1.40537	-2.97869e-10
72640153	chr3:72640153:T:A	8.92264e-07	-1.5082e-10	-0.91103	0.000178356	-1.5082e-10	-0.874794	0.000178448	-1.5082e-10	-0.874775
72640238	chr3:72640238:C:T	1.78888e-06	-1.5082e-10	-0.215445	0.000344273	-1.5082e-10	-0.217142	0.000344446	-1.5082e-10	-0.217136
72640453	chr3:72640453:G:A	7.23983e-07	-1.5082e-10	-1.12002	0.000142249	-1.5082e-10	-1.101	0.000142321	-1.5082e-10	-1.10099
72640628	chr3:72640628:G:A	8.99571e-07	-1.5082e-10	-0.902875	0.000180224	-1.5082e-10	-0.864376	0.000180317	-1.5082e-10	-0.864356
72640777	chr3:72640777:C:T	5.38208e-07	-1.34963	-0.0669166	9.38875e-05	-1.48514	-0.031339	9.39349e-05	-1.48517	-0.0313072
72640795	chr3:72640795:G:C	1.46267e-07	-1.51978	-1.19958	2.51702e-05	-1.6368	-1.19611	2.51825e-05	-1.63682	-1.19611
72640920	chr3:72640920:C:T	4.27272e-07	-1.64737	-2.97869e-10	8.57098e-05	-1.60761	-2.97869e-10	8.57535e-05	-1.6076	-2.97869e-10
72641335	chr3:72641335:C:G	9.89714e-07	0.453074	-1.26045	0.000208001	0.536147	-1.25718	0.000208112	0.536181	-1.25718
72641389	chr3:72641389:C:A	4.43247e-06	-1.5082e-10	0.691921	0.000820584	-1.5082e-10	0.651438	0.000821034	-1.5082e-10	0.65149
72641494	chr3:72641494:C:T	5.06767e-07	-1.33488	-0.141863	8.81618e-05	-1.4728	-0.106603	8.82062e-05	-1.47283	-0.106572
72641661	chr3:72641661:G:C	7.34654e-07	-1.5082e-10	-1.10539	0.000145549	-1.5082e-10	-1.07806	0.000145624	-1.5082e-10	-1.07805
72642086	chr3:72642086:G:A	6.18433e-07	-1.5082e-10	-1.2776	0.000119517	-1.5082e-10	-1.27512	0.000119577	-1.5082e-10	-1.27512
72642297	chr3:72642297:G:C	6.72777e-07	-1.5082e-10	-1.19338	0.000128213	-1.5082e-10	-1.20489	0.000128277	-1.5082e-10	-1.20488
72642302	chr3:72642302:T:C	3.96564e-07	-1.53094	-0.191016	7.42739e-05	-1.61939	-0.13143	7.43114e-05	-1.6194	-0.131408
72642309	chr3:72642309:A:T	2.15571e-07	-1.57885	-0.752651	3.61214e-05	-1.66704	-0.804652	3.61393e-05	-1.66704	-0.804652
72642723	chr3:72642723:A:G	6.72628e-07	-1.5082e-10	-1.1936	0.000128186	-1.5082e-10	-1.20509	0.000128251	-1.5082e-10	-1.20509
72643873	chr3:72643873:G:C	6.81637e-07	-1.5082e-10	-1.1803	0.000129818	-1.5082e-10	-1.19244	0.000129884	-1.5082e-10	-1.19244
72644088	chr3:72644088:C:G	8.16965e-07	-1.26655	0.267358	0.00017179	-1.00799	0.0956877	0.000171884	-1.008	0.095744
72644209	chr3:72644209:C:T	7.11846e-07	-1.5082e-10	-1.13693	0.000135254	-1.5082e-10	-1.15143	0.000135322	-1.5082e-10	-1.15142
72644335	chr3:72644335:C:T	6.48536e-07	-1.5082e-10	-1.23008	0.000126421	-1.5082e-10	-1.21896	0.000126483	-1.5082e-10	-1.21896
72644460	chr3:72644460:A:G	6.31875e-07	-1.5082e-10	-1.2561	0.000121252	-1.5082e-10	-1.26071	0.000121312	-1.5082e-10	-1.26071
72644692	chr3:72644692:C:T	6.96182e-07	-1.5082e-10	-1.15918	0.000132457	-1.5082e-10	-1.17232	0.000132524	-1.5082e-10	-1.17231
72645207	chr3:72645207:G:A	6.96182e-07	-1.5082e-10	-1.15918	0.000132457	-1.5082e-10	-1.17232	0.000132524	-1.5082e-10	-1.17231
72645303	chr3:72645303:G:A	6.96182e-07	-1.5082e-10	-1.15918	0.000132457	-1.5082e-10	-1.17232	0.000132524	-1.5082e-10	-1.17231
72645440	chr3:72645440:T:A	9.08641e-07	-1.5082e-10	-0.892842	0.000174648	-1.5082e-10	-0.895804	0.000174735	-1.5082e-10	-0.895804
72645697	chr3:72645697:C:T	7.63935e-07	-1.5082e-10	-1.06631	0.000145424	-1.5082e-10	-1.07893	0.000145497	-1.5082e-10	-1.07892
72645762	chr3:72645762:A:G	3.61269e-07	-1.28587	-0.529303	8.06083e-05	-0.995591	-0.673386	8.06512e-05	-0.995582	-0.67336
72646709	chr3:72646709:T:C	1.32376e-07	-1.57492	-1.24423	2.3377e-05	-1.67535	-1.23148	2.33885e-05	-1.67535	-1.23148
72646781	chr3:72646781:C:T	1.12832e-06	0.188334	-0.86464	0.000202662	0.161965	-0.909005	0.000202762	0.161973	-0.909013
72647077	chr3:72647077:A:G	7.47535e-07	0.16496	-1.25297	0.000173092	0.330229	-1.23498	0.000173168	0.330171	-1.23498
72647367	chr3:72647367:C:A	9.06964e-07	-0.0187262	-0.875963	0.000164159	-0.0392979	-0.918446	0.00016424	-0.0392929	-0.918454
72647476	chr3:72647476:G:A	3.00146e-06	-1.5082e-10	0.302061	0.000489226	-1.5082e-10	0.134246	0.000489495	-1.5082e-10	0.134299
72647859	chr3:72647859:A:G	7.25152e-07	-1.5082e-10	-1.11841	0.000142367	-1.5082e-10	-1.10017	0.00014244	-1.5082e-10	-1.10015
72647860	chr3:72647860:G:A	1.1698e-07	-1.66535	-1.27743	2.20716e-05	-1.69262	-1.27166	2.20828e-05	-1.69261	-1.27166
72648094	chr3:72648094:CAG:C	2.02577e-06	-1.5082e-10	-0.0910858	0.000325781	-1.5082e-10	-0.272351	0.000325957	-1.5082e-10	-0.272309
72648127	chr3:72648127:A:T	1.26192e-06	-1.5082e-10	-0.564401	0.000231547	-1.5082e-10	-0.613797	0.00023166	-1.5082e-10	-0.613804
72648208	chr3:72648208:T:TA	1.12977e-06	-1.5082e-10	-0.675027	0.00020773	-1.5082e-10	-0.722338	0.000207832	-1.5082e-10	-0.722345
72648534	chr3:72648534:C:T	1.32868e-06	-1.5082e-10	-0.512854	0.000244015	-1.5082e-10	-0.561347	0.000244131	-1.5082e-10	-0.561368
72648665	chr3:72648665:T:C	1.53381e-06	-1.5082e-10	-0.369282	0.000280631	-1.5082e-10	-0.421537	0.000280764	-1.5082e-10	-0.42156
72649000	chr3:72649000:A:T	7.20797e-07	-1.5082e-10	-1.12443	0.000137068	-1.5082e-10	-1.1381	0.000137138	-1.5082e-10	-1.13809
72649174	chr3:72649174:G:A	6.26947e-07	-1.5082e-10	-1.26393	0.000121712	-1.5082e-10	-1.25692	0.000121772	-1.5082e-10	-1.25692
72650237	chr3:72650237:G:T	3.53862e-07	-1.64082	-0.195067	6.82822e-05	-1.61323	-0.221698	6.83152e-05	-1.61323	-0.221708
72650366	chr3:72650366:GA:G	1.6175e-06	-0.316158	-2.97869e-10	0.000297982	-0.361546	-2.97869e-10	0.000298136	-0.361525	-2.97869e-10
72650696	chr3:72650696:T:C	1.43689e-06	-1.5082e-10	-0.434559	0.000262963	-1.5082e-10	-0.486563	0.000263088	-1.5082e-10	-0.486586
72650836	chr3:72650836:T:C	7.63217e-07	-1.5082e-10	-1.06725	0.000150973	-1.5082e-10	-1.04148	0.000151048	-1.5082e-10	-1.04148
72651030	chr3:72651030:T:C	4.0668e-07	-0.596861	-1.09991	0.000114395	-0.148368	-1.17055	0.000114451	-0.148393	-1.17054
72651418	chr3:72651418:T:C	2.49986e-07	-1.34798	-0.835409	6.75751e-05	-1.05421	-0.791127	6.76047e-05	-1.05427	-0.791122
72651455	chr3:72651455:G:A	4.12957e-07	-1.68145	-2.97869e-10	7.7419e-05	-1.70935	-2.97869e-10	7.7457e-05	-1.70935	-2.97869e-10
72651648	chr3:72651648:C:T	6.40355e-07	-1.5082e-10	-1.24277	0.000123318	-1.5082e-10	-1.24381	0.00012338	-1.5082e-10	-1.2438
72651898	chr3:72651898:C:G	6.35194e-07	-1.5082e-10	-1.25086	0.000122078	-1.5082e-10	-1.25392	0.000122139	-1.5082e-10	-1.25392
72652480	chr3:72652480:G:A	8.2452e-07	-1.5082e-10	-0.989991	0.000153594	-1.5082e-10	-1.02427	0.000153672	-1.5082e-10	-1.02425
72652509	chr3:72652509:T:C	1.63632e-07	-1.50429	-1.10289	3.09658e-05	-1.51135	-1.11434	3.09806e-05	-1.51137	-1.11435
72652788	chr3:72652788:T:C	2.18823e-07	-1.08131	-1.23522	5.06611e-05	-0.906226	-1.22719	5.06892e-05	-0.906173	-1.22719
72652792	chr3:72652792:TTC:T	2.12597e-07	-1.11371	-1.23169	4.90615e-05	-0.942175	-1.22333	4.90887e-05	-0.942122	-1.22332
72652807	chr3:72652807:TTC:T	6.92423e-07	-1.1646	-2.97869e-10	0.000156396	-1.00619	-2.97869e-10	0.000156482	-1.00614	-2.97869e-10
72653120	chr3:72653120:C:T	1.93512e-07	-1.22458	-1.21487	4.44459e-05	-1.05931	-1.205	4.44703e-05	-1.05926	-1.20499
72653157	chr3:72653157:T:C	1.15957e-06	-1.5082e-10	-0.648987	0.00022015	-1.5082e-10	-0.664269	0.000220265	-1.5082e-10	-0.664244
72653369	chr3:72653369:TAG:T	1.93833e-06	-1.5082e-10	-0.135209	0.000370859	-1.5082e-10	-0.142757	0.000371051	-1.5082e-10	-0.142736
72653403	chr3:72653403:T:C	6.60593e-07	-1.5082e-10	-1.21165	0.000126689	-1.5082e-10	-1.21684	0.000126752	-1.5082e-10	-1.21684
72653404	chr3:72653404:A:T	1.21037e-06	-1.5082e-10	-0.606108	0.000240971	-1.5082e-10	-0.573901	0.000241095	-1.5082e-10	-0.573884
72653655	chr3:72653655:T:C	6.37364e-07	-1.5082e-10	-1.24745	0.000123757	-1.5082e-10	-1.24026	0.000123819	-1.5082e-10	-1.24026
72653796	chr3:72653796:A:G	1.45453e-07	-1.70383	-1.02111	2.72641e-05	-1.71215	-1.04085	2.72778e-05	-1.71215	-1.04085
72653918	chr3:72653918:G:A	6.21347e-07	-1.5082e-10	-1.2729	0.000119824	-1.5082e-10	-1.27255	0.000119884	-1.5082e-10	-1.27255
72653969	chr3:72653969:T:C	2.11749e-07	-1.71305	-0.63634	3.82606e-05	-1.71215	-0.702008	3.82798e-05	-1.71215	-0.702002
72654163	chr3:72654163:T:A	1.19046e-06	-1.5082e-10	-0.622697	0.00022643	-1.5082e-10	-0.63614	0.000226549	-1.5082e-10	-0.636116
72654359	chr3:72654359:A:G	1.61856e-06	-1.5082e-10	-0.315501	0.000306784	-1.5082e-10	-0.332434	0.000306946	-1.5082e-10	-0.332404
72654468	chr3:72654468:C:CTAG	6.66104e-07	-1.20335	-2.97869e-10	0.000114681	-1.31643	-2.97869e-10	0.000114737	-1.31643	-2.97869e-10
72654658	chr3:72654658:A:T	7.17457e-07	-1.07688	-0.0521947	0.000123408	-1.09144	-0.151638	0.000123463	-1.0915	-0.151627
72654928	chr3:72654928:A:G	1.80232e-07	-1.61867	-0.891875	3.30767e-05	-1.67815	-0.881596	3.30942e-05	-1.67815	-0.881565
72655001	chr3:72655001:A:T	1.94197e-07	-1.19952	-1.2364	4.73983e-05	-0.961823	-1.23817	4.74199e-05	-0.961865	-1.23817
72655072	chr3:72655072:A:G	1.21469e-06	-1.07248	0.46994	0.000202857	-1.09342	0.347347	0.000202952	-1.09347	0.347361
72655121	chr3:72655121:A:G	4.91591e-07	-0.964316	-0.54283	8.7184e-05	-0.968031	-0.622525	8.72225e-05	-0.968081	-0.622531
72655364	chr3:72655364:T:C	2.25086e-07	-1.17153	-1.11678	5.51304e-05	-0.930705	-1.11817	5.51553e-05	-0.93075	-1.11817
72655685	chr3:72655685:C:A	1.54689e-07	-1.4029	-1.26047	3.56785e-05	-1.22251	-1.26152	3.56951e-05	-1.22254	-1.26152
72656020	chr3:72656020:G:A	1.32198e-07	-1.55136	-1.26913	2.33941e-05	-1.64428	-1.26181	2.34057e-05	-1.64428	-1.26181
72656056	chr3:72656056:C:T	2.92733e-06	-0.630794	0.907849	0.000821792	-0.233589	0.886499	0.000822297	-0.233526	0.886553
72656316	chr3:72656316:A:T	2.12076e-07	-1.5987	-0.749149	3.85156e-05	-1.63323	-0.774286	3.85355e-05	-1.63322	-0.774276
72656552	chr3:72656552:C:T	1.1612e-07	-1.68774	-1.26243	2.34794e-05	-1.64312	-1.25934	2.34911e-05	-1.64312	-1.25934
72657149	chr3:72657149:A:G	3.8829e-07	-1.71134	-0.031699	6.64106e-05	-1.70206	-0.160659	6.64442e-05	-1.70206	-0.160653
72657181	chr3:72657181:C:A	1.32496e-06	-1.5082e-10	-0.515657	0.000256507	-1.5082e-10	-0.511423	0.00025664	-1.5082e-10	-0.511401
72657832	chr3:72657832:T:C	1.64778e-07	-1.64648	-0.953711	3.13667e-05	-1.67539	-0.93744	3.13827e-05	-1.67538	-0.937438
72657848	chr3:72657848:T:G	2.30582e-07	-1.44896	-0.815228	4.97748e-05	-1.36872	-0.782347	4.98013e-05	-1.36869	-0.782342
72658437	chr3:72658437:A:G	2.5635e-07	-1.38624	-0.77201	4.38449e-05	-1.5183	-0.759615	4.38682e-05	-1.5183	-0.759581
72658507	chr3:72658507:C:T	6.23161e-07	-1.5082e-10	-1.26999	0.000119655	-1.5082e-10	-1.27397	0.000119714	-1.5082e-10	-1.27397
72658702	chr3:72658702:T:A	2.10181e-07	-1.36218	-0.994642	3.53481e-05	-1.50142	-0.99191	3.53664e-05	-1.50142	-0.991891
72659042	chr3:72659042:C:T	9.73456e-07	-0.82394	-2.97869e-10	0.000186118	-0.832197	-2.97869e-10	0.000186211	-0.832195	-2.97869e-10
72659535	chr3:72659535:G:A	7.30342e-07	-1.5082e-10	-1.11128	0.000142631	-1.5082e-10	-1.09832	0.000142703	-1.5082e-10	-1.09831
72659550	chr3:72659550:G:A	7.12828e-07	-1.5082e-10	-1.13555	0.000140177	-1.5082e-10	-1.11567	0.000140247	-1.5082e-10	-1.11567
72659693	chr3:72659693:G:C	2.69105e-07	-1.47194	-0.637749	5.02012e-05	-1.49168	-0.650863	5.02247e-05	-1.49169	-0.650879
72659910	chr3:72659910:AC:A	1.27446e-06	-1.64542	1.0909	0.000202454	-1.67775	0.929688	0.000202555	-1.67776	0.929695
72660251	chr3:72660251:A:G	4.0401e-06	-1.14203	1.74126	0.000692714	-1.1675	1.64954	0.000693103	-1.16751	1.64961
72660641	chr3:72660641:C:A	5.98172e-07	-1.70794	0.39703	0.000100952	-1.7129	0.268962	0.000101002	-1.7129	0.268963
72660718	chr3:72660718:C:T	7.30224e-07	-1.5082e-10	-1.11144	0.000142607	-1.5082e-10	-1.09848	0.000142679	-1.5082e-10	-1.09847
72660785	chr3:72660785:G:A	7.52003e-07	-1.5082e-10	-1.08205	0.000144354	-1.5082e-10	-1.08631	0.000144425	-1.5082e-10	-1.08631
72661044	chr3:72661044:A:G	6.82274e-07	-1.5082e-10	-1.17936	0.000132688	-1.5082e-10	-1.17058	0.000132754	-1.5082e-10	-1.17057
72661541	chr3:72661541:C:T	6.2824e-07	-1.5082e-10	-1.26187	0.000121335	-1.5082e-10	-1.26002	0.000121395	-1.5082e-10	-1.26003
72662000	chr3:72662000:CTA:C	7.57235e-07	-1.5082e-10	-1.07512	0.000143193	-1.5082e-10	-1.09439	0.000143264	-1.5082e-10	-1.09438
72662238	chr3:72662238:C:T	7.25522e-07	-1.5082e-10	-1.1179	0.000137658	-1.5082e-10	-1.1338	0.000137726	-1.5082e-10	-1.13381
72662893	chr3:72662893:T:C	7.91809e-07	-1.5082e-10	-1.03047	0.000155057	-1.5082e-10	-1.01479	0.000155135	-1.5082e-10	-1.01478
72662902	chr3:72662902:A:G	7.91284e-07	-1.5082e-10	-1.03114	0.000154947	-1.5082e-10	-1.01549	0.000155026	-1.5082e-10	-1.01548
72663083	chr3:72663083:C:T	9.20711e-07	-0.879646	-2.97869e-10	0.000163904	-0.959296	-2.97869e-10	0.000163991	-0.959262	-2.97869e-10
72664344	chr3:72664344:C:T	6.32906e-07	-1.5082e-10	-1.25447	0.00012168	-1.5082e-10	-1.25718	0.000121741	-1.5082e-10	-1.25718
72664893	chr3:72664893:T:C	1.23119e-07	-1.65997	-1.23166	2.26943e-05	-1.70174	-1.23473	2.27054e-05	-1.70174	-1.23474
72664899	chr3:72664899:T:A	6.19368e-07	-1.5082e-10	-1.27609	0.000119902	-1.5082e-10	-1.27191	0.000119961	-1.5082e-10	-1.27191
72665641	chr3:72665641:G:A	7.49634e-07	-1.5082e-10	-1.08521	0.000148085	-1.5082e-10	-1.06079	0.000148158	-1.5082e-10	-1.06079
72665765	chr3:72665765:G:C	1.21184e-06	-1.5082e-10	-0.604901	0.000241912	-1.5082e-10	-0.570003	0.000242036	-1.5082e-10	-0.569987
72666815	chr3:72666815:G:A	6.18043e-07	-1.5082e-10	-1.27823	0.000119176	-1.5082e-10	-1.27798	0.000119235	-1.5082e-10	-1.27798
72667214	chr3:72667214:C:G	8.92396e-07	-1.5082e-10	-0.910882	0.000165789	-1.5082e-10	-0.947863	0.000165869	-1.5082e-10	-0.947874
72667616	chr3:72667616:T:C	7.59295e-07	-1.5082e-10	-1.0724	0.00015373	-1.5082e-10	-1.02338	0.000153806	-1.5082e-10	-1.02338
72667625	chr3:72667625:T:C	4.46739e-07	-1.67033	0.067508	8.48668e-05	-1.66649	0.0489965	8.49087e-05	-1.6665	0.0490067
72667630	chr3:72667630:AC:A	1.9735e-06	-1.5082e-10	-0.11723	0.000383067	-1.5082e-10	-0.110368	0.000383251	-1.5082e-10	-0.110384
72667757	chr3:72667757:A:G	2.47007e-06	0.107208	-2.97869e-10	0.000426231	-0.00359681	-2.97869e-10	0.000426455	-0.00356783	-2.97869e-10
72667884	chr3:72667884:C:T	6.1801e-07	-1.5082e-10	-1.27829	0.000119207	-1.5082e-10	-1.27772	0.000119266	-1.5082e-10	-1.27772
72668060	chr3:72668060:G:C	6.18007e-07	-1.5082e-10	-1.27829	0.000119145	-1.5082e-10	-1.27824	0.000119204	-1.5082e-10	-1.27824
72668185	chr3:72668185:T:C	1.41284e-07	-1.52674	-1.22728	2.91437e-05	-1.46717	-1.21917	2.91589e-05	-1.46716	-1.21916
72668501	chr3:72668501:TC:T	1.8047e-06	-1.5082e-10	-0.206644	0.000330117	-1.5082e-10	-0.259129	0.000330283	-1.5082e-10	-0.259125
72668820	chr3:72668820:G:A	6.63437e-07	-1.5082e-10	-1.20736	0.000127961	-1.5082e-10	-1.20686	0.000128025	-1.5082e-10	-1.20685
72669630	chr3:72669630:A:C	7.56808e-07	-1.5082e-10	-1.07568	0.000142887	-1.5082e-10	-1.09653	0.000142958	-1.5082e-10	-1.09652
72670018	chr3:72670018:C:A	1.22012e-06	-1.5082e-10	-0.598087	0.000229347	-1.5082e-10	-0.623342	0.000229461	-1.5082e-10	-0.62334
72670156	chr3:72670156:T:A	4.1602e-07	-0.531463	-1.1426	0.000104715	-0.309944	-1.09739	0.000104773	-0.309904	-1.09737
72670332	chr3:72670332:C:A	1.59422e-06	-1.5082e-10	-0.330653	0.000327333	-1.5082e-10	-0.267599	0.000327497	-1.5082e-10	-0.267595
72670605	chr3:72670605:T:C	1.38919e-07	-1.56304	-1.20786	2.86374e-05	-1.50838	-1.19549	2.86524e-05	-1.50836	-1.19547
72671118	chr3:72671118:T:C	1.73176e-06	-1.5082e-10	-0.2479	0.000357416	-1.5082e-10	-0.179676	0.000357596	-1.5082e-10	-0.179671
72671461	chr3:72671461:C:T	1.85467e-06	-1.5082e-10	-0.179331	0.000382782	-1.5082e-10	-0.111113	0.000382974	-1.5082e-10	-0.111109
72671508	chr3:72671508:G:A	6.54256e-07	-1.5082e-10	-1.22129	0.000126101	-1.5082e-10	-1.2215	0.000126163	-1.5082e-10	-1.2215
72671844	chr3:72671844:A:G	1.06779e-06	-1.5082e-10	-0.731449	0.000215924	-1.5082e-10	-0.68365	0.000216032	-1.5082e-10	-0.683648
72671987	chr3:72671987:T:C	1.77041e-06	-1.5082e-10	-0.225827	0.000328124	-1.5082e-10	-0.265186	0.000328295	-1.5082e-10	-0.265163
72672012	chr3:72672012:A:C	6.46398e-07	-1.5082e-10	-1.23338	0.000123615	-1.5082e-10	-1.2414	0.000123677	-1.5082e-10	-1.2414
72672176	chr3:72672176:G:A	6.18026e-07	-1.5082e-10	-1.27826	0.000119138	-1.5082e-10	-1.2783	0.000119197	-1.5082e-10	-1.2783
72672350	chr3:72672350:G:T	4.08326e-07	-1.69273	-2.97869e-10	7.93947e-05	-1.68415	-2.97869e-10	7.94337e-05	-1.68415	-2.97869e-10
72672445	chr3:72672445:A:G	7.20806e-07	-1.5082e-10	-1.12442	0.000136675	-1.5082e-10	-1.14097	0.000136743	-1.5082e-10	-1.14097
72672491	chr3:72672491:C:T	2.46864e-07	-0.970014	-1.22594	6.22143e-05	-0.753401	-1.17459	6.22444e-05	-0.753408	-1.1746
72672521	chr3:72672521:C:T	3.41037e-07	-0.649463	-1.22334	9.24832e-05	-0.343341	-1.18821	9.25334e-05	-0.343302	-1.1882
72672573	chr3:72672573:C:T	1.93072e-07	-1.20403	-1.2377	4.95117e-05	-0.935678	-1.22069	4.95353e-05	-0.935695	-1.22069
72672896	chr3:72672896:C:T	1.67415e-06	-1.5082e-10	-0.281731	0.000343912	-1.5082e-10	-0.218191	0.000344085	-1.5082e-10	-0.218187
72673031	chr3:72673031:A:G	7.12462e-07	-1.5082e-10	-1.13607	0.000135113	-1.5082e-10	-1.15247	0.00013518	-1.5082e-10	-1.15247
72673229	chr3:72673229:T:C	6.49932e-07	-1.5082e-10	-1.22792	0.000127213	-1.5082e-10	-1.21271	0.000127276	-1.5082e-10	-1.21271
72673319	chr3:72673319:G:A	7.62571e-07	-1.5082e-10	-1.0681	0.000144174	-1.5082e-10	-1.08756	0.000144246	-1.5082e-10	-1.08755
72673526	chr3:72673526:C:T	6.18099e-07	-1.5082e-10	-1.27814	0.000119147	-1.5082e-10	-1.27822	0.000119207	-1.5082e-10	-1.27822
72673737	chr3:72673737:A:G	1.89879e-07	-1.19443	-1.26398	4.5847e-05	-1.00465	-1.22862	4.58695e-05	-1.00465	-1.22862
72673927	chr3:72673927:C:T	1.10077e-06	0.338399	-1.03942	0.000354988	0.7895	-0.975993	0.000355194	0.789568	-0.975977
72674093	chr3:72674093:G:A	4.46668e-07	-1.60298	-2.97869e-10	8.49147e-05	-1.61693	-2.97869e-10	8.49573e-05	-1.61693	-2.97869e-10
72674101	chr3:72674101:G:A	2.59618e-07	-0.893165	-1.25242	6.29194e-05	-0.699644	-1.21708	6.29502e-05	-0.699649	-1.21708
72674109	chr3:72674109:G:A	7.01589e-07	-1.5082e-10	-1.15144	0.000139438	-1.5082e-10	-1.12096	0.000139507	-1.5082e-10	-1.12096
72674147	chr3:72674147:T:C	1.57456e-06	-1.5082e-10	-0.343061	0.000322929	-1.5082e-10	-0.281146	0.000323091	-1.5082e-10	-0.281142
72674386	chr3:72674386:C:T	1.67894e-06	-1.5082e-10	-0.278874	0.000345055	-1.5082e-10	-0.214874	0.000345228	-1.5082e-10	-0.21487
72674493	chr3:72674493:C:T	2.01316e-07	-1.19273	-1.20719	4.541e-05	-1.08897	-1.15387	4.54322e-05	-1.08898	-1.15388
72674535	chr3:72674535:A:G	9.17563e-07	-1.5082e-10	-0.883071	0.000170536	-1.5082e-10	-0.919632	0.000170621	-1.5082e-10	-0.919632
72674599	chr3:72674599:C:T	2.07693e-06	-1.5082e-10	-0.0661462	0.000383985	-1.5082e-10	-0.107973	0.000384183	-1.5082e-10	-0.107954
72674621	chr3:72674621:G:A	2.54593e-07	-0.895968	-1.26916	6.25279e-05	-0.677795	-1.24517	6.2558e-05	-0.677808	-1.24517
72674975	chr3:72674975:G:T	7.91645e-07	-1.5082e-10	-1.03068	0.000150216	-1.5082e-10	-1.0465	0.000150291	-1.5082e-10	-1.0465
72674989	chr3:72674989:G:C	3.37946e-05	-1.5082e-10	2.72327	0.00644757	-1.5082e-10	2.71288	0.00645126	-1.5082e-10	2.71296
72675186	chr3:72675186:G:A	1.5337e-07	-1.66468	-1.00726	3.14941e-05	-1.62648	-0.982297	3.15109e-05	-1.62647	-0.982272
72675443	chr3:72675443:C:G	1.72513e-06	-1.5082e-10	-0.251734	0.000354683	-1.5082e-10	-0.187354	0.00035486	-1.5082e-10	-0.18735
72675589	chr3:72675589:C:T	5.72397e-07	-1.35496	-2.97869e-10	0.000102894	-1.42488	-2.97869e-10	0.000102944	-1.42489	-2.97869e-10
72675820	chr3:72675820:A:G	7.10055e-07	-1.5082e-10	-1.13945	0.000136133	-1.5082e-10	-1.14495	0.000136199	-1.5082e-10	-1.14496
72676196	chr3:72676196:A:T	1.82169e-07	-1.22613	-1.27373	4.33708e-05	-1.03888	-1.24991	4.33918e-05	-1.0389	-1.24991
72676243	chr3:72676243:G:A	8.37524e-07	-1.5082e-10	-0.974342	0.000165748	-1.5082e-10	-0.948107	0.000165831	-1.5082e-10	-0.948103
72676403	chr3:72676403:C:T	5.65699e-07	-0.583901	-0.782829	0.000146153	-0.366233	-0.70769	0.00014624	-0.366173	-0.707654
72676741	chr3:72676741:G:A	1.22274e-07	-1.66248	-1.23604	2.44973e-05	-1.62928	-1.23074	2.45099e-05	-1.62927	-1.23073
72677434	chr3:72677434:G:A	6.39885e-07	-1.5082e-10	-1.2435	0.000123882	-1.5082e-10	-1.23925	0.000123943	-1.5082e-10	-1.23925
72677442	chr3:72677442:T:C	6.20214e-07	-1.5082e-10	-1.27473	0.00011957	-1.5082e-10	-1.27467	0.00011963	-1.5082e-10	-1.27467
72678128	chr3:72678128:G:A	6.19116e-07	-0.648025	-0.628476	0.00017496	-0.393937	-0.500085	0.000175058	-0.393889	-0.500067
72678248	chr3:72678248:G:T	6.31456e-07	-1.5082e-10	-1.25676	0.000120666	-1.5082e-10	-1.26555	0.000120726	-1.5082e-10	-1.26555
72678796	chr3:72678796:A:T	3.61182e-07	-1.03668	-0.778727	8.44351e-05	-0.946477	-0.676118	8.44766e-05	-0.946478	-0.676122
72679455	chr3:72679455:G:A	2.25236e-07	-1.55167	-0.735974	4.58322e-05	-1.51113	-0.722461	4.58573e-05	-1.51111	-0.72243
72679630	chr3:72679630:C:T	8.97226e-07	-1.5082e-10	-0.905485	0.000166589	-1.5082e-10	-0.943048	0.000166672	-1.5082e-10	-0.943049
72680604	chr3:72680604:T:C	8.63931e-07	-1.5082e-10	-0.943299	0.000185487	-1.5082e-10	-0.835595	0.000185582	-1.5082e-10	-0.835579
72681046	chr3:72681046:A:T	6.5735e-07	-0.448082	-0.768494	0.000173008	-0.216585	-0.688655	0.000173111	-0.216523	-0.688621
72681943	chr3:72681943:T:C	1.77801e-06	-1.5082e-10	-0.221544	0.000329451	-1.5082e-10	-0.261151	0.00032962	-1.5082e-10	-0.261133
72682313	chr3:72682313:G:C	1.08997e-06	0.561449	-1.27234	0.000260723	0.775682	-1.2708	0.000260862	0.775719	-1.2708
72682650	chr3:72682650:A:G	2.12182e-07	-1.07366	-1.27369	5.14157e-05	-0.865473	-1.25316	5.14404e-05	-0.865486	-1.25316
72682655	chr3:72682655:A:G	2.37639e-07	-1.57787	-0.656171	4.62974e-05	-1.55615	-0.667341	4.63229e-05	-1.55613	-0.667305
72682735	chr3:72682735:C:T	7.51852e-07	-1.5082e-10	-1.08225	0.000147905	-1.5082e-10	-1.062	0.000147979	-1.5082e-10	-1.062
72682850	chr3:72682850:T:C	2.35809e-07	-1.56048	-0.681292	4.58565e-05	-1.5405	-0.692557	4.58818e-05	-1.54048	-0.692522
72683354	chr3:72683354:T:C	4.27604e-07	-1.6466	-2.97869e-10	9.02228e-05	-1.5563	-2.97869e-10	9.0269e-05	-1.55628	-2.97869e-10
72683430	chr3:72683430:C:T	1.49723e-07	-1.56552	-1.13049	3.14464e-05	-1.49848	-1.11181	3.14631e-05	-1.49847	-1.11179
72683551	chr3:72683551:G:T	2.29561e-07	-1.13783	-1.13079	5.62471e-05	-0.974862	-1.05396	5.62743e-05	-0.974869	-1.05397
72683866	chr3:72683866:C:T	6.20541e-07	-1.5082e-10	-1.2742	0.000119684	-1.5082e-10	-1.27373	0.000119743	-1.5082e-10	-1.27372
72683920	chr3:72683920:C:T	4.65517e-07	-0.424719	-1.13692	0.000121808	-0.170143	-1.08599	0.000121878	-0.170084	-1.08597
72683955	chr3:72683955:A:G	6.58597e-07	-1.5082e-10	-1.21468	0.000126294	-1.5082e-10	-1.21996	0.000126357	-1.5082e-10	-1.21996
72684091	chr3:72684091:A:G	2.18942e-07	-1.12012	-1.19586	5.46206e-05	-0.933235	-1.12493	5.46471e-05	-0.933241	-1.12494
72684160	chr3:72684160:C:T	6.11018e-07	-0.0759619	-1.2137	0.000181381	0.389723	-1.2477	0.00018148	0.389774	-1.2477
72684404	chr3:72684404:G:A	1.78782e-06	-1.5082e-10	-0.216037	0.000360381	-1.5082e-10	-0.171415	0.000360561	-1.5082e-10	-0.171413
72684441	chr3:72684441:A:G	7.85214e-07	-1.5082e-10	-1.03884	0.000163371	-1.5082e-10	-0.962556	0.000163455	-1.5082e-10	-0.962539
72684518	chr3:72684518:A:C	1.01833e-06	0.435282	-1.21415	0.00033796	0.935808	-1.17146	0.000338152	0.935871	-1.17145
72684588	chr3:72684588:A:G	2.30275e-07	-1.12667	-1.13885	4.85399e-05	-0.992129	-1.18406	4.85645e-05	-0.992124	-1.18406
72684894	chr3:72684894:C:A	9.09104e-07	-1.5082e-10	-0.892333	0.000177006	-1.5082e-10	-0.882394	0.000177094	-1.5082e-10	-0.882397
72685167	chr3:72685167:A:G	1.76194e-07	-1.39751	-1.13569	4.11048e-05	-1.29628	-1.04618	4.11248e-05	-1.29628	-1.04618
72685338	chr3:72685338:A:T	6.25407e-07	-1.5082e-10	-1.26639	0.000121201	-1.5082e-10	-1.26113	0.000121261	-1.5082e-10	-1.26113
72686061	chr3:72686061:A:G	6.18904e-07	-1.5082e-10	-1.27684	0.00011931	-1.5082e-10	-1.27685	0.000119369	-1.5082e-10	-1.27685
72686530	chr3:72686530:C:T	6.5196e-07	-1.5082e-10	-1.22481	0.000124624	-1.5082e-10	-1.23327	0.000124687	-1.5082e-10	-1.23327
72687224	chr3:72687224:C:T	8.52274e-07	-1.5082e-10	-0.956884	0.000160065	-1.5082e-10	-0.982997	0.000160147	-1.5082e-10	-0.982985
72687387	chr3:72687387:T:G	1.28043e-05	-1.5082e-10	1.75275	0.00247326	-1.5082e-10	1.75471	0.00247467	-1.5082e-10	1.75479
72687407	chr3:72687407:G:A	7.01569e-07	-1.5082e-10	-1.15147	0.000135662	-1.5082e-10	-1.14841	0.000135729	-1.5082e-10	-1.14841
72687441	chr3:72687441:A:G	1.42486e-07	-1.47902	-1.26653	2.5605e-05	-1.53823	-1.27756	2.56168e-05	-1.53827	-1.27756
72687452	chr3:72687452:A:C	2.46708e-07	-1.27731	-0.919274	4.80219e-05	-1.21655	-0.970369	4.80463e-05	-1.21655	-0.970362
72687562	chr3:72687562:G:T	1.3309e-06	-1.5082e-10	-0.51118	0.000272961	-1.5082e-10	-0.449249	0.000273099	-1.5082e-10	-0.44924
72687680	chr3:72687680:A:AC	8.16699e-07	-1.5082e-10	-0.999521	0.000160851	-1.5082e-10	-0.978097	0.000160934	-1.5082e-10	-0.978083
72687956	chr3:72687956:G:A	1.47784e-07	-1.60407	-1.10497	3.05811e-05	-1.54839	-1.0898	3.05973e-05	-1.54838	-1.08978
72688331	chr3:72688331:C:T	2.3339e-07	-0.97412	-1.27796	5.67172e-05	-0.754524	-1.26598	5.67443e-05	-0.754542	-1.26598
72688402	chr3:72688402:A:T	2.11264e-07	-1.07451	-1.27717	5.07614e-05	-0.868973	-1.26247	5.07857e-05	-0.86899	-1.26247
72688700	chr3:72688700:T:C	2.96638e-07	-1.53054	-0.481737	6.05312e-05	-1.47755	-0.477869	6.05647e-05	-1.47753	-0.477831
72689096	chr3:72689096:T:C	3.67811e-07	-0.541132	-1.25609	9.32033e-05	-0.289043	-1.23475	9.32554e-05	-0.288986	-1.23475
72689127	chr3:72689127:T:C	6.4027e-07	-1.5082e-10	-1.2429	0.000128644	-1.5082e-10	-1.20153	0.000128708	-1.5082e-10	-1.20153
72689190	chr3:72689190:C:T	2.21958e-07	-1.02403	-1.27827	5.31993e-05	-0.813906	-1.27063	5.3225e-05	-0.813917	-1.27063
72689378	chr3:72689378:C:T	2.04726e-07	-1.16157	-1.22155	5.00802e-05	-0.974604	-1.17035	5.01041e-05	-0.974617	-1.17035
72689428	chr3:72689428:A:G	1.18828e-05	1.67805	-2.97869e-10	0.00190954	1.49604	-2.97869e-10	0.0019108	1.4962	-2.97869e-10
72689569	chr3:72689569:C:A	7.46576e-07	-1.5082e-10	-1.08929	0.000146875	-1.5082e-10	-1.06899	0.000146949	-1.5082e-10	-1.06899
72689577	chr3:72689577:A:G	6.32439e-07	-1.5082e-10	-1.25521	0.000120896	-1.5082e-10	-1.26364	0.000120956	-1.5082e-10	-1.26364
72689801	chr3:72689801:T:C	5.67869e-07	-0.197937	-1.16496	0.000145749	0.133251	-1.20994	0.000145823	0.133257	-1.20994
72689847	chr3:72689847:T:C	6.18528e-07	-1.5082e-10	-1.27745	0.000119434	-1.5082e-10	-1.27582	0.000119493	-1.5082e-10	-1.27582
72690041	chr3:72690041:A:C	3.44512e-07	-0.902789	-0.959874	6.9862e-05	-0.787013	-1.02504	6.98986e-05	-0.786987	-1.02504
72690337	chr3:72690337:A:G	6.2004e-07	-1.5082e-10	-1.27501	0.000119889	-1.5082e-10	-1.27201	0.000119949	-1.5082e-10	-1.27201
72690450	chr3:72690450:T:C	4.32754e-07	-0.754598	-0.880025	8.84458e-05	-0.643294	-0.932894	8.84928e-05	-0.643266	-0.932887
72690877	chr3:72690877:G:C	6.6416e-07	-1.5082e-10	-1.20627	0.000129995	-1.5082e-10	-1.19108	0.00013006	-1.5082e-10	-1.19108
72690988	chr3:72690988:A:G	5.43249e-07	-0.643673	-0.763552	0.000123013	-0.388591	-0.857694	0.000123077	-0.388572	-0.857689
72691104	chr3:72691104:G:A	6.23635e-07	-1.5082e-10	-1.26923	0.000119633	-1.5082e-10	-1.27415	0.000119692	-1.5082e-10	-1.27415
72691332	chr3:72691332:A:T	2.27773e-07	-1.43795	-0.838489	4.84681e-05	-1.36662	-0.81105	4.84945e-05	-1.3666	-0.811022
72691893	chr3:72691893:C:T	7.17194e-07	-1.5082e-10	-1.12945	0.00014083	-1.5082e-10	-1.11103	0.0001409	-1.5082e-10	-1.11102
72692099	chr3:72692099:ACT:A	1.62943e-06	-1.5082e-10	-0.308808	0.000301253	-1.5082e-10	-0.350628	0.000301407	-1.5082e-10	-0.350614
72692424	chr3:72692424:C:A	1.50665e-06	-1.5082e-10	-0.38715	0.000279017	-1.5082e-10	-0.427305	0.000279159	-1.5082e-10	-0.427292
72693476	chr3:72693476:G:A	6.48611e-07	-1.5082e-10	-1.22996	0.00012346	-1.5082e-10	-1.24266	0.000123522	-1.5082e-10	-1.24266
72693798	chr3:72693798:C:T	1.79173e-06	0.863522	-1.07738	0.000496893	1.28068	-1.13088	0.000497183	1.28077	-1.13089
72693992	chr3:72693992:C:T	4.35622e-06	-1.5082e-10	0.674567	0.000771553	-1.5082e-10	0.589828	0.000771965	-1.5082e-10	0.589865
72694044	chr3:72694044:G:A	6.23518e-07	-1.5082e-10	-1.26941	0.000120149	-1.5082e-10	-1.26984	0.000120209	-1.5082e-10	-1.26984
72694083	chr3:72694083:G:C	2.1941e-06	1.17888	-1.19015	0.000651807	1.64544	-1.22427	0.000652197	1.64554	-1.22427
72694189	chr3:72694189:C:T	9.39229e-07	-1.5082e-10	-0.859733	0.0001746	-1.5082e-10	-0.896081	0.000174687	-1.5082e-10	-0.896081
72694257	chr3:72694257:A:AT	3.27657e-07	-0.644652	-1.26817	8.30385e-05	-0.361046	-1.27823	8.30799e-05	-0.361044	-1.27823
72694341	chr3:72694341:G:A	1.57276e-07	-1.47026	-1.17653	3.31023e-05	-1.38811	-1.17087	3.31196e-05	-1.38809	-1.17086
72694747	chr3:72694747:A:C	9.18312e-06	-1.5082e-10	1.42033	0.00176624	-1.5082e-10	1.41803	0.00176718	-1.5082e-10	1.41807
72695547	chr3:72695547:C:T	4.05099e-07	-1.70066	-2.97869e-10	7.75229e-05	-1.708	-2.97869e-10	7.75616e-05	-1.708	-2.97869e-10
72695697	chr3:72695697:A:G	1.24558e-07	-1.70901	-1.17101	2.46721e-05	-1.69849	-1.15441	2.46847e-05	-1.69849	-1.1544
72695851	chr3:72695851:A:C	6.27096e-07	-0.328371	-0.935322	0.000149852	-0.0252736	-1.02365	0.000149929	-0.0252696	-1.02364
72696198	chr3:72696198:A:G	1.51224e-07	-1.46885	-1.21718	3.13194e-05	-1.39946	-1.21488	3.13359e-05	-1.39944	-1.21487
72696228	chr3:72696228:C:A	1.60375e-07	-1.62341	-1.00387	3.28971e-05	-1.57142	-0.993771	3.29144e-05	-1.57141	-0.993753
72696232	chr3:72696232:G:A	6.77995e-07	-1.5082e-10	-1.18565	0.000127902	-1.5082e-10	-1.20731	0.000127966	-1.5082e-10	-1.20731
72696263	chr3:72696263:C:A	6.56557e-07	-1.5082e-10	-1.21778	0.000124421	-1.5082e-10	-1.23491	0.000124482	-1.5082e-10	-1.23491
72696569	chr3:72696569:C:T	1.03373e-06	-1.5082e-10	-0.763863	0.000194158	-1.5082e-10	-0.789908	0.000194259	-1.5082e-10	-0.78988
72696849	chr3:72696849:A:G	8.38807e-07	-1.5082e-10	-0.972812	0.000156843	-1.5082e-10	-1.00333	0.000156921	-1.5082e-10	-1.00333
72696853	chr3:72696853:C:T	6.20047e-07	-1.5082e-10	-1.275	0.000119689	-1.5082e-10	-1.27368	0.000119749	-1.5082e-10	-1.27368
72697235	chr3:72697235:C:T	6.25818e-07	-1.5082e-10	-1.26573	0.000120933	-1.5082e-10	-1.26334	0.000120993	-1.5082e-10	-1.26334
72697236	chr3:72697236:G:A	8.55741e-07	-0.343554	-0.60927	0.000214835	0.0181805	-0.70689	0.000214942	0.0181648	-0.706873
72697908	chr3:72697908:G:A	7.17809e-07	-1.5082e-10	-1.12859	0.000135636	-1.5082e-10	-1.14861	0.000135702	-1.5082e-10	-1.14861
72698112	chr3:72698112:C:G	1.87197e-06	0.466996	-0.637043	0.000359998	0.458211	-0.630691	0.000360209	0.458258	-0.630649
72698394	chr3:72698394:A:AGGAAACCAC	1.20116e-06	-1.5082e-10	-0.613752	0.000224767	-1.5082e-10	-0.643512	0.000224886	-1.5082e-10	-0.643481
72698975	chr3:72698975:T:C	6.63282e-07	-1.5082e-10	-1.20759	0.000128482	-1.5082e-10	-1.20279	0.000128547	-1.5082e-10	-1.20278
72699316	chr3:72699316:G:A	5.33672e-07	-0.752573	-0.672438	0.000101273	-0.769249	-0.671506	0.000101329	-0.769238	-0.671466
72699562	chr3:72699562:G:A	6.32357e-06	-1.5082e-10	1.04725	0.00121376	-1.5082e-10	1.0429	0.0012144	-1.5082e-10	1.04293
72699974	chr3:72699974:G:A	1.22171e-07	-1.65512	-1.24424	2.63599e-05	-1.51434	-1.2724	2.6373e-05	-1.51434	-1.27239
72700171	chr3:72700171:T:C	1.24852e-06	-1.54722	0.972139	0.000254461	-1.60433	1.0849	0.000254596	-1.60434	1.08494
72700271	chr3:72700271:G:C	1.35313e-06	-1.5082e-10	-0.494617	0.000260483	-1.5082e-10	-0.496041	0.000260612	-1.5082e-10	-0.496042
72700617	chr3:72700617:G:C	4.00688e-07	-1.71161	-2.97869e-10	7.72797e-05	-1.71115	-2.97869e-10	7.73185e-05	-1.71114	-2.97869e-10
72701257	chr3:72701257:T:C	8.01953e-07	-1.5082e-10	-1.01774	0.000151866	-1.5082e-10	-1.03558	0.000151942	-1.5082e-10	-1.03557
72701265	chr3:72701265:G:A	6.65082e-07	-1.5082e-10	-1.20488	0.000129274	-1.5082e-10	-1.19664	0.000129341	-1.5082e-10	-1.19662
72701324	chr3:72701324:G:A	8.85716e-07	-1.5082e-10	-0.918396	0.000166821	-1.5082e-10	-0.941654	0.000166905	-1.5082e-10	-0.941649
72701344	chr3:72701344:G:A	1.45744e-07	-1.48485	-1.23809	3.19918e-05	-1.33032	-1.26278	3.20067e-05	-1.33035	-1.26278
72701644	chr3:72701644:G:C	8.00299e-07	-1.5082e-10	-1.01981	0.000151568	-1.5082e-10	-1.03754	0.000151644	-1.5082e-10	-1.03754
72701808	chr3:72701808:G:A	1.54788e-07	-1.61985	-1.04289	3.31499e-05	-1.57628	-0.981257	3.31666e-05	-1.57629	-0.981242
72701819	chr3:72701819:C:G	1.49118e-07	-1.50213	-1.19792	3.21421e-05	-1.3532	-1.23521	3.21571e-05	-1.35324	-1.23521
72701983	chr3:72701983:G:A	6.65957e-07	-1.5082e-10	-1.20357	0.000129119	-1.5082e-10	-1.19785	0.000129183	-1.5082e-10	-1.19784
72702277	chr3:72702277:T:C	8.2646e-07	-1.5082e-10	-0.987641	0.000153361	-1.5082e-10	-1.02578	0.000153441	-1.5082e-10	-1.02576
72702304	chr3:72702304:G:T	6.39838e-07	-1.5082e-10	-1.24358	0.000123142	-1.5082e-10	-1.24524	0.000123203	-1.5082e-10	-1.24524
72702511	chr3:72702511:C:T	4.00181e-07	-1.71287	-2.97869e-10	7.75943e-05	-1.70708	-2.97869e-10	7.76328e-05	-1.70708	-2.97869e-10
72702536	chr3:72702536:G:A	6.88903e-07	-1.5082e-10	-1.16969	0.000132819	-1.5082e-10	-1.16959	0.000132885	-1.5082e-10	-1.16959
72702999	chr3:72702999:G:T	8.42774e-07	-1.5082e-10	-0.968094	0.000160369	-1.5082e-10	-0.981099	0.000160456	-1.5082e-10	-0.981056
72703239	chr3:72703239:G:A	6.18648e-07	-1.5082e-10	-1.27726	0.000119456	-1.5082e-10	-1.27563	0.000119516	-1.5082e-10	-1.27563
72703514	chr3:72703514:T:G	6.46146e-07	-1.5082e-10	-1.23377	0.000122849	-1.5082e-10	-1.24762	0.000122912	-1.5082e-10	-1.24761
72703671	chr3:72703671:T:C	1.3758e-07	-1.59879	-1.18179	2.91484e-05	-1.45067	-1.23551	2.9162e-05	-1.45071	-1.2355
72703698	chr3:72703698:C:T	2.07818e-07	-1.38786	-0.980276	4.35826e-05	-1.34924	-0.934678	4.36045e-05	-1.34925	-0.93466
72704114	chr3:72704114:G:A	6.69794e-07	-1.5082e-10	-1.19782	0.000130785	-1.5082e-10	-1.18502	0.00013085	-1.5082e-10	-1.18502
72705316	chr3:72705316:T:C	6.58427e-07	-1.5082e-10	-1.21494	0.000124561	-1.5082e-10	-1.23378	0.000124625	-1.5082e-10	-1.23377
72705465	chr3:72705465:T:C	8.38802e-07	-1.5082e-10	-0.972818	0.000164308	-1.5082e-10	-0.956835	0.00016439	-1.5082e-10	-0.956832
72705475	chr3:72705475:T:C	7.59572e-07	-1.5082e-10	-1.07204	0.000145024	-1.5082e-10	-1.08168	0.000145101	-1.5082e-10	-1.08164
72705668	chr3:72705668:G:A	1.20564e-06	-1.5082e-10	-0.610027	0.000230128	-1.5082e-10	-0.619944	0.000230242	-1.5082e-10	-0.619944
72706098	chr3:72706098:A:G	6.78333e-07	-1.5082e-10	-1.18515	0.000131501	-1.5082e-10	-1.17956	0.000131567	-1.5082e-10	-1.17956
72706322	chr3:72706322:A:G	8.76432e-07	-1.5082e-10	-0.928933	0.000165252	-1.5082e-10	-0.951104	0.000165341	-1.5082e-10	-0.951064
72706510	chr3:72706510:G:A	7.34833e-07	-1.5082e-10	-1.10515	0.000137899	-1.5082e-10	-1.13205	0.000137971	-1.5082e-10	-1.13203
72706666	chr3:72706666:T:C	6.18434e-07	-1.5082e-10	-1.2776	0.000119179	-1.5082e-10	-1.27795	0.000119239	-1.5082e-10	-1.27795
72706774	chr3:72706774:G:A	1.44653e-07	-1.61797	-1.11249	3.07502e-05	-1.5577	-1.07498	3.07657e-05	-1.55771	-1.07497
72706831	chr3:72706831:G:T	7.45058e-07	-1.5082e-10	-1.09133	0.000139612	-1.5082e-10	-1.11971	0.000139685	-1.5082e-10	-1.11969
72706867	chr3:72706867:C:G	1.08405e-06	-1.5082e-10	-0.716329	0.000207059	-1.5082e-10	-0.725576	0.000207161	-1.5082e-10	-0.725576
72706913	chr3:72706913:C:A	8.56418e-07	-1.5082e-10	-0.952034	0.00016445	-1.5082e-10	-0.955971	0.000164532	-1.5082e-10	-0.95597
72707008	chr3:72707008:T:C	1.36252e-07	-1.68018	-1.1101	2.66413e-05	-1.61025	-1.16587	2.66543e-05	-1.61027	-1.16585
72707031	chr3:72707031:G:T	8.46605e-07	-1.5082e-10	-0.963558	0.000159651	-1.5082e-10	-0.985587	0.000159731	-1.5082e-10	-0.985582
72707040	chr3:72707040:G:A	6.58733e-07	-1.5082e-10	-1.21447	0.000129305	-1.5082e-10	-1.1964	0.00012937	-1.5082e-10	-1.1964
72707143	chr3:72707143:A:G	5.88103e-07	-0.142178	-1.18571	0.000174949	0.331129	-1.22521	0.000175038	0.331137	-1.22521
72707155	chr3:72707155:G:A	6.79802e-07	-1.5082e-10	-1.18299	0.000132874	-1.5082e-10	-1.16918	0.00013294	-1.5082e-10	-1.16918
72707560	chr3:72707560:G:A	1.09248e-06	-1.5082e-10	-0.708585	0.000197293	-1.5082e-10	-0.773889	0.000197391	-1.5082e-10	-0.773888
72707831	chr3:72707831:G:A	8.54217e-07	-1.5082e-10	-0.954607	0.000171623	-1.5082e-10	-0.913277	0.000171709	-1.5082e-10	-0.913271
72707917	chr3:72707917:C:G	2.50936e-07	-1.34027	-0.839321	5.36472e-05	-1.27329	-0.802863	5.36748e-05	-1.27329	-0.802836
72707920	chr3:72707920:G:A	6.50033e-07	-1.5082e-10	-1.22777	0.000126034	-1.5082e-10	-1.22202	0.000126097	-1.5082e-10	-1.22202
72707944	chr3:72707944:A:T	6.42288e-07	-1.5082e-10	-1.23975	0.000124393	-1.5082e-10	-1.23513	0.000124454	-1.5082e-10	-1.23513
72707974	chr3:72707974:G:A	1.14452e-06	-1.5082e-10	-0.662052	0.000214613	-1.5082e-10	-0.689743	0.00021472	-1.5082e-10	-0.689741
72708080	chr3:72708080:G:A	1.42104e-07	-1.56899	-1.17925	2.71311e-05	-1.58693	-1.17097	2.71446e-05	-1.58693	-1.17097
72708175	chr3:72708175:C:G	6.57367e-07	-1.5082e-10	-1.21655	0.000127508	-1.5082e-10	-1.2104	0.000127571	-1.5082e-10	-1.2104
72708257	chr3:72708257:A:G	6.18028e-07	-1.5082e-10	-1.27826	0.000119138	-1.5082e-10	-1.2783	0.000119197	-1.5082e-10	-1.2783
72708330	chr3:72708330:T:A	1.15668e-06	-1.5082e-10	-0.651483	0.000219567	-1.5082e-10	-0.666922	0.000219676	-1.5082e-10	-0.66692
72708742	chr3:72708742:G:A	1.3128e-07	-1.62935	-1.19811	2.46064e-05	-1.64992	-1.20565	2.46187e-05	-1.64992	-1.20565
72708744	chr3:72708744:G:A	1.13495e-06	-1.5082e-10	-0.670446	0.000231531	-1.5082e-10	-0.613864	0.000231649	-1.5082e-10	-0.613853
72709185	chr3:72709185:C:T	9.8765e-07	-1.5082e-10	-0.809464	0.000176255	-1.5082e-10	-0.886645	0.000176342	-1.5082e-10	-0.886649
72709275	chr3:72709275:G:T	5.96879e-07	-1.31308	-2.97869e-10	0.000118854	-1.28068	-2.97869e-10	0.000118911	-1.2807	-2.97869e-10
72709383	chr3:72709383:A:C	7.58507e-07	-1.5082e-10	-1.07344	0.000146337	-1.5082e-10	-1.07266	0.00014641	-1.5082e-10	-1.07266
72709753	chr3:72709753:T:C	9.44076e-07	-1.5082e-10	-0.854586	0.000178457	-1.5082e-10	-0.874232	0.000178547	-1.5082e-10	-0.874224
72710476	chr3:72710476:T:A	1.47351e-06	-1.5082e-10	-0.409391	0.000282328	-1.5082e-10	-0.415507	0.000282469	-1.5082e-10	-0.415507
72710855	chr3:72710855:C:A	6.62018e-07	-1.5082e-10	-1.2095	0.000128255	-1.5082e-10	-1.20455	0.000128319	-1.5082e-10	-1.20455
72710988	chr3:72710988:T:C	1.57477e-07	-1.59581	-1.0497	3.00019e-05	-1.60141	-1.05591	3.00167e-05	-1.60141	-1.05591
72711258	chr3:72711258:C:T	6.28748e-07	-1.5082e-10	-1.26106	0.000121971	-1.5082e-10	-1.2548	0.000122031	-1.5082e-10	-1.2548
72711734	chr3:72711734:T:G	6.46121e-07	-1.5082e-10	-1.23381	0.000125609	-1.5082e-10	-1.2254	0.000125672	-1.5082e-10	-1.2254
72711739	chr3:72711739:G:C	6.46275e-07	-1.5082e-10	-1.23357	0.000125642	-1.5082e-10	-1.22514	0.000125705	-1.5082e-10	-1.22513
72711746	chr3:72711746:T:G	6.45693e-07	-1.5082e-10	-1.23447	0.000125519	-1.5082e-10	-1.22612	0.000125582	-1.5082e-10	-1.22612
72712135	chr3:72712135:T:G	1.31154e-07	-1.57132	-1.2571	2.48515e-05	-1.58955	-1.25611	2.48639e-05	-1.58955	-1.25611
72712205	chr3:72712205:A:G	1.28279e-07	-1.60897	-1.24161	2.44908e-05	-1.62646	-1.23382	2.45029e-05	-1.62646	-1.23382
72712543	chr3:72712543:T:A	8.09417e-07	-1.5082e-10	-1.00848	0.000158278	-1.5082e-10	-0.994226	0.000158359	-1.5082e-10	-0.99421
72712655	chr3:72712655:G:T	6.19645e-07	-1.5082e-10	-1.27565	0.000119538	-1.5082e-10	-1.27495	0.000119597	-1.5082e-10	-1.27495
72712963	chr3:72712963:G:A	6.29156e-07	-1.5082e-10	-1.26041	0.00012243	-1.5082e-10	-1.25104	0.000122491	-1.5082e-10	-1.25104
72713074	chr3:72713074:A:G	8.17284e-07	-1.5082e-10	-0.998806	0.000160066	-1.5082e-10	-0.982994	0.000160146	-1.5082e-10	-0.982991
72713095	chr3:72713095:T:C	6.61401e-07	-1.5082e-10	-1.21043	0.000128806	-1.5082e-10	-1.20027	0.00012887	-1.5082e-10	-1.20027
72713164	chr3:72713164:C:G	1.71365e-06	-1.5082e-10	-0.25841	0.00032494	-1.5082e-10	-0.274937	0.000325106	-1.5082e-10	-0.274923
72713754	chr3:72713754:T:C	1.67672e-06	-1.5082e-10	-0.280198	0.000334446	-1.5082e-10	-0.246103	0.000334635	-1.5082e-10	-0.246035
72713784	chr3:72713784:G:A	8.07652e-07	-1.5082e-10	-1.01066	0.000159951	-1.5082e-10	-0.983711	0.000160031	-1.5082e-10	-0.983708
72714321	chr3:72714321:G:C	1.44881e-07	-1.5931	-1.13578	2.79587e-05	-1.5618	-1.16605	2.79723e-05	-1.56181	-1.16605
72714452	chr3:72714452:G:T	4.12852e-07	-1.6817	-2.97869e-10	7.86039e-05	-1.69416	-2.97869e-10	7.8643e-05	-1.69416	-2.97869e-10
72714470	chr3:72714470:T:G	6.3834e-07	-1.5082e-10	-1.24592	0.000122815	-1.5082e-10	-1.2479	0.000122876	-1.5082e-10	-1.2479
72715019	chr3:72715019:G:A	1.28762e-06	-1.5082e-10	-0.544239	0.000241715	-1.5082e-10	-0.570817	0.000241838	-1.5082e-10	-0.570806
72715168	chr3:72715168:C:T	8.66491e-07	-0.94034	-2.97869e-10	0.00017589	-0.888721	-2.97869e-10	0.000175975	-0.88873	-2.97869e-10
72715989	chr3:72715989:G:T	9.24525e-07	-1.5082e-10	-0.875512	0.000174013	-1.5082e-10	-0.899447	0.0001741	-1.5082e-10	-0.899443
72716345	chr3:72716345:C:A	1.32587e-07	-1.59857	-1.21899	2.53593e-05	-1.61652	-1.20892	2.53718e-05	-1.61652	-1.20892
72716372	chr3:72716372:A:G	6.43658e-07	-1.5082e-10	-1.23763	0.000123605	-1.5082e-10	-1.24148	0.000123667	-1.5082e-10	-1.24148
72716767	chr3:72716767:G:T	1.32583e-07	-1.56564	-1.25195	2.5138e-05	-1.58349	-1.25071	2.51504e-05	-1.58349	-1.25071
72717221	chr3:72717221:C:T	1.60868e-07	-1.64099	-0.983222	3.05167e-05	-1.64544	-0.994862	3.05318e-05	-1.64544	-0.994863
72717517	chr3:72717517:C:T	1.71011e-07	-1.40426	-1.1588	4.11828e-05	-1.20481	-1.13575	4.12007e-05	-1.20486	-1.13576
72717983	chr3:72717983:TTTTCTTTTCTTTTC:T	4.02897e-07	-1.70611	-2.97869e-10	7.73394e-05	-1.71037	-2.97869e-10	7.73779e-05	-1.71037	-2.97869e-10
72718059	chr3:72718059:A:G	1.72742e-07	-1.58774	-0.965253	3.27308e-05	-1.59481	-0.975449	3.2747e-05	-1.59482	-0.975449
72718083	chr3:72718083:C:T	6.2715e-07	-1.5082e-10	-1.26361	0.000120362	-1.5082e-10	-1.26807	0.000120422	-1.5082e-10	-1.26807
72718186	chr3:72718186:G:A	4.25859e-07	-1.65068	-2.97869e-10	8.74261e-05	-1.58778	-2.97869e-10	8.74701e-05	-1.58778	-2.97869e-10
72718214	chr3:72718214:A:G	1.53639e-07	-1.51615	-1.15404	3.27201e-05	-1.37129	-1.1993	3.27354e-05	-1.37132	-1.19929
72718357	chr3:72718357:C:T	1.20926e-07	-1.63132	-1.27829	2.2643e-05	-1.67308	-1.26565	2.26545e-05	-1.67306	-1.26565
72718426	chr3:72718426:G:A	6.18052e-07	-1.5082e-10	-1.27822	0.000119193	-1.5082e-10	-1.27783	0.000119252	-1.5082e-10	-1.27783
72718607	chr3:72718607:C:T	6.79086e-07	-1.5082e-10	-1.18404	0.00013098	-1.5082e-10	-1.18353	0.000131045	-1.5082e-10	-1.18353
72718670	chr3:72718670:A:G	6.19057e-07	-1.5082e-10	-1.27659	0.000119269	-1.5082e-10	-1.2772	0.000119328	-1.5082e-10	-1.2772
72718698	chr3:72718698:T:A	6.22414e-07	-1.5082e-10	-1.27119	0.000119594	-1.5082e-10	-1.27448	0.000119653	-1.5082e-10	-1.27448
72718771	chr3:72718771:C:T	6.34931e-07	-1.5082e-10	-1.25128	0.000121473	-1.5082e-10	-1.25888	0.000121533	-1.5082e-10	-1.25888
72718772	chr3:72718772:G:A	4.18808e-07	-1.66738	-2.97869e-10	8.4695e-05	-1.61952	-2.97869e-10	8.47377e-05	-1.61951	-2.97869e-10
72718923	chr3:72718923:C:T	4.89137e-07	-1.51215	-2.97869e-10	8.9607e-05	-1.56314	-2.97869e-10	8.96505e-05	-1.56316	-2.97869e-10
72718943	chr3:72718943:T:C	6.50059e-07	-1.5082e-10	-1.22773	0.000126443	-1.5082e-10	-1.21879	0.000126506	-1.5082e-10	-1.21878
72718994	chr3:72718994:T:A	1.53096e-07	-1.59063	-1.0831	2.91711e-05	-1.5969	-1.0885	2.91855e-05	-1.5969	-1.0885
72719082	chr3:72719082:A:G	7.03386e-07	-1.5082e-10	-1.14889	0.000133203	-1.5082e-10	-1.16671	0.000133269	-1.5082e-10	-1.16671
72719534	chr3:72719534:TAAG:T	1.68672e-07	-1.67032	-0.906515	3.46916e-05	-1.6553	-0.856785	3.471e-05	-1.65525	-0.856795
72719704	chr3:72719704:T:A	5.59749e-07	-1.3773	-2.97869e-10	0.000103432	-1.41966	-2.97869e-10	0.000103484	-1.41966	-2.97869e-10
72719864	chr3:72719864:G:A	1.10455e-06	-1.5082e-10	-0.697597	0.000200719	-1.5082e-10	-0.756672	0.000200818	-1.5082e-10	-0.756675
72720020	chr3:72720020:T:G	6.29992e-07	-1.5082e-10	-1.25909	0.000120485	-1.5082e-10	-1.26705	0.000120545	-1.5082e-10	-1.26705
72720172	chr3:72720172:G:A	1.46333e-07	-1.51048	-1.20842	2.83301e-05	-1.51098	-1.20368	2.8344e-05	-1.51098	-1.20368
72720229	chr3:72720229:G:A	1.26645e-07	-1.58862	-1.27479	2.46135e-05	-1.5787	-1.27658	2.46256e-05	-1.57871	-1.27658
72720237	chr3:72720237:A:G	1.28436e-07	-1.57891	-1.27045	2.49476e-05	-1.56847	-1.27333	2.49599e-05	-1.56848	-1.27333
72720238	chr3:72720238:T:G	1.28423e-07	-1.57846	-1.271	2.49469e-05	-1.56806	-1.27376	2.49592e-05	-1.56807	-1.27376
72720277	chr3:72720277:C:A	1.27633e-07	-1.58244	-1.27319	2.48004e-05	-1.57228	-1.27543	2.48126e-05	-1.57229	-1.27543
72720436	chr3:72720436:G:A	1.201e-07	-1.69677	-1.21969	2.33756e-05	-1.70187	-1.20501	2.33872e-05	-1.70187	-1.20501
72720768	chr3:72720768:G:C	6.23228e-07	-1.5082e-10	-1.26988	0.000120277	-1.5082e-10	-1.26878	0.000120337	-1.5082e-10	-1.26878
72721024	chr3:72721024:T:C	8.03825e-07	-1.01225	-0.00315856	0.000190442	-0.854722	0.0454924	0.000190543	-0.854743	0.0455467
72721107	chr3:72721107:TCCACTGG:T	1.70829e-06	-1.5082e-10	-0.261542	0.000327494	-1.5082e-10	-0.267109	0.000327656	-1.5082e-10	-0.267109
72721636	chr3:72721636:C:T	1.27905e-07	-1.62648	-1.22703	2.46138e-05	-1.64157	-1.2137	2.46261e-05	-1.64157	-1.2137
72721657	chr3:72721657:G:A	4.36689e-07	-1.62557	-2.97869e-10	8.09649e-05	-1.66456	-2.97869e-10	8.10051e-05	-1.66456	-2.97869e-10
72721737	chr3:72721737:G:T	4.45898e-07	-1.6047	-2.97869e-10	8.4009e-05	-1.62765	-2.97869e-10	8.40509e-05	-1.62765	-2.97869e-10
72721918	chr3:72721918:C:T	1.6206e-06	-1.5082e-10	-0.314239	0.0003106	-1.5082e-10	-0.320073	0.000310754	-1.5082e-10	-0.320073
72722346	chr3:72722346:C:T	3.24876e-06	-1.5082e-10	0.381237	0.000618655	-1.5082e-10	0.36897	0.000618963	-1.5082e-10	0.36897
72722472	chr3:72722472:C:T	3.35349e-07	-0.635662	-1.25396	5.78325e-05	-0.745777	-1.25525	5.78535e-05	-0.745915	-1.25525
72722587	chr3:72722587:A:C	6.36751e-07	-1.5082e-10	-1.24841	0.000120761	-1.5082e-10	-1.26476	0.000120821	-1.5082e-10	-1.26477
72723582	chr3:72723582:T:C	6.34128e-07	-1.5082e-10	-1.25254	0.000122913	-1.5082e-10	-1.2471	0.000122974	-1.5082e-10	-1.2471
72723593	chr3:72723593:A:C	6.21166e-07	-1.5082e-10	-1.27319	0.00011987	-1.5082e-10	-1.27217	0.00011993	-1.5082e-10	-1.27217
72723823	chr3:72723823:A:G	6.25667e-07	-1.5082e-10	-1.26597	0.000120438	-1.5082e-10	-1.26744	0.000120498	-1.5082e-10	-1.26744
72724081	chr3:72724081:G:A	6.52327e-07	-1.5082e-10	-1.22425	0.000126107	-1.5082e-10	-1.22144	0.00012617	-1.5082e-10	-1.22144
72724104	chr3:72724104:C:A	1.43416e-07	-1.66078	-1.07826	2.92296e-05	-1.6538	-1.0296	2.9245e-05	-1.65376	-1.0296
72724171	chr3:72724171:G:A	1.74051e-07	-1.2689	-1.27655	4.5077e-05	-0.975101	-1.27511	4.50965e-05	-0.975163	-1.27511
72724215	chr3:72724215:C:A	7.48098e-07	-1.5082e-10	-1.08726	0.000150092	-1.5082e-10	-1.04733	0.000150168	-1.5082e-10	-1.04732
72724502	chr3:72724502:CT:C	1.78235e-07	-1.68833	-0.83336	3.61384e-05	-1.61347	-0.85775	3.61566e-05	-1.61348	-0.85774
72724723	chr3:72724723:G:A	1.42832e-06	-0.440536	-2.97869e-10	0.000430724	0.00688963	-2.97869e-10	0.000430963	0.0069488	-2.97869e-10
72726098	chr3:72726098:T:C	1.31509e-06	-1.5082e-10	-0.523134	0.000245902	-1.5082e-10	-0.553646	0.000246027	-1.5082e-10	-0.553632
72726522	chr3:72726522:T:C	6.3014e-07	-1.5082e-10	-1.25885	0.000120921	-1.5082e-10	-1.26344	0.000120982	-1.5082e-10	-1.26344
72726776	chr3:72726776:T:C	2.82962e-06	-1.5082e-10	0.243106	0.000494387	-1.5082e-10	0.144742	0.00049463	-1.5082e-10	0.144734
72726802	chr3:72726802:T:C	7.13196e-07	-1.5082e-10	-1.13504	0.000138688	-1.5082e-10	-1.12635	0.000138757	-1.5082e-10	-1.12635
72727237	chr3:72727237:C:T	1.66619e-06	-1.5082e-10	-0.286498	0.000333288	-1.5082e-10	-0.249572	0.000333457	-1.5082e-10	-0.249561
72727757	chr3:72727757:A:G	5.11943e-07	-1.46658	-2.97869e-10	9.75711e-05	-1.478	-2.97869e-10	9.76188e-05	-1.478	-2.97869e-10
72727946	chr3:72727946:C:T	6.29238e-07	-1.5082e-10	-1.26028	0.000120456	-1.5082e-10	-1.26729	0.000120516	-1.5082e-10	-1.2673
72728066	chr3:72728066:T:C	4.42135e-07	-1.61318	-2.97869e-10	8.92006e-05	-1.56769	-2.97869e-10	8.92453e-05	-1.56769	-2.97869e-10
72728233	chr3:72728233:G:A	2.34819e-06	-1.5082e-10	0.0566066	0.000449467	-1.5082e-10	0.0494839	0.000449749	-1.5082e-10	0.0496142
72728407	chr3:72728407:C:A	4.1984e-07	-1.66492	-2.97869e-10	8.74671e-05	-1.58732	-2.97869e-10	8.75112e-05	-1.58731	-2.97869e-10
72728945	chr3:72728945:C:T	9.57969e-07	-1.5082e-10	-0.839976	0.00018824	-1.5082e-10	-0.820862	0.000188334	-1.5082e-10	-0.82086
72729319	chr3:72729319:C:G	4.16502e-07	-1.6729	-2.97869e-10	8.25837e-05	-1.64477	-2.97869e-10	8.26251e-05	-1.64476	-2.97869e-10
72729400	chr3:72729400:G:A	9.9062e-07	-1.5082e-10	-0.806461	0.000192513	-1.5082e-10	-0.798412	0.000192611	-1.5082e-10	-0.7984
72729416	chr3:72729416:T:A	9.37634e-06	-1.5082e-10	1.44115	0.00200775	-1.5082e-10	1.54619	0.00200904	-1.5082e-10	1.54634
72729459	chr3:72729459:C:T	4.34621e-07	-0.845375	-0.784942	0.000111187	-0.586604	-0.760761	0.000111247	-0.586595	-0.760731
72730008	chr3:72730008:C:T	1.48318e-07	-1.42867	-1.27676	2.95102e-05	-1.41051	-1.26333	2.95257e-05	-1.41048	-1.26333
72730013	chr3:72730013:T:C	9.84415e-07	-1.5082e-10	-0.812745	0.0001913	-1.5082e-10	-0.804737	0.000191397	-1.5082e-10	-0.804725
72730427	chr3:72730427:A:G	6.25018e-07	-1.5082e-10	-1.26701	0.00012054	-1.5082e-10	-1.2666	0.000120599	-1.5082e-10	-1.2666
72730436	chr3:72730436:T:C	4.0145e-07	-1.70971	-2.97869e-10	7.71316e-05	-1.71306	-2.97869e-10	7.717e-05	-1.71306	-2.97869e-10
72730572	chr3:72730572:G:A	6.24825e-07	-1.5082e-10	-1.26732	0.000120501	-1.5082e-10	-1.26692	0.000120561	-1.5082e-10	-1.26692
72730605	chr3:72730605:C:T	6.1829e-07	-1.5082e-10	-1.27783	0.000119201	-1.5082e-10	-1.27777	0.00011926	-1.5082e-10	-1.27777
72730895	chr3:72730895:T:C	6.19532e-07	-1.5082e-10	-1.27583	0.000119825	-1.5082e-10	-1.27255	0.000119884	-1.5082e-10	-1.27255
72730992	chr3:72730992:T:C	2.96695e-07	-0.797933	-1.21415	7.51965e-05	-0.533571	-1.2049	7.52352e-05	-0.533562	-1.20489
72731924	chr3:72731924:G:A	2.6094e-07	-1.0105	-1.13	6.40653e-05	-0.784153	-1.11452	6.40991e-05	-0.784137	-1.11451
72732205	chr3:72732205:G:A	1.34744e-07	-1.53843	-1.26299	2.69724e-05	-1.52526	-1.2385	2.69863e-05	-1.52524	-1.23851
72732840	chr3:72732840:G:A	6.21122e-07	-1.5082e-10	-1.27327	0.00011944	-1.5082e-10	-1.27577	0.000119499	-1.5082e-10	-1.27577
72732847	chr3:72732847:C:T	8.14114e-07	-1.5082e-10	-1.00269	0.000157778	-1.5082e-10	-0.997391	0.000157857	-1.5082e-10	-0.997383
72733007	chr3:72733007:C:T	8.50132e-07	-1.5082e-10	-0.959401	0.000170031	-1.5082e-10	-0.922597	0.000170115	-1.5082e-10	-0.9226
72733133	chr3:72733133:C:T	3.31873e-06	-1.5082e-10	0.402546	0.000682364	-1.5082e-10	0.466985	0.000682827	-1.5082e-10	0.467167
72733589	chr3:72733589:T:A	3.00168e-07	-0.902233	-1.09822	7.49451e-05	-0.660756	-1.08107	7.49849e-05	-0.660739	-1.08105
72733663	chr3:72733663:G:A	6.18977e-07	-1.5082e-10	-1.27672	0.000119177	-1.5082e-10	-1.27797	0.000119237	-1.5082e-10	-1.27797
72734370	chr3:72734370:T:C	6.3428e-07	-1.5082e-10	-1.2523	0.000121678	-1.5082e-10	-1.2572	0.000121738	-1.5082e-10	-1.2572
72734417	chr3:72734417:A:G	4.78643e-07	-1.53384	-2.97869e-10	9.67485e-05	-1.48646	-2.97869e-10	9.6797e-05	-1.48646	-2.97869e-10
72734477	chr3:72734477:A:G	1.2805e-07	-1.5858	-1.26657	2.54959e-05	-1.57444	-1.24562	2.5509e-05	-1.57442	-1.24562
72734551	chr3:72734551:C:T	8.83346e-07	-1.5082e-10	-0.921076	0.000166456	-1.5082e-10	-0.943844	0.000166542	-1.5082e-10	-0.943824
72734768	chr3:72734768:A:AGCACT	6.49935e-07	-1.5082e-10	-1.22792	0.000124271	-1.5082e-10	-1.23611	0.000124333	-1.5082e-10	-1.23611
72734852	chr3:72734852:T:C	9.31808e-07	-1.5082e-10	-0.867666	0.000182398	-1.5082e-10	-0.852387	0.000182489	-1.5082e-10	-0.852385
72734978	chr3:72734978:G:T	9.32629e-07	-1.5082e-10	-0.866785	0.00018256	-1.5082e-10	-0.851498	0.000182651	-1.5082e-10	-0.851497
72735132	chr3:72735132:T:C	6.28863e-07	-1.5082e-10	-1.26088	0.000120751	-1.5082e-10	-1.26485	0.000120811	-1.5082e-10	-1.26485
72735284	chr3:72735284:G:A	6.25892e-07	-1.5082e-10	-1.26561	0.000120141	-1.5082e-10	-1.26991	0.0001202	-1.5082e-10	-1.26992
72735621	chr3:72735621:C:T	6.60714e-07	-1.5082e-10	-1.21147	0.000128189	-1.5082e-10	-1.20507	0.000128252	-1.5082e-10	-1.20507
72736491	chr3:72736491:A:T	8.17542e-07	-1.5082e-10	-0.99849	0.000163181	-1.5082e-10	-0.963715	0.000163263	-1.5082e-10	-0.963713
72736710	chr3:72736710:T:C	8.8247e-07	-1.5082e-10	-0.922067	0.000177664	-1.5082e-10	-0.878684	0.000177752	-1.5082e-10	-0.878685
72736851	chr3:72736851:G:A	4.01359e-06	-1.5082e-10	0.592648	0.000833744	-1.5082e-10	0.667349	0.000834241	-1.5082e-10	0.667447
72737909	chr3:72737909:A:G	8.88676e-07	-0.915059	-2.97869e-10	0.000171436	-0.91437	-2.97869e-10	0.00017149	-0.914547	-2.97869e-10
72738027	chr3:72738027:C:G	7.58441e-07	-1.5082e-10	-1.07353	0.000146581	-1.5082e-10	-1.071	0.000146655	-1.5082e-10	-1.07099
72738077	chr3:72738077:C:T	6.92663e-07	-1.5082e-10	-1.16425	0.000131805	-1.5082e-10	-1.17725	0.000131872	-1.5082e-10	-1.17724
72738102	chr3:72738102:T:C	1.36575e-06	-1.5082e-10	-0.485334	0.000250077	-1.5082e-10	-0.536808	0.000250205	-1.5082e-10	-0.536796
72738292	chr3:72738292:G:A	4.19601e-06	-1.5082e-10	0.637098	0.000871047	-1.5082e-10	0.711118	0.000871567	-1.5082e-10	0.711219
72738415	chr3:72738415:G:C	8.90814e-07	-0.912657	-2.97869e-10	0.000149805	-1.04924	-2.97869e-10	0.000149876	-1.04927	-2.97869e-10
72738435	chr3:72738435:G:A	2.16668e-07	-1.09311	-1.23331	5.42097e-05	-0.843186	-1.22253	5.42366e-05	-0.843183	-1.22254
72738701	chr3:72738701:T:C	1.26496e-06	-1.5082e-10	-0.562	0.000231444	-1.5082e-10	-0.614239	0.000231558	-1.5082e-10	-0.614245
72738836	chr3:72738836:A:G	6.544e-07	-1.5082e-10	-1.22107	0.000125342	-1.5082e-10	-1.22753	0.000125405	-1.5082e-10	-1.22753
72738869	chr3:72738869:C:T	6.20787e-07	-1.5082e-10	-1.2738	0.000119966	-1.5082e-10	-1.27137	0.000120026	-1.5082e-10	-1.27137
72739349	chr3:72739349:C:T	4.44762e-07	-1.60725	-2.97869e-10	8.51329e-05	-1.61436	-2.97869e-10	8.51739e-05	-1.61438	-2.97869e-10
72740186	chr3:72740186:A:G	1.17577e-06	-1.5082e-10	-0.63511	0.00022996	-1.5082e-10	-0.620671	0.000230078	-1.5082e-10	-0.620658
72740288	chr3:72740288:C:T	7.61814e-07	-1.5082e-10	-1.06909	0.000144194	-1.5082e-10	-1.08742	0.000144267	-1.5082e-10	-1.08741
72740310	chr3:72740310:T:C	8.13032e-07	-1.5082e-10	-1.00402	0.000152625	-1.5082e-10	-1.03059	0.000152701	-1.5082e-10	-1.03059
72740381	chr3:72740381:T:C	6.6787e-07	-1.5082e-10	-1.2007	0.000128843	-1.5082e-10	-1.19998	0.000128907	-1.5082e-10	-1.19998
72740410	chr3:72740410:A:G	9.91876e-07	-1.5082e-10	-0.805194	0.000186634	-1.5082e-10	-0.829427	0.000186728	-1.5082e-10	-0.829424
72740578	chr3:72740578:G:C	6.37029e-07	-1.5082e-10	-1.24798	0.000122214	-1.5082e-10	-1.25281	0.000122275	-1.5082e-10	-1.2528
72740606	chr3:72740606:T:C	6.30112e-07	-1.5082e-10	-1.25889	0.000122217	-1.5082e-10	-1.25278	0.000122278	-1.5082e-10	-1.25278
72740643	chr3:72740643:A:C	6.37654e-07	-1.5082e-10	-1.247	0.000123849	-1.5082e-10	-1.23951	0.000123911	-1.5082e-10	-1.23951
72740743	chr3:72740743:C:T	6.76225e-07	-1.5082e-10	-1.18827	0.000128964	-1.5082e-10	-1.19904	0.000129029	-1.5082e-10	-1.19903
72740803	chr3:72740803:T:C	1.35579e-07	-1.68912	-1.10612	2.47123e-05	-1.68095	-1.17033	2.47249e-05	-1.68095	-1.17032
72740996	chr3:72740996:T:C	1.02938e-05	-1.5082e-10	1.5345	0.002205	-1.5082e-10	1.63991	0.00220643	-1.5082e-10	1.64005
72741157	chr3:72741157:G:A	1.29132e-07	-1.56677	-1.27718	2.54722e-05	-1.54322	-1.27777	2.54854e-05	-1.5432	-1.27777
72741187	chr3:72741187:G:A	7.38489e-07	-1.5082e-10	-1.10019	0.000138809	-1.5082e-10	-1.12548	0.000138879	-1.5082e-10	-1.12547
72741858	chr3:72741858:C:A	4.086e-07	-1.69206	-2.97869e-10	7.983e-05	-1.67868	-2.97869e-10	7.98699e-05	-1.67868	-2.97869e-10
72742201	chr3:72742201:A:G	6.32822e-07	-1.5082e-10	-1.2546	0.000123084	-1.5082e-10	-1.24571	0.000123145	-1.5082e-10	-1.24571
72742214	chr3:72742214:AC:A	2.14487e-07	-1.06624	-1.2703	5.31018e-05	-0.819322	-1.26704	5.31283e-05	-0.819318	-1.26705
72742256	chr3:72742256:A:G	7.39066e-06	-1.5082e-10	1.20318	0.0014772	-1.5082e-10	1.23933	0.00147814	-1.5082e-10	1.23947
72742894	chr3:72742894:C:G	2.38886e-07	-1.09336	-1.13545	5.78696e-05	-0.877325	-1.12306	5.78996e-05	-0.877316	-1.12305
72742988	chr3:72742988:C:T	4.00733e-07	-1.7115	-2.97869e-10	7.81111e-05	-1.70045	-2.97869e-10	7.81502e-05	-1.70044	-2.97869e-10
72743103	chr3:72743103:CT:C	5.0897e-07	-1.4724	-2.97869e-10	9.25096e-05	-1.53127	-2.97869e-10	9.25569e-05	-1.53125	-2.97869e-10
72743499	chr3:72743499:A:G	2.78091e-07	-1.00869	-1.06816	6.85462e-05	-0.778893	-1.05218	6.85821e-05	-0.778882	-1.05216
72743842	chr3:72743842:C:T	2.81607e-05	2.54089	-2.97869e-10	0.0048381	2.4257	-2.97869e-10	0.0048412	2.42584	-2.97869e-10
72744043	chr3:72744043:G:A	7.26495e-07	-1.5082e-10	-1.11656	0.000137845	-1.5082e-10	-1.13245	0.000137915	-1.5082e-10	-1.13243
72744075	chr3:72744075:C:T	1.13356e-06	0.459251	-1.13092	0.00042562	1.09125	-1.09628	0.000425777	1.09111	-1.09627
72744094	chr3:72744094:C:T	9.90439e-07	-1.5082e-10	-0.806644	0.000189044	-1.5082e-10	-0.816595	0.000189138	-1.5082e-10	-0.816596
72744500	chr3:72744500:C:A	1.70282e-07	-1.56839	-0.998945	3.15081e-05	-1.55303	-1.0553	3.1525e-05	-1.55301	-1.05528
72744561	chr3:72744561:C:T	1.19883e-07	-1.70142	-1.21686	2.36489e-05	-1.70178	-1.19348	2.36602e-05	-1.7018	-1.19349
72744635	chr3:72744635:T:TC	2.55955e-07	-1.03273	-1.12706	6.27442e-05	-0.806545	-1.11297	6.27768e-05	-0.806536	-1.11295
72745047	chr3:72745047:A:G	1.53985e-07	-1.44542	-1.22252	3.15819e-05	-1.40927	-1.19673	3.15983e-05	-1.40924	-1.19673
72745715	chr3:72745715:T:C	2.0754e-06	-1.5082e-10	-0.0668828	0.000399781	-1.5082e-10	-0.067662	0.000399982	-1.5082e-10	-0.0676555
72745720	chr3:72745720:GTTTATAAAAGTGCTTTGA:G	6.2618e-07	-1.5082e-10	-1.26515	0.00012077	-1.5082e-10	-1.26469	0.00012083	-1.5082e-10	-1.26469
72745793	chr3:72745793:T:C	1.17339e-06	-1.5082e-10	-0.637136	0.000215025	-1.5082e-10	-0.687823	0.000215131	-1.5082e-10	-0.687828
72745962	chr3:72745962:C:G	7.4948e-06	1.21717	-2.97869e-10	0.00235276	1.70477	-2.97869e-10	0.00235407	1.70483	-2.97869e-10
72746505	chr3:72746505:T:C	1.21218e-06	-1.5082e-10	-0.604618	0.000222183	-1.5082e-10	-0.655076	0.000222292	-1.5082e-10	-0.655081
72746704	chr3:72746704:A:T	6.26283e-07	-1.5082e-10	-1.26499	0.000120789	-1.5082e-10	-1.26453	0.000120849	-1.5082e-10	-1.26453
72746796	chr3:72746796:C:T	9.40334e-07	-1.5082e-10	-0.858557	0.000182834	-1.5082e-10	-0.850001	0.000182927	-1.5082e-10	-0.849989
72747189	chr3:72747189:T:C	3.15821e-07	-1.03841	-0.911208	7.88536e-05	-0.805597	-0.885387	7.88955e-05	-0.805588	-0.885363
72747853	chr3:72747853:G:GT	4.06318e-07	-0.675536	-1.02212	0.000154671	-0.0622041	-0.955075	0.000154729	-0.0623367	-0.955063
72747857	chr3:72747857:T:G	4.21517e-07	-0.661878	-0.999056	0.000161452	-0.045307	-0.929063	0.000161513	-0.0454403	-0.92905
72747944	chr3:72747944:A:G	6.26046e-07	-1.5082e-10	-1.26537	0.000120514	-1.5082e-10	-1.26681	0.000120574	-1.5082e-10	-1.26681
72748127	chr3:72748127:G:A	2.88004e-06	1.38044	-1.11968	0.000763541	1.73586	-1.15647	0.000763886	1.73581	-1.15646
72748889	chr3:72748889:A:T	9.53913e-07	-1.5082e-10	-0.84422	0.000185509	-1.5082e-10	-0.835474	0.000185604	-1.5082e-10	-0.835462
72748975	chr3:72748975:A:G	1.54975e-06	-1.5082e-10	-0.358946	0.000290253	-1.5082e-10	-0.387826	0.000290398	-1.5082e-10	-0.387823
72748981	chr3:72748981:A:G	1.04009e-06	-1.5082e-10	-0.757733	0.000202121	-1.5082e-10	-0.749711	0.000202224	-1.5082e-10	-0.749698
72748996	chr3:72748996:CACAG:C	9.26773e-07	-1.5082e-10	-0.873084	0.000181858	-1.5082e-10	-0.855354	0.000181948	-1.5082e-10	-0.855351
72749263	chr3:72749263:G:A	6.42792e-07	-1.5082e-10	-1.23897	0.000123775	-1.5082e-10	-1.24011	0.000123837	-1.5082e-10	-1.24011
72749502	chr3:72749502:T:C	9.40334e-07	-1.5082e-10	-0.858557	0.000182834	-1.5082e-10	-0.850001	0.000182927	-1.5082e-10	-0.849989
72749677	chr3:72749677:CTAAAA:C	1.55493e-06	-1.5082e-10	-0.355605	0.00031765	-1.5082e-10	-0.297629	0.000317811	-1.5082e-10	-0.297618
72750397	chr3:72750397:C:T	3.60932e-06	-1.5082e-10	0.486483	0.00074147	-1.5082e-10	0.550057	0.000741978	-1.5082e-10	0.550244
72750552	chr3:72750552:C:T	1.54999e-07	-1.55825	-1.10312	2.90123e-05	-1.54408	-1.14678	2.90278e-05	-1.54405	-1.14677
72751004	chr3:72751004:A:C	1.23741e-06	-1.5082e-10	-0.584019	0.000228	-1.5082e-10	-0.629231	0.000228112	-1.5082e-10	-0.629239
72751363	chr3:72751363:T:C	1.21858e-06	-1.5082e-10	-0.599348	0.000239181	-1.5082e-10	-0.581356	0.000239304	-1.5082e-10	-0.581341
72751411	chr3:72751411:T:A	1.9416e-06	-1.5082e-10	-0.133526	0.000383055	-1.5082e-10	-0.110399	0.000383253	-1.5082e-10	-0.110379
72751412	chr3:72751412:C:A	2.71197e-07	-0.893189	-1.20876	6.75741e-05	-0.645361	-1.19999	6.76094e-05	-0.645344	-1.19998
72751682	chr3:72751682:T:C	8.32805e-07	-1.5082e-10	-0.979993	0.000158351	-1.5082e-10	-0.993763	0.00015843	-1.5082e-10	-0.993765
72751787	chr3:72751787:A:G	8.34519e-07	-1.5082e-10	-0.977937	0.000156835	-1.5082e-10	-1.00338	0.000156913	-1.5082e-10	-1.00338
72752063	chr3:72752063:G:A	2.67562e-07	-0.974935	-1.14051	6.60695e-05	-0.740915	-1.12696	6.61037e-05	-0.740906	-1.12694
72752388	chr3:72752388:C:T	1.04225e-06	-1.5082e-10	-0.755657	0.000203286	-1.5082e-10	-0.743962	0.000203387	-1.5082e-10	-0.743966
72752454	chr3:72752454:T:C	3.24715e-07	-1.03541	-0.886429	8.08271e-05	-0.806162	-0.860103	8.08701e-05	-0.806154	-0.860077
72752501	chr3:72752501:T:C	6.387e-07	-1.5082e-10	-1.24536	0.000122522	-1.5082e-10	-1.25029	0.000122583	-1.5082e-10	-1.25029
72753480	chr3:72753480:C:G	5.63593e-07	-1.37046	-2.97869e-10	9.70412e-05	-1.48344	-2.97869e-10	9.70872e-05	-1.48346	-2.97869e-10
72753484	chr3:72753484:AC:A	8.67492e-07	-1.5082e-10	-0.939186	0.000168547	-1.5082e-10	-0.931362	0.000168633	-1.5082e-10	-0.931351
72753573	chr3:72753573:G:C	6.53806e-07	-1.5082e-10	-1.22198	0.000125197	-1.5082e-10	-1.22869	0.000125259	-1.5082e-10	-1.22869
72753660	chr3:72753660:G:A	1.68162e-06	-1.5082e-10	-0.277279	0.000345289	-1.5082e-10	-0.214197	0.000345482	-1.5082e-10	-0.214135
72753947	chr3:72753947:G:A	6.40763e-07	-1.5082e-10	-1.24213	0.0001229	-1.5082e-10	-1.24721	0.000122961	-1.5082e-10	-1.24721
72754375	chr3:72754375:TTTC:T	1.02468e-06	-1.5082e-10	-0.772654	0.00019877	-1.5082e-10	-0.766428	0.000198872	-1.5082e-10	-0.766415
72754382	chr3:72754382:TTC:T	6.51606e-07	-1.5082e-10	-1.22535	0.000124769	-1.5082e-10	-1.23212	0.000124831	-1.5082e-10	-1.23211
72754439	chr3:72754439:C:T	1.46531e-07	-1.50274	-1.21482	2.74019e-05	-1.4969	-1.25106	2.74165e-05	-1.49687	-1.25106
72754451	chr3:72754451:G:A	4.42271e-07	-1.61287	-2.97869e-10	8.17227e-05	-1.65525	-2.97869e-10	8.17627e-05	-1.65525	-2.97869e-10
72754500	chr3:72754500:G:A	7.53214e-07	-1.08044	-2.97869e-10	0.000121551	-1.25825	-2.97869e-10	0.00012161	-1.25825	-2.97869e-10
72754861	chr3:72754861:T:C	6.62548e-07	-1.5082e-10	-1.2087	0.000129775	-1.5082e-10	-1.19277	0.00012984	-1.5082e-10	-1.19277
72755135	chr3:72755135:A:G	6.91751e-06	-1.5082e-10	1.13702	0.00136782	-1.5082e-10	1.16239	0.00136854	-1.5082e-10	1.16242
72755883	chr3:72755883:C:A	3.3747e-07	-0.919024	-0.964291	8.54129e-05	-0.668444	-0.942637	8.54585e-05	-0.668429	-0.942614
72756582	chr3:72756582:T:C	2.6567e-07	-1.01554	-1.107	6.55607e-05	-0.783792	-1.09181	6.55949e-05	-0.783782	-1.09179
72756636	chr3:72756636:T:C	2.4899e-07	-1.00555	-1.18183	5.96609e-05	-0.793936	-1.17597	5.9692e-05	-0.793922	-1.17596
72756638	chr3:72756638:G:A	3.04984e-07	-1.04264	-0.941893	7.60672e-05	-0.809402	-0.917558	7.61076e-05	-0.809393	-0.917534
72756704	chr3:72756704:A:G	8.63549e-07	-1.5082e-10	-0.943742	0.000162018	-1.5082e-10	-0.970868	0.000162099	-1.5082e-10	-0.970865
72756728	chr3:72756728:A:G	6.39868e-07	-1.5082e-10	-1.24353	0.000124391	-1.5082e-10	-1.23515	0.000124453	-1.5082e-10	-1.23515
72756756	chr3:72756756:G:A	2.67438e-06	0.186681	-2.97869e-10	0.000642522	0.406823	-2.97869e-10	0.000642878	0.40688	-2.97869e-10
72756757	chr3:72756757:T:A	2.67219e-06	0.185863	-2.97869e-10	0.000641975	0.405971	-2.97869e-10	0.000642331	0.406028	-2.97869e-10
72756932	chr3:72756932:A:G	3.22365e-07	-1.03387	-0.895235	8.06487e-05	-0.79904	-0.869435	8.06916e-05	-0.799031	-0.869409
72757471	chr3:72757471:A:G	1.52059e-07	-1.48335	-1.19717	3.12145e-05	-1.45871	-1.15899	3.12307e-05	-1.45868	-1.15899
72757662	chr3:72757662:T:C	4.01179e-07	-1.71038	-2.97869e-10	7.73935e-05	-1.70967	-2.97869e-10	7.74322e-05	-1.70967	-2.97869e-10
72757924	chr3:72757924:T:C	6.07011e-07	-1.29625	-2.97869e-10	0.000103186	-1.42205	-2.97869e-10	0.000103234	-1.42207	-2.97869e-10
72758173	chr3:72758173:T:C	1.35969e-06	-1.5082e-10	-0.489779	0.00024964	-1.5082e-10	-0.538558	0.000249762	-1.5082e-10	-0.538566
72758320	chr3:72758320:A:G	3.38359e-07	-0.682186	-1.1985	0.000128663	-0.041573	-1.15981	0.00012871	-0.0417146	-1.1598
72758751	chr3:72758751:TAG:T	6.35304e-07	-1.5082e-10	-1.25069	0.000121915	-1.5082e-10	-1.25525	0.000121976	-1.5082e-10	-1.25525
72758862	chr3:72758862:T:C	3.53683e-07	-0.615251	-1.22114	0.000130878	0.00640969	-1.19072	0.000130926	0.00627038	-1.19071
72759021	chr3:72759021:G:T	7.40687e-07	-1.5082e-10	-1.09721	0.00014576	-1.5082e-10	-1.07662	0.000145833	-1.5082e-10	-1.07661
72759209	chr3:72759209:T:C	6.18005e-07	-1.5082e-10	-1.2783	0.00011919	-1.5082e-10	-1.27786	0.000119249	-1.5082e-10	-1.27786
72759234	chr3:72759234:G:T	7.50531e-07	-1.5082e-10	-1.08401	0.000147806	-1.5082e-10	-1.06268	0.00014788	-1.5082e-10	-1.06267
72759243	chr3:72759243:G:A	8.65371e-07	-1.5082e-10	-0.941634	0.000164427	-1.5082e-10	-0.95611	0.000164509	-1.5082e-10	-0.956111
72759464	chr3:72759464:GC:G	8.46674e-07	-1.5082e-10	-0.963476	0.000160954	-1.5082e-10	-0.977462	0.000161033	-1.5082e-10	-0.977463
72759470	chr3:72759470:C:CAGG	8.46412e-07	-1.5082e-10	-0.963786	0.000160904	-1.5082e-10	-0.977773	0.000160983	-1.5082e-10	-0.977774
72759501	chr3:72759501:GC:G	8.46026e-07	-1.5082e-10	-0.964242	0.00016563	-1.5082e-10	-0.948823	0.000165712	-1.5082e-10	-0.948822
72759623	chr3:72759623:G:A	7.38676e-07	-1.5082e-10	-1.09993	0.000145348	-1.5082e-10	-1.07945	0.00014542	-1.5082e-10	-1.07945
72760161	chr3:72760161:C:T	3.68397e-05	2.80954	-2.97869e-10	0.00630529	2.69057	-2.97869e-10	0.00630936	2.69071	-2.97869e-10
72760440	chr3:72760440:A:G	1.36393e-07	-1.55286	-1.23639	2.75771e-05	-1.53204	-1.20955	2.75913e-05	-1.53202	-1.20955
72760742	chr3:72760742:G:C	1.84213e-06	-1.5082e-10	-0.186115	0.000377813	-1.5082e-10	-0.124178	0.000378025	-1.5082e-10	-0.124114
72760863	chr3:72760863:C:A	6.62005e-07	-1.5082e-10	-1.20952	0.000125649	-1.5082e-10	-1.22509	0.000125712	-1.5082e-10	-1.22508
72761306	chr3:72761306:G:A	9.83897e-07	-1.5082e-10	-0.813271	0.000185151	-1.5082e-10	-0.837406	0.000185243	-1.5082e-10	-0.837407
72761409	chr3:72761409:C:T	7.47935e-07	-1.5082e-10	-1.08748	0.000147079	-1.5082e-10	-1.06761	0.000147153	-1.5082e-10	-1.0676
72761780	chr3:72761780:AT:A	6.68692e-07	-1.5082e-10	-1.19947	0.000126763	-1.5082e-10	-1.21626	0.000126826	-1.5082e-10	-1.21626
72761897	chr3:72761897:T:C	1.38426e-06	-1.5082e-10	-0.47187	0.000273185	-1.5082e-10	-0.448428	0.000273322	-1.5082e-10	-0.448425
72761933	chr3:72761933:T:C	1.25833e-06	-1.5082e-10	-0.567252	0.000238173	-1.5082e-10	-0.585582	0.000238292	-1.5082e-10	-0.585579
72762047	chr3:72762047:A:G	5.07611e-07	-1.47508	-2.97869e-10	0.000100796	-1.44548	-2.97869e-10	0.000100845	-1.44549	-2.97869e-10
72762387	chr3:72762387:C:T	5.36712e-07	-0.342828	-1.0765	0.000210398	0.314102	-1.02368	0.000210474	0.313953	-1.02367
72762560	chr3:72762560:G:A	6.50477e-07	-1.5082e-10	-1.22709	0.000124604	-1.5082e-10	-1.23343	0.000124667	-1.5082e-10	-1.23343
72762573	chr3:72762573:G:A	1.38385e-06	-1.5082e-10	-0.472168	0.000278379	-1.5082e-10	-0.429595	0.000278518	-1.5082e-10	-0.42959
72762638	chr3:72762638:A:G	6.40855e-07	-1.5082e-10	-1.24199	0.000124674	-1.5082e-10	-1.23288	0.000124736	-1.5082e-10	-1.23288
72762676	chr3:72762676:C:T	3.15045e-07	-0.99595	-0.956125	7.8967e-05	-0.755163	-0.934385	7.90091e-05	-0.75515	-0.934361
72762874	chr3:72762874:C:T	6.50941e-07	-1.5082e-10	-1.22637	0.000124687	-1.5082e-10	-1.23277	0.000124749	-1.5082e-10	-1.23277
72762909	chr3:72762909:C:T	6.48633e-07	-1.5082e-10	-1.22993	0.000124317	-1.5082e-10	-1.23575	0.000124377	-1.5082e-10	-1.23576
72762957	chr3:72762957:A:C	7.32832e-07	-1.5082e-10	-1.10788	0.000143924	-1.5082e-10	-1.08929	0.000143996	-1.5082e-10	-1.08929
72763393	chr3:72763393:G:A	7.60186e-07	-1.5082e-10	-1.07123	0.000144184	-1.5082e-10	-1.08749	0.000144255	-1.5082e-10	-1.08749
72763538	chr3:72763538:G:A	8.46027e-07	-1.5082e-10	-0.96424	0.00016744	-1.5082e-10	-0.937953	0.000167524	-1.5082e-10	-0.937949
72763595	chr3:72763595:C:T	1.52281e-07	-1.44558	-1.23349	2.97937e-05	-1.49085	-1.17343	2.98089e-05	-1.49083	-1.17344
72764160	chr3:72764160:CCT:C	1.16633e-06	-1.5082e-10	-0.643172	0.000233845	-1.5082e-10	-0.60392	0.000233962	-1.5082e-10	-0.603915
72764183	chr3:72764183:C:A	6.34584e-07	-1.5082e-10	-1.25182	0.000121797	-1.5082e-10	-1.25623	0.000121857	-1.5082e-10	-1.25623
72764797	chr3:72764797:C:G	6.76189e-07	-1.5082e-10	-1.18832	0.000132664	-1.5082e-10	-1.17076	0.00013273	-1.5082e-10	-1.17076
72764862	chr3:72764862:T:C	9.5539e-07	0.238521	-1.08119	0.000349404	0.841902	-1.04425	0.000349535	0.84176	-1.04423
72766197	chr3:72766197:T:C	6.24223e-07	-1.5082e-10	-1.26828	0.00012001	-1.5082e-10	-1.271	0.00012007	-1.5082e-10	-1.271
72766603	chr3:72766603:T:C	1.21841e-06	0.402255	-1.00175	0.000459369	1.02977	-0.958492	0.000459543	1.02962	-0.958467
72767161	chr3:72767161:T:C	6.34873e-07	-1.5082e-10	-1.25137	0.000123224	-1.5082e-10	-1.24457	0.000123286	-1.5082e-10	-1.24457
72767323	chr3:72767323:G:A	6.33247e-07	-1.5082e-10	-1.25393	0.000123026	-1.5082e-10	-1.24618	0.000123087	-1.5082e-10	-1.24618
72767337	chr3:72767337:C:T	3.47568e-07	-0.910075	-0.943757	8.80915e-05	-0.660583	-0.919619	8.81381e-05	-0.660574	-0.919596
72767876	chr3:72767876:T:C	8.89013e-07	-1.5082e-10	-0.91468	0.00017447	-1.5082e-10	-0.896826	0.000174557	-1.5082e-10	-0.896825
72767968	chr3:72767968:C:T	8.58934e-07	-1.5082e-10	-0.9491	0.000163275	-1.5082e-10	-0.963144	0.000163356	-1.5082e-10	-0.963145
72768129	chr3:72768129:A:G	6.37869e-07	-1.5082e-10	-1.24666	0.000122378	-1.5082e-10	-1.25146	0.000122439	-1.5082e-10	-1.25146
72768461	chr3:72768461:T:C	1.30267e-06	0.462784	-0.995405	0.00049505	1.09811	-0.952032	0.000495236	1.09797	-0.952007
72768470	chr3:72768470:T:G	1.37284e-06	-0.480156	-2.97869e-10	0.000254527	-0.519171	-2.97869e-10	0.000254664	-0.519129	-2.97869e-10
72768697	chr3:72768697:G:A	8.87881e-07	-1.5082e-10	-0.915954	0.000176679	-1.5082e-10	-0.884243	0.000176768	-1.5082e-10	-0.884236
72768893	chr3:72768893:A:G	7.41574e-07	-1.5082e-10	-1.09602	0.000146352	-1.5082e-10	-1.07256	0.000146425	-1.5082e-10	-1.07256
72768903	chr3:72768903:G:A	8.44363e-07	-1.5082e-10	-0.96621	0.000160713	-1.5082e-10	-0.978958	0.000160793	-1.5082e-10	-0.978959
72768911	chr3:72768911:C:T	6.47437e-07	-1.5082e-10	-1.23177	0.000125991	-1.5082e-10	-1.22237	0.000126054	-1.5082e-10	-1.22237
72769014	chr3:72769014:A:C	2.22822e-07	-1.64301	-0.655413	4.85032e-05	-1.62319	-0.553762	4.85298e-05	-1.62317	-0.553725
72769495	chr3:72769495:C:T	7.44425e-07	-1.5082e-10	-1.09218	0.000139853	-1.5082e-10	-1.11799	0.000139923	-1.5082e-10	-1.11798
72769623	chr3:72769623:A:C	8.89055e-07	-1.5082e-10	-0.914634	0.000176923	-1.5082e-10	-0.882861	0.000177013	-1.5082e-10	-0.882854
72769675	chr3:72769675:T:C	6.67095e-06	-1.5082e-10	1.10073	0.00131753	-1.5082e-10	1.12494	0.00131823	-1.5082e-10	1.12497
72769751	chr3:72769751:T:A	1.61044e-07	-1.59384	-1.02928	2.98285e-05	-1.57131	-1.0918	2.98444e-05	-1.57129	-1.09179
72769845	chr3:72769845:C:T	7.56932e-07	-1.5082e-10	-1.07552	0.000141881	-1.5082e-10	-1.10359	0.000141952	-1.5082e-10	-1.10358
72770260	chr3:72770260:A:C	6.53851e-07	-1.5082e-10	-1.22191	0.000125204	-1.5082e-10	-1.22863	0.000125267	-1.5082e-10	-1.22863
72770944	chr3:72770944:T:A	6.2857e-07	-1.5082e-10	-1.26135	0.000121252	-1.5082e-10	-1.26071	0.000121312	-1.5082e-10	-1.26071
72770979	chr3:72770979:A:G	1.86108e-06	0.631352	-0.80723	0.000756409	1.31026	-0.740255	0.000756698	1.31011	-0.740221
72771157	chr3:72771157:C:G	8.87881e-07	-1.5082e-10	-0.915954	0.000176679	-1.5082e-10	-0.884243	0.000176768	-1.5082e-10	-0.884236
72771647	chr3:72771647:G:A	5.43562e-07	-1.40665	-2.97869e-10	9.4319e-05	-1.51189	-2.97869e-10	9.43638e-05	-1.51192	-2.97869e-10
72772003	chr3:72772003:A:AG	1.93521e-06	0.684408	-0.821228	0.000792098	1.3709	-0.754788	0.000792399	1.37075	-0.754755
72772010	chr3:72772010:A:G	7.61361e-07	-1.5082e-10	-1.06968	0.000143751	-1.5082e-10	-1.09049	0.000143823	-1.5082e-10	-1.09049
72772539	chr3:72772539:C:G	5.35909e-07	-1.42083	-2.97869e-10	9.68241e-05	-1.48568	-2.97869e-10	9.68738e-05	-1.48567	-2.97869e-10
72772557	chr3:72772557:T:C	2.95231e-07	-1.15756	-0.85948	7.23321e-05	-0.944466	-0.832844	7.23706e-05	-0.944457	-0.832817
72773221	chr3:72773221:T:C	1.15912e-06	-1.5082e-10	-0.649376	0.000226783	-1.5082e-10	-0.634586	0.000226898	-1.5082e-10	-0.634573
72773477	chr3:72773477:A:G	1.20431e-06	0.459396	-1.07052	0.000456135	1.09559	-1.03138	0.000456305	1.09545	-1.03136
72773770	chr3:72773770:A:G	6.43146e-07	-1.5082e-10	-1.23842	0.000123297	-1.5082e-10	-1.24398	0.000123359	-1.5082e-10	-1.24398
72773830	chr3:72773830:C:T	1.18408e-06	-1.5082e-10	-0.628068	0.000225785	-1.5082e-10	-0.638995	0.000225897	-1.5082e-10	-0.638995
72774112	chr3:72774112:G:A	8.84982e-07	-1.5082e-10	-0.919225	0.000169155	-1.5082e-10	-0.927764	0.000169239	-1.5082e-10	-0.927762
72774429	chr3:72774429:A:G	9.1211e-07	-1.5082e-10	-0.889032	0.000179531	-1.5082e-10	-0.868232	0.00017962	-1.5082e-10	-0.868231
72774463	chr3:72774463:T:C	6.49888e-07	-1.5082e-10	-1.22799	0.000124457	-1.5082e-10	-1.23462	0.000124519	-1.5082e-10	-1.23461
72774598	chr3:72774598:T:C	7.73073e-07	-1.5082e-10	-1.05442	0.00014512	-1.5082e-10	-1.08102	0.000145193	-1.5082e-10	-1.08101
72774608	chr3:72774608:A:C	8.60836e-06	-1.5082e-10	1.3557	0.00171991	-1.5082e-10	1.39145	0.00172102	-1.5082e-10	1.3916
72774825	chr3:72774825:G:A	7.70317e-07	-1.5082e-10	-1.05799	0.00014431	-1.5082e-10	-1.08662	0.000144382	-1.5082e-10	-1.08661
72775012	chr3:72775012:A:G	1.23962e-07	-1.63297	-1.25184	2.50015e-05	-1.62181	-1.21783	2.50144e-05	-1.6218	-1.21783
72775093	chr3:72775093:C:T	8.45568e-07	-1.5082e-10	-0.964783	0.000167916	-1.5082e-10	-0.935115	0.000168001	-1.5082e-10	-0.935107
72775109	chr3:72775109:C:T	1.8525e-07	-1.23069	-1.25239	4.28035e-05	-1.04693	-1.25503	4.28253e-05	-1.04692	-1.25502
72775518	chr3:72775518:T:C	4.02627e-07	-1.70678	-2.97869e-10	7.82547e-05	-1.69861	-2.97869e-10	7.82937e-05	-1.69861	-2.97869e-10
72775631	chr3:72775631:C:T	1.10733e-06	-1.5082e-10	-0.695089	0.000216673	-1.5082e-10	-0.680187	0.000216784	-1.5082e-10	-0.680175
72775860	chr3:72775860:C:T	2.2696e-07	-1.55143	-0.728589	4.95898e-05	-1.52277	-0.632017	4.96171e-05	-1.52275	-0.631984
72776580	chr3:72776580:A:AT	8.62323e-07	-1.5082e-10	-0.945162	0.000169085	-1.5082e-10	-0.928177	0.000169169	-1.5082e-10	-0.928175
72776687	chr3:72776687:TAA:T	6.43955e-07	-1.5082e-10	-1.23716	0.000124391	-1.5082e-10	-1.23515	0.000124453	-1.5082e-10	-1.23515
72776850	chr3:72776850:G:A	6.58317e-07	-1.5082e-10	-1.21511	0.000125809	-1.5082e-10	-1.22381	0.000125872	-1.5082e-10	-1.22381
72776913	chr3:72776913:T:C	1.54914e-06	-1.5082e-10	-0.359335	0.000310438	-1.5082e-10	-0.320594	0.000310598	-1.5082e-10	-0.320576
72777002	chr3:72777002:T:C	7.0539e-06	-1.5082e-10	1.15654	0.00139601	-1.5082e-10	1.1828	0.00139675	-1.5082e-10	1.18283
72777356	chr3:72777356:A:G	8.86372e-07	-1.5082e-10	-0.917656	0.000176361	-1.5082e-10	-0.886045	0.00017645	-1.5082e-10	-0.886038
72777382	chr3:72777382:A:T	8.88256e-07	-1.5082e-10	-0.915533	0.000176757	-1.5082e-10	-0.883802	0.000176846	-1.5082e-10	-0.883794
72777388	chr3:72777388:T:C	6.59877e-07	-1.5082e-10	-1.21274	0.000128786	-1.5082e-10	-1.20042	0.000128851	-1.5082e-10	-1.20042
72777398	chr3:72777398:T:C	1.17809e-06	-1.5082e-10	-0.633143	0.000230571	-1.5082e-10	-0.618018	0.000230689	-1.5082e-10	-0.618005
72777451	chr3:72777451:C:T	1.70802e-06	-1.5082e-10	-0.261702	0.000349721	-1.5082e-10	-0.201443	0.000349916	-1.5082e-10	-0.20138
72777866	chr3:72777866:T:C	8.56085e-07	-1.5082e-10	-0.952423	0.000167635	-1.5082e-10	-0.93679	0.000167719	-1.5082e-10	-0.936787
72778242	chr3:72778242:T:C	2.41339e-07	-0.960485	-1.25811	5.66867e-05	-0.764276	-1.25676	5.67159e-05	-0.764253	-1.25677
72778456	chr3:72778456:A:AAAAGAAAAGAAAAG	8.92697e-07	-1.5082e-10	-0.910546	0.00017802	-1.5082e-10	-0.87668	0.00017811	-1.5082e-10	-0.876673
72778836	chr3:72778836:T:C	5.65494e-07	-0.916071	-0.451022	0.000141243	-0.669762	-0.438337	0.000141322	-0.669742	-0.438294
72779000	chr3:72779000:T:C	2.1882e-07	-1.05196	-1.26458	5.05965e-05	-0.869544	-1.26515	5.0623e-05	-0.86952	-1.26515
72779272	chr3:72779272:G:A	7.20104e-07	-1.5082e-10	-1.1254	0.000135473	-1.5082e-10	-1.1498	0.000135541	-1.5082e-10	-1.1498
72779274	chr3:72779274:C:A	7.37654e-07	-1.5082e-10	-1.10132	0.0001447	-1.5082e-10	-1.08391	0.000144772	-1.5082e-10	-1.08391
72779502	chr3:72779502:G:A	9.29534e-07	-1.5082e-10	-0.870109	0.000185308	-1.5082e-10	-0.83656	0.000185401	-1.5082e-10	-0.836552
72779670	chr3:72779670:A:G	5.48092e-07	-0.126322	-1.27203	0.000202546	0.51118	-1.25879	0.000202618	0.511036	-1.25879
72779949	chr3:72779949:A:G	3.78115e-07	-0.954037	-0.815557	9.56895e-05	-0.709084	-0.788385	9.57412e-05	-0.709069	-0.788357
72779972	chr3:72779972:T:C	9.3001e-07	-1.5082e-10	-0.869597	0.000185405	-1.5082e-10	-0.836038	0.000185498	-1.5082e-10	-0.83603
72780001	chr3:72780001:C:G	8.97217e-07	-1.5082e-10	-0.905494	0.000171943	-1.5082e-10	-0.911413	0.000172028	-1.5082e-10	-0.91142
72780718	chr3:72780718:A:G	1.58041e-07	-1.43506	-1.20688	3.2412e-05	-1.41179	-1.16826	3.2429e-05	-1.41176	-1.16827
72781344	chr3:72781344:C:G	6.31695e-07	-1.5082e-10	-1.25639	0.000120953	-1.5082e-10	-1.26317	0.000121013	-1.5082e-10	-1.26317
72781351	chr3:72781351:C:T	2.23515e-07	-1.04749	-1.24782	5.49942e-05	-0.792838	-1.25851	5.50221e-05	-0.792831	-1.25851
72781531	chr3:72781531:T:G	9.97429e-07	-1.5082e-10	-0.799611	0.000186786	-1.5082e-10	-0.828615	0.000186879	-1.5082e-10	-0.828614
72781946	chr3:72781946:G:GA	1.11166e-06	-1.5082e-10	-0.691186	0.000220558	-1.5082e-10	-0.662417	0.000220668	-1.5082e-10	-0.662415
72782247	chr3:72782247:T:G	9.28817e-07	-1.5082e-10	-0.870881	0.000185161	-1.5082e-10	-0.837351	0.000185255	-1.5082e-10	-0.837343
72782472	chr3:72782472:G:A	7.54562e-07	-1.5082e-10	-1.07865	0.000148178	-1.5082e-10	-1.06016	0.000148252	-1.5082e-10	-1.06016
72782672	chr3:72782672:G:A	7.19436e-07	-1.5082e-10	-1.12633	0.000140577	-1.5082e-10	-1.11282	0.000140647	-1.5082e-10	-1.11282
72782925	chr3:72782925:C:T	2.12596e-07	-1.07915	-1.26624	5.26115e-05	-0.83463	-1.26101	5.26379e-05	-0.834621	-1.26102
72783489	chr3:72783489:T:C	3.97483e-07	-0.467585	-1.25205	0.000139751	0.109721	-1.22844	0.000139802	0.109588	-1.22843
72783830	chr3:72783830:T:C	9.35487e-07	-1.5082e-10	-0.863725	0.00018651	-1.5082e-10	-0.830095	0.000186604	-1.5082e-10	-0.830087
72784641	chr3:72784641:C:T	6.57074e-07	-1.5082e-10	-1.217	0.000125747	-1.5082e-10	-1.22431	0.000125809	-1.5082e-10	-1.22431
72785295	chr3:72785295:A:C	5.82282e-07	-0.0602809	-1.27756	0.000209233	0.562535	-1.27767	0.000209306	0.562388	-1.27766
72785370	chr3:72785370:G:A	1.26428e-06	-1.5082e-10	-0.562538	0.000237833	-1.5082e-10	-0.587009	0.000237952	-1.5082e-10	-0.587005
72785412	chr3:72785412:G:A	6.3054e-07	-1.5082e-10	-1.25822	0.00012048	-1.5082e-10	-1.26709	0.00012054	-1.5082e-10	-1.26709
72785568	chr3:72785568:A:G	9.81306e-07	0.386257	-1.20217	0.000359478	1.00177	-1.17569	0.000359612	1.00163	-1.17568
72786209	chr3:72786209:A:G	1.24681e-06	-0.576449	-2.97869e-10	0.000239125	-0.581593	-2.97869e-10	0.000239256	-0.58154	-2.97869e-10
72786227	chr3:72786227:C:A	6.69679e-07	-1.19799	-2.97869e-10	0.000118178	-1.28638	-2.97869e-10	0.000118237	-1.28639	-2.97869e-10
72786479	chr3:72786479:G:A	1.83553e-07	-1.49509	-0.997198	3.91439e-05	-1.45453	-0.936807	3.91652e-05	-1.4545	-0.936785
72786655	chr3:72786655:T:C	1.18079e-06	-1.5082e-10	-0.630851	0.000222274	-1.5082e-10	-0.654667	0.000222385	-1.5082e-10	-0.654664
72786694	chr3:72786694:C:T	6.33677e-07	-1.5082e-10	-1.25325	0.000123861	-1.5082e-10	-1.23942	0.000123923	-1.5082e-10	-1.23942
72786863	chr3:72786863:A:G	8.56125e-07	-1.5082e-10	-0.952376	0.000167549	-1.5082e-10	-0.937301	0.000167633	-1.5082e-10	-0.937299
72786968	chr3:72786968:C:T	2.05637e-07	-1.10711	-1.27157	5.06156e-05	-0.86688	-1.26744	5.0641e-05	-0.866871	-1.26744
72788253	chr3:72788253:C:T	7.14385e-07	-1.5082e-10	-1.13337	0.000138936	-1.5082e-10	-1.12457	0.000139005	-1.5082e-10	-1.12456
72788308	chr3:72788308:C:T	1.0891e-06	-1.5082e-10	-0.711683	0.000207943	-1.5082e-10	-0.721314	0.000208046	-1.5082e-10	-0.721314
72788773	chr3:72788773:C:T	6.53467e-07	-1.5082e-10	-1.2225	0.000125135	-1.5082e-10	-1.22918	0.000125198	-1.5082e-10	-1.22918
72789026	chr3:72789026:A:G	6.53765e-07	-1.5082e-10	-1.22204	0.000125188	-1.5082e-10	-1.22876	0.000125251	-1.5082e-10	-1.22876
72789400	chr3:72789400:C:T	2.34321e-07	-1.53221	-0.715888	5.10111e-05	-1.49829	-0.628245	5.10393e-05	-1.49827	-0.628211
72789433	chr3:72789433:TGGAAGCCAAA:T	9.8204e-07	-1.5082e-10	-0.81516	0.000196192	-1.5082e-10	-0.779483	0.000196291	-1.5082e-10	-0.779475
72789605	chr3:72789605:C:A	1.98511e-07	-1.59291	-0.821044	4.19445e-05	-1.54263	-0.779602	4.19676e-05	-1.54261	-0.779565
72789833	chr3:72789833:CAG:C	6.38154e-07	-1.5082e-10	-1.24621	0.000124602	-1.5082e-10	-1.23345	0.000124664	-1.5082e-10	-1.23345
72789933	chr3:72789933:A:G	1.18673e-06	-1.5082e-10	-0.625838	0.000223379	-1.5082e-10	-0.649709	0.000223491	-1.5082e-10	-0.649705
72790158	chr3:72790158:GGCCAGGA:G	9.96606e-07	-1.5082e-10	-0.800437	0.000194495	-1.5082e-10	-0.788173	0.000194593	-1.5082e-10	-0.788162
72790681	chr3:72790681:A:G	6.45768e-07	-1.5082e-10	-1.23435	0.000123762	-1.5082e-10	-1.24022	0.000123824	-1.5082e-10	-1.24021
72790910	chr3:72790910:C:T	5.12176e-07	-1.46612	-2.97869e-10	0.00010361	-1.41794	-2.97869e-10	0.000103664	-1.41792	-2.97869e-10
72791491	chr3:72791491:T:C	1.06992e-06	-1.5082e-10	-0.729457	0.000208719	-1.5082e-10	-0.717589	0.000208822	-1.5082e-10	-0.717593
72791602	chr3:72791602:G:A	8.85002e-07	-1.5082e-10	-0.919203	0.000176026	-1.5082e-10	-0.887947	0.000176115	-1.5082e-10	-0.88794
72791701	chr3:72791701:C:T	6.4318e-07	-1.5082e-10	-1.23837	0.0001233	-1.5082e-10	-1.24396	0.000123362	-1.5082e-10	-1.24396
72791937	chr3:72791937:C:T	6.22088e-06	-1.5082e-10	1.03087	0.0012409	-1.5082e-10	1.06501	0.00124168	-1.5082e-10	1.06515
72792106	chr3:72792106:T:G	8.94857e-07	-1.5082e-10	-0.908128	0.00016817	-1.5082e-10	-0.933603	0.000168254	-1.5082e-10	-0.933603
72793474	chr3:72793474:T:G	1.24785e-06	-1.5082e-10	-0.575613	0.000230403	-1.5082e-10	-0.618749	0.000230516	-1.5082e-10	-0.618756
72793539	chr3:72793539:T:C	4.489e-07	-1.59799	-2.97869e-10	8.16093e-05	-1.65663	-2.97869e-10	8.16493e-05	-1.65664	-2.97869e-10
72793575	chr3:72793575:T:C	7.34595e-07	-1.5082e-10	-1.10547	0.000142801	-1.5082e-10	-1.09712	0.000142873	-1.5082e-10	-1.09712
72793929	chr3:72793929:G:A	9.27474e-07	-1.5082e-10	-0.872327	0.00018488	-1.5082e-10	-0.838872	0.000184973	-1.5082e-10	-0.838864
72794017	chr3:72794017:CATG:C	6.83912e-07	-1.5082e-10	-1.17696	0.000133271	-1.5082e-10	-1.16619	0.000133339	-1.5082e-10	-1.16618
72794035	chr3:72794035:T:G	9.29778e-07	-1.5082e-10	-0.869847	0.000185357	-1.5082e-10	-0.836296	0.00018545	-1.5082e-10	-0.836289
72794230	chr3:72794230:T:C	8.5534e-07	-1.5082e-10	-0.953293	0.000167392	-1.5082e-10	-0.938236	0.000167476	-1.5082e-10	-0.938234
72794384	chr3:72794384:G:A	9.282e-07	-1.5082e-10	-0.871545	0.000185032	-1.5082e-10	-0.838051	0.000185125	-1.5082e-10	-0.838043
72794394	chr3:72794394:G:C	4.00112e-07	-1.71305	-2.97869e-10	7.78476e-05	-1.70382	-2.97869e-10	7.78866e-05	-1.70382	-2.97869e-10
72794553	chr3:72794553:T:A	6.34777e-07	-1.5082e-10	-1.25152	0.000121099	-1.5082e-10	-1.26197	0.00012116	-1.5082e-10	-1.26197
72795604	chr3:72795604:TTC:T	8.95867e-07	-1.5082e-10	-0.907	0.000171239	-1.5082e-10	-0.91552	0.000171324	-1.5082e-10	-0.915517
72795634	chr3:72795634:G:A	2.11943e-07	-1.18203	-1.16644	5.06437e-05	-0.962333	-1.17143	5.067e-05	-0.962325	-1.17142
72796041	chr3:72796041:T:G	6.20538e-07	-1.5082e-10	-1.27421	0.000119235	-1.5082e-10	-1.27748	0.000119294	-1.5082e-10	-1.27748
72796182	chr3:72796182:T:A	8.39182e-07	-1.5082e-10	-0.972364	0.000157832	-1.5082e-10	-0.99705	0.00015791	-1.5082e-10	-0.99705
72796218	chr3:72796218:T:C	6.26754e-07	-1.5082e-10	-1.26424	0.000120434	-1.5082e-10	-1.26747	0.000120494	-1.5082e-10	-1.26747
72796259	chr3:72796259:C:T	4.33339e-07	-1.63327	-2.97869e-10	8.30434e-05	-1.63921	-2.97869e-10	8.30836e-05	-1.63923	-2.97869e-10
72796725	chr3:72796725:C:T	7.2039e-07	-1.5082e-10	-1.125	0.000140536	-1.5082e-10	-1.11312	0.000140605	-1.5082e-10	-1.11312
72797112	chr3:72797112:G:T	7.40474e-07	-1.5082e-10	-1.0975	0.000143989	-1.5082e-10	-1.08884	0.000144061	-1.5082e-10	-1.08884
72797186	chr3:72797186:A:T	1.86208e-06	-1.5082e-10	-0.175344	0.000389073	-1.5082e-10	-0.0948102	0.000389289	-1.5082e-10	-0.0947527
72797808	chr3:72797808:G:A	3.09907e-06	-1.5082e-10	0.334064	0.000640264	-1.5082e-10	0.403303	0.000640642	-1.5082e-10	0.403396
72798267	chr3:72798267:C:T	1.81646e-07	-1.71195	-0.79078	3.61386e-05	-1.7128	-0.758418	3.61563e-05	-1.7128	-0.758426
72798349	chr3:72798349:C:T	8.89485e-07	-1.5082e-10	-0.91415	0.000168862	-1.5082e-10	-0.929494	0.000168946	-1.5082e-10	-0.929495
72798656	chr3:72798656:A:G	7.74552e-07	-1.5082e-10	-1.05251	0.000147328	-1.5082e-10	-1.06592	0.000147401	-1.5082e-10	-1.06592
72799067	chr3:72799067:T:C	6.38485e-07	-1.5082e-10	-1.24569	0.000122482	-1.5082e-10	-1.25061	0.000122543	-1.5082e-10	-1.25061
72799364	chr3:72799364:A:G	9.3051e-07	-1.5082e-10	-0.869059	0.000185509	-1.5082e-10	-0.835472	0.000185603	-1.5082e-10	-0.835464
72799420	chr3:72799420:T:C	9.31262e-07	-1.5082e-10	-0.868252	0.000185672	-1.5082e-10	-0.834594	0.000185766	-1.5082e-10	-0.834586
72799479	chr3:72799479:G:A	1.13501e-06	-1.5082e-10	-0.670398	0.000216469	-1.5082e-10	-0.681131	0.000216577	-1.5082e-10	-0.681131
72799571	chr3:72799571:T:C	9.23256e-07	-1.5082e-10	-0.876885	0.000184019	-1.5082e-10	-0.84354	0.000184112	-1.5082e-10	-0.843532
72799579	chr3:72799579:G:A	7.00842e-06	-1.5082e-10	1.15007	0.00141449	-1.5082e-10	1.19595	0.00141539	-1.5082e-10	1.19609
72799699	chr3:72799699:C:T	7.44127e-07	-1.5082e-10	-1.09258	0.000140725	-1.5082e-10	-1.11177	0.000140794	-1.5082e-10	-1.11177
72800541	chr3:72800541:A:G	9.30385e-07	-1.5082e-10	-0.869194	0.000185484	-1.5082e-10	-0.835608	0.000185578	-1.5082e-10	-0.8356
72800589	chr3:72800589:C:T	6.49232e-07	-1.5082e-10	-1.229	0.000124373	-1.5082e-10	-1.23529	0.000124436	-1.5082e-10	-1.23529
72801372	chr3:72801372:C:T	7.57869e-07	-1.5082e-10	-1.07428	0.000142096	-1.5082e-10	-1.10207	0.000142168	-1.5082e-10	-1.10207
72801375	chr3:72801375:C:T	5.1651e-07	-1.4577	-2.97869e-10	9.84036e-05	-1.4695	-2.97869e-10	9.84517e-05	-1.46951	-2.97869e-10
72801736	chr3:72801736:TAATA:T	7.21465e-07	-1.5082e-10	-1.12351	0.000137772	-1.5082e-10	-1.13298	0.000137841	-1.5082e-10	-1.13297
72801996	chr3:72801996:CT:C	9.29769e-07	-1.5082e-10	-0.869857	0.000185356	-1.5082e-10	-0.836299	0.00018545	-1.5082e-10	-0.836291
72802532	chr3:72802532:C:T	7.31613e-07	-1.5082e-10	-1.10954	0.000137524	-1.5082e-10	-1.13478	0.000137593	-1.5082e-10	-1.13477
72802653	chr3:72802653:C:T	6.95444e-07	-1.5082e-10	-1.16024	0.000133291	-1.5082e-10	-1.16604	0.000133357	-1.5082e-10	-1.16604
72802904	chr3:72802904:T:A	7.28353e-07	-1.5082e-10	-1.11401	0.000136993	-1.5082e-10	-1.13865	0.000137061	-1.5082e-10	-1.13865
72802905	chr3:72802905:A:T	7.81957e-07	-1.5082e-10	-1.04299	0.000147366	-1.5082e-10	-1.06566	0.00014744	-1.5082e-10	-1.06566
72802921	chr3:72802921:A:G	9.30873e-07	-1.5082e-10	-0.868669	0.000185583	-1.5082e-10	-0.835077	0.000185676	-1.5082e-10	-0.835069
72803329	chr3:72803329:T:C	5.37238e-07	-0.5403	-0.878051	0.000211282	0.0834713	-0.788854	0.000211362	0.0833337	-0.788836
72804073	chr3:72804073:C:T	9.22182e-07	-1.5082e-10	-0.878049	0.000178316	-1.5082e-10	-0.875023	0.000178406	-1.5082e-10	-0.875015
72804635	chr3:72804635:C:G	6.18531e-07	-1.5082e-10	-1.27745	0.000119256	-1.5082e-10	-1.27731	0.000119315	-1.5082e-10	-1.27731
72804735	chr3:72804735:C:A	1.00388e-06	-1.5082e-10	-0.793162	0.00020066	-1.5082e-10	-0.756968	0.000200761	-1.5082e-10	-0.756959
72804737	chr3:72804737:A:G	9.20254e-07	-1.5082e-10	-0.880143	0.000172818	-1.5082e-10	-0.906341	0.000172904	-1.5082e-10	-0.90634
72805035	chr3:72805035:A:G	5.18314e-07	-0.182865	-1.27135	0.000190118	0.447112	-1.25804	0.000190185	0.446964	-1.25804
72805905	chr3:72805905:T:C	4.23754e-07	-1.65564	-2.97869e-10	8.29854e-05	-1.63991	-2.97869e-10	8.30282e-05	-1.63989	-2.97869e-10
72806003	chr3:72806003:ATGACTAGAACT:A	1.01799e-06	-1.5082e-10	-0.779211	0.000190755	-1.5082e-10	-0.80759	0.00019085	-1.5082e-10	-0.807589
72806012	chr3:72806012:A:G	8.9963e-07	-1.5082e-10	-0.902809	0.000179364	-1.5082e-10	-0.869162	0.000179454	-1.5082e-10	-0.869155
72806084	chr3:72806084:C:T	7.50039e-07	-1.5082e-10	-1.08467	0.000141864	-1.5082e-10	-1.10371	0.000141935	-1.5082e-10	-1.10371
72806986	chr3:72806986:A:C	6.29616e-07	-1.5082e-10	-1.25968	0.000122666	-1.5082e-10	-1.24911	0.000122727	-1.5082e-10	-1.24911
72807340	chr3:72807340:T:C	7.04643e-06	-1.5082e-10	1.15548	0.00141867	-1.5082e-10	1.1989	0.00141957	-1.5082e-10	1.19903
72807389	chr3:72807389:T:C	6.40859e-07	-1.5082e-10	-1.24198	0.000122917	-1.5082e-10	-1.24707	0.000122978	-1.5082e-10	-1.24707
72807400	chr3:72807400:T:C	4.37611e-07	-0.862171	-0.761291	0.000112331	-0.60443	-0.732695	0.000112392	-0.604414	-0.732665
72808527	chr3:72808527:T:C	7.72685e-07	-1.5082e-10	-1.05492	0.000150228	-1.5082e-10	-1.04642	0.000150304	-1.5082e-10	-1.04642
72808541	chr3:72808541:C:T	6.44861e-07	-1.5082e-10	-1.23576	0.000125068	-1.5082e-10	-1.22972	0.000125131	-1.5082e-10	-1.22972
72808594	chr3:72808594:T:G	6.21476e-07	-1.5082e-10	-1.27269	0.000119437	-1.5082e-10	-1.27579	0.000119497	-1.5082e-10	-1.27579
72808751	chr3:72808751:G:A	6.22313e-07	-1.5082e-10	-1.27135	0.000119994	-1.5082e-10	-1.27114	0.000120053	-1.5082e-10	-1.27114
72808757	chr3:72808757:A:G	7.85248e-07	-1.5082e-10	-1.03879	0.000154454	-1.5082e-10	-1.01868	0.000154531	-1.5082e-10	-1.01868
72808971	chr3:72808971:A:G	8.83041e-07	-1.5082e-10	-0.92142	0.000162546	-1.5082e-10	-0.967616	0.000162628	-1.5082e-10	-0.967608
72808984	chr3:72808984:G:A	4.00152e-07	-1.71295	-2.97869e-10	7.7136e-05	-1.71301	-2.97869e-10	7.71744e-05	-1.71301	-2.97869e-10
72809146	chr3:72809146:C:A	1.09824e-06	-1.5082e-10	-0.703325	0.000207019	-1.5082e-10	-0.72577	0.000207122	-1.5082e-10	-0.725766
72809754	chr3:72809754:T:C	2.1075e-06	-1.5082e-10	-0.0515357	0.000416235	-1.5082e-10	-0.0273283	0.00041645	-1.5082e-10	-0.0273077
72810086	chr3:72810086:T:C	1.49358e-06	-1.5082e-10	-0.395863	0.000272131	-1.5082e-10	-0.452295	0.000272264	-1.5082e-10	-0.452301
72810968	chr3:72810968:TTTC:T	3.51968e-06	-1.5082e-10	0.461332	0.000721944	-1.5082e-10	0.523369	0.000722436	-1.5082e-10	0.523555
72811366	chr3:72811366:ACACAGT:A	7.00786e-07	-1.5082e-10	-1.15259	0.000136119	-1.5082e-10	-1.14505	0.000136187	-1.5082e-10	-1.14505
72811931	chr3:72811931:A:T	6.18185e-07	-1.5082e-10	-1.27801	0.000119154	-1.5082e-10	-1.27816	0.000119213	-1.5082e-10	-1.27816
72812473	chr3:72812473:A:G	9.39666e-07	-1.5082e-10	-0.859268	0.000175352	-1.5082e-10	-0.891784	0.000175439	-1.5082e-10	-0.891781
72812659	chr3:72812659:G:A	7.09967e-07	-1.5082e-10	-1.13957	0.000139256	-1.5082e-10	-1.12226	0.000139326	-1.5082e-10	-1.12226
72812680	chr3:72812680:A:G	7.43842e-07	-1.5082e-10	-1.09296	0.00014629	-1.5082e-10	-1.07298	0.000146364	-1.5082e-10	-1.07298
72813124	chr3:72813124:A:G	9.64476e-07	-1.5082e-10	-0.833207	0.000188682	-1.5082e-10	-0.818514	0.000188778	-1.5082e-10	-0.818502
72813224	chr3:72813224:T:C	6.21373e-07	-1.5082e-10	-1.27286	0.000119889	-1.5082e-10	-1.27201	0.000119949	-1.5082e-10	-1.27201
72813527	chr3:72813527:A:C	6.61216e-07	-1.5082e-10	-1.21071	0.000126019	-1.5082e-10	-1.22215	0.000126082	-1.5082e-10	-1.22214
72813532	chr3:72813532:G:A	9.90957e-06	-1.5082e-10	1.49646	0.0020723	-1.5082e-10	1.57784	0.00207363	-1.5082e-10	1.57798
72813604	chr3:72813604:C:A	1.62809e-07	-1.33999	-1.27222	2.92566e-05	-1.40642	-1.27605	2.92719e-05	-1.40639	-1.27605
72813887	chr3:72813887:T:C	7.12414e-07	-1.5082e-10	-1.13613	0.00013981	-1.5082e-10	-1.11829	0.00013988	-1.5082e-10	-1.11829
72814058	chr3:72814058:A:C	4.58961e-07	-0.89915	-0.676678	0.000115458	-0.662898	-0.646769	0.000115521	-0.662882	-0.646737
72814203	chr3:72814203:G:A	7.07996e-07	-1.5082e-10	-1.14235	0.000138848	-1.5082e-10	-1.1252	0.000138917	-1.5082e-10	-1.12519
72814353	chr3:72814353:T:C	1.46058e-07	-1.71291	-1.00787	2.59176e-05	-1.7129	-1.09075	2.59307e-05	-1.7129	-1.09075
72814415	chr3:72814415:G:C	6.8387e-07	-1.5082e-10	-1.17702	0.00013381	-1.5082e-10	-1.16216	0.000133877	-1.5082e-10	-1.16215
72814430	chr3:72814430:C:A	6.48416e-06	-1.5082e-10	1.07232	0.0012975	-1.5082e-10	1.10962	0.00129832	-1.5082e-10	1.10976
72815010	chr3:72815010:C:T	4.35612e-07	-0.867715	-0.760326	0.000110035	-0.626876	-0.730904	0.000110095	-0.626862	-0.730874
72815122	chr3:72815122:C:T	1.82626e-06	-1.5082e-10	-0.194767	0.000355697	-1.5082e-10	-0.184498	0.000355919	-1.5082e-10	-0.184371
72815125	chr3:72815125:T:C	1.34055e-06	0.580809	-1.08477	0.000506559	1.21259	-1.04352	0.000506747	1.21244	-1.0435
72815275	chr3:72815275:C:A	9.33629e-07	-1.5082e-10	-0.865713	0.000182277	-1.5082e-10	-0.853049	0.00018237	-1.5082e-10	-0.853039
72815624	chr3:72815624:T:A	7.04546e-07	-1.5082e-10	-1.14724	0.000135016	-1.5082e-10	-1.15319	0.000135083	-1.5082e-10	-1.15319
72815727	chr3:72815727:G:C	1.66567e-06	-1.5082e-10	-0.286807	0.000345086	-1.5082e-10	-0.214784	0.000345282	-1.5082e-10	-0.214714
72815975	chr3:72815975:A:G	4.5797e-07	-0.888236	-0.689752	0.000115555	-0.648573	-0.660254	0.000115618	-0.648557	-0.660222
72816707	chr3:72816707:A:G	1.00346e-06	-1.5082e-10	-0.793588	0.000197552	-1.5082e-10	-0.772575	0.000197651	-1.5082e-10	-0.772573
72816879	chr3:72816879:T:C	4.45973e-07	-0.905994	-0.69854	0.000112175	-0.669352	-0.669164	0.000112236	-0.669336	-0.669132
72816932	chr3:72816932:AAGAGATG:A	7.22054e-07	-1.5082e-10	-1.12269	0.000141751	-1.5082e-10	-1.10451	0.000141822	-1.5082e-10	-1.1045
72817215	chr3:72817215:C:T	7.95191e-07	-1.5082e-10	-1.02621	0.000148499	-1.5082e-10	-1.058	0.000148573	-1.5082e-10	-1.058
72817726	chr3:72817726:CTAAA:C	6.23841e-07	-1.5082e-10	-1.2689	0.000119769	-1.5082e-10	-1.27302	0.000119828	-1.5082e-10	-1.27302
72817729	chr3:72817729:A:C	7.19159e-07	-1.5082e-10	-1.12671	0.000141274	-1.5082e-10	-1.10788	0.000141345	-1.5082e-10	-1.10787
72817940	chr3:72817940:G:A	4.64924e-07	-0.858446	-0.704472	0.000117671	-0.615437	-0.675246	0.000117735	-0.615422	-0.675215
72818628	chr3:72818628:A:G	4.80297e-07	-0.890209	-0.640179	0.000121183	-0.651666	-0.609611	0.000121249	-0.65165	-0.609578
72818798	chr3:72818798:G:C	4.61617e-07	-0.884894	-0.685163	0.000116382	-0.646047	-0.655652	0.000116445	-0.646032	-0.655619
72818877	chr3:72818877:C:T	3.2805e-07	-0.639591	-1.27204	0.000104413	-0.132458	-1.27777	0.000104452	-0.132578	-1.27777
72818942	chr3:72818942:T:C	9.19137e-07	-1.5082e-10	-0.881358	0.000183105	-1.5082e-10	-0.848521	0.000183197	-1.5082e-10	-0.848513
72819083	chr3:72819083:T:C	1.54166e-07	-1.47853	-1.18823	2.83471e-05	-1.47951	-1.23454	2.83623e-05	-1.47948	-1.23453
72819169	chr3:72819169:T:C	9.18728e-07	-1.5082e-10	-0.881802	0.000179197	-1.5082e-10	-0.870092	0.000179288	-1.5082e-10	-0.870082
72819379	chr3:72819379:A:G	7.01543e-07	-1.5082e-10	-1.15151	0.000134462	-1.5082e-10	-1.1573	0.000134529	-1.5082e-10	-1.1573
72819727	chr3:72819727:T:C	7.21789e-07	-1.5082e-10	-1.12306	0.000141663	-1.5082e-10	-1.10513	0.000141734	-1.5082e-10	-1.10512
72819877	chr3:72819877:C:T	6.45949e-07	-1.5082e-10	-1.23407	0.000123836	-1.5082e-10	-1.23962	0.000123898	-1.5082e-10	-1.23962
72820256	chr3:72820256:C:G	1.56931e-07	-1.54911	-1.09987	2.78308e-05	-1.65772	-1.07471	2.78449e-05	-1.65772	-1.07471
72820315	chr3:72820315:T:C	6.56403e-07	-1.5082e-10	-1.21802	0.000125722	-1.5082e-10	-1.22451	0.000125785	-1.5082e-10	-1.2245
72820565	chr3:72820565:G:A	8.07615e-07	-1.5082e-10	-1.01071	0.000155498	-1.5082e-10	-1.01194	0.000155576	-1.5082e-10	-1.01194
72820932	chr3:72820932:C:T	1.01549e-06	-1.5082e-10	-0.781664	0.000196228	-1.5082e-10	-0.779299	0.000196327	-1.5082e-10	-0.779291
72821130	chr3:72821130:G:T	9.85652e-07	-1.5082e-10	-0.811489	0.000190424	-1.5082e-10	-0.809324	0.00019052	-1.5082e-10	-0.809317
72821263	chr3:72821263:T:C	6.19116e-07	-1.5082e-10	-1.2765	0.000119336	-1.5082e-10	-1.27664	0.000119395	-1.5082e-10	-1.27664
72821740	chr3:72821740:G:A	9.55783e-07	-1.5082e-10	-0.842262	0.000185764	-1.5082e-10	-0.834103	0.000185855	-1.5082e-10	-0.834106
72822301	chr3:72822301:A:T	8.04631e-07	-1.5082e-10	-1.01441	0.000152294	-1.5082e-10	-1.03276	0.00015237	-1.5082e-10	-1.03276
72822376	chr3:72822376:G:A	7.2189e-07	-1.5082e-10	-1.12292	0.000141718	-1.5082e-10	-1.10474	0.000141789	-1.5082e-10	-1.10473
72822404	chr3:72822404:T:C	7.49311e-07	-1.5082e-10	-1.08564	0.000143463	-1.5082e-10	-1.0925	0.000143535	-1.5082e-10	-1.0925
72822472	chr3:72822472:C:G	6.43495e-07	-1.5082e-10	-1.23788	0.000125587	-1.5082e-10	-1.22558	0.000125649	-1.5082e-10	-1.22558
72822581	chr3:72822581:C:T	6.20684e-07	-1.5082e-10	-1.27397	0.000119617	-1.5082e-10	-1.27428	0.000119677	-1.5082e-10	-1.27428
72822603	chr3:72822603:C:T	2.58689e-07	-0.871102	-1.27806	7.83875e-05	-0.420406	-1.27651	7.84181e-05	-0.420514	-1.27651
72822622	chr3:72822622:C:T	3.98121e-07	-1.43764	-0.280394	7.32258e-05	-1.40501	-0.360016	7.32678e-05	-1.40499	-0.359967
72822708	chr3:72822708:G:A	9.21398e-07	-1.5082e-10	-0.8789	0.00017817	-1.5082e-10	-0.875841	0.00017826	-1.5082e-10	-0.875834
72822724	chr3:72822724:A:T	9.14344e-06	-1.5082e-10	1.416	0.00182911	-1.5082e-10	1.45301	0.00183029	-1.5082e-10	1.45315
72822876	chr3:72822876:G:A	7.05861e-07	-1.5082e-10	-1.14537	0.000135244	-1.5082e-10	-1.1515	0.000135311	-1.5082e-10	-1.1515
72822877	chr3:72822877:C:T	9.41946e-07	-1.5082e-10	-0.856844	0.000187806	-1.5082e-10	-0.823167	0.000187901	-1.5082e-10	-0.823159
72823054	chr3:72823054:T:C	7.19481e-07	-1.5082e-10	-1.12626	0.000140512	-1.5082e-10	-1.11328	0.000140583	-1.5082e-10	-1.11328
72823305	chr3:72823305:T:C	6.20986e-07	-1.5082e-10	-1.27348	0.00011968	-1.5082e-10	-1.27376	0.000119739	-1.5082e-10	-1.27376
72823596	chr3:72823596:T:C	6.31827e-07	-1.5082e-10	-1.25618	0.000121623	-1.5082e-10	-1.25765	0.000121684	-1.5082e-10	-1.25764
72823614	chr3:72823614:T:C	6.34088e-07	-1.5082e-10	-1.25261	0.000123478	-1.5082e-10	-1.24252	0.000123539	-1.5082e-10	-1.24252
72823684	chr3:72823684:T:C	7.96615e-06	-1.5082e-10	1.27816	0.00159962	-1.5082e-10	1.31894	0.00160064	-1.5082e-10	1.31908
72823701	chr3:72823701:G:A	1.77252e-07	-1.31273	-1.2145	3.50184e-05	-1.26598	-1.23672	3.5037e-05	-1.26595	-1.23672
72823720	chr3:72823720:T:C	6.21033e-07	-1.5082e-10	-1.27341	0.000119689	-1.5082e-10	-1.27368	0.000119748	-1.5082e-10	-1.27368
72823974	chr3:72823974:A:G	6.42192e-07	-1.5082e-10	-1.2399	0.000123171	-1.5082e-10	-1.24501	0.000123232	-1.5082e-10	-1.245
72824064	chr3:72824064:A:C	7.90522e-07	0.0677264	-1.09982	0.000276868	0.625313	-1.06035	0.000276975	0.62518	-1.06033
72824578	chr3:72824578:C:G	4.04983e-07	-1.70095	-2.97869e-10	7.77208e-05	-1.70546	-2.97869e-10	7.77596e-05	-1.70545	-2.97869e-10
72824658	chr3:72824658:A:G	4.91889e-07	-0.851398	-0.655142	0.000124932	-0.60623	-0.624579	0.000125	-0.606214	-0.624546
72825184	chr3:72825184:G:A	7.20698e-07	-1.5082e-10	-1.12457	0.000135443	-1.5082e-10	-1.15003	0.000135511	-1.5082e-10	-1.15002
72825709	chr3:72825709:A:G	1.47421e-06	-1.5082e-10	-0.408916	0.000287655	-1.5082e-10	-0.396817	0.000287797	-1.5082e-10	-0.396821
72825871	chr3:72825871:T:C	4.04173e-07	-1.70295	-2.97869e-10	7.77679e-05	-1.70485	-2.97869e-10	7.78067e-05	-1.70485	-2.97869e-10
72825912	chr3:72825912:C:T	8.08959e-07	-1.5082e-10	-1.00904	0.000153081	-1.5082e-10	-1.02761	0.000153157	-1.5082e-10	-1.02761
72826232	chr3:72826232:G:A	6.42192e-07	-1.5082e-10	-1.2399	0.000123171	-1.5082e-10	-1.24501	0.000123232	-1.5082e-10	-1.245
72826483	chr3:72826483:C:T	1.23861e-07	-1.63518	-1.25045	2.34779e-05	-1.63924	-1.26328	2.34894e-05	-1.63925	-1.26328
72826774	chr3:72826774:G:C	6.29956e-07	-1.5082e-10	-1.25914	0.000120903	-1.5082e-10	-1.26359	0.000120963	-1.5082e-10	-1.26359
72826924	chr3:72826924:T:A	6.42272e-07	-1.5082e-10	-1.23978	0.000123184	-1.5082e-10	-1.24489	0.000123246	-1.5082e-10	-1.24489
72827310	chr3:72827310:C:G	7.21351e-07	-1.5082e-10	-1.12367	0.000141606	-1.5082e-10	-1.10553	0.000141677	-1.5082e-10	-1.10552
72827431	chr3:72827431:T:C	9.02147e-07	0.238398	-1.13841	0.000321793	0.818062	-1.10273	0.000321914	0.817921	-1.10271
72827461	chr3:72827461:T:G	8.03689e-07	-1.5082e-10	-1.01558	0.000152123	-1.5082e-10	-1.03389	0.000152199	-1.5082e-10	-1.03389
72827707	chr3:72827707:A:C	6.24023e-07	-1.5082e-10	-1.26861	0.000120253	-1.5082e-10	-1.26898	0.000120313	-1.5082e-10	-1.26898
72827834	chr3:72827834:A:G	5.59974e-07	-0.0997595	-1.27714	0.000199719	0.516329	-1.27799	0.000199788	0.516176	-1.27799
72828052	chr3:72828052:C:T	6.70355e-07	-1.5082e-10	-1.19698	0.000130066	-1.5082e-10	-1.19053	0.000130131	-1.5082e-10	-1.19053
72828184	chr3:72828184:T:C	5.31347e-07	-0.153036	-1.27634	0.000188596	0.450484	-1.26945	0.000188662	0.450334	-1.26945
72828454	chr3:72828454:G:A	4.69535e-07	-0.88991	-0.66314	0.000118522	-0.651191	-0.632287	0.000118587	-0.651175	-0.632255
72828615	chr3:72828615:AC:A	7.06006e-07	-1.5082e-10	-1.14517	0.000137789	-1.5082e-10	-1.13285	0.000137858	-1.5082e-10	-1.13285
72828650	chr3:72828650:G:A	9.44127e-05	-1.5082e-10	3.75064	0.0202696	-1.5082e-10	3.8583	0.0202873	-1.5082e-10	3.85867
72829049	chr3:72829049:A:C	4.22777e-06	-1.5082e-10	0.644638	0.000879402	-1.5082e-10	0.720664	0.000879928	-1.5082e-10	0.720766
72829083	chr3:72829083:T:C	7.173e-07	-1.5082e-10	-1.1293	0.000140765	-1.5082e-10	-1.11149	0.000140835	-1.5082e-10	-1.11148
72829177	chr3:72829177:T:C	3.11452e-06	-1.5082e-10	0.339039	0.000609083	-1.5082e-10	0.353377	0.000609448	-1.5082e-10	0.353479
72829481	chr3:72829481:T:C	5.01568e-07	-0.820645	-0.666408	0.000127807	-0.572636	-0.635422	0.000127877	-0.572619	-0.635389
72829608	chr3:72829608:G:A	6.92743e-07	-1.5082e-10	-1.16413	0.000130931	-1.5082e-10	-1.18391	0.000130996	-1.5082e-10	-1.18391
72829733	chr3:72829733:C:T	7.223e-07	-1.5082e-10	-1.12235	0.000141803	-1.5082e-10	-1.10414	0.000141874	-1.5082e-10	-1.10414
72829744	chr3:72829744:A:G	7.0641e-07	-1.5082e-10	-1.1446	0.000137866	-1.5082e-10	-1.1323	0.000137935	-1.5082e-10	-1.13229
72829969	chr3:72829969:A:G	7.68349e-07	-1.5082e-10	-1.06055	0.000149636	-1.5082e-10	-1.05037	0.000149711	-1.5082e-10	-1.05037
72830402	chr3:72830402:A:T	8.7828e-07	-1.5082e-10	-0.926827	0.000171248	-1.5082e-10	-0.915465	0.000171335	-1.5082e-10	-0.915455
72830467	chr3:72830467:T:C	8.08049e-07	-1.5082e-10	-1.01017	0.000152917	-1.5082e-10	-1.02868	0.000152993	-1.5082e-10	-1.02868
72830614	chr3:72830614:T:C	6.54266e-07	0.0535673	-1.27485	0.000240637	0.69109	-1.26638	0.00024072	0.690932	-1.26637
72830621	chr3:72830621:T:TAGTA	6.81215e-07	-1.5082e-10	-1.18091	0.000132728	-1.5082e-10	-1.17027	0.000132795	-1.5082e-10	-1.17027
72831319	chr3:72831319:T:C	8.72895e-07	0.11587	-1.04885	0.000309014	0.677929	-1.00312	0.000309134	0.677795	-1.0031
72831362	chr3:72831362:T:C	4.90712e-07	-1.50893	-2.97869e-10	9.4391e-05	-1.51113	-2.97869e-10	9.44377e-05	-1.51113	-2.97869e-10
72831649	chr3:72831649:C:T	7.49933e-07	-1.5082e-10	-1.08481	0.000146665	-1.5082e-10	-1.07042	0.000146739	-1.5082e-10	-1.07042
72831847	chr3:72831847:A:C	5.71309e-07	-0.0816794	-1.27518	0.000205521	0.534122	-1.26715	0.000205592	0.533969	-1.26715
72832044	chr3:72832044:A:G	6.96268e-07	-1.5082e-10	-1.15906	0.000135776	-1.5082e-10	-1.14757	0.000135843	-1.5082e-10	-1.14757
72832463	chr3:72832463:T:C	1.31832e-06	-1.5082e-10	-0.520682	0.000264577	-1.5082e-10	-0.480446	0.00026471	-1.5082e-10	-0.480441
72832537	chr3:72832537:A:G	6.88236e-07	-1.5082e-10	-1.17066	0.00013332	-1.5082e-10	-1.16583	0.000133388	-1.5082e-10	-1.16581
72832848	chr3:72832848:T:C	6.18005e-07	-1.5082e-10	-1.2783	0.000119142	-1.5082e-10	-1.27826	0.000119201	-1.5082e-10	-1.27826
72832986	chr3:72832986:T:C	2.18866e-06	-1.5082e-10	-0.0137479	0.000432335	-1.5082e-10	0.0106226	0.000432559	-1.5082e-10	0.0106431
72833057	chr3:72833057:G:A	8.92414e-07	-1.5082e-10	-0.910862	0.0001741	-1.5082e-10	-0.898951	0.000174188	-1.5082e-10	-0.898941
72833339	chr3:72833339:G:A	6.4974e-07	-1.5082e-10	-1.22822	0.000125178	-1.5082e-10	-1.22884	0.00012524	-1.5082e-10	-1.22884
72833359	chr3:72833359:T:G	6.21462e-07	-1.5082e-10	-1.27272	0.000119765	-1.5082e-10	-1.27305	0.000119824	-1.5082e-10	-1.27305
72833399	chr3:72833399:C:A	6.41004e-07	-1.5082e-10	-1.24176	0.00012376	-1.5082e-10	-1.24024	0.000123821	-1.5082e-10	-1.24024
72833410	chr3:72833410:T:C	1.53847e-07	-1.48794	-1.1809	2.93306e-05	-1.46806	-1.21189	2.93461e-05	-1.46803	-1.21189
72833582	chr3:72833582:G:A	7.58194e-07	-1.5082e-10	-1.07385	0.000149177	-1.5082e-10	-1.05345	0.000149252	-1.5082e-10	-1.05344
72833632	chr3:72833632:C:T	6.18664e-07	-1.5082e-10	-1.27723	0.000119227	-1.5082e-10	-1.27755	0.000119286	-1.5082e-10	-1.27755
72833660	chr3:72833660:T:C	7.89642e-07	-1.5082e-10	-1.03321	0.000149545	-1.5082e-10	-1.05098	0.000149619	-1.5082e-10	-1.05098
72834034	chr3:72834034:T:C	6.4218e-07	-1.5082e-10	-1.23992	0.000123992	-1.5082e-10	-1.23836	0.000124053	-1.5082e-10	-1.23836
72834157	chr3:72834157:T:C	6.35766e-07	-1.5082e-10	-1.24996	0.000122021	-1.5082e-10	-1.25439	0.000122082	-1.5082e-10	-1.25438
72834833	chr3:72834833:C:T	7.01701e-07	-1.5082e-10	-1.15128	0.000134491	-1.5082e-10	-1.15708	0.000134558	-1.5082e-10	-1.15708
72834847	chr3:72834847:T:C	6.91348e-07	-1.5082e-10	-1.16615	0.000133957	-1.5082e-10	-1.16106	0.000134024	-1.5082e-10	-1.16106
72834894	chr3:72834894:A:G	4.02266e-07	-1.70768	-2.97869e-10	7.78733e-05	-1.70349	-2.97869e-10	7.79122e-05	-1.70349	-2.97869e-10
72834921	chr3:72834921:A:C	4.87101e-07	-1.51632	-2.97869e-10	9.80939e-05	-1.47265	-2.97869e-10	9.81431e-05	-1.47265	-2.97869e-10
72835028	chr3:72835028:T:C	7.23606e-07	-1.5082e-10	-1.12055	0.000142075	-1.5082e-10	-1.10222	0.000142146	-1.5082e-10	-1.10222
72835034	chr3:72835034:A:G	8.81853e-07	-1.5082e-10	-0.922767	0.000173969	-1.5082e-10	-0.899698	0.000174057	-1.5082e-10	-0.899693
72835083	chr3:72835083:T:G	9.65233e-07	-1.5082e-10	-0.832422	0.000192629	-1.5082e-10	-0.797813	0.000192726	-1.5082e-10	-0.797804
72835181	chr3:72835181:T:C	7.29377e-07	-1.5082e-10	-1.1126	0.000143296	-1.5082e-10	-1.09367	0.000143368	-1.5082e-10	-1.09366
72835260	chr3:72835260:T:G	6.26932e-07	-1.5082e-10	-1.26395	0.000120788	-1.5082e-10	-1.26454	0.000120848	-1.5082e-10	-1.26454
72835281	chr3:72835281:G:T	6.40904e-07	-1.5082e-10	-1.24191	0.000123434	-1.5082e-10	-1.24287	0.000123495	-1.5082e-10	-1.24287
72835691	chr3:72835691:C:T	7.2189e-07	-1.5082e-10	-1.12292	0.000141718	-1.5082e-10	-1.10474	0.000141789	-1.5082e-10	-1.10473
72835744	chr3:72835744:A:G	6.21263e-07	-1.5082e-10	-1.27304	0.000119728	-1.5082e-10	-1.27336	0.000119787	-1.5082e-10	-1.27336
72835813	chr3:72835813:G:A	6.21484e-07	-1.5082e-10	-1.27268	0.000119769	-1.5082e-10	-1.27301	0.000119829	-1.5082e-10	-1.27301
72836118	chr3:72836118:A:G	1.13924e-06	0.383756	-1.05043	0.000418375	0.983855	-1.00605	0.000418534	0.983713	-1.00603
72836224	chr3:72836224:T:A	9.41946e-07	-1.5082e-10	-0.856844	0.000187806	-1.5082e-10	-0.823167	0.000187901	-1.5082e-10	-0.823159
72837388	chr3:72837388:TA:T	6.35284e-07	-1.5082e-10	-1.25072	0.000121814	-1.5082e-10	-1.25608	0.000121874	-1.5082e-10	-1.25609
72837458	chr3:72837458:T:C	7.00755e-07	-1.5082e-10	-1.15263	0.000134315	-1.5082e-10	-1.15839	0.000134381	-1.5082e-10	-1.15839
72837571	chr3:72837571:A:G	4.94093e-07	-0.810696	-0.691372	0.000125185	-0.568204	-0.660577	0.000125254	-0.568187	-0.660546
72837814	chr3:72837814:A:G	5.24413e-07	-0.786306	-0.656207	0.000133581	-0.539362	-0.624505	0.000133654	-0.539345	-0.624472
72837929	chr3:72837929:C:G	7.50114e-07	-1.5082e-10	-1.08457	0.000146666	-1.5082e-10	-1.07042	0.00014674	-1.5082e-10	-1.07041
72838005	chr3:72838005:C:A	6.66918e-07	0.0737207	-1.27585	0.000246085	0.7155	-1.2684	0.000246169	0.715342	-1.2684
72838858	chr3:72838858:T:C	1.21312e-05	-1.5082e-10	1.69874	0.0024617	-1.5082e-10	1.75003	0.0024633	-1.5082e-10	1.75018
72839265	chr3:72839265:T:C	7.31151e-07	-1.5082e-10	-1.11017	0.00013759	-1.5082e-10	-1.1343	0.000137658	-1.5082e-10	-1.1343
72839539	chr3:72839539:C:T	4.51411e-07	-0.841834	-0.750579	0.000114009	-0.602658	-0.719643	0.000114071	-0.602642	-0.719613
72839708	chr3:72839708:G:A	6.34091e-07	-1.5082e-10	-1.2526	0.000121719	-1.5082e-10	-1.25686	0.00012178	-1.5082e-10	-1.25686
72839836	chr3:72839836:C:A	6.19456e-07	-1.5082e-10	-1.27595	0.000119364	-1.5082e-10	-1.2764	0.000119423	-1.5082e-10	-1.2764
72839936	chr3:72839936:A:G	6.84874e-07	-1.5082e-10	-1.17556	0.000133936	-1.5082e-10	-1.16122	0.000134003	-1.5082e-10	-1.16121
72840124	chr3:72840124:C:T	1.30683e-07	-1.55864	-1.27337	2.58621e-05	-1.53746	-1.26834	2.58758e-05	-1.53743	-1.26834
72840314	chr3:72840314:A:C	4.54932e-07	-1.58464	-2.97869e-10	8.43009e-05	-1.62419	-2.97869e-10	8.43418e-05	-1.6242	-2.97869e-10
72840717	chr3:72840717:C:T	1.78063e-06	-1.5082e-10	-0.22007	0.000370407	-1.5082e-10	-0.143975	0.000370618	-1.5082e-10	-0.143903
72840793	chr3:72840793:T:C	6.57287e-07	-1.5082e-10	-1.21667	0.000126321	-1.5082e-10	-1.21975	0.000126383	-1.5082e-10	-1.21976
72841130	chr3:72841130:C:T	7.35704e-07	-1.5082e-10	-1.10396	0.00014378	-1.5082e-10	-1.09029	0.000143852	-1.5082e-10	-1.09029
72841331	chr3:72841331:T:C	8.8411e-07	-1.5082e-10	-0.920211	0.000174241	-1.5082e-10	-0.898141	0.000174328	-1.5082e-10	-0.898136
72841619	chr3:72841619:T:C	6.21049e-07	-1.5082e-10	-1.27338	0.000119525	-1.5082e-10	-1.27505	0.000119585	-1.5082e-10	-1.27505
72841627	chr3:72841627:C:T	7.2189e-07	-1.5082e-10	-1.12292	0.000141718	-1.5082e-10	-1.10474	0.000141789	-1.5082e-10	-1.10473
72841783	chr3:72841783:T:C	1.43576e-07	-1.45983	-1.2781	2.8953e-05	-1.41523	-1.27767	2.89686e-05	-1.41519	-1.27767
72841902	chr3:72841902:G:A	7.17156e-07	-1.5082e-10	-1.1295	0.000140657	-1.5082e-10	-1.11225	0.000140728	-1.5082e-10	-1.11225
72842002	chr3:72842002:C:A	7.9063e-07	-1.5082e-10	-1.03196	0.000149715	-1.5082e-10	-1.04984	0.00014979	-1.5082e-10	-1.04984
72842349	chr3:72842349:G:A	6.19024e-07	-1.5082e-10	-1.27665	0.000119389	-1.5082e-10	-1.27619	0.000119448	-1.5082e-10	-1.27619
72842396	chr3:72842396:A:C	4.42975e-07	-1.61128	-2.97869e-10	9.14167e-05	-1.54315	-2.97869e-10	9.14639e-05	-1.54313	-2.97869e-10
72842585	chr3:72842585:A:T	2.62278e-07	-0.973043	-1.16234	6.69674e-05	-0.743127	-1.11124	6.70045e-05	-0.743081	-1.11123
72842669	chr3:72842669:A:G	1.01797e-06	0.369277	-1.14851	0.000369782	0.968274	-1.11394	0.000369919	0.968129	-1.11392
72842673	chr3:72842673:T:C	1.45747e-07	-1.46689	-1.25604	3.04428e-05	-1.39307	-1.24965	3.04591e-05	-1.39304	-1.24965
72842771	chr3:72842771:T:C	7.23351e-07	-1.5082e-10	-1.1209	0.000140675	-1.5082e-10	-1.11213	0.000140745	-1.5082e-10	-1.11212
72842876	chr3:72842876:C:T	6.36567e-07	-1.5082e-10	-1.2487	0.00012261	-1.5082e-10	-1.24957	0.000122671	-1.5082e-10	-1.24957
72843210	chr3:72843210:T:C	1.46676e-07	-1.43827	-1.27829	2.9623e-05	-1.3918	-1.27823	2.96391e-05	-1.39175	-1.27823
72843380	chr3:72843380:G:C	8.78664e-07	0.146127	-1.07252	0.000312725	0.71664	-1.02989	0.000312845	0.716504	-1.02987
72843403	chr3:72843403:A:G	7.15615e-07	-1.5082e-10	-1.13165	0.000140419	-1.5082e-10	-1.11395	0.000140489	-1.5082e-10	-1.11394
72843837	chr3:72843837:G:A	2.19677e-07	-1.45217	-0.860457	4.38033e-05	-1.40975	-0.869115	4.38281e-05	-1.40971	-0.869092
72844693	chr3:72844693:C:T	9.15694e-07	-1.5082e-10	-0.88511	0.000169759	-1.5082e-10	-0.924198	0.000169845	-1.5082e-10	-0.92419
72844965	chr3:72844965:C:G	8.09993e-07	-1.5082e-10	-1.00777	0.000153273	-1.5082e-10	-1.02636	0.000153349	-1.5082e-10	-1.02636
72845331	chr3:72845331:A:C	1.03784e-06	-1.5082e-10	-0.759895	0.000206092	-1.5082e-10	-0.730255	0.000206195	-1.5082e-10	-0.73025
72845584	chr3:72845584:A:G	6.26488e-07	-1.5082e-10	-1.26466	0.000120161	-1.5082e-10	-1.26975	0.000120221	-1.5082e-10	-1.26975
72845599	chr3:72845599:T:C	1.17171e-06	-1.31248	0.673911	0.000210156	-1.19189	0.481157	0.000210269	-1.19186	0.481174
72846194	chr3:72846194:G:T	1.54958e-07	-1.40433	-1.25731	3.16946e-05	-1.33967	-1.26276	3.17112e-05	-1.33964	-1.26276
72846319	chr3:72846319:C:A	6.29133e-07	-1.5082e-10	-1.26045	0.00012084	-1.5082e-10	-1.26411	0.0001209	-1.5082e-10	-1.26411
72846623	chr3:72846623:C:T	9.66289e-07	-1.5082e-10	-0.83133	0.000189498	-1.5082e-10	-0.814201	0.000189592	-1.5082e-10	-0.814201
72846667	chr3:72846667:C:A	1.38028e-07	-1.49932	-1.27801	2.76802e-05	-1.45961	-1.27825	2.76951e-05	-1.45957	-1.27825
72846891	chr3:72846891:T:C	7.19464e-07	-1.5082e-10	-1.12629	0.000135577	-1.5082e-10	-1.14904	0.000135644	-1.5082e-10	-1.14904
72847225	chr3:72847225:A:C	1.01533e-06	0.324689	-1.10651	0.000369964	0.922123	-1.06729	0.000370104	0.921982	-1.06727
72847333	chr3:72847333:C:G	2.36937e-07	-1.04448	-1.19252	5.9411e-05	-0.825952	-1.14815	5.94436e-05	-0.82591	-1.14814
72847453	chr3:72847453:C:T	2.22759e-07	-1.15045	-1.14825	5.45047e-05	-0.960642	-1.09965	5.45348e-05	-0.960599	-1.09964
72847572	chr3:72847572:A:G	7.01124e-07	-1.5082e-10	-1.15211	0.000136505	-1.5082e-10	-1.14222	0.000136573	-1.5082e-10	-1.14222
72847698	chr3:72847698:G:A	9.14993e-07	-1.5082e-10	-0.885876	0.000173118	-1.5082e-10	-0.904605	0.000173204	-1.5082e-10	-0.904603
72847729	chr3:72847729:T:G	1.23937e-06	-1.5082e-10	-0.582434	0.000241764	-1.5082e-10	-0.570617	0.000241883	-1.5082e-10	-0.570621
72847845	chr3:72847845:G:T	7.15824e-07	-1.5082e-10	-1.13136	0.000134088	-1.5082e-10	-1.16008	0.000134155	-1.5082e-10	-1.16008
72847863	chr3:72847863:G:T	6.29407e-07	-1.5082e-10	-1.26001	0.000120915	-1.5082e-10	-1.26349	0.000120975	-1.5082e-10	-1.26349
```
