## Supplementary material for "Characterization of shared and ancestry-specific signals driving complex traits using multi-ancestry fine-mapping": susiex_nc3.cs80.summary

```
# chr3:71848127-72848128
CS_ID	CS_LENGTH	CS_PURITY	MAX_PIP_SNP	BP	REF_ALLELE	ALT_ALLELE	REF_FRQ	BETA	SE	-LOG10P	MAX_PIP	POST-HOC_PROB_POP1	POST-HOC_PROB_POP2
1	4	0.63951	chr3:72348128:A:G	72348128	G,G	A,A	1,1	-inf,-inf	inf,inf	7.31085,0.796485	0.499738	0.991647	0.495509
2	1877	0	chr3:72188461:T:C	72188461	C,NA	T,NA	1,NA	-inf,NA	inf,NA	3.65632,NA	0.0413374	0.429424	0.403407
3	1878	0	chr3:72188461:T:C	72188461	C,NA	T,NA	1,NA	-inf,NA	inf,NA	3.65632,NA	0.0407747	0.429312	0.403404
```
