## Supplementary material for "Characterization of shared and ancestry-specific signals driving complex traits using multi-ancestry fine-mapping": orig_s1_snps

```
rs114779411
rs2204685
rs116643249
rs182415734
rs193301397
rs7618613
rs4855566
rs1406175
rs9846321
rs34796852
rs1609286
rs1609285
rs1609284
rs148629058
rs74639269
rs112829528
rs9871416
rs76491853
rs67785360
rs6802115
rs9843720
rs7634774
rs111334783
rs13061320
rs9811935
rs7638052
rs111932171
rs9855147
rs115158996
rs9837369
rs116439712
rs9858310
rs1581656
rs79011603
rs111532100
rs55648123
rs7611083
rs73211604
rs4337636
rs4315683
rs73211607
rs7636038
rs57208511
rs62322851
rs11710997
rs73211610
rs6791146
rs1609283
rs9867707
rs57033750
rs1547589
rs62391967
rs66966620
rs73211619
rs28668357
rs55949653
rs67917524
rs7634684
rs73211625
rs73211626
rs4991950
rs35227938
rs73211628
rs73211630
rs2037819
rs11716071
rs6768460
rs144152938
rs28709027
rs73211637
rs7430092
rs28535305
rs4508775
rs28698892
rs34553244
rs28567732
rs79574748
rs77170714
rs9831991
rs1881309
rs73211640
rs11924146
rs76398045
rs2141345
rs114781589
rs62391970
rs7631112
rs7644986
rs147666511
rs62391971
rs75314027
rs1919002
rs62391972
rs1528303
rs11915523
rs111944885
rs1919003
rs7611077
rs9869839
rs7647194
rs7613382
rs11928370
rs9877508
rs9819838
rs11925130
rs11929184
rs74924714
rs11918682
rs6772017
rs7651766
rs142860500
rs56299781
rs185628083
rs6775476
rs7644204
rs78122615
rs75441238
rs75547962
rs73211658
rs4855694
rs4432640
rs113470977
rs1358483
rs76784262
rs4446203
rs114485519
rs1283093
rs1283092
rs116663189
rs112069709
rs1283091
rs6799242
rs141961987
rs6790941
rs62391975
rs968110
rs141582368
rs28689759
rs114219959
rs193294493
rs1283109
rs9821094
rs55815637
rs1283108
rs1283107
rs1283106
rs13083217
rs1283105
rs61308451
rs1283104
rs77353751
rs1283103
rs73851524
rs1283102
rs75868634
rs1283101
rs35128458
rs34757717
rs1283100
rs28491136
rs62391977
rs1299331
rs56009358
rs191903906
rs9862762
rs73194528
rs1283098
rs1283097
rs151318321
rs744105
rs1283094
rs75738161
rs11710776
rs793618
rs793617
rs1283112
rs3887373
rs793613
rs55865748
rs1298166
rs807556
rs115904847
rs17806005
rs77919809
rs75268986
rs12492347
rs793611
rs9816917
rs3849192
rs1283111
rs13319227
rs75059817
rs138090385
rs17806089
rs13074296
rs115100412
rs73194536
rs9871413
rs4629330
rs115404984
rs793610
rs709567
rs73194538
rs73194541
rs2399133
rs2912103
rs3849194
rs150127696
rs2399134
rs16853322
rs11710459
rs72620089
rs12489299
rs55878614
rs4855598
rs143205705
rs77639587
rs7645377
rs116358588
rs113625254
rs9847558
rs9867626
rs9848471
rs3909652
rs112505467
rs73194546
rs114867702
rs9853910
rs112629818
rs2553942
rs9288847
rs7651309
rs115327691
rs111764875
rs929980
rs3909651
rs111276018
rs75357977
rs3936680
rs3849195
rs77415024
rs112630574
rs3843833
rs11715525
rs111320458
rs9790188
rs62393471
rs113850221
rs72620090
rs79062597
rs73194548
rs77088439
rs72620091
rs73194551
rs113028742
rs111453161
rs2399135
rs2399136
rs59156506
rs61476001
rs9823214
rs139136578
rs79477395
rs9814338
rs9855440
rs9855461
rs75347917
rs28520406
rs28560057
rs12493334
rs77685990
rs113632990
rs77579518
rs79375582
rs76264401
rs79583365
rs16853336
rs28432904
rs28461332
rs28715138
rs16853338
rs79218789
rs77590364
rs77348096
rs111667243
rs77753526
rs148463691
rs12495054
rs12495060
rs9866284
rs116153675
rs76715915
rs2553962
rs7651062
rs78720659
rs77598256
rs793615
rs813959
rs148203870
rs9827222
rs75890163
rs793614
rs9832228
rs76615319
rs59305446
rs807557
rs79810240
rs6437729
rs75407259
rs57855691
rs58410209
rs11918378
rs11918494
rs2673632
rs111557069
rs73194559
rs13317820
rs2673633
rs13321184
rs72620092
rs77112049
rs72947667
rs72947670
rs72620093
rs72947671
rs809421
rs58593767
rs113445250
rs73194561
rs2553951
rs73194564
rs149584538
rs2553947
rs2553946
rs112279724
rs79876585
rs73194567
rs79025618
rs4855744
rs2399137
rs73194571
rs2081513
rs1087254
rs79597705
rs4855745
rs4855602
rs7641355
rs10933895
rs13097136
rs10933896
rs12494162
rs11716480
rs75451661
rs2399138
rs709538
rs12629430
rs10933897
rs60018922
rs59406384
rs57713937
rs13091308
rs12636177
rs12633565
rs12636205
rs35083285
rs16853372
rs34689649
rs11713730
rs11709628
rs10933898
rs10804457
rs10804458
rs77981032
rs10804459
rs12633568
rs76611179
rs9824973
rs9881338
rs9682185
rs9680918
rs9680908
rs9680915
rs7615128
rs7639744
rs7617714
rs2676364
rs183235578
rs2292744
rs1878350
rs10933899
rs17194101
rs6778243
rs9682767
rs9682168
rs10933900
rs9681640
rs9682344
rs2676365
rs11710488
rs2676366
rs11710534
rs34449844
rs11710565
rs2553954
rs72949649
rs2553955
rs115323405
rs2673637
rs9837022
rs9856920
rs9857055
rs147159483
rs2673636
rs2673635
rs57001364
rs57570262
rs2676367
rs9847338
rs7620463
rs11712231
rs793606
rs145940409
rs184677552
rs114049889
rs793538
rs793537
rs793609
rs9856825
rs9877384
rs6796164
rs138545509
rs9867356
rs79179262
rs9867290
rs115336069
rs9872246
rs114857906
rs938431
rs9855687
rs2162185
rs71319255
rs1515541
rs938432
rs148794962
rs2042686
rs2676356
rs2673641
rs9871434
rs13086584
rs2138252
rs138390767
rs72931812
rs709539
rs1607109
rs35262377
rs138880106
rs9989971
rs1067911
rs13321500
rs13067360
rs1914276
rs709540
rs709541
rs709542
rs34691271
rs709543
rs12630951
rs35466381
rs112241194
rs67731043
rs77591129
rs115476973
rs114954749
rs709545
rs709546
rs111796559
rs709547
rs78180116
rs12695170
rs709548
rs709549
rs13314043
rs115833440
rs73196647
rs793532
rs793533
rs793534
rs709550
rs697963
rs697964
rs145045934
rs709551
rs709552
rs12634245
rs2176089
rs9831953
rs1356301
rs145674983
rs709568
rs709555
rs793535
rs11712635
rs9842375
rs73196659
rs112073330
rs148147630
rs9848217
rs811098
rs73196660
rs1516828
rs730552
rs189256639
rs10933901
rs2676358
rs74834464
rs2673640
rs114113561
rs2553944
rs2553943
rs114185997
rs17194811
rs115933247
rs76118695
rs793544
rs17807525
rs17807561
rs13320731
rs709558
rs183150036
rs11706666
rs709559
rs9856619
rs697965
rs78685084
rs6782559
rs142068225
rs2248981
rs9824049
rs793598
rs793545
rs17807719
rs709560
rs709561
rs709562
rs793600
rs7635153
rs709563
rs13067912
rs793546
rs13073847
rs145992769
rs709564
rs3811061
rs11717583
rs11706192
rs793547
rs112934430
rs793548
rs1533468
rs146019976
rs56060367
rs1515542
rs1515543
rs9810995
rs2676360
rs1356302
rs1356303
rs1400409
rs793551
rs1516826
rs793552
rs55656113
rs793553
rs72620094
rs1829187
rs10511263
rs9820148
rs139236272
rs2673642
rs2673643
rs793556
rs807474
rs114535414
rs10511262
rs62263291
rs62263292
rs7610766
rs793557
rs73196681
rs11709763
rs112556722
rs2673644
rs28526831
rs1516827
rs709566
rs186738903
rs62263293
rs77909172
rs793555
rs140981409
rs13088233
rs35121492
rs35792689
rs2673645
rs796981
rs809417
rs60099741
rs811099
rs28712783
rs34436682
rs709565
rs80049823
rs871211
rs116747322
rs79915914
rs812658
rs1400410
rs111871796
rs113183623
rs80108871
rs114426402
rs793539
rs77159910
rs793540
rs793541
rs793542
rs793543
rs11717339
rs6778611
rs9869223
rs2673647
rs2673648
rs17808412
rs9819829
rs7611467
rs793549
rs138126844
rs115839492
rs793550
rs13318985
rs75737648
rs2676371
rs2676370
rs2673649
rs2676369
rs62263299
rs2138612
rs76629150
rs9824798
rs147194389
rs6793908
rs116578051
rs76354472
rs73198554
rs74686325
rs34298184
rs35453273
rs7630522
rs11721296
rs115462325
rs113628372
rs34576547
rs35568017
rs12330850
rs76323577
rs76381534
rs61282578
rs76562590
rs4855751
rs75179661
rs9759096
rs191150215
rs74535005
rs6809605
rs6809614
rs7611829
rs28704180
rs13314819
rs7627215
rs7649780
rs13089832
rs9836395
rs9874738
rs6785039
rs6437734
rs62263305
rs6798341
rs113342446
rs75701938
rs885190
rs9845513
rs1282548
rs41517052
rs55652157
rs1282549
rs1298162
rs4597706
rs7625409
rs2676363
rs13092776
rs13092989
rs34412275
rs7634607
rs6437735
rs55715782
rs2676362
rs2676361
rs36051389
rs9862792
rs149195732
rs143481515
rs3914624
rs41503446
rs4855752
rs4855753
rs1282535
rs76364878
rs71319257
rs1282534
rs3914623
rs6785450
rs148754842
rs1282533
rs1282532
rs6778790
rs1850344
rs1282536
rs1298903
rs79449206
rs34667500
rs1429
rs1960168
rs11922626
rs140214372
rs11923890
rs138789759
rs147050127
rs149421897
rs113946634
rs1282537
rs151038334
rs1282538
rs113338078
rs12638417
rs148598778
rs6763295
rs1282540
rs1028162
rs17808847
rs1028163
rs140842300
rs1282541
rs1282542
rs2176331
rs2090408
rs36030758
rs7629840
rs1282543
rs1282544
rs1282545
rs9880129
rs9824852
rs1568423
rs836927
rs1568422
rs116745324
rs9814575
rs836926
rs836925
rs10511261
rs56275065
rs17202946
rs75749155
rs1097514
rs71319261
rs11716906
rs836924
rs146577663
rs16853512
rs6769923
rs1299325
rs1299704
rs1040194
rs9857411
rs75949518
rs1282546
rs1516825
rs1282547
rs6437736
rs77541310
rs1356915
rs960062
rs78123483
rs75713362
rs606999
rs9288850
rs1963385
rs146865474
rs686564
rs9845258
rs552994
rs74640097
rs657302
rs17809214
rs524557
rs659072
rs16853533
rs35286025
rs35463041
rs75312363
rs674217
rs78561265
rs577189
rs625301
rs35401521
rs16853539
rs80084638
rs147921786
rs150165561
rs35074010
rs34329794
rs2555701
rs9822490
rs9822866
rs34139997
rs2947097
rs74642722
rs73850104
rs76889214
rs17469251
rs664595
rs6781000
rs660075
rs666880
rs2042758
rs656975
rs1426954
rs1426953
rs860722
rs2174015
rs1820527
rs17469460
rs10513196
rs496486
rs618213
rs1426952
rs582543
rs75460106
rs35024425
rs1365629
rs80115318
rs1346272
rs1365628
rs9868715
rs34039095
rs565614
rs77623149
rs737217
rs11925707
rs694995
rs182970985
rs11717262
rs2937395
rs10511260
rs594635
rs16853573
rs10933904
rs11927696
rs62263340
rs11927739
rs62263341
rs626889
rs472246
rs34040779
rs9851647
rs640789
rs498029
rs2174016
rs7433834
rs7641917
rs73202912
rs633043
rs671913
rs483570
rs513007
rs620941
rs62263343
rs151001836
rs622745
rs623738
rs3761962
rs607878
rs9876650
rs595176
rs507078
rs80152782
rs114903661
rs62263344
rs496826
rs594649
rs74581460
rs1875461
rs627179
rs9852806
rs674779
rs74734236
rs62263345
rs485236
rs483364
rs583593
rs559882
rs559698
rs16853589
rs116651774
rs644342
rs678825
rs615876
rs677861
rs9837251
rs551072
rs2947095
rs115201061
rs586203
rs678465
rs75195565
rs2947094
rs1648888
rs73202930
rs662291
rs631205
rs630346
rs1697689
rs648604
rs57964862
rs661196
rs73202936
rs9814405
rs694173
rs9857190
rs9877739
rs667022
rs639375
rs663923
rs77351050
rs114640954
rs9868075
rs2895323
rs16853606
rs619984
rs635881
rs638030
rs669706
rs709532
rs115759523
rs62263348
rs149120809
rs138437944
rs747103
rs599984
rs477990
rs13317489
rs13060816
rs78658409
rs678635
rs13319315
rs609613
rs609642
rs576698
rs2937396
rs9882331
rs150481126
rs639921
rs709530
rs1648890
rs665916
rs665940
rs647628
rs1648891
rs9842211
rs74364444
rs1282397
rs113532538
rs73202971
rs501008
rs1648892
rs1282394
rs649095
rs9758102
rs583305
rs590863
rs592665
rs28428925
rs141187410
rs9851055
rs600011
rs7639376
rs7639292
rs112542832
rs28513882
rs622405
rs62261974
rs55815455
rs35772758
rs631757
rs667792
rs184377387
rs659482
rs683194
rs583812
rs601767
rs610358
rs142029949
rs56859585
rs681211
rs681578
rs682043
rs683035
rs58603116
rs184516773
rs7635655
rs496718
rs600099
rs77517516
rs575685
rs1282401
rs686504
rs1697692
rs1697691
rs9823983
rs510801
rs649925
rs593867
rs606028
rs558598
rs16853678
rs76878306
rs16853679
rs13063602
rs670752
rs696377
rs551861
rs709529
rs9288851
rs182684365
rs638293
rs2176889
rs526034
rs149947029
rs9832655
rs9874329
rs112862441
rs138253515
rs669471
rs636952
rs520978
rs13068274
rs602959
rs13318899
rs1070434
rs9878536
rs74971584
rs9856673
rs9856715
rs62261980
rs150061418
rs9868167
rs56365846
rs77442427
rs141392443
rs1698331
rs114778981
rs115046276
rs631400
rs9815412
rs9871041
rs144870706
rs660035
rs13318675
rs144721205
rs13316169
rs654060
rs9839653
rs9844507
rs116795940
rs62261982
rs13321566
rs9813169
rs9817583
rs625810
rs9855062
rs609777
rs9817496
rs9836754
rs17204920
rs667172
rs114511906
rs16853706
rs643938
rs16844855
rs590388
rs138690885
rs9830054
rs62261998
rs62261999
rs116365867
rs12330925
rs638702
rs67501960
rs76136299
rs624093
rs612846
rs35804300
rs618284
rs28538945
rs55761904
rs630850
rs595192
rs34859514
rs661276
rs1365627
rs6437738
rs16853728
rs62262001
rs676556
rs12053833
rs9810356
rs12054310
rs700417
rs17391822
rs6783198
rs76384348
rs614409
rs62262002
rs658595
rs659888
rs77864129
rs9817115
rs9854942
rs688226
rs114776808
rs600440
rs75774080
rs189140810
rs138618473
rs144429160
rs16853734
rs6809831
rs329920
rs13314153
rs116702149
rs9288852
rs138434635
rs62262004
rs77002861
rs167924
rs75793655
rs329926
rs62262006
rs9869574
rs139680375
rs116794457
rs35957842
rs329925
rs71319268
rs9862105
rs9879864
rs11925392
rs191027397
rs71319269
rs187764866
rs147441718
rs28447555
rs113983076
rs16853756
rs329923
rs329922
rs23534
rs79100532
rs329921
rs115512825
rs193038
rs114892940
rs79832685
rs59002324
rs78889046
rs137929984
rs76444380
rs28666434
rs9867809
rs13087915
rs9817065
rs9811759
rs114824662
rs2399213
rs35744194
rs140059674
rs13326227
rs4855608
rs6779452
rs6782394
rs12495935
rs56118271
rs78332827
rs13098734
rs1021504
rs9848674
rs144118237
rs114762662
rs67944096
rs6789529
rs17811557
rs144055638
rs9854637
rs9858953
rs17206015
rs74692051
rs13084588
rs17811616
rs13091609
rs148141611
rs9879617
rs116190746
rs11918431
rs10433377
rs10460809
rs73206990
rs115323029
rs141549213
rs73206993
rs9883282
rs7619002
rs9846246
rs114985105
rs13323455
rs72941377
rs140480077
rs35974061
rs9838703
rs9874584
rs36120511
rs71319272
rs145188263
rs76484061
rs72941384
rs17206190
rs143627309
rs6789151
rs6802235
rs142977973
rs58485349
rs183520023
rs17206274
rs146087408
rs34369731
rs13096487
rs35964873
rs144315514
rs35456284
rs144749136
rs78997171
rs923952
rs73208510
rs1994925
rs6763306
rs17206415
rs73208514
rs11705796
rs3761963
rs13065073
rs9839651
rs9862385
rs1032479
rs73208527
rs34590636
rs73208531
rs56170118
rs9873274
rs13095440
rs35255150
rs67703174
rs17206555
rs17812080
rs186891376
rs34251571
rs11719879
rs180736397
rs17206667
rs9875732
rs116599176
rs11710737
rs9834110
rs6437740
rs9853274
rs17206814
rs13066717
rs4855765
rs1494498
rs2172733
rs36018692
rs2049339
rs2049340
rs116047120
rs10804463
rs9853561
rs3761964
rs62262032
rs17812499
rs9878595
rs73210232
rs62262033
rs1403774
rs116135353
rs115015625
rs1908323
rs16853820
rs34840956
rs67269255
rs28416757
rs112981728
rs1826660
rs141286702
rs76658930
rs13069015
rs17207159
rs9288853
rs35123015
rs62262034
rs10212337
rs13074399
rs74901027
rs115665593
rs2204260
rs78808858
rs9834084
rs10933913
rs9839514
rs10511264
rs62262059
rs41334246
rs6802705
rs76282863
rs9845070
rs13324371
rs62263960
rs138961599
rs9871235
rs9847481
rs9847666
rs62263961
rs75455860
rs115856500
rs78703726
rs13315728
rs10511265
rs79333198
rs873093
rs7624077
rs116018374
rs7635850
rs62263962
rs9834673
rs1389795
rs73210258
rs4855767
rs1032480
rs9839178
rs149624961
rs62263964
rs17812907
rs6437745
rs9877697
rs9844996
rs17207620
rs36107229
rs11714512
rs12330842
rs62263965
rs62263966
rs73212030
rs11710637
rs963110
rs963111
rs147914433
rs7634587
rs4381933
rs4855768
rs11707455
rs74949154
rs75579655
rs7644739
rs9831722
rs146747858
rs9875750
rs9842741
rs76251161
rs1053471
rs1053473
rs13938
rs9831296
rs10804464
rs9847515
rs11715679
rs17813292
rs9813554
rs116705604
rs9818299
rs34920932
rs7610096
rs9843504
rs6802043
rs6777608
rs9849007
rs73194605
rs6772524
rs184834899
rs6808795
rs181329746
rs2131949
rs6764391
rs2172730
rs142222457
rs73194611
rs2029773
rs9832537
rs114581219
rs6437748
rs6437749
rs6437750
rs56321989
rs144082753
rs200278048
rs9843695
rs6768916
rs76071343
rs62263987
rs13062337
rs9849845
rs12695172
rs13067867
rs2172734
rs115637813
rs9816888
rs12493874
rs72943079
rs6437751
rs1908324
rs6773830
rs6810023
rs116535715
rs67354949
rs75193453
rs34863982
rs6437752
rs113647733
rs11720764
rs11715719
rs10933916
rs36043324
rs1494497
rs201633396
rs62263991
rs9831116
rs12186089
rs4855773
rs7633858
rs116505334
rs4129550
rs4129549
rs7637131
rs78257698
rs13070401
rs76631788
rs7626868
rs7649026
rs7627127
rs35349351
rs10460810
rs77105381
rs7644809
rs114771627
rs13062868
rs10933917
rs35048845
rs6773652
rs4855775
rs116495417
rs7645430
rs7645507
rs148191649
rs9849624
rs17227439
rs17227496
rs9834162
rs1897495
rs1897496
rs138857343
rs140163113
rs146839947
rs75162765
rs9852257
rs9838263
rs116738605
rs13092666
rs13097121
rs9843526
rs35216796
rs1864894
rs1864895
rs2043261
rs17813802
rs73194666
rs34096942
rs35768529
rs9864366
rs76198814
rs75189185
rs71319278
rs9875001
rs4437137
rs114053233
rs116418696
rs2163728
rs9881309
rs13322960
rs2082374
rs2099308
rs28387018
rs1368256
rs143881265
rs28668039
rs6785336
rs9818603
rs4392414
rs6789170
rs9879639
rs1991782
rs6792298
rs10804465
rs2082373
rs4479594
rs4404444
rs543293003
rs2399215
rs11707020
rs75818596
rs10755066
rs11707950
rs112452605
rs147732919
rs79019824
rs77699477
rs13317948
rs74842454
rs1991783
rs77934292
rs11721139
rs62264009
rs75197882
rs114712881
rs6773129
rs6797873
rs4855778
rs6798345
rs73853005
rs6776460
rs138570905
rs6437755
rs114188682
rs10933920
rs10933921
rs6772533
rs74508203
rs139714863
rs56163686
rs1432598
rs1432597
rs724461
rs6806753
rs16853945
rs960470
rs960471
rs840286
rs115277297
rs709524
rs35723425
rs709523
rs709522
rs34206370
rs185440148
rs148098998
rs709521
rs12633960
rs114798211
rs709520
rs193250873
rs6778247
rs78538631
rs709519
rs141305562
rs840288
rs144971222
rs709518
rs709517
rs697962
rs709516
rs115842358
rs709515
rs709514
rs77275934
rs80066018
rs78727096
rs4247450
rs11707678
rs116619977
rs114304068
rs1700452
rs1432595
rs76298899
rs1437235
rs1437234
rs1437233
rs1437232
rs3910485
rs1653905
rs1653906
rs1700456
rs1653907
rs4974375
rs4974374
rs1700457
rs1347651
rs1370283
rs1368255
rs75172902
rs12630342
rs858825
rs844473
rs709439
rs116187795
rs697954
rs709437
rs77232887
rs697953
rs697952
rs3866221
rs77742462
rs840425
rs76790366
rs561644885
rs840424
rs858823
rs858822
rs840423
rs861452
rs709513
rs13086279
rs709511
rs190419229
rs36113367
rs12634720
rs34520051
rs709510
rs7645949
rs9831003
rs9868359
rs10933925
rs1437240
rs13322639
rs35654296
rs4855779
rs9837335
rs115077636
rs9861097
rs62262295
rs72946504
rs34113315
rs35355004
rs1370286
rs1347652
rs2163723
rs6799066
rs6799193
rs75620952
rs11918812
rs6800099
rs1437239
rs1437238
rs1437237
rs6803097
rs6790611
rs58488421
rs62262296
rs34846285
rs34301746
rs10933926
rs12638978
rs17228803
rs76734039
rs115009954
rs6773152
rs16854040
rs60378907
rs79935078
rs1437236
rs114870536
rs113095953
rs1370285
rs1370284
rs79080871
rs4855614
rs4855780
rs7625167
rs75790969
rs4974372
rs199546036
rs6437758
rs78585103
rs6785736
rs72946516
rs7634272
rs115362477
rs7612434
rs2895338
rs4519696
rs9826639
rs55748569
rs114651875
rs11920000
rs111859571
rs6774951
rs13078925
rs10511267
rs1370281
rs1370280
rs72946523
rs34647537
rs73853010
rs114248343
rs58107952
rs62262301
rs62262302
rs13092316
rs10933927
rs10933928
rs1370279
rs147673991
rs75601316
rs9831459
rs111285832
rs934677
rs2399218
rs13090662
rs112996921
rs75972094
rs113508240
rs934676
rs7636577
rs934675
rs7614471
rs7638958
rs934674
rs77040300
rs9814498
rs9288859
rs56720779
rs7650758
rs4431105
rs4974387
rs7632081
rs7632266
rs7610126
rs148909614
rs6790356
rs11711293
rs35400899
rs1816592
rs6794289
rs12487898
rs151154746
rs697961
rs73198318
rs9818009
rs13092082
rs11707812
rs28645318
rs78863497
rs709506
rs13081628
rs75748349
rs6779687
rs57999941
rs2163726
rs697960
rs6807905
rs709505
rs11708384
rs9877892
rs9877634
rs709504
rs709503
rs709502
rs77497232
rs840281
rs55887743
rs709500
rs113778880
rs709499
rs840282
rs709498
rs709497
rs78541174
rs76517697
rs17826288
rs145647670
rs111226225
rs12486547
rs709496
rs78338714
rs709494
rs9822449
rs11709371
rs709490
rs1653902
rs78955471
rs709488
rs709487
rs709486
rs709485
rs709484
rs145857266
rs709483
rs55812350
rs7646320
rs115445463
rs709482
rs709481
rs709480
rs709479
rs858762
rs840283
rs865169
rs863465
rs709478
rs1619187
rs1700448
rs709477
rs4383527
rs709476
rs709475
rs697959
rs709472
rs9841836
rs28636524
rs35887155
rs76136486
rs78295131
rs709470
rs709469
rs709468
rs709467
rs697958
rs697957
rs709465
rs9845309
rs62262334
rs7638293
rs74774412
rs75849699
rs877859
rs115853016
rs709454
rs709453
rs146983331
rs143675541
rs709451
rs76009270
rs57886585
rs58155302
rs58456303
rs6769636
rs1368258
rs709450
rs6437761
rs7649924
rs9823579
rs112819018
rs709448
rs9828514
rs6798831
rs13062097
rs139407704
rs1657582
rs145585611
rs4855784
rs13068362
rs13093493
rs11715159
rs934673
rs10514748
rs1866001
rs9821923
rs2010031
rs62262357
rs709442
rs111488175
rs148931761
rs74514486
rs709441
rs7621004
rs9881040
rs17827026
rs145400668
rs79533079
rs9835822
rs696375
rs76212840
rs696372
rs696371
rs10804466
rs67802191
rs9859911
rs78544568
rs9865320
rs12638894
rs9824025
rs78276533
rs9809413
rs7614400
rs13082419
rs34253623
rs12489680
rs1344878
rs1344877
rs1344876
rs7617649
rs7639961
rs7632057
rs6790456
rs696369
rs77252783
rs9830474
rs55656137
rs13084719
rs7625134
rs75898753
rs76013415
rs9860959
rs12494209
rs2163724
rs2116692
rs6797205
rs6797306
rs6785917
rs6786010
rs6786106
rs7622560
rs139135582
rs6437763
rs149398038
rs9288860
rs10049267
rs840290
rs13068587
rs13088907
rs77446541
rs12633408
rs11712272
rs6790265
rs34709920
rs142527581
rs6437764
rs78957057
rs79864817
rs16854140
rs113366070
rs7628143
rs17827366
rs696048
rs2163725
rs696367
rs74361663
rs12053889
rs141659911
rs696366
rs1006044
rs114536392
rs78557764
rs56047435
rs56297124
rs16854148
rs115405090
rs138860394
rs9876161
rs56204935
rs696365
rs113030298
rs2116693
rs114168353
rs11715122
rs74423809
rs2271054
rs3206652
rs9879947
rs41267009
rs77562174
rs114487073
rs696364
rs36115125
rs78109567
rs62264060
rs9855486
rs4974386
rs55794936
rs78567403
rs60804754
rs4855615
rs4855616
rs142271704
rs59354664
rs697951
rs111345106
rs77680293
rs12695175
rs187168190
rs3762679
rs75035086
rs73198398
rs7647161
rs74885884
rs77452075
rs7653452
rs61003406
rs3804638
rs75869932
rs56319702
rs72620098
rs9816026
rs6771677
rs765090
rs765091
rs11715299
rs144855434
rs12494095
rs12488322
rs56978732
rs10933931
rs77685169
rs77918431
rs61053975
rs56063635
rs56087650
rs3804639
rs9881756
rs115168495
rs13067707
rs11712440
rs139175466
rs3804640
rs17827795
rs79929960
rs4131094
rs138940292
rs12638945
rs7623277
rs4855617
rs11705815
rs59866026
rs78882257
rs4855618
rs2289079
rs78089130
rs75680983
rs989305
rs3804641
rs12330590
rs58197437
rs144398114
rs7619476
rs35159203
rs115040833
rs35397021
rs112750402
rs17827915
rs326346
3:107805650_T_A
rs718689
rs73200305
rs190739050
rs12486124
rs327133
rs141733861
rs190676535
rs7612356
rs326341
rs3762681
rs76114932
rs59719634
rs60171151
rs71321252
rs78673584
rs326342
rs162066
rs62264068
rs60429561
rs7637244
rs141727942
rs7639774
rs7628325
rs6796011
rs34910554
rs59729164
rs17231503
rs77850688
rs62264069
rs7635063
rs326361
rs147707050
rs7640424
rs326360
rs326359
rs12630206
rs17828045
rs1561029
rs326358
rs327139
rs77066838
rs80003826
rs3749274
rs162064
rs34154497
rs326356
rs326355
rs114116690
rs79429418
rs74683410
rs9858866
rs4855619
rs61224082
rs7649316
rs78456010
rs1982493
rs74474327
rs34937412
rs35168062
rs17231712
rs4855620
rs4855621
rs13075747
rs12490871
rs115010315
rs2117762
rs76428539
rs62264093
rs7648181
rs162070
rs74698748
rs73200321
rs7616463
rs147693431
rs4855552
rs161880
rs182736
rs162069
rs4855622
rs78000837
rs75380735
rs34319035
rs179046
rs170534
rs62264095
rs76978584
rs114562923
rs55991325
rs326338
rs721328
rs11926884
rs12485895
rs326347
rs75650450
rs326348
rs68044584
rs11922336
rs326349
rs139469233
rs17232205
rs75259631
rs326350
rs115744908
rs62264097
rs9839167
rs7633919
rs17232226
rs12634669
rs17828607
rs114064324
rs162074
rs326351
rs80311355
rs13074183
rs162073
rs74984139
rs77864091
rs326352
rs326353
rs13072473
rs9858939
rs13077007
rs6769732
rs62264098
rs62264099
rs72620099
rs13090346
rs35703078
rs327148
rs60417658
rs138671771
rs9841475
rs6788515
rs12152307
rs9856973
rs327154
rs326324
rs74391783
rs79162993
rs11917909
rs326325
rs13093976
rs9822398
rs10514749
rs16854238
rs57645341
rs12485266
rs57182717
rs73200355
rs57585440
rs59107359
rs1435635
rs60140727
rs13069689
rs72931609
rs10514750
rs139006283
rs62264106
rs17232450
rs2117761
rs60080056
rs13082569
rs58300903
rs11920542
rs57414689
rs58004035
rs72931612
rs11920797
rs11921625
rs62264141
rs13063741
rs326345
rs62264142
rs6795280
rs34161295
rs11926978
rs11919348
rs80009837
rs326344
rs62264143
rs11923518
rs13091474
rs17232556
rs17232563
rs76893212
rs116662742
rs189010
rs72931621
rs62264144
rs62264145
rs62264146
```
