## Supplementary material for "Characterization of shared and ancestry-specific signals driving complex traits using multi-ancestry fine-mapping": s1.afreq

```
#CHROM	ID	REF	ALT	ALT_FREQS	OBS_CT
3	rs114779411	A	G	0.0258449	1006
3	rs2204685	C	T	0.7167	1006
3	rs116643249	G	A	0.139165	1006
3	rs182415734	A	G	0.00695825	1006
3	rs193301397	G	A	0.0188867	1006
3	rs7618613	G	A	0.7167	1006
3	rs4855566	G	A	0.139165	1006
3	rs1406175	A	G	0.723658	1006
3	rs9846321	C	G	0.720676	1006
3	rs34796852	T	C	0.267396	1006
3	rs1609286	C	T	0.717694	1006
3	rs1609285	T	C	0.72167	1006
3	rs1609284	T	C	0.621272	1006
3	rs148629058	C	A	0.0417495	1006
3	rs74639269	G	A	0.0377734	1006
3	rs112829528	G	C	0.0168986	1006
3	rs9871416	A	G	0.724652	1006
3	rs76491853	C	T	0.0188867	1006
3	rs67785360	C	T	0.352883	1006
3	rs6802115	T	C	0.102386	1006
3	rs9843720	C	T	0.120278	1006
3	rs7634774	G	A	0.230616	1006
3	rs111334783	G	A	0.0964215	1006
3	rs13061320	C	T	0.266402	1006
3	rs9811935	A	C	0.12326	1006
3	rs7638052	C	A	0.124254	1006
3	rs111932171	T	C	0.0964215	1006
3	rs9855147	G	C	0.23161	1006
3	rs115158996	T	C	0.0159046	1006
3	rs9837369	A	C	0.134195	1006
3	rs116439712	G	C	0.0258449	1006
3	rs9858310	C	A	0.353877	1006
3	rs1581656	A	T	0.722664	1006
3	rs79011603	A	G	0.12326	1006
3	rs111532100	C	A	0.00994036	1006
3	rs55648123	A	G	0.0964215	1006
3	rs7611083	C	T	0.722664	1006
3	rs73211604	A	G	0.0964215	1006
3	rs4337636	C	T	0.718688	1006
3	rs4315683	A	G	0.722664	1006
3	rs73211607	G	A	0.0129225	1006
3	rs7636038	A	G	0.26839	1006
3	rs57208511	G	T	0.0964215	1006
3	rs62322851	G	A	0.0387674	1006
3	rs11710997	T	C	0.356859	1006
3	rs73211610	G	C	0.0964215	1006
3	rs6791146	C	T	0.265408	1006
3	rs1609283	G	A	0.72167	1006
3	rs9867707	C	T	0.353877	1006
3	rs57033750	T	C	0.102386	1006
3	rs1547589	T	C	0.72167	1006
3	rs62391967	G	C	0.102386	1006
3	rs66966620	G	A	0.0964215	1006
3	rs73211619	A	C	0.0974155	1006
3	rs28668357	T	A	0.357853	1006
3	rs55949653	T	C	0.0964215	1006
3	rs67917524	G	T	0.0964215	1006
3	rs7634684	A	C	0.0964215	1006
3	rs73211625	T	C	0.0964215	1006
3	rs73211626	C	A	0.0964215	1006
3	rs4991950	T	C	0.361829	1006
3	rs35227938	G	A	0.266402	1006
3	rs73211628	T	C	0.0984095	1006
3	rs73211630	T	C	0.0994036	1006
3	rs2037819	T	A	0.728628	1006
3	rs11716071	T	G	0.384692	1006
3	rs6768460	G	A	0.389662	1006
3	rs144152938	G	A	0.0308151	1006
3	rs28709027	T	A	0.197813	1006
3	rs73211637	C	T	0.0258449	1006
3	rs7430092	T	C	0.709742	1006
3	rs28535305	A	C	0.0725646	1006
3	rs4508775	C	T	0.708748	1006
3	rs28698892	G	A	0.0745527	1006
3	rs34553244	A	T	0.0725646	1006
3	rs28567732	C	T	0.0745527	1006
3	rs79574748	G	A	0.0745527	1006
3	rs77170714	G	A	0.0745527	1006
3	rs9831991	C	G	0.109344	1006
3	rs1881309	A	G	0.245527	1006
3	rs73211640	A	G	0.0258449	1006
3	rs11924146	T	C	0.0666004	1006
3	rs76398045	T	C	0.0636183	1006
3	rs2141345	A	T	0.899602	1006
3	rs114781589	C	T	0.026839	1006
3	rs62391970	C	G	0.0457256	1006
3	rs7631112	G	A	0.332008	1006
3	rs7644986	T	G	0.392644	1006
3	rs147666511	C	A	0.0139165	1006
3	rs62391971	G	A	0.105368	1006
3	rs75314027	G	A	0.0218688	1006
3	rs1919002	C	T	0.454274	1006
3	rs62391972	G	A	0.10835	1006
3	rs1528303	G	A	0.134195	1006
3	rs11915523	A	G	0.0228628	1006
3	rs111944885	C	T	0.0139165	1006
3	rs1919003	G	A	0.430417	1006
3	rs7611077	A	G	0.329026	1006
3	rs9869839	C	T	0.329026	1006
3	rs7647194	T	C	0.455268	1006
3	rs7613382	A	G	0.591451	1006
3	rs11928370	T	A	0.0228628	1006
3	rs9877508	T	C	0.33002	1006
3	rs9819838	A	C	0.33002	1006
3	rs11925130	C	T	0.0228628	1006
3	rs11929184	T	C	0.353877	1006
3	rs74924714	C	T	0.0725646	1006
3	rs11918682	A	G	0.0228628	1006
3	rs6772017	T	G	0.431412	1006
3	rs7651766	C	A	0.5666	1006
3	rs142860500	C	T	0.0328032	1006
3	rs56299781	G	A	0.135189	1006
3	rs185628083	T	C	0.00596421	1006
3	rs6775476	A	G	0.579523	1006
3	rs7644204	C	A	0.0228628	1006
3	rs78122615	G	A	0.0328032	1006
3	rs75441238	A	G	0.0328032	1006
3	rs75547962	T	C	0.0328032	1006
3	rs73211658	T	C	0.0228628	1006
3	rs4855694	C	T	0.544732	1006
3	rs4432640	C	T	0.246521	1006
3	rs113470977	G	A	0.00994036	1006
3	rs1358483	C	G	0.858847	1006
3	rs76784262	G	A	0.0337972	1006
3	rs4446203	C	G	0.246521	1006
3	rs114485519	G	A	0.0337972	1006
3	rs1283093	A	T	0.136183	1006
3	rs1283092	T	C	0.858847	1006
3	rs116663189	C	T	0.0337972	1006
3	rs112069709	T	C	0.0337972	1006
3	rs1283091	T	G	0.545726	1006
3	rs6799242	A	G	0.409543	1006
3	rs141961987	C	A	0.0337972	1006
3	rs6790941	T	A	0.408549	1006
3	rs62391975	C	T	0.247515	1006
3	rs968110	T	C	0.421471	1006
3	rs141582368	T	C	0.0337972	1006
3	rs28689759	T	C	0.389662	1006
3	rs114219959	G	T	0.0139165	1006
3	rs193294493	G	T	0.026839	1006
3	rs1283109	A	G	0.650099	1006
3	rs9821094	A	G	0.442346	1006
3	rs55815637	A	G	0.170974	1006
3	rs1283108	C	T	0.405567	1006
3	rs1283107	C	G	0.576541	1006
3	rs1283106	C	A	0.403579	1006
3	rs13083217	A	G	0.083499	1006
3	rs1283105	C	G	0.406561	1006
3	rs61308451	G	A	0.170974	1006
3	rs1283104	C	G	0.406561	1006
3	rs77353751	C	T	0.00894632	1006
3	rs1283103	A	G	0.406561	1006
3	rs73851524	T	C	0.170974	1006
3	rs1283102	G	A	0.405567	1006
3	rs75868634	G	A	0.0328032	1006
3	rs1283101	A	G	0.393638	1006
3	rs35128458	T	C	0.421471	1006
3	rs34757717	G	A	0.0874751	1006
3	rs1283100	T	C	0.579523	1006
3	rs28491136	C	T	0.219682	1006
3	rs62391977	G	A	0.329026	1006
3	rs1299331	A	G	0.414513	1006
3	rs56009358	A	C	0.16004	1006
3	rs191903906	A	G	0.00596421	1006
3	rs9862762	C	A	0.329026	1006
3	rs73194528	C	T	0.0159046	1006
3	rs1283098	G	A	0.543738	1006
3	rs1283097	C	T	0.38668	1006
3	rs151318321	C	G	0.027833	1006
3	rs744105	T	C	0.643141	1006
3	rs1283094	G	A	0.780318	1006
3	rs75738161	A	C	0.0159046	1006
3	rs11710776	T	C	0.126243	1006
3	rs793618	T	C	0.422465	1006
3	rs793617	A	G	0.821074	1006
3	rs1283112	G	A	0.0755467	1006
3	rs3887373	A	G	0.352883	1006
3	rs793613	T	C	0.0656064	1006
3	rs55865748	A	G	0.328032	1006
3	rs1298166	A	G	0.468191	1006
3	rs807556	C	T	0.66998	1006
3	rs115904847	C	T	0.0308151	1006
3	rs17806005	C	G	0.0308151	1006
3	rs77919809	A	G	0.0308151	1006
3	rs75268986	G	T	0.0308151	1006
3	rs12492347	A	G	0.0387674	1006
3	rs793611	A	G	0.163022	1006
3	rs9816917	C	T	0.0606362	1006
3	rs3849192	A	C	0.0308151	1006
3	rs1283111	C	T	0.304175	1006
3	rs13319227	T	A	0.0606362	1006
3	rs75059817	C	A	0.0208748	1006
3	rs17806089	C	T	0.0308151	1006
3	rs13074296	A	G	0.338966	1006
3	rs115100412	T	A	0.082505	1006
3	rs73194536	A	G	0.106362	1006
3	rs9871413	A	G	0.0616302	1006
3	rs4629330	A	G	0.324056	1006
3	rs115404984	A	G	0.028827	1006
3	rs793610	C	T	0.645129	1006
3	rs709567	G	A	0.159046	1006
3	rs73194538	G	A	0.084493	1006
3	rs73194541	A	G	0.0864811	1006
3	rs2399133	C	A	0.477137	1006
3	rs2912103	C	T	0.228628	1006
3	rs3849194	T	C	0.296223	1006
3	rs150127696	C	T	0.0109344	1006
3	rs2399134	T	C	0.303181	1006
3	rs16853322	C	G	0.303181	1006
3	rs11710459	G	A	0.0139165	1006
3	rs72620089	C	T	0.303181	1006
3	rs12489299	G	A	0.110338	1006
3	rs55878614	T	C	0.110338	1006
3	rs4855598	T	A	0.261431	1006
3	rs143205705	C	T	0.00596421	1006
3	rs77639587	T	G	0.0417495	1006
3	rs7645377	T	G	0.302187	1006
3	rs116358588	G	C	0.0427435	1006
3	rs113625254	C	T	0.0447316	1006
3	rs9847558	C	G	0.305169	1006
3	rs9867626	T	C	0.0457256	1006
3	rs9848471	G	C	0.304175	1006
3	rs3909652	T	G	0.0437376	1006
3	rs112505467	T	C	0.0437376	1006
3	rs73194546	A	G	0.427435	1006
3	rs114867702	T	C	0.0437376	1006
3	rs9853910	G	A	0.260437	1006
3	rs112629818	C	T	0.0437376	1006
3	rs2553942	C	T	0.213718	1006
3	rs9288847	C	T	0.304175	1006
3	rs7651309	A	G	0.260437	1006
3	rs115327691	C	A	0.0198807	1006
3	rs111764875	G	A	0.0437376	1006
3	rs929980	G	A	0.260437	1006
3	rs3909651	T	C	0.260437	1006
3	rs111276018	G	C	0.0437376	1006
3	rs75357977	C	T	0.0387674	1006
3	rs3936680	A	T	0.260437	1006
3	rs3849195	A	G	0.304175	1006
3	rs77415024	T	C	0.0427435	1006
3	rs112630574	G	A	0.0437376	1006
3	rs3843833	T	C	0.304175	1006
3	rs111320458	G	A	0.0437376	1006
3	rs9790188	G	T	0.260437	1006
3	rs62393471	A	G	0.0248509	1006
3	rs113850221	A	C	0.0198807	1006
3	rs72620090	A	C	0.258449	1006
3	rs79062597	T	C	0.0367793	1006
3	rs73194548	A	G	0.364811	1006
3	rs77088439	A	T	0.0437376	1006
3	rs72620091	A	G	0.260437	1006
3	rs73194551	G	A	0.0228628	1006
3	rs113028742	T	A	0.0437376	1006
3	rs111453161	C	T	0.0437376	1006
3	rs2399135	G	A	0.304175	1006
3	rs2399136	G	A	0.0954274	1006
3	rs59156506	A	G	0.0437376	1006
3	rs61476001	T	C	0.0437376	1006
3	rs9823214	T	G	0.0437376	1006
3	rs139136578	T	G	0.0437376	1006
3	rs79477395	G	T	0.147117	1006
3	rs9814338	G	A	0.0437376	1006
3	rs9855440	A	C	0.304175	1006
3	rs9855461	A	C	0.0437376	1006
3	rs75347917	C	G	0.0447316	1006
3	rs28520406	T	C	0.0437376	1006
3	rs28560057	T	C	0.0437376	1006
3	rs12493334	A	T	0.258449	1006
3	rs77685990	A	C	0.0437376	1006
3	rs113632990	A	C	0.0437376	1006
3	rs77579518	A	C	0.0437376	1006
3	rs79375582	A	G	0.0437376	1006
3	rs76264401	G	A	0.0437376	1006
3	rs79583365	G	T	0.05666	1006
3	rs16853336	G	A	0.258449	1006
3	rs28432904	G	A	0.0437376	1006
3	rs28461332	G	A	0.0437376	1006
3	rs28715138	A	G	0.0437376	1006
3	rs16853338	G	A	0.260437	1006
3	rs79218789	A	G	0.0437376	1006
3	rs77590364	A	G	0.0437376	1006
3	rs77348096	C	T	0.0437376	1006
3	rs111667243	C	T	0.0437376	1006
3	rs77753526	C	T	0.0437376	1006
3	rs148463691	T	C	0.00795229	1006
3	rs12495054	G	A	0.107356	1006
3	rs12495060	C	T	0.258449	1006
3	rs9866284	G	A	0.0437376	1006
3	rs116153675	C	T	0.0526839	1006
3	rs76715915	G	A	0.147117	1006
3	rs2553962	T	A	0.516899	1006
3	rs7651062	G	A	0.0437376	1006
3	rs78720659	A	T	0.0437376	1006
3	rs77598256	C	T	0.0437376	1006
3	rs793615	G	A	0.686879	1006
3	rs813959	T	C	0.684891	1006
3	rs148203870	A	G	0.028827	1006
3	rs9827222	T	A	0.0437376	1006
3	rs75890163	C	T	0.0457256	1006
3	rs793614	A	T	0.684891	1006
3	rs9832228	T	C	0.0437376	1006
3	rs76615319	T	C	0.0437376	1006
3	rs59305446	A	G	0.0735586	1006
3	rs807557	T	C	0.685885	1006
3	rs79810240	T	A	0.148111	1006
3	rs6437729	A	G	0.0437376	1006
3	rs75407259	C	A	0.0427435	1006
3	rs57855691	C	T	0.0457256	1006
3	rs58410209	T	C	0.0437376	1006
3	rs11918378	C	T	0.0437376	1006
3	rs11918494	G	A	0.0437376	1006
3	rs2673632	T	C	0.687873	1006
3	rs111557069	C	T	0.0208748	1006
3	rs73194559	A	T	0.0119284	1006
3	rs13317820	T	G	0.0457256	1006
3	rs2673633	C	A	0.21173	1006
3	rs13321184	A	G	0.0457256	1006
3	rs72620092	A	G	0.107356	1006
3	rs77112049	A	T	0.0616302	1006
3	rs72947667	A	G	0.0437376	1006
3	rs72947670	G	A	0.0437376	1006
3	rs72620093	C	T	0.259443	1006
3	rs72947671	G	C	0.0427435	1006
3	rs809421	A	G	0.945328	1006
3	rs58593767	A	G	0.0427435	1006
3	rs113445250	C	T	0.149105	1006
3	rs73194561	C	G	0.0119284	1006
3	rs2553951	T	C	0.681909	1006
3	rs73194564	C	T	0.427435	1006
3	rs149584538	C	T	0.0228628	1006
3	rs2553947	T	C	0.902584	1006
3	rs2553946	A	G	0.675944	1006
3	rs112279724	G	C	0.0218688	1006
3	rs79876585	G	A	0.0616302	1006
3	rs73194567	C	T	0.0467197	1006
3	rs79025618	C	T	0.0357853	1006
3	rs4855744	C	T	0.313121	1006
3	rs2399137	G	C	0.313121	1006
3	rs73194571	G	A	0.0129225	1006
3	rs2081513	A	G	0.313121	1006
3	rs1087254	A	G	0.619284	1006
3	rs79597705	G	A	0.0238569	1006
3	rs4855745	A	G	0.313121	1006
3	rs4855602	G	A	0.313121	1006
3	rs7641355	C	T	0.307157	1006
3	rs10933895	T	C	0.314115	1006
3	rs13097136	T	C	0.148111	1006
3	rs10933896	A	G	0.313121	1006
3	rs12494162	C	T	0.148111	1006
3	rs11716480	C	G	0.159046	1006
3	rs75451661	G	A	0.0646123	1006
3	rs2399138	G	A	0.308151	1006
3	rs709538	C	T	0.290258	1006
3	rs12629430	G	A	0.308151	1006
3	rs10933897	T	C	0.308151	1006
3	rs60018922	G	C	0.308151	1006
3	rs59406384	C	T	0.308151	1006
3	rs57713937	C	T	0.308151	1006
3	rs13091308	T	C	0.313121	1006
3	rs12636177	A	G	0.313121	1006
3	rs12633565	T	A	0.308151	1006
3	rs12636205	A	G	0.308151	1006
3	rs35083285	A	C	0.308151	1006
3	rs16853372	A	G	0.308151	1006
3	rs34689649	A	G	0.308151	1006
3	rs11713730	T	C	0.308151	1006
3	rs11709628	C	T	0.159046	1006
3	rs10933898	A	C	0.161034	1006
3	rs10804457	C	T	0.309145	1006
3	rs10804458	G	A	0.309145	1006
3	rs77981032	G	A	0.0536779	1006
3	rs10804459	C	T	0.308151	1006
3	rs12633568	A	G	0.309145	1006
3	rs76611179	C	G	0.0308151	1006
3	rs9824973	T	C	0.316103	1006
3	rs9881338	G	A	0.312127	1006
3	rs9682185	A	G	0.312127	1006
3	rs9680918	G	A	0.312127	1006
3	rs9680908	C	A	0.162028	1006
3	rs9680915	C	T	0.162028	1006
3	rs7615128	C	A	0.167992	1006
3	rs7639744	A	C	0.312127	1006
3	rs7617714	C	G	0.312127	1006
3	rs2676364	C	T	0.450298	1006
3	rs183235578	C	T	0.00795229	1006
3	rs2292744	T	G	0.144135	1006
3	rs1878350	C	T	0.306163	1006
3	rs10933899	G	A	0.144135	1006
3	rs17194101	A	G	0.162028	1006
3	rs6778243	G	A	0.493042	1006
3	rs9682767	A	C	0.163022	1006
3	rs9682168	T	C	0.163022	1006
3	rs10933900	C	A	0.143141	1006
3	rs9681640	G	C	0.162028	1006
3	rs9682344	T	C	0.162028	1006
3	rs2676365	G	C	0.691849	1006
3	rs11710488	G	A	0.162028	1006
3	rs2676366	G	A	0.691849	1006
3	rs11710534	C	T	0.162028	1006
3	rs34449844	C	T	0.144135	1006
3	rs11710565	C	T	0.162028	1006
3	rs2553954	G	C	0.853877	1006
3	rs72949649	G	A	0.162028	1006
3	rs2553955	C	T	0.852883	1006
3	rs115323405	C	T	0.0506958	1006
3	rs2673637	C	T	0.67992	1006
3	rs9837022	G	A	0.162028	1006
3	rs9856920	T	A	0.162028	1006
3	rs9857055	T	C	0.162028	1006
3	rs147159483	A	G	0.0248509	1006
3	rs2673636	A	G	0.691849	1006
3	rs2673635	G	A	0.691849	1006
3	rs57001364	C	T	0.162028	1006
3	rs57570262	T	A	0.162028	1006
3	rs2676367	A	G	0.851889	1006
3	rs9847338	G	C	0.162028	1006
3	rs7620463	C	T	0.0159046	1006
3	rs11712231	C	T	0.162028	1006
3	rs793606	T	A	0.853877	1006
3	rs145940409	G	C	0.0159046	1006
3	rs184677552	T	A	0.0159046	1006
3	rs114049889	T	C	0.0159046	1006
3	rs793538	G	A	0.116302	1006
3	rs793537	T	C	0.853877	1006
3	rs793609	G	A	0.691849	1006
3	rs9856825	C	T	0.162028	1006
3	rs9877384	T	C	0.162028	1006
3	rs6796164	T	A	0.162028	1006
3	rs138545509	A	G	0.0159046	1006
3	rs9867356	G	A	0.162028	1006
3	rs79179262	C	T	0.0656064	1006
3	rs9867290	C	T	0.162028	1006
3	rs115336069	A	G	0.054672	1006
3	rs9872246	G	A	0.162028	1006
3	rs114857906	G	A	0.0516899	1006
3	rs938431	C	T	0.797217	1006
3	rs9855687	G	A	0.162028	1006
3	rs2162185	C	T	0.803181	1006
3	rs71319255	T	C	0.0586481	1006
3	rs1515541	G	A	0.803181	1006
3	rs938432	C	T	0.803181	1006
3	rs148794962	A	G	0.0198807	1006
3	rs2042686	G	A	0.634195	1006
3	rs2676356	C	T	0.803181	1006
3	rs2673641	C	T	0.83996	1006
3	rs9871434	G	A	0.162028	1006
3	rs13086584	C	T	0.0427435	1006
3	rs2138252	C	T	0.635189	1006
3	rs138390767	T	C	0.0318091	1006
3	rs72931812	C	G	0.161034	1006
3	rs709539	C	T	0.803181	1006
3	rs1607109	G	A	0.162028	1006
3	rs35262377	T	C	0.0427435	1006
3	rs138880106	C	G	0.0318091	1006
3	rs9989971	G	A	0.162028	1006
3	rs1067911	A	G	0.636183	1006
3	rs13321500	A	G	0.492048	1006
3	rs13067360	A	T	0.0427435	1006
3	rs1914276	C	T	0.797217	1006
3	rs709540	T	G	0.636183	1006
3	rs709541	T	C	0.125249	1006
3	rs709542	T	G	0.637177	1006
3	rs34691271	C	T	0.0427435	1006
3	rs709543	A	G	0.122266	1006
3	rs12630951	G	T	0.204771	1006
3	rs35466381	C	T	0.0427435	1006
3	rs112241194	T	A	0.0427435	1006
3	rs67731043	T	C	0.0427435	1006
3	rs77591129	C	A	0.0526839	1006
3	rs115476973	C	T	0.054672	1006
3	rs114954749	A	G	0.054672	1006
3	rs709545	C	G	0.808151	1006
3	rs709546	C	T	0.813121	1006
3	rs111796559	G	T	0.00596421	1006
3	rs709547	A	G	0.682903	1006
3	rs78180116	A	G	0.0666004	1006
3	rs12695170	C	A	0.227634	1006
3	rs709548	T	C	0.975149	1006
3	rs709549	C	T	0.818091	1006
3	rs13314043	C	T	0.230616	1006
3	rs115833440	C	T	0.0139165	1006
3	rs73196647	C	A	0.379722	1006
3	rs793532	C	A	0.242545	1006
3	rs793533	T	C	0.975149	1006
3	rs793534	T	C	0.975149	1006
3	rs709550	C	T	0.475149	1006
3	rs697963	C	T	0.975149	1006
3	rs697964	G	T	0.241551	1006
3	rs145045934	T	C	0.0208748	1006
3	rs709551	G	A	0.975149	1006
3	rs709552	A	G	0.975149	1006
3	rs12634245	T	C	0.124254	1006
3	rs2176089	A	G	0.366799	1006
3	rs9831953	G	T	0.0218688	1006
3	rs1356301	T	C	0.366799	1006
3	rs145674983	A	G	0.0119284	1006
3	rs709568	C	A	0.242545	1006
3	rs709555	G	T	0.975149	1006
3	rs793535	A	T	0.975149	1006
3	rs11712635	C	G	0.124254	1006
3	rs9842375	C	T	0.232604	1006
3	rs73196659	A	C	0.121272	1006
3	rs112073330	C	T	0.122266	1006
3	rs148147630	T	C	0.0248509	1006
3	rs9848217	C	A	0.732604	1006
3	rs811098	G	A	0.242545	1006
3	rs73196660	C	A	0.0536779	1006
3	rs1516828	A	T	0.241551	1006
3	rs730552	C	T	0.124254	1006
3	rs189256639	G	A	0.0168986	1006
3	rs10933901	G	A	0.491054	1006
3	rs2676358	G	A	0.241551	1006
3	rs74834464	T	A	0.0119284	1006
3	rs2673640	G	T	0.241551	1006
3	rs114113561	C	T	0.0407555	1006
3	rs2553944	T	A	0.223658	1006
3	rs2553943	T	C	0.242545	1006
3	rs114185997	G	T	0.0407555	1006
3	rs17194811	A	G	0.230616	1006
3	rs115933247	C	T	0.0129225	1006
3	rs76118695	T	C	0.127237	1006
3	rs793544	T	C	0.253479	1006
3	rs17807525	C	T	0.366799	1006
3	rs17807561	C	A	0.229622	1006
3	rs13320731	C	T	0.229622	1006
3	rs709558	T	A	0.977137	1006
3	rs183150036	A	T	0.026839	1006
3	rs11706666	A	G	0.366799	1006
3	rs709559	G	A	0.253479	1006
3	rs9856619	G	A	0.229622	1006
3	rs697965	A	T	0.977137	1006
3	rs78685084	A	C	0.127237	1006
3	rs6782559	C	T	0.49503	1006
3	rs142068225	T	A	0.0178926	1006
3	rs2248981	A	T	0.610338	1006
3	rs9824049	A	G	0.230616	1006
3	rs793598	C	T	0.253479	1006
3	rs793545	C	G	0.373757	1006
3	rs17807719	C	T	0.230616	1006
3	rs709560	C	G	0.254473	1006
3	rs709561	G	A	0.253479	1006
3	rs709562	A	T	0.977137	1006
3	rs793600	C	T	0.485089	1006
3	rs7635153	C	T	0.0178926	1006
3	rs709563	C	T	0.485089	1006
3	rs13067912	G	T	0.364811	1006
3	rs793546	T	C	0.485089	1006
3	rs13073847	C	T	0.0168986	1006
3	rs145992769	G	T	0.0168986	1006
3	rs709564	G	A	0.254473	1006
3	rs3811061	C	A	0.127237	1006
3	rs11717583	C	G	0.357853	1006
3	rs11706192	T	C	0.356859	1006
3	rs793547	G	A	0.22664	1006
3	rs112934430	C	T	0.0168986	1006
3	rs793548	G	C	0.612326	1006
3	rs1533468	T	A	0.236581	1006
3	rs146019976	G	T	0.00695825	1006
3	rs56060367	A	C	0.362823	1006
3	rs1515542	C	T	0.469185	1006
3	rs1515543	C	G	0.833002	1006
3	rs9810995	C	G	0.230616	1006
3	rs2676360	T	A	0.964215	1006
3	rs1356302	T	C	0.350895	1006
3	rs1356303	G	A	0.351889	1006
3	rs1400409	C	T	0.595427	1006
3	rs793551	A	C	0.350895	1006
3	rs1516826	A	G	0.595427	1006
3	rs793552	C	T	0.964215	1006
3	rs55656113	C	T	0.0675944	1006
3	rs793553	C	T	0.946322	1006
3	rs72620094	G	C	0.0705765	1006
3	rs1829187	C	T	0.352883	1006
3	rs10511263	C	T	0.361829	1006
3	rs9820148	T	A	0.232604	1006
3	rs139236272	G	T	0.0159046	1006
3	rs2673642	A	G	0.946322	1006
3	rs2673643	T	C	0.946322	1006
3	rs793556	G	A	0.964215	1006
3	rs807474	T	C	0.946322	1006
3	rs114535414	G	A	0.00198807	1006
3	rs62263291	G	A	0.233598	1006
3	rs62263292	T	G	0.729622	1006
3	rs7610766	C	T	0.596421	1006
3	rs793557	C	T	0.2167	1006
3	rs73196681	C	T	0.0228628	1006
3	rs11709763	T	C	0.133201	1006
3	rs112556722	G	T	0.0178926	1006
3	rs2673644	T	C	0.946322	1006
3	rs28526831	C	T	0.596421	1006
3	rs1516827	T	C	0.0188867	1006
3	rs709566	A	G	0.946322	1006
3	rs186738903	A	T	0.0208748	1006
3	rs62263293	G	C	0.0218688	1006
3	rs77909172	A	G	0.111332	1006
3	rs793555	T	A	0.946322	1006
3	rs140981409	G	A	0.0178926	1006
3	rs13088233	G	A	0.363817	1006
3	rs35121492	T	C	0.0447316	1006
3	rs35792689	C	A	0.362823	1006
3	rs2673645	T	A	0.946322	1006
3	rs796981	T	G	0.946322	1006
3	rs809417	G	A	0.946322	1006
3	rs60099741	G	A	0.232604	1006
3	rs811099	G	A	0.349901	1006
3	rs28712783	A	G	0.596421	1006
3	rs34436682	G	A	0.596421	1006
3	rs709565	G	A	0.946322	1006
3	rs80049823	T	C	0.0506958	1006
3	rs871211	G	A	0.364811	1006
3	rs116747322	C	T	0.0178926	1006
3	rs79915914	T	C	0.0238569	1006
3	rs812658	T	A	0.33996	1006
3	rs1400410	G	T	0.33996	1006
3	rs111871796	G	A	0.0119284	1006
3	rs113183623	G	A	0.00497018	1006
3	rs80108871	T	C	0.111332	1006
3	rs114426402	T	C	0.10835	1006
3	rs793539	A	G	0.347913	1006
3	rs77159910	G	C	0.133201	1006
3	rs793540	T	G	0.964215	1006
3	rs793541	G	A	0.964215	1006
3	rs793542	A	T	0.347913	1006
3	rs793543	C	G	0.347913	1006
3	rs11717339	G	A	0.355865	1006
3	rs6778611	A	C	0.214712	1006
3	rs9869223	C	G	0.59841	1006
3	rs2673647	A	C	0.214712	1006
3	rs2673648	T	C	0.0457256	1006
3	rs17808412	G	C	0.0526839	1006
3	rs9819829	T	A	0.232604	1006
3	rs7611467	C	T	0.364811	1006
3	rs793549	C	T	0.347913	1006
3	rs138126844	G	A	0.00894632	1006
3	rs115839492	G	A	0.0218688	1006
3	rs793550	G	A	0.964215	1006
3	rs13318985	T	G	0.233598	1006
3	rs75737648	C	T	0.133201	1006
3	rs2676371	C	A	0.964215	1006
3	rs2676370	C	T	0.345924	1006
3	rs2673649	G	A	0.212724	1006
3	rs2676369	G	A	0.964215	1006
3	rs62263299	T	G	0.232604	1006
3	rs2138612	T	G	0.0934394	1006
3	rs76629150	G	T	0.136183	1006
3	rs9824798	C	G	0.0159046	1006
3	rs147194389	C	T	0.124254	1006
3	rs6793908	T	C	0.38668	1006
3	rs116578051	C	G	0.0417495	1006
3	rs76354472	T	C	0.00894632	1006
3	rs73198554	T	C	0.027833	1006
3	rs74686325	A	G	0.0139165	1006
3	rs34298184	G	C	0.252485	1006
3	rs35453273	A	G	0.252485	1006
3	rs7630522	T	C	0.789264	1006
3	rs11721296	A	T	0.124254	1006
3	rs115462325	A	G	0.028827	1006
3	rs113628372	G	A	0.124254	1006
3	rs34576547	C	G	0.387674	1006
3	rs35568017	G	A	0.387674	1006
3	rs12330850	A	G	0.78827	1006
3	rs76323577	G	A	0.124254	1006
3	rs76381534	G	C	0.124254	1006
3	rs61282578	G	A	0.0208748	1006
3	rs76562590	C	T	0.120278	1006
3	rs4855751	G	T	0.784294	1006
3	rs75179661	C	T	0.116302	1006
3	rs9759096	T	C	0.39165	1006
3	rs191150215	G	C	0.00795229	1006
3	rs74535005	C	T	0.0218688	1006
3	rs6809605	A	G	0.276342	1006
3	rs6809614	A	C	0.664016	1006
3	rs7611829	A	G	0.387674	1006
3	rs28704180	A	C	0.252485	1006
3	rs13314819	T	C	0.152087	1006
3	rs7627215	A	G	0.332008	1006
3	rs7649780	G	A	0.332008	1006
3	rs13089832	A	G	0.189861	1006
3	rs9836395	A	G	0.332008	1006
3	rs9874738	G	T	0.217694	1006
3	rs6785039	A	G	0.332008	1006
3	rs6437734	T	C	0.331014	1006
3	rs62263305	C	T	0.0218688	1006
3	rs6798341	G	A	0.332008	1006
3	rs113342446	G	A	0.00497018	1006
3	rs75701938	A	C	0.11332	1006
3	rs885190	C	G	0.332008	1006
3	rs9845513	T	C	0.332008	1006
3	rs1282548	C	G	0.624254	1006
3	rs41517052	G	A	0.332008	1006
3	rs55652157	T	G	0.333002	1006
3	rs1282549	T	C	0.956262	1006
3	rs1298162	G	C	0.625249	1006
3	rs4597706	G	A	0.332008	1006
3	rs7625409	T	C	0.15507	1006
3	rs2676363	C	G	0.15507	1006
3	rs13092776	T	A	0.332008	1006
3	rs13092989	T	G	0.332008	1006
3	rs34412275	T	A	0.187873	1006
3	rs7634607	T	A	0.218688	1006
3	rs6437735	T	C	0.218688	1006
3	rs55715782	C	A	0.265408	1006
3	rs2676362	T	G	0.737575	1006
3	rs2676361	T	C	0.956262	1006
3	rs36051389	A	G	0.187873	1006
3	rs9862792	A	G	0.218688	1006
3	rs149195732	T	C	0.0139165	1006
3	rs143481515	A	G	0.0208748	1006
3	rs3914624	G	A	0.394632	1006
3	rs41503446	T	C	0.217694	1006
3	rs4855752	A	G	0.293241	1006
3	rs4855753	A	G	0.393638	1006
3	rs1282535	A	T	0.542744	1006
3	rs76364878	C	T	0.0198807	1006
3	rs71319257	C	G	0.0208748	1006
3	rs1282534	C	T	0.144135	1006
3	rs3914623	T	C	0.228628	1006
3	rs6785450	T	A	0.395626	1006
3	rs148754842	G	A	0.0129225	1006
3	rs1282533	C	T	0.144135	1006
3	rs1282532	C	T	0.540755	1006
3	rs6778790	C	A	0.277336	1006
3	rs1850344	A	G	0.397614	1006
3	rs1282536	A	G	0.540755	1006
3	rs1298903	C	G	0.540755	1006
3	rs79449206	G	A	0.0109344	1006
3	rs34667500	G	A	0.126243	1006
3	rs1429	C	T	0.512922	1006
3	rs1960168	C	T	0.517893	1006
3	rs11922626	C	T	0.117296	1006
3	rs140214372	C	T	0.0188867	1006
3	rs11923890	G	A	0.117296	1006
3	rs138789759	G	A	0.0785288	1006
3	rs147050127	A	C	0.0497018	1006
3	rs149421897	C	T	0.0119284	1006
3	rs113946634	A	C	0.117296	1006
3	rs1282537	G	C	0.708748	1006
3	rs151038334	C	T	0.0795229	1006
3	rs1282538	T	C	0.658052	1006
3	rs113338078	G	T	0.117296	1006
3	rs12638417	G	A	0.230616	1006
3	rs148598778	C	T	0.0188867	1006
3	rs6763295	T	A	0.322068	1006
3	rs1282540	G	A	0.139165	1006
3	rs1028162	A	C	0.117296	1006
3	rs17808847	C	A	0.0785288	1006
3	rs140842300	G	T	0.0139165	1006
3	rs1282541	A	G	0.657058	1006
3	rs1282542	G	A	0.657058	1006
3	rs2176331	C	T	0.43837	1006
3	rs2090408	G	T	0.43837	1006
3	rs36030758	C	G	0.0785288	1006
3	rs7629840	A	G	0.0516899	1006
3	rs1282543	C	T	0.139165	1006
3	rs1282544	C	T	0.93837	1006
3	rs1282545	T	C	0.420477	1006
3	rs9880129	G	A	0.270378	1006
3	rs9824852	T	A	0.281312	1006
3	rs1568423	G	T	0.517893	1006
3	rs836927	C	A	0.420477	1006
3	rs1568422	C	T	0.0785288	1006
3	rs116745324	C	A	0.0218688	1006
3	rs9814575	C	G	0.281312	1006
3	rs836926	G	A	0.939364	1006
3	rs836925	T	C	0.657058	1006
3	rs10511261	C	A	0.516899	1006
3	rs56275065	C	T	0.323062	1006
3	rs17202946	G	A	0.323062	1006
3	rs75749155	C	T	0.117296	1006
3	rs1097514	A	G	0.539761	1006
3	rs71319261	T	G	0.0785288	1006
3	rs11716906	A	G	0.0795229	1006
3	rs836924	C	T	0.939364	1006
3	rs146577663	G	A	0.00994036	1006
3	rs16853512	A	G	0.0785288	1006
3	rs6769923	A	G	0.2833	1006
3	rs1299325	G	C	0.139165	1006
3	rs1299704	C	T	0.538767	1006
3	rs1040194	G	A	0.139165	1006
3	rs9857411	G	A	0.219682	1006
3	rs75949518	T	C	0.0119284	1006
3	rs1282546	G	A	0.139165	1006
3	rs1516825	C	T	0.604374	1006
3	rs1282547	T	A	0.939364	1006
3	rs6437736	A	G	0.604374	1006
3	rs77541310	A	C	0.0606362	1006
3	rs1356915	T	C	0.599404	1006
3	rs960062	G	A	0.277336	1006
3	rs78123483	T	C	0.122266	1006
3	rs75713362	G	A	0.122266	1006
3	rs606999	A	G	0.939364	1006
3	rs9288850	A	T	0.219682	1006
3	rs1963385	T	G	0.122266	1006
3	rs146865474	C	T	0.321074	1006
3	rs686564	G	T	0.860835	1006
3	rs9845258	T	C	0.276342	1006
3	rs552994	T	C	0.139165	1006
3	rs74640097	T	A	0.122266	1006
3	rs657302	T	C	0.139165	1006
3	rs17809214	T	C	0.315109	1006
3	rs524557	T	C	0.860835	1006
3	rs659072	A	G	0.139165	1006
3	rs16853533	C	T	0.0785288	1006
3	rs35286025	C	G	0.219682	1006
3	rs35463041	G	C	0.0785288	1006
3	rs75312363	A	G	0.122266	1006
3	rs674217	A	G	0.939364	1006
3	rs78561265	G	A	0.0238569	1006
3	rs577189	A	T	0.139165	1006
3	rs625301	A	T	0.939364	1006
3	rs35401521	T	A	0.0795229	1006
3	rs16853539	A	C	0.0785288	1006
3	rs80084638	C	T	0.122266	1006
3	rs147921786	C	T	0.0139165	1006
3	rs150165561	G	C	0.139165	1006
3	rs35074010	A	G	0.861829	1006
3	rs34329794	T	C	0.940358	1006
3	rs2555701	T	C	0.139165	1006
3	rs9822490	C	T	0.0318091	1006
3	rs9822866	C	A	0.599404	1006
3	rs34139997	T	C	0.0785288	1006
3	rs2947097	T	G	0.939364	1006
3	rs74642722	G	A	0.122266	1006
3	rs73850104	G	C	0.0238569	1006
3	rs76889214	A	C	0.122266	1006
3	rs17469251	T	C	0.122266	1006
3	rs664595	C	T	0.860835	1006
3	rs6781000	T	C	0.276342	1006
3	rs660075	C	T	0.139165	1006
3	rs666880	G	A	0.139165	1006
3	rs2042758	G	A	0.277336	1006
3	rs656975	G	C	0.139165	1006
3	rs1426954	A	G	0.122266	1006
3	rs1426953	T	C	0.599404	1006
3	rs860722	C	G	0.139165	1006
3	rs2174015	A	T	0.122266	1006
3	rs1820527	G	A	0.322068	1006
3	rs17469460	G	A	0.112326	1006
3	rs10513196	G	A	0.223658	1006
3	rs496486	A	C	0.139165	1006
3	rs618213	A	T	0.139165	1006
3	rs1426952	A	G	0.277336	1006
3	rs582543	G	C	0.261431	1006
3	rs75460106	C	T	0.121272	1006
3	rs35024425	C	T	0.0785288	1006
3	rs1365629	C	T	0.276342	1006
3	rs80115318	A	C	0.122266	1006
3	rs1346272	C	T	0.323062	1006
3	rs1365628	C	T	0.122266	1006
3	rs9868715	T	C	0.151093	1006
3	rs34039095	A	G	0.0795229	1006
3	rs565614	G	T	0.138171	1006
3	rs77623149	G	A	0.0477137	1006
3	rs737217	C	T	0.121272	1006
3	rs11925707	G	A	0.121272	1006
3	rs694995	C	A	0.939364	1006
3	rs182970985	A	G	0.0298211	1006
3	rs11717262	C	A	0.0795229	1006
3	rs2937395	C	T	0.139165	1006
3	rs10511260	T	G	0.323062	1006
3	rs594635	T	C	0.218688	1006
3	rs16853573	T	C	0.0795229	1006
3	rs10933904	C	G	0.599404	1006
3	rs11927696	C	T	0.121272	1006
3	rs62263340	C	T	0.322068	1006
3	rs11927739	C	T	0.121272	1006
3	rs62263341	C	G	0.0447316	1006
3	rs626889	T	A	0.940358	1006
3	rs472246	G	T	0.957256	1006
3	rs34040779	T	C	0.0785288	1006
3	rs9851647	C	T	0.591451	1006
3	rs640789	G	A	0.138171	1006
3	rs498029	A	G	0.17495	1006
3	rs2174016	T	C	0.356859	1006
3	rs7433834	T	C	0.194831	1006
3	rs7641917	C	G	0.0178926	1006
3	rs73202912	T	C	0.321074	1006
3	rs633043	G	C	0.10338	1006
3	rs671913	C	T	0.27336	1006
3	rs483570	G	A	0.104374	1006
3	rs513007	C	T	0.826044	1006
3	rs620941	A	C	0.105368	1006
3	rs62263343	G	A	0.168986	1006
3	rs151001836	T	G	0.026839	1006
3	rs622745	C	G	0.104374	1006
3	rs623738	T	C	0.272366	1006
3	rs3761962	G	A	0.0765408	1006
3	rs9876650	G	T	0.166004	1006
3	rs595176	G	A	0.104374	1006
3	rs507078	G	T	0.271372	1006
3	rs80152782	G	A	0.0149105	1006
3	rs114903661	G	T	0.0407555	1006
3	rs62263344	A	G	0.173956	1006
3	rs496826	A	C	0.104374	1006
3	rs594649	G	T	0.104374	1006
3	rs74581460	G	A	0.0238569	1006
3	rs1875461	C	T	0.166004	1006
3	rs627179	T	G	0.104374	1006
3	rs9852806	T	C	0.167992	1006
3	rs674779	C	T	0.104374	1006
3	rs74734236	A	G	0.0427435	1006
3	rs62263345	A	G	0.125249	1006
3	rs485236	A	G	0.104374	1006
3	rs483364	T	G	0.104374	1006
3	rs583593	G	A	0.271372	1006
3	rs559882	A	G	0.105368	1006
3	rs559698	A	G	0.104374	1006
3	rs16853589	G	A	0.55169	1006
3	rs116651774	A	G	0.0109344	1006
3	rs644342	A	T	0.826044	1006
3	rs678825	G	A	0.271372	1006
3	rs615876	T	C	0.10338	1006
3	rs677861	A	G	0.104374	1006
3	rs9837251	C	T	0.166004	1006
3	rs551072	G	T	0.104374	1006
3	rs2947095	G	A	0.104374	1006
3	rs115201061	G	A	0.0139165	1006
3	rs586203	T	G	0.104374	1006
3	rs678465	T	C	0.104374	1006
3	rs75195565	C	T	0.0159046	1006
3	rs2947094	A	G	0.104374	1006
3	rs1648888	A	G	0.104374	1006
3	rs73202930	C	T	0.166004	1006
3	rs662291	T	C	0.826044	1006
3	rs631205	A	G	0.104374	1006
3	rs630346	A	G	0.104374	1006
3	rs1697689	G	A	0.104374	1006
3	rs648604	C	T	0.104374	1006
3	rs57964862	A	G	0.173956	1006
3	rs661196	T	C	0.104374	1006
3	rs73202936	T	A	0.166998	1006
3	rs9814405	A	G	0.358847	1006
3	rs694173	G	A	0.104374	1006
3	rs9857190	C	A	0.166998	1006
3	rs9877739	T	G	0.166998	1006
3	rs667022	G	A	0.104374	1006
3	rs639375	T	A	0.104374	1006
3	rs663923	C	A	0.104374	1006
3	rs77351050	A	G	0.0735586	1006
3	rs114640954	A	T	0.0129225	1006
3	rs9868075	C	T	0.166998	1006
3	rs2895323	A	C	0.358847	1006
3	rs16853606	A	G	0.173956	1006
3	rs619984	A	G	0.104374	1006
3	rs635881	C	T	0.104374	1006
3	rs638030	A	G	0.272366	1006
3	rs669706	A	G	0.104374	1006
3	rs709532	G	T	0.104374	1006
3	rs115759523	G	A	0.00795229	1006
3	rs62263348	G	T	0.172962	1006
3	rs149120809	G	A	0.0129225	1006
3	rs138437944	T	A	0.0139165	1006
3	rs747103	G	A	0.0795229	1006
3	rs599984	G	A	0.105368	1006
3	rs477990	G	A	0.104374	1006
3	rs13317489	G	A	0.166004	1006
3	rs13060816	T	C	0.552684	1006
3	rs78658409	C	T	0.166004	1006
3	rs678635	A	G	0.104374	1006
3	rs13319315	C	T	0.166004	1006
3	rs609613	G	A	0.827038	1006
3	rs609642	T	C	0.826044	1006
3	rs576698	G	A	0.10338	1006
3	rs2937396	G	A	0.104374	1006
3	rs9882331	A	G	0.166004	1006
3	rs150481126	G	A	0.00695825	1006
3	rs639921	C	G	0.104374	1006
3	rs709530	T	C	0.270378	1006
3	rs1648890	C	A	0.270378	1006
3	rs665916	A	T	0.104374	1006
3	rs665940	T	C	0.104374	1006
3	rs647628	A	T	0.271372	1006
3	rs1648891	T	G	0.104374	1006
3	rs9842211	G	A	0.166998	1006
3	rs74364444	G	A	0.0516899	1006
3	rs1282397	C	G	0.104374	1006
3	rs113532538	G	A	0.357853	1006
3	rs73202971	T	C	0.0656064	1006
3	rs501008	G	A	0.105368	1006
3	rs1648892	A	G	0.105368	1006
3	rs1282394	C	A	0.105368	1006
3	rs649095	A	G	0.105368	1006
3	rs9758102	G	C	0.105368	1006
3	rs583305	G	A	0.105368	1006
3	rs590863	C	T	0.105368	1006
3	rs592665	A	T	0.105368	1006
3	rs28428925	G	A	0.125249	1006
3	rs141187410	G	A	0.0218688	1006
3	rs9851055	C	T	0.539761	1006
3	rs600011	A	C	0.272366	1006
3	rs7639376	G	A	0.166998	1006
3	rs7639292	C	T	0.152087	1006
3	rs112542832	G	A	0.0139165	1006
3	rs28513882	G	A	0.171968	1006
3	rs622405	C	T	0.105368	1006
3	rs62261974	A	G	0.171968	1006
3	rs35772758	T	C	0.166004	1006
3	rs631757	G	C	0.105368	1006
3	rs667792	G	A	0.452286	1006
3	rs184377387	C	T	0.00695825	1006
3	rs659482	G	C	0.106362	1006
3	rs683194	A	G	0.280318	1006
3	rs583812	A	G	0.106362	1006
3	rs601767	A	T	0.105368	1006
3	rs610358	A	G	0.105368	1006
3	rs142029949	C	A	0.00894632	1006
3	rs56859585	A	G	0.180915	1006
3	rs681211	T	C	0.106362	1006
3	rs681578	A	G	0.82008	1006
3	rs682043	T	C	0.106362	1006
3	rs683035	T	C	0.82008	1006
3	rs58603116	G	C	0.17992	1006
3	rs184516773	A	G	0.0129225	1006
3	rs7635655	G	A	0.149105	1006
3	rs496718	T	A	0.10338	1006
3	rs600099	C	T	0.818091	1006
3	rs77517516	T	C	0.00894632	1006
3	rs575685	C	G	0.365805	1006
3	rs1282401	A	G	0.818091	1006
3	rs686504	T	C	0.353877	1006
3	rs1697692	C	T	0.516899	1006
3	rs1697691	A	C	0.366799	1006
3	rs9823983	A	G	0.164016	1006
3	rs510801	G	A	0.10338	1006
3	rs649925	C	T	0.82008	1006
3	rs593867	G	C	0.818091	1006
3	rs606028	C	T	0.364811	1006
3	rs558598	G	A	0.106362	1006
3	rs16853678	T	C	0.17992	1006
3	rs76878306	C	T	0.0516899	1006
3	rs16853679	C	A	0.178926	1006
3	rs13063602	G	A	0.102386	1006
3	rs670752	G	A	0.28827	1006
3	rs696377	G	T	0.469185	1006
3	rs551861	C	A	0.633201	1006
3	rs709529	G	A	0.634195	1006
3	rs9288851	A	G	0.164016	1006
3	rs638293	A	T	0.742545	1006
3	rs2176889	G	A	0.150099	1006
3	rs526034	T	C	0.892644	1006
3	rs149947029	T	C	0.0149105	1006
3	rs9832655	G	C	0.149105	1006
3	rs9874329	A	G	0.16501	1006
3	rs112862441	A	G	0.0715706	1006
3	rs138253515	C	T	0.0109344	1006
3	rs669471	G	C	0.893638	1006
3	rs636952	A	G	0.547714	1006
3	rs520978	G	A	0.897614	1006
3	rs13068274	T	G	0.0139165	1006
3	rs602959	C	T	0.481113	1006
3	rs13318899	G	A	0.105368	1006
3	rs1070434	A	G	0.894632	1006
3	rs9878536	A	G	0.16501	1006
3	rs74971584	G	T	0.17992	1006
3	rs9856673	G	T	0.150099	1006
3	rs9856715	C	T	0.150099	1006
3	rs62261980	G	A	0.149105	1006
3	rs150061418	G	C	0.0984095	1006
3	rs9868167	G	A	0.16501	1006
3	rs56365846	C	A	0.0238569	1006
3	rs77442427	C	T	0.00894632	1006
3	rs141392443	A	G	0.0149105	1006
3	rs1698331	T	C	0.898608	1006
3	rs114778981	C	T	0.00994036	1006
3	rs115046276	T	C	0.0149105	1006
3	rs631400	C	T	0.287276	1006
3	rs9815412	T	G	0.16501	1006
3	rs9871041	C	G	0.16501	1006
3	rs144870706	C	T	0.0447316	1006
3	rs660035	G	A	0.272366	1006
3	rs13318675	A	G	0.536779	1006
3	rs144721205	A	G	0.0159046	1006
3	rs13316169	T	C	0.16501	1006
3	rs654060	T	A	0.452286	1006
3	rs9839653	A	G	0.16501	1006
3	rs9844507	A	G	0.16501	1006
3	rs116795940	G	T	0.0188867	1006
3	rs62261982	T	G	0.150099	1006
3	rs13321566	A	G	0.150099	1006
3	rs9813169	G	A	0.111332	1006
3	rs9817583	G	A	0.149105	1006
3	rs625810	G	A	0.893638	1006
3	rs9855062	A	G	0.150099	1006
3	rs609777	G	A	0.698807	1006
3	rs9817496	C	T	0.149105	1006
3	rs9836754	A	C	0.364811	1006
3	rs17204920	C	T	0.0894632	1006
3	rs667172	G	A	0.287276	1006
3	rs114511906	C	T	0.0129225	1006
3	rs16853706	T	G	0.193837	1006
3	rs643938	T	C	0.549702	1006
3	rs16844855	T	G	0.0775348	1006
3	rs590388	G	A	0.894632	1006
3	rs138690885	C	T	0.0149105	1006
3	rs9830054	C	G	0.16501	1006
3	rs62261998	C	G	0.16501	1006
3	rs62261999	G	A	0.0129225	1006
3	rs116365867	A	G	0.0427435	1006
3	rs12330925	A	T	0.0894632	1006
3	rs638702	C	T	0.286282	1006
3	rs67501960	C	G	0.101392	1006
3	rs76136299	T	C	0.100398	1006
3	rs624093	G	A	0.286282	1006
3	rs612846	T	C	0.286282	1006
3	rs35804300	C	A	0.194831	1006
3	rs618284	G	C	0.286282	1006
3	rs28538945	G	A	0.16501	1006
3	rs55761904	A	G	0.0656064	1006
3	rs630850	C	G	0.286282	1006
3	rs595192	G	A	0.89662	1006
3	rs34859514	G	A	0.0149105	1006
3	rs661276	T	C	0.532803	1006
3	rs1365627	A	G	0.195825	1006
3	rs6437738	C	A	0.16501	1006
3	rs16853728	T	A	0.0785288	1006
3	rs62262001	G	A	0.0248509	1006
3	rs676556	A	G	0.195825	1006
3	rs12053833	T	C	0.193837	1006
3	rs9810356	T	A	0.16501	1006
3	rs12054310	G	A	0.17992	1006
3	rs700417	A	G	0.534791	1006
3	rs17391822	A	G	0.16501	1006
3	rs6783198	A	G	0.16501	1006
3	rs76384348	C	T	0.0168986	1006
3	rs614409	C	T	0.287276	1006
3	rs62262002	A	C	0.16501	1006
3	rs658595	C	A	0.647117	1006
3	rs659888	T	C	0.646123	1006
3	rs77864129	A	G	0.0139165	1006
3	rs9817115	G	A	0.0805169	1006
3	rs9854942	A	G	0.16501	1006
3	rs688226	C	G	0.894632	1006
3	rs114776808	T	A	0.027833	1006
3	rs600440	T	G	0.535785	1006
3	rs75774080	C	T	0.16501	1006
3	rs189140810	G	A	0.00994036	1006
3	rs138618473	T	C	0.00894632	1006
3	rs144429160	A	C	0.0119284	1006
3	rs16853734	T	A	0.194831	1006
3	rs6809831	C	T	0.0308151	1006
3	rs329920	G	A	0.647117	1006
3	rs13314153	C	T	0.16501	1006
3	rs116702149	A	G	0.0308151	1006
3	rs9288852	A	T	0.166004	1006
3	rs138434635	G	A	0.0109344	1006
3	rs62262004	A	G	0.16501	1006
3	rs77002861	A	G	0.0139165	1006
3	rs167924	A	G	0.637177	1006
3	rs75793655	C	T	0.0745527	1006
3	rs329926	A	G	0.534791	1006
3	rs62262006	T	C	0.16501	1006
3	rs9869574	A	C	0.16501	1006
3	rs139680375	A	G	0.0149105	1006
3	rs116794457	T	C	0.00596421	1006
3	rs35957842	T	C	0.287276	1006
3	rs329925	C	T	0.184891	1006
3	rs71319268	T	C	0.10835	1006
3	rs9862105	T	G	0.500994	1006
3	rs9879864	A	G	0.515905	1006
3	rs11925392	T	C	0.114314	1006
3	rs191027397	A	G	0.00596421	1006
3	rs71319269	G	C	0.104374	1006
3	rs187764866	A	G	0.0119284	1006
3	rs147441718	G	A	0.0238569	1006
3	rs28447555	C	T	0.166998	1006
3	rs113983076	G	A	0.026839	1006
3	rs16853756	A	G	0.207753	1006
3	rs329923	G	A	0.406561	1006
3	rs329922	G	A	0.406561	1006
3	rs23534	C	T	0.272366	1006
3	rs79100532	C	A	0.100398	1006
3	rs329921	C	T	0.38668	1006
3	rs115512825	T	A	0.0407555	1006
3	rs193038	C	T	0.272366	1006
3	rs114892940	G	A	0.0497018	1006
3	rs79832685	G	T	0.0735586	1006
3	rs59002324	A	G	0.0974155	1006
3	rs78889046	G	T	0.0119284	1006
3	rs137929984	G	C	0.0119284	1006
3	rs76444380	G	A	0.0397614	1006
3	rs28666434	A	C	0.139165	1006
3	rs9867809	C	T	0.139165	1006
3	rs13087915	C	G	0.304175	1006
3	rs9817065	T	A	0.134195	1006
3	rs9811759	A	G	0.166998	1006
3	rs114824662	C	A	0.0248509	1006
3	rs2399213	T	C	0.166998	1006
3	rs35744194	A	G	0.119284	1006
3	rs140059674	T	A	0.0129225	1006
3	rs13326227	T	G	0.338966	1006
3	rs4855608	T	C	0.706759	1006
3	rs6779452	A	G	0.28827	1006
3	rs6782394	A	G	0.49006	1006
3	rs12495935	G	A	0.287276	1006
3	rs56118271	G	A	0.100398	1006
3	rs78332827	C	T	0.0328032	1006
3	rs13098734	C	T	0.114314	1006
3	rs1021504	A	G	0.119284	1006
3	rs9848674	A	C	0.38668	1006
3	rs144118237	G	T	0.0119284	1006
3	rs114762662	C	T	0.00994036	1006
3	rs67944096	A	G	0.111332	1006
3	rs6789529	C	T	0.266402	1006
3	rs17811557	T	C	0.168986	1006
3	rs144055638	G	A	0.0119284	1006
3	rs9854637	G	A	0.287276	1006
3	rs9858953	C	T	0.12326	1006
3	rs17206015	C	G	0.0188867	1006
3	rs74692051	C	T	0.0387674	1006
3	rs13084588	A	G	0.126243	1006
3	rs17811616	A	C	0.280318	1006
3	rs13091609	A	G	0.0139165	1006
3	rs148141611	G	T	0.0198807	1006
3	rs9879617	C	G	0.138171	1006
3	rs116190746	C	T	0.0735586	1006
3	rs11918431	T	A	0.708748	1006
3	rs10433377	G	A	0.266402	1006
3	rs10460809	G	C	0.266402	1006
3	rs73206990	A	C	0.194831	1006
3	rs115323029	G	A	0.0149105	1006
3	rs141549213	A	G	0.0159046	1006
3	rs73206993	G	T	0.11829	1006
3	rs9883282	A	T	0.26839	1006
3	rs7619002	C	T	0.969185	1006
3	rs9846246	G	A	0.564612	1006
3	rs114985105	G	A	0.00795229	1006
3	rs13323455	A	G	0.16501	1006
3	rs72941377	G	A	0.116302	1006
3	rs140480077	C	T	0.0109344	1006
3	rs35974061	C	A	0.107356	1006
3	rs9838703	C	T	0.377734	1006
3	rs9874584	T	C	0.16501	1006
3	rs36120511	T	G	0.135189	1006
3	rs71319272	A	G	0.107356	1006
3	rs145188263	C	G	0.0149105	1006
3	rs76484061	C	G	0.0119284	1006
3	rs72941384	A	G	0.115308	1006
3	rs17206190	A	G	0.0248509	1006
3	rs143627309	G	A	0.193837	1006
3	rs6789151	G	C	0.388668	1006
3	rs6802235	T	A	0.196819	1006
3	rs142977973	A	G	0.00795229	1006
3	rs58485349	C	T	0.308151	1006
3	rs183520023	A	G	0.0109344	1006
3	rs17206274	T	C	0.153082	1006
3	rs146087408	G	A	0.0119284	1006
3	rs34369731	A	G	0.131213	1006
3	rs13096487	A	C	0.146123	1006
3	rs35964873	A	C	0.133201	1006
3	rs144315514	G	A	0.00695825	1006
3	rs35456284	A	G	0.10835	1006
3	rs144749136	T	C	0.206759	1006
3	rs78997171	C	T	0.0318091	1006
3	rs923952	G	T	0.117296	1006
3	rs73208510	A	T	0.0874751	1006
3	rs1994925	T	G	0.16501	1006
3	rs6763306	C	T	0.115308	1006
3	rs17206415	A	G	0.143141	1006
3	rs73208514	A	G	0.16501	1006
3	rs11705796	G	A	0.197813	1006
3	rs3761963	T	A	0.377734	1006
3	rs13065073	A	G	0.253479	1006
3	rs9839651	T	C	0.16501	1006
3	rs9862385	A	G	0.180915	1006
3	rs1032479	G	A	0.195825	1006
3	rs73208527	G	A	0.0149105	1006
3	rs34590636	A	G	0.127237	1006
3	rs73208531	A	G	0.198807	1006
3	rs56170118	C	T	0.117296	1006
3	rs9873274	A	G	0.377734	1006
3	rs13095440	C	T	0.10835	1006
3	rs35255150	G	A	0.255467	1006
3	rs67703174	T	C	0.130219	1006
3	rs17206555	A	G	0.0218688	1006
3	rs17812080	A	G	0.331014	1006
3	rs186891376	A	G	0.00994036	1006
3	rs34251571	C	T	0.131213	1006
3	rs11719879	A	G	0.195825	1006
3	rs180736397	A	G	0.00994036	1006
3	rs17206667	C	G	0.0129225	1006
3	rs9875732	T	C	0.361829	1006
3	rs116599176	G	A	0.0427435	1006
3	rs11710737	A	G	0.450298	1006
3	rs9834110	A	G	0.37674	1006
3	rs6437740	T	C	0.257455	1006
3	rs9853274	C	T	0.16501	1006
3	rs17206814	C	A	0.195825	1006
3	rs13066717	A	G	0.257455	1006
3	rs4855765	A	G	0.37674	1006
3	rs1494498	T	A	0.37674	1006
3	rs2172733	A	G	0.828032	1006
3	rs36018692	T	A	0.37674	1006
3	rs2049339	T	G	0.198807	1006
3	rs2049340	A	G	0.198807	1006
3	rs116047120	T	C	0.0119284	1006
3	rs10804463	A	G	0.377734	1006
3	rs9853561	A	G	0.16501	1006
3	rs3761964	C	G	0.141153	1006
3	rs62262032	C	T	0.16501	1006
3	rs17812499	A	T	0.16501	1006
3	rs9878595	G	T	0.16501	1006
3	rs73210232	A	G	0.198807	1006
3	rs62262033	T	C	0.166998	1006
3	rs1403774	T	G	0.336978	1006
3	rs116135353	T	C	0.0139165	1006
3	rs115015625	A	G	0.0129225	1006
3	rs1908323	G	C	0.117296	1006
3	rs16853820	T	C	0.116302	1006
3	rs34840956	A	G	0.135189	1006
3	rs67269255	A	G	0.130219	1006
3	rs28416757	G	A	0.0238569	1006
3	rs112981728	G	A	0.0397614	1006
3	rs1826660	G	A	0.869781	1006
3	rs141286702	C	T	0.00695825	1006
3	rs76658930	C	T	0.214712	1006
3	rs13069015	T	G	0.424453	1006
3	rs17207159	C	T	0.0248509	1006
3	rs9288853	C	T	0.7833	1006
3	rs35123015	G	A	0.0129225	1006
3	rs62262034	C	T	0.22167	1006
3	rs10212337	G	C	0.148111	1006
3	rs13074399	T	C	0.10835	1006
3	rs74901027	T	C	0.0417495	1006
3	rs115665593	C	T	0.0506958	1006
3	rs2204260	C	T	0.849901	1006
3	rs78808858	A	G	0.0298211	1006
3	rs9834084	G	A	0.150099	1006
3	rs10933913	C	T	0.771372	1006
3	rs9839514	G	A	0.150099	1006
3	rs10511264	G	A	0.22664	1006
3	rs62262059	G	A	0.22664	1006
3	rs41334246	C	T	0.0258449	1006
3	rs6802705	T	C	0.429423	1006
3	rs76282863	T	C	0.0298211	1006
3	rs9845070	C	T	0.150099	1006
3	rs13324371	T	C	0.0298211	1006
3	rs62263960	A	G	0.150099	1006
3	rs138961599	G	A	0.00596421	1006
3	rs9871235	G	A	0.621272	1006
3	rs9847481	C	T	0.150099	1006
3	rs9847666	C	T	0.150099	1006
3	rs62263961	T	G	0.228628	1006
3	rs75455860	A	T	0.0109344	1006
3	rs115856500	C	T	0.0248509	1006
3	rs78703726	T	C	0.0884692	1006
3	rs13315728	T	C	0.150099	1006
3	rs10511265	A	G	0.223658	1006
3	rs79333198	T	A	0.0248509	1006
3	rs873093	T	C	0.383698	1006
3	rs7624077	G	A	0.150099	1006
3	rs116018374	T	C	0.00695825	1006
3	rs7635850	T	G	0.150099	1006
3	rs62263962	C	T	0.150099	1006
3	rs9834673	T	C	0.457256	1006
3	rs1389795	G	A	0.457256	1006
3	rs73210258	A	G	0.158052	1006
3	rs4855767	C	T	0.45825	1006
3	rs1032480	C	T	0.150099	1006
3	rs9839178	T	C	0.45825	1006
3	rs149624961	G	T	0.0149105	1006
3	rs62263964	T	C	0.150099	1006
3	rs17812907	A	G	0.158052	1006
3	rs6437745	G	A	0.84493	1006
3	rs9877697	A	G	0.150099	1006
3	rs9844996	G	A	0.150099	1006
3	rs17207620	A	G	0.228628	1006
3	rs36107229	C	A	0.16004	1006
3	rs11714512	G	T	0.22664	1006
3	rs12330842	T	C	0.150099	1006
3	rs62263965	A	C	0.148111	1006
3	rs62263966	G	A	0.150099	1006
3	rs73212030	A	G	0.150099	1006
3	rs11710637	G	A	0.22664	1006
3	rs963110	G	T	0.456262	1006
3	rs963111	G	T	0.456262	1006
3	rs147914433	T	C	0.027833	1006
3	rs7634587	A	G	0.382704	1006
3	rs4381933	A	G	0.0228628	1006
3	rs4855768	G	A	0.429423	1006
3	rs11707455	A	G	0.228628	1006
3	rs74949154	G	A	0.0328032	1006
3	rs75579655	A	G	0.0328032	1006
3	rs7644739	A	G	0.150099	1006
3	rs9831722	A	G	0.150099	1006
3	rs146747858	A	G	0.027833	1006
3	rs9875750	G	A	0.150099	1006
3	rs9842741	A	C	0.148111	1006
3	rs76251161	A	T	0.0129225	1006
3	rs1053471	T	A	0.225646	1006
3	rs1053473	T	C	0.0894632	1006
3	rs13938	T	C	0.162028	1006
3	rs9831296	A	C	0.150099	1006
3	rs10804464	G	A	0.150099	1006
3	rs9847515	A	C	0.150099	1006
3	rs11715679	A	G	0.23161	1006
3	rs17813292	A	G	0.150099	1006
3	rs9813554	C	A	0.150099	1006
3	rs116705604	A	G	0.00795229	1006
3	rs9818299	G	C	0.335984	1006
3	rs34920932	C	T	0.185885	1006
3	rs7610096	T	C	0.335984	1006
3	rs9843504	T	C	0.153082	1006
3	rs6802043	C	T	0.335984	1006
3	rs6777608	A	T	0.335984	1006
3	rs9849007	T	C	0.335984	1006
3	rs73194605	C	T	0.185885	1006
3	rs6772524	T	A	0.33996	1006
3	rs184834899	G	T	0.028827	1006
3	rs6808795	G	A	0.33996	1006
3	rs181329746	G	A	0.0119284	1006
3	rs2131949	G	T	0.243539	1006
3	rs6764391	T	A	0.33002	1006
3	rs2172730	A	G	0.507952	1006
3	rs142222457	A	G	0.0208748	1006
3	rs73194611	T	A	0.0974155	1006
3	rs2029773	G	C	0.5	1006
3	rs9832537	G	C	0.336978	1006
3	rs114581219	C	T	0.00894632	1006
3	rs6437748	G	A	0.496024	1006
3	rs6437749	G	A	0.150099	1006
3	rs6437750	G	T	0.150099	1006
3	rs56321989	C	G	0.129225	1006
3	rs144082753	C	T	0.0238569	1006
3	rs9843695	G	A	0.326044	1006
3	rs6768916	G	A	0.471173	1006
3	rs76071343	G	A	0.0109344	1006
3	rs62263987	A	G	0.471173	1006
3	rs13062337	G	A	0.194831	1006
3	rs9849845	G	T	0.475149	1006
3	rs12695172	C	T	0.524851	1006
3	rs13067867	G	C	0.194831	1006
3	rs2172734	A	G	0.475149	1006
3	rs115637813	C	T	0.0248509	1006
3	rs9816888	A	G	0.524851	1006
3	rs12493874	C	A	0.474155	1006
3	rs72943079	G	A	0.156064	1006
3	rs6437751	T	A	0.522863	1006
3	rs1908324	C	T	0.314115	1006
3	rs6773830	T	C	0.522863	1006
3	rs6810023	G	A	0.147117	1006
3	rs116535715	A	G	0.00894632	1006
3	rs67354949	G	T	0.204771	1006
3	rs75193453	G	T	0.0178926	1006
3	rs34863982	G	A	0.204771	1006
3	rs6437752	A	G	0.178926	1006
3	rs113647733	G	A	0.0308151	1006
3	rs11720764	G	A	0.0874751	1006
3	rs11715719	C	A	0.0874751	1006
3	rs10933916	T	C	0.405567	1006
3	rs36043324	G	A	0.32505	1006
3	rs1494497	A	G	0.406561	1006
3	rs62263991	C	T	0.181909	1006
3	rs9831116	A	G	0.406561	1006
3	rs12186089	C	T	0.32505	1006
3	rs4855773	C	G	0.403579	1006
3	rs7633858	G	A	0.0864811	1006
3	rs116505334	G	T	0.0178926	1006
3	rs4129550	A	C	0.0864811	1006
3	rs4129549	T	C	0.17992	1006
3	rs7637131	G	A	0.17992	1006
3	rs78257698	T	C	0.0188867	1006
3	rs13070401	C	T	0.373757	1006
3	rs76631788	T	C	0.00695825	1006
3	rs7626868	C	T	0.365805	1006
3	rs7649026	A	T	0.0705765	1006
3	rs7627127	C	T	0.0884692	1006
3	rs35349351	A	T	0.375746	1006
3	rs10460810	G	T	0.366799	1006
3	rs77105381	T	G	0.00397614	1006
3	rs7644809	T	C	0.557654	1006
3	rs114771627	C	T	0.0149105	1006
3	rs13062868	G	C	0.235586	1006
3	rs10933917	T	C	0.483101	1006
3	rs35048845	A	G	0.234592	1006
3	rs6773652	A	T	0.483101	1006
3	rs4855775	T	G	0.993042	1006
3	rs116495417	C	T	0.0516899	1006
3	rs7645430	C	T	0.205765	1006
3	rs7645507	C	T	0.0695825	1006
3	rs148191649	G	A	0.028827	1006
3	rs9849624	T	G	0.203777	1006
3	rs17227439	T	C	0.229622	1006
3	rs17227496	C	A	0.202783	1006
3	rs9834162	C	A	0.22664	1006
3	rs1897495	C	T	0.441352	1006
3	rs1897496	T	C	0.44831	1006
3	rs138857343	A	G	0.00695825	1006
3	rs140163113	C	T	0.0129225	1006
3	rs146839947	G	A	0.00695825	1006
3	rs75162765	A	C	0.0248509	1006
3	rs9852257	T	G	0.643141	1006
3	rs9838263	G	A	0.242545	1006
3	rs116738605	T	A	0.0129225	1006
3	rs13092666	C	G	0.247515	1006
3	rs13097121	C	T	0.253479	1006
3	rs9843526	G	C	0.244533	1006
3	rs35216796	A	T	0.224652	1006
3	rs1864894	G	C	0.253479	1006
3	rs1864895	G	A	0.253479	1006
3	rs2043261	C	T	0.357853	1006
3	rs17813802	G	A	0.244533	1006
3	rs73194666	G	A	0.219682	1006
3	rs34096942	G	A	0.354871	1006
3	rs35768529	G	C	0.253479	1006
3	rs9864366	G	A	0.244533	1006
3	rs76198814	T	G	0.0218688	1006
3	rs75189185	G	A	0.0218688	1006
3	rs71319278	T	C	0.516899	1006
3	rs9875001	C	T	0.244533	1006
3	rs4437137	A	G	0.518887	1006
3	rs114053233	A	G	0.0198807	1006
3	rs116418696	G	A	0.0129225	1006
3	rs2163728	A	G	0.760437	1006
3	rs9881309	G	A	0.249503	1006
3	rs13322960	G	T	0.250497	1006
3	rs2082374	G	C	0.50994	1006
3	rs2099308	A	G	0.808151	1006
3	rs28387018	T	C	0.50994	1006
3	rs1368256	C	T	0.50994	1006
3	rs143881265	G	T	0.00695825	1006
3	rs28668039	A	G	0.248509	1006
3	rs6785336	C	T	0.748509	1006
3	rs9818603	T	A	0.245527	1006
3	rs4392414	T	C	0.748509	1006
3	rs6789170	G	T	0.0497018	1006
3	rs9879639	C	T	0.250497	1006
3	rs1991782	T	A	0.5	1006
3	rs6792298	C	T	0.055666	1006
3	rs10804465	G	C	0.5	1006
3	rs2082373	G	C	0.5	1006
3	rs4479594	G	C	0.5	1006
3	rs4404444	T	C	0.5	1006
3	rs543293003	C	T	0.00497018	1006
3	rs2399215	G	A	0.5	1006
3	rs11707020	G	A	0.244533	1006
3	rs75818596	C	G	0.145129	1006
3	rs10755066	G	A	0.745527	1006
3	rs11707950	G	A	0.245527	1006
3	rs112452605	G	A	0.0218688	1006
3	rs147732919	T	C	0.0218688	1006
3	rs79019824	C	A	0.0497018	1006
3	rs77699477	A	G	0.054672	1006
3	rs13317948	C	T	0.158052	1006
3	rs74842454	A	G	0.0337972	1006
3	rs1991783	T	C	0.342942	1006
3	rs77934292	A	G	0.0576541	1006
3	rs11721139	G	A	0.303181	1006
3	rs62264009	C	T	0.238569	1006
3	rs75197882	G	A	0.0129225	1006
3	rs114712881	G	A	0.0119284	1006
3	rs6773129	A	G	0.247515	1006
3	rs6797873	G	A	0.308151	1006
3	rs4855778	A	C	0.652087	1006
3	rs6798345	C	A	0.491054	1006
3	rs73853005	C	T	0.198807	1006
3	rs138570905	G	A	0.0228628	1006
3	rs6437755	T	C	0.142147	1006
3	rs114188682	G	A	0.0168986	1006
3	rs10933920	A	G	0.50994	1006
3	rs10933921	A	G	0.50497	1006
3	rs6772533	T	C	0.147117	1006
3	rs74508203	G	A	0.0228628	1006
3	rs139714863	C	T	0.00994036	1006
3	rs56163686	G	A	0.0606362	1006
3	rs1432598	A	G	0.143141	1006
3	rs1432597	T	C	0.143141	1006
3	rs724461	G	A	0.145129	1006
3	rs6806753	C	G	0.147117	1006
3	rs16853945	C	T	0.218688	1006
3	rs960470	G	A	0.143141	1006
3	rs960471	A	G	0.147117	1006
3	rs840286	C	T	0.735586	1006
3	rs115277297	C	G	0.0178926	1006
3	rs709524	G	A	0.616302	1006
3	rs35723425	G	C	0.0914513	1006
3	rs709523	C	T	0.619284	1006
3	rs709522	A	G	0.617296	1006
3	rs34206370	T	C	0.518887	1006
3	rs185440148	G	A	0.00397614	1006
3	rs148098998	C	T	0.0159046	1006
3	rs709521	C	T	0.619284	1006
3	rs12633960	G	A	0.0964215	1006
3	rs114798211	T	C	0.0149105	1006
3	rs709520	T	C	0.616302	1006
3	rs193250873	C	T	0.00894632	1006
3	rs6778247	G	A	0.0626243	1006
3	rs78538631	T	C	0.0964215	1006
3	rs709519	G	A	0.519881	1006
3	rs141305562	G	A	0.00894632	1006
3	rs840288	A	G	0.616302	1006
3	rs144971222	C	T	0.0139165	1006
3	rs709518	T	C	0.620278	1006
3	rs709517	T	C	0.620278	1006
3	rs697962	C	A	0.518887	1006
3	rs709516	A	G	0.518887	1006
3	rs115842358	A	G	0.00497018	1006
3	rs709515	T	C	0.695825	1006
3	rs709514	G	A	0.624254	1006
3	rs77275934	C	T	0.0964215	1006
3	rs80066018	G	A	0.0347913	1006
3	rs78727096	C	T	0.0964215	1006
3	rs4247450	A	C	0.696819	1006
3	rs11707678	A	G	0.620278	1006
3	rs116619977	G	A	0.0367793	1006
3	rs114304068	G	T	0.028827	1006
3	rs1700452	A	C	0.624254	1006
3	rs1432595	A	G	0.624254	1006
3	rs76298899	C	T	0.0218688	1006
3	rs1437235	C	G	0.624254	1006
3	rs1437234	C	T	0.624254	1006
3	rs1437233	C	T	0.620278	1006
3	rs1437232	C	T	0.624254	1006
3	rs3910485	A	G	0.184891	1006
3	rs1653905	G	A	0.523857	1006
3	rs1653906	A	G	0.625249	1006
3	rs1700456	C	T	0.62326	1006
3	rs1653907	A	C	0.62326	1006
3	rs4974375	C	G	0.625249	1006
3	rs4974374	G	C	0.62326	1006
3	rs1700457	T	C	0.626243	1006
3	rs1347651	G	C	0.627237	1006
3	rs1370283	T	G	0.627237	1006
3	rs1368255	C	T	0.627237	1006
3	rs75172902	C	A	0.39165	1006
3	rs12630342	C	T	0.492048	1006
3	rs858825	A	T	0.49503	1006
3	rs844473	C	T	0.493042	1006
3	rs709439	G	A	0.393638	1006
3	rs116187795	C	T	0.00497018	1006
3	rs697954	A	G	0.494036	1006
3	rs709437	C	T	0.393638	1006
3	rs77232887	A	G	0.0308151	1006
3	rs697952	T	C	0.394632	1006
3	rs3866221	G	C	0.394632	1006
3	rs77742462	A	G	0.0139165	1006
3	rs840425	T	A	0.492048	1006
3	rs76790366	C	G	0.0238569	1006
3	rs561644885	A	G	0.00795229	1006
3	rs840424	T	C	0.494036	1006
3	rs858823	G	A	0.493042	1006
3	rs840423	C	T	0.491054	1006
3	rs861452	A	C	0.494036	1006
3	rs709513	A	C	0.486083	1006
3	rs13086279	G	A	0.383698	1006
3	rs709511	A	G	0.494036	1006
3	rs190419229	T	A	0.00497018	1006
3	rs36113367	G	A	0.38668	1006
3	rs12634720	G	C	0.0964215	1006
3	rs34520051	C	T	0.0646123	1006
3	rs709510	G	T	0.500994	1006
3	rs7645949	A	T	0.0775348	1006
3	rs9831003	G	A	0.414513	1006
3	rs9868359	A	C	0.49006	1006
3	rs10933925	C	T	0.0705765	1006
3	rs1437240	A	G	0.49006	1006
3	rs13322639	T	C	0.415507	1006
3	rs35654296	T	C	0.0755467	1006
3	rs4855779	G	A	0.498012	1006
3	rs9837335	G	T	0.392644	1006
3	rs115077636	G	A	0.0248509	1006
3	rs9861097	T	C	0.407555	1006
3	rs62262295	T	A	0.0516899	1006
3	rs72946504	C	T	0.0238569	1006
3	rs34113315	A	G	0.143141	1006
3	rs35355004	C	T	0.143141	1006
3	rs1370286	C	T	0.407555	1006
3	rs1347652	A	G	0.574553	1006
3	rs2163723	A	C	0.554672	1006
3	rs6799066	G	T	0.54175	1006
3	rs6799193	G	T	0.554672	1006
3	rs75620952	G	A	0.0815109	1006
3	rs11918812	A	C	0.0238569	1006
3	rs6800099	T	G	0.557654	1006
3	rs1437239	A	C	0.55666	1006
3	rs1437238	G	A	0.555666	1006
3	rs1437237	A	T	0.555666	1006
3	rs6803097	T	C	0.389662	1006
3	rs6790611	C	T	0.0238569	1006
3	rs58488421	G	T	0.0417495	1006
3	rs62262296	G	A	0.0735586	1006
3	rs34846285	A	T	0.23161	1006
3	rs34301746	C	T	0.0606362	1006
3	rs10933926	A	G	0.55666	1006
3	rs12638978	G	A	0.55666	1006
3	rs17228803	G	A	0.388668	1006
3	rs76734039	C	G	0.0159046	1006
3	rs115009954	G	A	0.00894632	1006
3	rs6773152	A	G	0.0238569	1006
3	rs16854040	A	C	0.0238569	1006
3	rs60378907	A	T	0.0248509	1006
3	rs79935078	C	A	0.0188867	1006
3	rs1437236	C	A	0.142147	1006
3	rs114870536	A	G	0.0139165	1006
3	rs113095953	A	G	0.0129225	1006
3	rs1370285	A	G	0.168986	1006
3	rs1370284	G	A	0.168986	1006
3	rs79080871	G	A	0.0258449	1006
3	rs4855614	T	C	0.558648	1006
3	rs4855780	G	A	0.389662	1006
3	rs7625167	A	G	0.413519	1006
3	rs75790969	A	C	0.0238569	1006
3	rs4974372	A	G	0.413519	1006
3	rs199546036	C	A	0.0258449	1006
3	rs6437758	T	G	0.558648	1006
3	rs78585103	G	A	0.0129225	1006
3	rs6785736	A	G	0.413519	1006
3	rs72946516	T	C	0.0238569	1006
3	rs7634272	A	G	0.389662	1006
3	rs115362477	G	A	0.0178926	1006
3	rs7612434	C	T	0.0238569	1006
3	rs2895338	T	C	0.0238569	1006
3	rs4519696	T	G	0.558648	1006
3	rs9826639	T	G	0.389662	1006
3	rs55748569	G	A	0.026839	1006
3	rs114651875	C	G	0.00894632	1006
3	rs11920000	T	C	0.0238569	1006
3	rs111859571	G	C	0.0129225	1006
3	rs6774951	G	A	0.389662	1006
3	rs13078925	C	T	0.389662	1006
3	rs10511267	G	A	0.0238569	1006
3	rs1370281	T	G	0.413519	1006
3	rs1370280	A	G	0.558648	1006
3	rs72946523	A	T	0.0238569	1006
3	rs34647537	A	T	0.413519	1006
3	rs73853010	G	A	0.0457256	1006
3	rs114248343	A	G	0.0129225	1006
3	rs58107952	G	A	0.0238569	1006
3	rs62262301	T	C	0.389662	1006
3	rs62262302	C	T	0.0894632	1006
3	rs13092316	C	G	0.144135	1006
3	rs10933927	G	A	0.558648	1006
3	rs10933928	G	A	0.145129	1006
3	rs1370279	A	G	0.388668	1006
3	rs147673991	C	A	0.0159046	1006
3	rs75601316	T	C	0.0238569	1006
3	rs9831459	G	A	0.168986	1006
3	rs111285832	G	A	0.0228628	1006
3	rs934677	A	G	0.142147	1006
3	rs2399218	C	T	0.142147	1006
3	rs13090662	C	T	0.142147	1006
3	rs112996921	C	G	0.0228628	1006
3	rs75972094	A	G	0.0129225	1006
3	rs113508240	C	A	0.00795229	1006
3	rs934676	T	C	0.142147	1006
3	rs7636577	C	T	0.419483	1006
3	rs934675	T	C	0.562624	1006
3	rs7614471	A	T	0.419483	1006
3	rs7638958	C	T	0.027833	1006
3	rs934674	G	A	0.142147	1006
3	rs77040300	C	G	0.027833	1006
3	rs9814498	A	C	0.56163	1006
3	rs9288859	T	C	0.562624	1006
3	rs56720779	G	A	0.027833	1006
3	rs7650758	A	G	0.142147	1006
3	rs4431105	T	C	0.56163	1006
3	rs4974387	C	T	0.388668	1006
3	rs7632266	G	A	0.142147	1006
3	rs7610126	A	G	0.562624	1006
3	rs148909614	C	T	0.0208748	1006
3	rs6790356	G	A	0.419483	1006
3	rs11711293	A	G	0.142147	1006
3	rs35400899	G	A	0.119284	1006
3	rs1816592	C	T	0.419483	1006
3	rs6794289	G	A	0.420477	1006
3	rs12487898	T	C	0.388668	1006
3	rs151154746	C	A	0.0208748	1006
3	rs697961	T	G	0.562624	1006
3	rs73198318	G	A	0.0129225	1006
3	rs9818009	A	T	0.0238569	1006
3	rs13092082	T	C	0.387674	1006
3	rs11707812	A	T	0.141153	1006
3	rs28645318	G	A	0.0248509	1006
3	rs78863497	A	G	0.0238569	1006
3	rs709506	G	A	0.413519	1006
3	rs13081628	G	A	0.141153	1006
3	rs75748349	G	T	0.0258449	1006
3	rs6779687	A	G	0.0308151	1006
3	rs57999941	T	G	0.384692	1006
3	rs2163726	G	A	0.384692	1006
3	rs697960	A	C	0.557654	1006
3	rs6807905	G	A	0.0656064	1006
3	rs709505	T	C	0.171968	1006
3	rs11708384	T	G	0.384692	1006
3	rs9877892	G	T	0.0248509	1006
3	rs9877634	C	A	0.0248509	1006
3	rs709504	C	T	0.148111	1006
3	rs709503	T	C	0.555666	1006
3	rs709502	C	G	0.565606	1006
3	rs77497232	G	A	0.0119284	1006
3	rs840281	A	G	0.149105	1006
3	rs55887743	G	A	0.425447	1006
3	rs709500	A	G	0.153082	1006
3	rs113778880	G	A	0.0208748	1006
3	rs709499	C	G	0.153082	1006
3	rs840282	A	G	0.153082	1006
3	rs709498	A	G	0.571571	1006
3	rs709497	G	A	0.572565	1006
3	rs78541174	C	T	0.0238569	1006
3	rs76517697	G	A	0.0248509	1006
3	rs17826288	G	T	0.417495	1006
3	rs145647670	G	A	0.0168986	1006
3	rs111226225	C	T	0.0616302	1006
3	rs12486547	C	T	0.417495	1006
3	rs709496	T	C	0.496024	1006
3	rs78338714	T	C	0.0258449	1006
3	rs709494	A	G	0.534791	1006
3	rs9822449	G	A	0.0874751	1006
3	rs11709371	C	A	0.493042	1006
3	rs709490	A	G	0.496024	1006
3	rs1653902	C	T	0.560636	1006
3	rs78955471	A	G	0.0218688	1006
3	rs709488	A	C	0.494036	1006
3	rs709487	A	T	0.494036	1006
3	rs709486	T	C	0.493042	1006
3	rs709485	C	T	0.49503	1006
3	rs709484	T	G	0.49503	1006
3	rs145857266	G	A	0.0139165	1006
3	rs709483	G	A	0.559642	1006
3	rs55812350	A	G	0.21173	1006
3	rs7646320	G	A	0.0387674	1006
3	rs115445463	G	T	0.0188867	1006
3	rs709482	G	A	0.49503	1006
3	rs709481	C	A	0.496024	1006
3	rs709480	T	C	0.496024	1006
3	rs709479	T	C	0.496024	1006
3	rs858762	G	A	0.496024	1006
3	rs840283	T	C	0.496024	1006
3	rs865169	T	C	0.496024	1006
3	rs863465	C	G	0.496024	1006
3	rs1619187	A	G	0.49503	1006
3	rs1700448	G	A	0.49503	1006
3	rs709477	C	T	0.49503	1006
3	rs4383527	C	G	0.49503	1006
3	rs709476	T	G	0.49503	1006
3	rs709475	C	G	0.49503	1006
3	rs697959	G	T	0.494036	1006
3	rs709472	T	C	0.49503	1006
3	rs9841836	A	G	0.49503	1006
3	rs28636524	C	T	0.227634	1006
3	rs35887155	C	A	0.417495	1006
3	rs76136486	G	A	0.026839	1006
3	rs78295131	A	G	0.0218688	1006
3	rs709470	T	A	0.49503	1006
3	rs709469	A	G	0.49503	1006
3	rs709468	A	T	0.493042	1006
3	rs709467	G	A	0.486083	1006
3	rs697958	T	C	0.534791	1006
3	rs697957	T	G	0.748509	1006
3	rs709465	G	T	0.426441	1006
3	rs9845309	T	C	0.449304	1006
3	rs62262334	A	T	0.167992	1006
3	rs7638293	T	A	0.298211	1006
3	rs74774412	A	C	0.0576541	1006
3	rs75849699	A	T	0.0467197	1006
3	rs877859	G	A	0.683897	1006
3	rs115853016	C	T	0.0228628	1006
3	rs709453	G	C	0.05666	1006
3	rs146983331	C	T	0.0178926	1006
3	rs143675541	A	G	0.027833	1006
3	rs709451	A	G	0.369781	1006
3	rs76009270	A	C	0.0576541	1006
3	rs57886585	C	T	0.366799	1006
3	rs58155302	G	A	0.367793	1006
3	rs58456303	G	C	0.368787	1006
3	rs6769636	A	C	0.370775	1006
3	rs1368258	G	A	0.366799	1006
3	rs709450	G	A	0.0586481	1006
3	rs6437761	T	C	0.0626243	1006
3	rs7649924	A	G	0.0656064	1006
3	rs9823579	A	G	0.627237	1006
3	rs112819018	A	G	0.00994036	1006
3	rs709448	A	G	0.0745527	1006
3	rs9828514	A	G	0.262425	1006
3	rs6798831	T	C	0.434394	1006
3	rs13062097	T	C	0.207753	1006
3	rs139407704	A	T	0.0238569	1006
3	rs1657582	T	A	0.0248509	1006
3	rs145585611	G	A	0.0109344	1006
3	rs4855784	T	C	0.353877	1006
3	rs13068362	T	G	0.214712	1006
3	rs13093493	C	A	0.210736	1006
3	rs11715159	G	C	0.420477	1006
3	rs934673	A	G	0.213718	1006
3	rs10514748	T	C	0.142147	1006
3	rs1866001	T	C	0.21173	1006
3	rs9821923	A	C	0.360835	1006
3	rs2010031	A	G	0.212724	1006
3	rs62262357	A	T	0.0228628	1006
3	rs709442	C	A	0.21173	1006
3	rs111488175	T	A	0.0497018	1006
3	rs148931761	A	C	0.0119284	1006
3	rs74514486	T	G	0.0228628	1006
3	rs709441	G	T	0.575547	1006
3	rs7621004	T	C	0.215706	1006
3	rs9881040	G	A	0.327038	1006
3	rs17827026	C	T	0.0765408	1006
3	rs145400668	T	G	0.0188867	1006
3	rs79533079	T	G	0.0298211	1006
3	rs9835822	T	C	0.367793	1006
3	rs696375	A	G	0.718688	1006
3	rs76212840	T	C	0.0188867	1006
3	rs696372	C	T	0.0198807	1006
3	rs696371	C	T	0.0198807	1006
3	rs10804466	G	A	0.532803	1006
3	rs67802191	G	A	0.175944	1006
3	rs9859911	A	G	0.878728	1006
3	rs78544568	C	T	0.0159046	1006
3	rs9865320	A	G	0.87674	1006
3	rs12638894	C	T	0.120278	1006
3	rs9824025	T	C	0.171968	1006
3	rs78276533	C	G	0.0755467	1006
3	rs9809413	G	A	0.175944	1006
3	rs7614400	G	A	0.16998	1006
3	rs13082419	T	C	0.16998	1006
3	rs34253623	G	A	0.154076	1006
3	rs12489680	T	C	0.204771	1006
3	rs1344878	C	T	0.16998	1006
3	rs1344877	C	T	0.171968	1006
3	rs1344876	C	A	0.55169	1006
3	rs7617649	C	T	0.552684	1006
3	rs7639961	A	G	0.553678	1006
3	rs7632057	T	C	0.553678	1006
3	rs6790456	T	C	0.181909	1006
3	rs696369	G	A	0.328032	1006
3	rs77252783	G	A	0.197813	1006
3	rs9830474	C	T	0.180915	1006
3	rs55656137	C	T	0.175944	1006
3	rs13084719	G	A	0.352883	1006
3	rs7625134	T	G	0.181909	1006
3	rs75898753	A	T	0.0139165	1006
3	rs76013415	G	C	0.0248509	1006
3	rs9860959	T	C	0.552684	1006
3	rs12494209	T	C	0.552684	1006
3	rs2163724	G	C	0.198807	1006
3	rs2116692	T	A	0.552684	1006
3	rs6797205	A	G	0.55169	1006
3	rs6797306	A	C	0.552684	1006
3	rs6785917	T	C	0.552684	1006
3	rs6786010	T	A	0.552684	1006
3	rs6786106	T	A	0.553678	1006
3	rs7622560	C	T	0.353877	1006
3	rs139135582	G	A	0.00795229	1006
3	rs6437763	A	T	0.559642	1006
3	rs149398038	C	T	0.00894632	1006
3	rs9288860	T	A	0.550696	1006
3	rs10049267	T	C	0.178926	1006
3	rs840290	A	G	0.0168986	1006
3	rs13068587	T	C	0.373757	1006
3	rs13088907	C	T	0.159046	1006
3	rs77446541	C	T	0.0139165	1006
3	rs12633408	C	T	0.196819	1006
3	rs11712272	C	T	0.117296	1006
3	rs6790265	G	A	0.17992	1006
3	rs34709920	G	T	0.161034	1006
3	rs142527581	G	A	0.0129225	1006
3	rs6437764	A	G	0.538767	1006
3	rs78957057	A	T	0.0675944	1006
3	rs79864817	A	T	0.0675944	1006
3	rs16854140	C	T	0.111332	1006
3	rs113366070	C	T	0.0775348	1006
3	rs7628143	C	T	0.335984	1006
3	rs17827366	C	T	0.21173	1006
3	rs696048	C	A	0.464215	1006
3	rs2163725	G	A	0.533797	1006
3	rs696367	C	G	0.0248509	1006
3	rs74361663	G	T	0.028827	1006
3	rs12053889	A	G	0.054672	1006
3	rs141659911	C	G	0.0168986	1006
3	rs696366	C	A	0.442346	1006
3	rs1006044	C	T	0.0536779	1006
3	rs114536392	G	A	0.027833	1006
3	rs78557764	C	T	0.027833	1006
3	rs56047435	T	C	0.0536779	1006
3	rs56297124	C	T	0.054672	1006
3	rs16854148	A	C	0.054672	1006
3	rs115405090	A	C	0.0139165	1006
3	rs138860394	C	T	0.0218688	1006
3	rs9876161	G	T	0.173956	1006
3	rs56204935	T	C	0.0298211	1006
3	rs696365	A	G	0.444334	1006
3	rs113030298	C	T	0.0218688	1006
3	rs2116693	C	T	0.49503	1006
3	rs114168353	T	C	0.0109344	1006
3	rs11715122	A	C	0.0536779	1006
3	rs74423809	G	A	0.0298211	1006
3	rs2271054	G	A	0.182903	1006
3	rs3206652	T	C	0.292247	1006
3	rs9879947	G	A	0.472167	1006
3	rs41267009	A	T	0.0536779	1006
3	rs77562174	A	C	0.027833	1006
3	rs114487073	T	C	0.0218688	1006
3	rs696364	C	T	0.449304	1006
3	rs36115125	A	C	0.112326	1006
3	rs78109567	C	A	0.026839	1006
3	rs62264060	C	T	0.132207	1006
3	rs9855486	T	A	0.175944	1006
3	rs4974386	G	C	0.175944	1006
3	rs55794936	G	A	0.248509	1006
3	rs78567403	C	T	0.0417495	1006
3	rs60804754	G	A	0.026839	1006
3	rs4855615	T	A	0.467197	1006
3	rs4855616	T	A	0.100398	1006
3	rs142271704	A	G	0.0109344	1006
3	rs59354664	G	A	0.026839	1006
3	rs697951	C	T	0.503976	1006
3	rs111345106	C	T	0.0417495	1006
3	rs77680293	T	C	0.0337972	1006
3	rs12695175	A	C	0.176938	1006
3	rs187168190	T	C	0.0129225	1006
3	rs3762679	C	A	0.292247	1006
3	rs75035086	T	C	0.0139165	1006
3	rs73198398	C	T	0.248509	1006
3	rs7647161	T	C	0.0318091	1006
3	rs74885884	T	A	0.026839	1006
3	rs77452075	T	C	0.0218688	1006
3	rs7653452	T	C	0.532803	1006
3	rs61003406	G	A	0.026839	1006
3	rs3804638	T	C	0.292247	1006
3	rs75869932	T	A	0.026839	1006
3	rs56319702	T	C	0.054672	1006
3	rs72620098	T	C	0.054672	1006
3	rs9816026	A	G	0.0994036	1006
3	rs6771677	A	G	0.054672	1006
3	rs765090	G	A	0.44831	1006
3	rs765091	C	G	0.503976	1006
3	rs11715299	G	C	0.054672	1006
3	rs144855434	A	C	0.00497018	1006
3	rs12494095	C	G	0.054672	1006
3	rs12488322	A	T	0.054672	1006
3	rs56978732	C	G	0.026839	1006
3	rs10933931	C	T	0.054672	1006
3	rs77685169	A	T	0.026839	1006
3	rs77918431	C	A	0.026839	1006
3	rs61053975	G	A	0.530815	1006
3	rs56063635	T	A	0.21173	1006
3	rs56087650	A	G	0.176938	1006
3	rs3804639	G	T	0.292247	1006
3	rs9881756	C	T	0.177932	1006
3	rs115168495	G	A	0.0129225	1006
3	rs13067707	G	A	0.17495	1006
3	rs11712440	T	C	0.055666	1006
3	rs139175466	G	T	0.026839	1006
3	rs3804640	A	G	0.452286	1006
3	rs17827795	A	C	0.452286	1006
3	rs79929960	T	C	0.0516899	1006
3	rs4131094	T	C	0.256461	1006
3	rs138940292	G	C	0.0208748	1006
3	rs12638945	C	T	0.290258	1006
3	rs7623277	T	G	0.026839	1006
3	rs4855617	G	A	0.532803	1006
3	rs11705815	G	A	0.0536779	1006
3	rs59866026	T	C	0.246521	1006
3	rs78882257	T	A	0.026839	1006
3	rs4855618	G	A	0.532803	1006
3	rs2289079	G	C	0.196819	1006
3	rs78089130	C	A	0.026839	1006
3	rs75680983	C	T	0.026839	1006
3	rs989305	A	T	0.451292	1006
3	rs3804641	G	A	0.0536779	1006
3	rs12330590	T	A	0.176938	1006
3	rs58197437	C	T	0.027833	1006
3	rs144398114	C	A	0.0318091	1006
3	rs7619476	A	G	0.467197	1006
3	rs35159203	C	T	0.415507	1006
3	rs115040833	C	A	0.0228628	1006
3	rs35397021	A	C	0.180915	1006
3	rs112750402	G	C	0.0328032	1006
3	rs17827915	T	C	0.520875	1006
3	rs326346	C	G	0.418489	1006
3	rs718689	C	T	0.0616302	1006
3	rs73200305	T	C	0.0258449	1006
3	rs190739050	C	T	0.0159046	1006
3	rs12486124	C	A	0.0616302	1006
3	rs327133	C	T	0.415507	1006
3	rs141733861	T	A	0.0129225	1006
3	rs190676535	C	T	0.00397614	1006
3	rs7612356	C	G	0.247515	1006
3	rs326341	G	A	0.462227	1006
3	rs3762681	G	A	0.175944	1006
3	rs76114932	C	A	0.0815109	1006
3	rs59719634	G	A	0.175944	1006
3	rs60171151	A	G	0.175944	1006
3	rs71321252	A	C	0.245527	1006
3	rs78673584	A	G	0.245527	1006
3	rs326342	G	A	0.460239	1006
3	rs162066	C	T	0.0397614	1006
3	rs62264068	G	A	0.0238569	1006
3	rs60429561	C	T	0.269384	1006
3	rs7637244	T	A	0.245527	1006
3	rs141727942	C	T	0.0168986	1006
3	rs7639774	T	G	0.245527	1006
3	rs7628325	G	A	0.243539	1006
3	rs6796011	T	C	0.175944	1006
3	rs34910554	C	T	0.243539	1006
3	rs59729164	G	A	0.265408	1006
3	rs17231503	G	A	0.243539	1006
3	rs77850688	G	A	0.0815109	1006
3	rs62264069	G	A	0.176938	1006
3	rs7635063	G	A	0.328032	1006
3	rs326361	G	A	0.449304	1006
3	rs147707050	A	C	0.0208748	1006
3	rs7640424	C	T	0.317097	1006
3	rs326360	G	A	0.140159	1006
3	rs326359	G	A	0.552684	1006
3	rs12630206	A	G	0.0347913	1006
3	rs17828045	T	G	0.341948	1006
3	rs1561029	A	C	0.622266	1006
3	rs326358	C	T	0.657058	1006
3	rs327139	G	C	0.659046	1006
3	rs77066838	G	A	0.0129225	1006
3	rs80003826	G	A	0.0725646	1006
3	rs3749274	C	G	0.530815	1006
3	rs162064	T	G	0.636183	1006
3	rs34154497	T	C	0.327038	1006
3	rs326356	A	G	0.638171	1006
3	rs326355	T	C	0.638171	1006
3	rs114116690	G	A	0.00497018	1006
3	rs79429418	C	G	0.0357853	1006
3	rs74683410	T	C	0.0357853	1006
3	rs9858866	G	A	0.529821	1006
3	rs4855619	C	T	0.10338	1006
3	rs61224082	C	A	0.0437376	1006
3	rs7649316	C	T	0.10338	1006
3	rs78456010	A	C	0.0387674	1006
3	rs1982493	A	G	0.109344	1006
3	rs74474327	G	A	0.0437376	1006
3	rs34937412	G	C	0.328032	1006
3	rs35168062	A	G	0.372763	1006
3	rs17231712	C	G	0.371769	1006
3	rs4855620	C	A	0.523857	1006
3	rs4855621	G	A	0.110338	1006
3	rs13075747	T	A	0.372763	1006
3	rs12490871	A	G	0.10338	1006
3	rs115010315	C	T	0.0318091	1006
3	rs2117762	T	C	0.525845	1006
3	rs76428539	C	T	0.0437376	1006
3	rs62264093	G	A	0.10338	1006
3	rs7648181	C	A	0.628231	1006
3	rs162070	G	A	0.670974	1006
3	rs74698748	C	T	0.0139165	1006
3	rs73200321	G	A	0.260437	1006
3	rs7616463	C	G	0.260437	1006
3	rs147693431	C	T	0.0188867	1006
3	rs4855552	G	T	0.522863	1006
3	rs161880	T	C	0.630219	1006
3	rs182736	C	A	0.671968	1006
3	rs162069	A	G	0.630219	1006
3	rs4855622	C	T	0.522863	1006
3	rs78000837	A	G	0.0437376	1006
3	rs75380735	C	G	0.054672	1006
3	rs34319035	A	G	0.0129225	1006
3	rs179046	G	T	0.671968	1006
3	rs170534	T	C	0.628231	1006
3	rs62264095	T	C	0.10338	1006
3	rs76978584	T	C	0.0437376	1006
3	rs114562923	C	T	0.0437376	1006
3	rs55991325	G	C	0.0377734	1006
3	rs326338	T	C	0.630219	1006
3	rs721328	C	T	0.0437376	1006
3	rs11926884	T	C	0.10338	1006
3	rs12485895	A	G	0.0377734	1006
3	rs326347	C	T	0.487078	1006
3	rs75650450	A	G	0.0129225	1006
3	rs326348	T	C	0.485089	1006
3	rs68044584	A	G	0.333002	1006
3	rs11922336	T	A	0.0994036	1006
3	rs326349	C	T	0.485089	1006
3	rs139469233	T	C	0.0437376	1006
3	rs17232205	C	A	0.10835	1006
3	rs75259631	G	A	0.0437376	1006
3	rs326350	G	A	0.482107	1006
3	rs115744908	A	G	0.0168986	1006
3	rs62264097	G	A	0.107356	1006
3	rs9839167	G	A	0.107356	1006
3	rs7633919	C	A	0.107356	1006
3	rs17232226	C	T	0.262425	1006
3	rs12634669	G	A	0.0447316	1006
3	rs17828607	T	C	0.263419	1006
3	rs114064324	C	T	0.00894632	1006
3	rs162074	G	A	0.487078	1006
3	rs326351	C	T	0.486083	1006
3	rs80311355	C	T	0.0447316	1006
3	rs13074183	G	A	0.33002	1006
3	rs162073	G	T	0.486083	1006
3	rs74984139	T	C	0.0447316	1006
3	rs77864091	A	G	0.0447316	1006
3	rs326352	A	G	0.486083	1006
3	rs326353	T	C	0.486083	1006
3	rs13072473	A	C	0.434394	1006
3	rs9858939	C	G	0.4334	1006
3	rs13077007	A	C	0.434394	1006
3	rs6769732	T	C	0.434394	1006
3	rs62264098	T	G	0.430417	1006
3	rs62264099	T	C	0.434394	1006
3	rs72620099	T	C	0.028827	1006
3	rs13090346	G	A	0.434394	1006
3	rs35703078	A	G	0.327038	1006
3	rs327148	G	A	0.485089	1006
3	rs60417658	C	T	0.0457256	1006
3	rs138671771	G	T	0.0457256	1006
3	rs9841475	A	G	0.434394	1006
3	rs6788515	A	T	0.434394	1006
3	rs12152307	T	C	0.329026	1006
3	rs9856973	A	G	0.100398	1006
3	rs327154	A	G	0.476143	1006
3	rs326324	C	G	0.475149	1006
3	rs74391783	G	A	0.0357853	1006
3	rs79162993	A	G	0.0417495	1006
3	rs11917909	G	A	0.341948	1006
3	rs326325	A	G	0.479125	1006
3	rs13093976	G	T	0.340954	1006
3	rs9822398	T	C	0.107356	1006
3	rs10514749	C	T	0.107356	1006
3	rs16854238	C	T	0.0308151	1006
3	rs57645341	G	A	0.107356	1006
3	rs12485266	G	A	0.0308151	1006
3	rs57182717	C	T	0.107356	1006
3	rs73200355	A	G	0.0208748	1006
3	rs57585440	G	A	0.107356	1006
3	rs59107359	T	C	0.107356	1006
3	rs1435635	G	A	0.0298211	1006
3	rs60140727	A	G	0.107356	1006
3	rs13069689	C	T	0.257455	1006
3	rs72931609	A	G	0.0417495	1006
3	rs10514750	G	A	0.107356	1006
3	rs139006283	T	A	0.0129225	1006
3	rs62264106	A	C	0.10835	1006
3	rs17232450	C	T	0.107356	1006
3	rs2117761	A	T	0.107356	1006
3	rs60080056	T	C	0.107356	1006
3	rs13082569	C	A	0.340954	1006
3	rs58300903	A	G	0.10835	1006
3	rs11920542	C	T	0.107356	1006
3	rs57414689	C	T	0.107356	1006
3	rs58004035	C	A	0.107356	1006
3	rs72931612	T	A	0.0417495	1006
3	rs11920797	C	T	0.107356	1006
3	rs11921625	C	A	0.107356	1006
3	rs62264141	T	A	0.107356	1006
3	rs13063741	C	T	0.33996	1006
3	rs326345	A	G	0.480119	1006
3	rs62264142	T	C	0.107356	1006
3	rs6795280	T	C	0.338966	1006
3	rs34161295	T	C	0.107356	1006
3	rs11926978	A	G	0.107356	1006
3	rs11919348	G	A	0.107356	1006
3	rs80009837	C	T	0.00596421	1006
3	rs326344	A	C	0.480119	1006
3	rs62264143	T	C	0.107356	1006
3	rs11923518	T	G	0.107356	1006
3	rs13091474	A	T	0.338966	1006
3	rs17232556	C	T	0.107356	1006
3	rs17232563	G	C	0.107356	1006
3	rs76893212	C	T	0.107356	1006
3	rs116662742	G	A	0.0228628	1006
3	rs189010	A	G	0.969185	1006
3	rs72931621	T	C	0.0437376	1006
3	rs62264144	T	C	0.107356	1006
3	rs62264145	T	C	0.107356	1006
3	rs62264146	G	C	0.107356	1006
```
