## Supplementary material for "Characterization of shared and ancestry-specific signals driving complex traits using multi-ancestry fine-mapping": s1_ref.bim

```
3	rs114779411	0	106880012	A	G
3	rs2204685	0	106880787	C	T
3	rs116643249	0	106880967	G	A
3	rs182415734	0	106881000	A	G
3	rs193301397	0	106881442	G	A
3	rs7618613	0	106881884	G	A
3	rs4855566	0	106882253	G	A
3	rs1406175	0	106882256	A	G
3	rs9846321	0	106882775	C	G
3	rs34796852	0	106883132	T	C
3	rs1609286	0	106883305	C	T
3	rs1609285	0	106883587	T	C
3	rs1609284	0	106883601	T	C
3	rs148629058	0	106884643	C	A
3	rs74639269	0	106885200	G	A
3	rs112829528	0	106885532	G	C
3	rs9871416	0	106885726	A	G
3	rs76491853	0	106885908	C	T
3	rs67785360	0	106886631	C	T
3	rs6802115	0	106887082	T	C
3	rs9843720	0	106887163	C	T
3	rs7634774	0	106887467	G	A
3	rs111334783	0	106887904	G	A
3	rs13061320	0	106888047	C	T
3	rs9811935	0	106888595	A	C
3	rs7638052	0	106888770	C	A
3	rs111932171	0	106889192	T	C
3	rs9855147	0	106889539	G	C
3	rs115158996	0	106891283	T	C
3	rs9837369	0	106892959	A	C
3	rs116439712	0	106894648	G	C
3	rs9858310	0	106895303	C	A
3	rs1581656	0	106895579	A	T
3	rs79011603	0	106896318	A	G
3	rs111532100	0	106896834	C	A
3	rs55648123	0	106897425	A	G
3	rs7611083	0	106899104	C	T
3	rs73211604	0	106899152	A	G
3	rs4337636	0	106899321	C	T
3	rs4315683	0	106899428	A	G
3	rs73211607	0	106899814	G	A
3	rs7636038	0	106899899	A	G
3	rs57208511	0	106900250	G	T
3	rs62322851	0	106900878	G	A
3	rs11710997	0	106900980	T	C
3	rs73211610	0	106902259	G	C
3	rs6791146	0	106903210	C	T
3	rs1609283	0	106906227	G	A
3	rs9867707	0	106907345	C	T
3	rs57033750	0	106908872	T	C
3	rs1547589	0	106909940	T	C
3	rs62391967	0	106910114	G	C
3	rs66966620	0	106910231	G	A
3	rs73211619	0	106910362	A	C
3	rs28668357	0	106913325	T	A
3	rs55949653	0	106914308	T	C
3	rs67917524	0	106914712	G	T
3	rs7634684	0	106915273	A	C
3	rs73211625	0	106916915	T	C
3	rs73211626	0	106917583	C	A
3	rs4991950	0	106918396	T	C
3	rs35227938	0	106918448	G	A
3	rs73211628	0	106920064	T	C
3	rs73211630	0	106920230	T	C
3	rs2037819	0	106920635	T	A
3	rs11716071	0	106921549	T	G
3	rs6768460	0	106921740	G	A
3	rs144152938	0	106921754	G	A
3	rs28709027	0	106922210	T	A
3	rs73211637	0	106922410	C	T
3	rs7430092	0	106922747	T	C
3	rs28535305	0	106922815	A	C
3	rs4508775	0	106922856	C	T
3	rs28698892	0	106922875	G	A
3	rs34553244	0	106922966	A	T
3	rs28567732	0	106923270	C	T
3	rs79574748	0	106924685	G	A
3	rs77170714	0	106924699	G	A
3	rs9831991	0	106925444	C	G
3	rs1881309	0	106925898	A	G
3	rs73211640	0	106925982	A	G
3	rs11924146	0	106926025	T	C
3	rs76398045	0	106926111	T	C
3	rs2141345	0	106926122	A	T
3	rs114781589	0	106926227	C	T
3	rs62391970	0	106926297	C	G
3	rs7631112	0	106926845	G	A
3	rs7644986	0	106926864	T	G
3	rs147666511	0	106927071	C	A
3	rs62391971	0	106927096	G	A
3	rs75314027	0	106927506	G	A
3	rs1919002	0	106928347	C	T
3	rs62391972	0	106928490	G	A
3	rs1528303	0	106928840	G	A
3	rs11915523	0	106928929	A	G
3	rs111944885	0	106930602	C	T
3	rs1919003	0	106932154	G	A
3	rs7611077	0	106932781	A	G
3	rs9869839	0	106932807	C	T
3	rs7647194	0	106932861	T	C
3	rs7613382	0	106932905	A	G
3	rs11928370	0	106935688	T	A
3	rs9877508	0	106935724	T	C
3	rs9819838	0	106935803	A	C
3	rs11925130	0	106935855	C	T
3	rs11929184	0	106935865	T	C
3	rs74924714	0	106936199	C	T
3	rs11918682	0	106937362	A	G
3	rs6772017	0	106938007	T	G
3	rs7651766	0	106938456	C	A
3	rs142860500	0	106938994	C	T
3	rs56299781	0	106939017	G	A
3	rs185628083	0	106939746	T	C
3	rs6775476	0	106941033	A	G
3	rs7644204	0	106941193	C	A
3	rs78122615	0	106943737	G	A
3	rs75441238	0	106945212	A	G
3	rs75547962	0	106945735	T	C
3	rs73211658	0	106946130	T	C
3	rs4855694	0	106946273	C	T
3	rs4432640	0	106946587	C	T
3	rs113470977	0	106946812	G	A
3	rs1358483	0	106948604	C	G
3	rs76784262	0	106948851	G	A
3	rs4446203	0	106949119	C	G
3	rs114485519	0	106949168	G	A
3	rs1283093	0	106950730	A	T
3	rs1283092	0	106950962	T	C
3	rs116663189	0	106951289	C	T
3	rs112069709	0	106951534	T	C
3	rs1283091	0	106952056	T	G
3	rs6799242	0	106953464	A	G
3	rs141961987	0	106953646	C	A
3	rs6790941	0	106954050	T	A
3	rs62391975	0	106954498	C	T
3	rs968110	0	106955386	T	C
3	rs141582368	0	106956498	T	C
3	rs28689759	0	106956724	T	C
3	rs114219959	0	106957827	G	T
3	rs193294493	0	106958231	G	T
3	rs1283109	0	106958845	A	G
3	rs9821094	0	106960681	A	G
3	rs55815637	0	106960910	A	G
3	rs1283108	0	106961285	C	T
3	rs1283107	0	106961320	C	G
3	rs1283106	0	106961498	C	A
3	rs13083217	0	106961934	A	G
3	rs1283105	0	106962305	C	G
3	rs61308451	0	106962503	G	A
3	rs1283104	0	106962521	C	G
3	rs77353751	0	106962697	C	T
3	rs1283103	0	106962755	A	G
3	rs73851524	0	106962871	T	C
3	rs1283102	0	106962929	G	A
3	rs75868634	0	106963197	G	A
3	rs1283101	0	106963543	A	G
3	rs35128458	0	106963586	T	C
3	rs34757717	0	106963782	G	A
3	rs1283100	0	106964021	T	C
3	rs28491136	0	106964051	C	T
3	rs62391977	0	106965487	G	A
3	rs1299331	0	106965492	A	G
3	rs56009358	0	106965673	A	C
3	rs191903906	0	106965709	A	G
3	rs9862762	0	106966689	C	A
3	rs73194528	0	106967443	C	T
3	rs1283098	0	106967877	G	A
3	rs1283097	0	106969351	C	T
3	rs151318321	0	106969387	C	G
3	rs744105	0	106970006	T	C
3	rs1283094	0	106970136	G	A
3	rs75738161	0	106971009	A	C
3	rs11710776	0	106971327	T	C
3	rs793618	0	106972315	T	C
3	rs793617	0	106972515	A	G
3	rs1283112	0	106972808	G	A
3	rs3887373	0	106973277	A	G
3	rs793613	0	106974965	T	C
3	rs55865748	0	106974997	A	G
3	rs1298166	0	106975399	A	G
3	rs807556	0	106975420	C	T
3	rs115904847	0	106975778	C	T
3	rs17806005	0	106975989	C	G
3	rs77919809	0	106976270	A	G
3	rs75268986	0	106976275	G	T
3	rs12492347	0	106976804	A	G
3	rs793611	0	106977018	A	G
3	rs9816917	0	106977208	C	T
3	rs3849192	0	106977274	A	C
3	rs1283111	0	106977336	C	T
3	rs13319227	0	106977691	T	A
3	rs75059817	0	106978217	C	A
3	rs17806089	0	106978360	C	T
3	rs13074296	0	106978527	A	G
3	rs115100412	0	106978746	T	A
3	rs73194536	0	106979879	A	G
3	rs9871413	0	106980756	A	G
3	rs4629330	0	106981020	A	G
3	rs115404984	0	106981370	A	G
3	rs793610	0	106981727	C	T
3	rs709567	0	106982317	G	A
3	rs73194538	0	106982460	G	A
3	rs73194541	0	106982535	A	G
3	rs2399133	0	106983112	C	A
3	rs2912103	0	106983279	C	T
3	rs3849194	0	106983607	T	C
3	rs150127696	0	106983757	C	T
3	rs2399134	0	106984325	T	C
3	rs16853322	0	106985067	C	G
3	rs11710459	0	106985324	G	A
3	rs72620089	0	106985328	C	T
3	rs12489299	0	106985680	G	A
3	rs55878614	0	106985785	T	C
3	rs4855598	0	106986380	T	A
3	rs143205705	0	106987360	C	T
3	rs77639587	0	106987471	T	G
3	rs7645377	0	106987474	T	G
3	rs116358588	0	106987902	G	C
3	rs113625254	0	106987910	C	T
3	rs9847558	0	106988334	C	G
3	rs9867626	0	106988439	T	C
3	rs9848471	0	106988721	G	C
3	rs3909652	0	106989107	T	G
3	rs112505467	0	106989621	T	C
3	rs73194546	0	106989777	A	G
3	rs114867702	0	106989790	T	C
3	rs9853910	0	106989832	G	A
3	rs112629818	0	106990245	C	T
3	rs2553942	0	106990475	C	T
3	rs9288847	0	106990884	C	T
3	rs7651309	0	106991065	A	G
3	rs115327691	0	106991411	C	A
3	rs111764875	0	106992052	G	A
3	rs929980	0	106992080	G	A
3	rs3909651	0	106992701	T	C
3	rs111276018	0	106993305	G	C
3	rs75357977	0	106994069	C	T
3	rs3936680	0	106994167	A	T
3	rs3849195	0	106994511	A	G
3	rs77415024	0	106994619	T	C
3	rs112630574	0	106994756	G	A
3	rs3843833	0	106994925	T	C
3	rs111320458	0	106995215	G	A
3	rs9790188	0	106995323	G	T
3	rs62393471	0	106995906	A	G
3	rs113850221	0	106995967	A	C
3	rs72620090	0	106996054	A	C
3	rs79062597	0	106996080	T	C
3	rs73194548	0	106996531	A	G
3	rs77088439	0	106996614	A	T
3	rs72620091	0	106996615	A	G
3	rs73194551	0	106996775	G	A
3	rs113028742	0	106996822	T	A
3	rs111453161	0	106996951	C	T
3	rs2399135	0	106997180	G	A
3	rs2399136	0	106997313	G	A
3	rs59156506	0	106998982	A	G
3	rs61476001	0	106999024	T	C
3	rs9823214	0	106999717	T	G
3	rs139136578	0	107000584	T	G
3	rs79477395	0	107001259	G	T
3	rs9814338	0	107001821	G	A
3	rs9855440	0	107001891	A	C
3	rs9855461	0	107001931	A	C
3	rs75347917	0	107002200	C	G
3	rs28520406	0	107002225	T	C
3	rs28560057	0	107002232	T	C
3	rs12493334	0	107002320	A	T
3	rs77685990	0	107002412	A	C
3	rs113632990	0	107002430	A	C
3	rs77579518	0	107002502	A	C
3	rs79375582	0	107002551	A	G
3	rs76264401	0	107002828	G	A
3	rs79583365	0	107002851	G	T
3	rs16853336	0	107003016	G	A
3	rs28432904	0	107003438	G	A
3	rs28461332	0	107003576	G	A
3	rs28715138	0	107003690	A	G
3	rs16853338	0	107003691	G	A
3	rs79218789	0	107004196	A	G
3	rs77590364	0	107004317	A	G
3	rs77348096	0	107004508	C	T
3	rs111667243	0	107004971	C	T
3	rs77753526	0	107005028	C	T
3	rs148463691	0	107006992	T	C
3	rs12495054	0	107007108	G	A
3	rs12495060	0	107007263	C	T
3	rs9866284	0	107007352	G	A
3	rs116153675	0	107007570	C	T
3	rs76715915	0	107008035	G	A
3	rs2553962	0	107008305	T	A
3	rs7651062	0	107008558	G	A
3	rs78720659	0	107009028	A	T
3	rs77598256	0	107009633	C	T
3	rs793615	0	107009982	G	A
3	rs813959	0	107010047	T	C
3	rs148203870	0	107010482	A	G
3	rs9827222	0	107010669	T	A
3	rs75890163	0	107011026	C	T
3	rs793614	0	107011036	A	T
3	rs9832228	0	107011502	T	C
3	rs76615319	0	107012037	T	C
3	rs59305446	0	107012079	A	G
3	rs807557	0	107013093	T	C
3	rs79810240	0	107013147	T	A
3	rs6437729	0	107013567	A	G
3	rs75407259	0	107013649	C	A
3	rs57855691	0	107014309	C	T
3	rs58410209	0	107014498	T	C
3	rs11918378	0	107014573	C	T
3	rs11918494	0	107014789	G	A
3	rs2673632	0	107014905	T	C
3	rs111557069	0	107014978	C	T
3	rs73194559	0	107015474	A	T
3	rs13317820	0	107015972	T	G
3	rs2673633	0	107016161	C	A
3	rs13321184	0	107016539	A	G
3	rs72620092	0	107017329	A	G
3	rs77112049	0	107017344	A	T
3	rs72947667	0	107017514	A	G
3	rs72947670	0	107017819	G	A
3	rs72620093	0	107018798	C	T
3	rs72947671	0	107018875	G	C
3	rs809421	0	107019713	A	G
3	rs58593767	0	107019790	A	G
3	rs113445250	0	107020832	C	T
3	rs73194561	0	107021128	C	G
3	rs2553951	0	107021161	T	C
3	rs73194564	0	107022517	C	T
3	rs149584538	0	107024233	C	T
3	rs2553947	0	107024340	T	C
3	rs2553946	0	107024794	A	G
3	rs112279724	0	107025940	G	C
3	rs79876585	0	107025977	G	A
3	rs73194567	0	107026934	C	T
3	rs79025618	0	107029196	C	T
3	rs4855744	0	107029668	C	T
3	rs2399137	0	107030208	G	C
3	rs73194571	0	107030420	G	A
3	rs2081513	0	107031415	A	G
3	rs1087254	0	107033296	A	G
3	rs79597705	0	107033629	G	A
3	rs4855745	0	107035401	A	G
3	rs4855602	0	107035501	G	A
3	rs7641355	0	107035683	C	T
3	rs10933895	0	107035798	T	C
3	rs13097136	0	107036184	T	C
3	rs10933896	0	107036235	A	G
3	rs12494162	0	107036379	C	T
3	rs11716480	0	107036460	C	G
3	rs75451661	0	107036546	G	A
3	rs2399138	0	107037950	G	A
3	rs709538	0	107041006	C	T
3	rs12629430	0	107041230	G	A
3	rs10933897	0	107041308	T	C
3	rs60018922	0	107041949	G	C
3	rs59406384	0	107042219	C	T
3	rs57713937	0	107042248	C	T
3	rs13091308	0	107042615	T	C
3	rs12636177	0	107042854	A	G
3	rs12633565	0	107042927	T	A
3	rs12636205	0	107043012	A	G
3	rs35083285	0	107043721	A	C
3	rs16853372	0	107043876	A	G
3	rs34689649	0	107043964	A	G
3	rs11713730	0	107044180	T	C
3	rs11709628	0	107044248	C	T
3	rs10933898	0	107044439	A	C
3	rs10804457	0	107044470	C	T
3	rs10804458	0	107044680	G	A
3	rs77981032	0	107044829	G	A
3	rs10804459	0	107044882	C	T
3	rs12633568	0	107044905	A	G
3	rs76611179	0	107044948	C	G
3	rs9824973	0	107045294	T	C
3	rs9881338	0	107045766	G	A
3	rs9682185	0	107045929	A	G
3	rs9680918	0	107045936	G	A
3	rs9680908	0	107045940	C	A
3	rs9680915	0	107046039	C	T
3	rs7615128	0	107046665	C	A
3	rs7639744	0	107047161	A	C
3	rs7617714	0	107047229	C	G
3	rs2676364	0	107047443	C	T
3	rs183235578	0	107047698	C	T
3	rs2292744	0	107047972	T	G
3	rs1878350	0	107048304	C	T
3	rs10933899	0	107049245	G	A
3	rs17194101	0	107049360	A	G
3	rs6778243	0	107049388	G	A
3	rs9682767	0	107049673	A	C
3	rs9682168	0	107049675	T	C
3	rs10933900	0	107049677	C	A
3	rs9681640	0	107049875	G	C
3	rs9682344	0	107050076	T	C
3	rs2676365	0	107050384	G	C
3	rs11710488	0	107050390	G	A
3	rs2676366	0	107050586	G	A
3	rs11710534	0	107050683	C	T
3	rs34449844	0	107050762	C	T
3	rs11710565	0	107050813	C	T
3	rs2553954	0	107050952	G	C
3	rs72949649	0	107050964	G	A
3	rs2553955	0	107050997	C	T
3	rs115323405	0	107051131	C	T
3	rs2673637	0	107051301	C	T
3	rs9837022	0	107051334	G	A
3	rs9856920	0	107051345	T	A
3	rs9857055	0	107051417	T	C
3	rs147159483	0	107051547	A	G
3	rs2673636	0	107051781	A	G
3	rs2673635	0	107052006	G	A
3	rs57001364	0	107052143	C	T
3	rs57570262	0	107052149	T	A
3	rs2676367	0	107052749	A	G
3	rs9847338	0	107053000	G	C
3	rs7620463	0	107053772	C	T
3	rs11712231	0	107057220	C	T
3	rs793606	0	107058773	T	A
3	rs145940409	0	107058855	G	C
3	rs184677552	0	107058950	T	A
3	rs114049889	0	107059321	T	C
3	rs793538	0	107059723	G	A
3	rs793537	0	107059836	T	C
3	rs793609	0	107060036	G	A
3	rs9856825	0	107060396	C	T
3	rs9877384	0	107060821	T	C
3	rs6796164	0	107061500	T	A
3	rs138545509	0	107061770	A	G
3	rs9867356	0	107062178	G	A
3	rs79179262	0	107062294	C	T
3	rs9867290	0	107062347	C	T
3	rs115336069	0	107062578	A	G
3	rs9872246	0	107062948	G	A
3	rs114857906	0	107064098	G	A
3	rs938431	0	107065392	C	T
3	rs9855687	0	107065537	G	A
3	rs2162185	0	107065783	C	T
3	rs71319255	0	107065798	T	C
3	rs1515541	0	107065813	G	A
3	rs938432	0	107065921	C	T
3	rs148794962	0	107065994	A	G
3	rs2042686	0	107066743	G	A
3	rs2676356	0	107067588	C	T
3	rs2673641	0	107068146	C	T
3	rs9871434	0	107068362	G	A
3	rs13086584	0	107068415	C	T
3	rs2138252	0	107068770	C	T
3	rs138390767	0	107068941	T	C
3	rs72931812	0	107068997	C	G
3	rs709539	0	107070362	C	T
3	rs1607109	0	107070682	G	A
3	rs35262377	0	107071064	T	C
3	rs138880106	0	107071289	C	G
3	rs9989971	0	107071409	G	A
3	rs1067911	0	107071441	A	G
3	rs13321500	0	107071749	A	G
3	rs13067360	0	107072112	A	T
3	rs1914276	0	107072274	C	T
3	rs709540	0	107072281	T	G
3	rs709541	0	107072287	T	C
3	rs709542	0	107072548	T	G
3	rs34691271	0	107073079	C	T
3	rs709543	0	107073105	A	G
3	rs12630951	0	107073273	G	T
3	rs35466381	0	107073568	C	T
3	rs112241194	0	107073859	T	A
3	rs67731043	0	107073931	T	C
3	rs77591129	0	107073979	C	A
3	rs115476973	0	107074226	C	T
3	rs114954749	0	107074288	A	G
3	rs709545	0	107074484	C	G
3	rs709546	0	107074780	C	T
3	rs111796559	0	107074852	G	T
3	rs709547	0	107074910	A	G
3	rs78180116	0	107075026	A	G
3	rs12695170	0	107075797	C	A
3	rs709548	0	107075944	T	C
3	rs709549	0	107076075	C	T
3	rs13314043	0	107076141	C	T
3	rs115833440	0	107076570	C	T
3	rs73196647	0	107077118	C	A
3	rs793532	0	107077429	C	A
3	rs793533	0	107077802	T	C
3	rs793534	0	107077897	T	C
3	rs709550	0	107078058	C	T
3	rs697963	0	107078487	C	T
3	rs697964	0	107078811	G	T
3	rs145045934	0	107078871	T	C
3	rs709551	0	107079175	G	A
3	rs709552	0	107079234	A	G
3	rs12634245	0	107079716	T	C
3	rs2176089	0	107080140	A	G
3	rs9831953	0	107080495	G	T
3	rs1356301	0	107080682	T	C
3	rs145674983	0	107080913	A	G
3	rs709568	0	107082051	C	A
3	rs709555	0	107082168	G	T
3	rs793535	0	107082271	A	T
3	rs11712635	0	107082480	C	G
3	rs9842375	0	107082499	C	T
3	rs73196659	0	107082584	A	C
3	rs112073330	0	107083086	C	T
3	rs148147630	0	107083383	T	C
3	rs9848217	0	107083770	C	A
3	rs811098	0	107084036	G	A
3	rs73196660	0	107084261	C	A
3	rs1516828	0	107084540	A	T
3	rs730552	0	107084778	C	T
3	rs189256639	0	107084877	G	A
3	rs10933901	0	107084996	G	A
3	rs2676358	0	107085193	G	A
3	rs74834464	0	107085265	T	A
3	rs2673640	0	107085363	G	T
3	rs114113561	0	107085478	C	T
3	rs2553944	0	107085609	T	A
3	rs2553943	0	107085627	T	C
3	rs114185997	0	107085759	G	T
3	rs17194811	0	107086100	A	G
3	rs115933247	0	107086449	C	T
3	rs76118695	0	107086956	T	C
3	rs793544	0	107086999	T	C
3	rs17807525	0	107087074	C	T
3	rs17807561	0	107087802	C	A
3	rs13320731	0	107088327	C	T
3	rs709558	0	107088468	T	A
3	rs183150036	0	107088655	A	T
3	rs11706666	0	107089332	A	G
3	rs709559	0	107089431	G	A
3	rs9856619	0	107090204	G	A
3	rs697965	0	107090421	A	T
3	rs78685084	0	107090828	A	C
3	rs6782559	0	107091046	C	T
3	rs142068225	0	107091084	T	A
3	rs2248981	0	107091102	A	T
3	rs9824049	0	107091320	A	G
3	rs793598	0	107091534	C	T
3	rs793545	0	107091903	C	G
3	rs17807719	0	107092442	C	T
3	rs709560	0	107092491	C	G
3	rs709561	0	107092520	G	A
3	rs709562	0	107092851	A	T
3	rs793600	0	107093110	C	T
3	rs7635153	0	107093769	C	T
3	rs709563	0	107094616	C	T
3	rs13067912	0	107095040	G	T
3	rs793546	0	107095891	T	C
3	rs13073847	0	107096152	C	T
3	rs145992769	0	107096323	G	T
3	rs709564	0	107096547	G	A
3	rs3811061	0	107097346	C	A
3	rs11717583	0	107097659	C	G
3	rs11706192	0	107097782	T	C
3	rs793547	0	107098030	G	A
3	rs112934430	0	107098078	C	T
3	rs793548	0	107098270	G	C
3	rs1533468	0	107099139	T	A
3	rs146019976	0	107099482	G	T
3	rs56060367	0	107099814	A	C
3	rs1515542	0	107099898	C	T
3	rs1515543	0	107100040	C	G
3	rs9810995	0	107100921	C	G
3	rs2676360	0	107102053	T	A
3	rs1356302	0	107102237	T	C
3	rs1356303	0	107102280	G	A
3	rs1400409	0	107104622	C	T
3	rs793551	0	107105237	A	C
3	rs1516826	0	107105685	A	G
3	rs793552	0	107106123	C	T
3	rs55656113	0	107106242	C	T
3	rs793553	0	107106771	C	T
3	rs72620094	0	107107677	G	C
3	rs1829187	0	107107921	C	T
3	rs10511263	0	107108744	C	T
3	rs9820148	0	107109679	T	A
3	rs139236272	0	107110198	G	T
3	rs2673642	0	107110220	A	G
3	rs2673643	0	107110297	T	C
3	rs793556	0	107110769	G	A
3	rs807474	0	107111499	T	C
3	rs114535414	0	107112061	G	A
3	rs62263291	0	107113105	G	A
3	rs62263292	0	107115124	T	G
3	rs7610766	0	107115317	C	T
3	rs793557	0	107115366	C	T
3	rs73196681	0	107115961	C	T
3	rs11709763	0	107116139	T	C
3	rs112556722	0	107116564	G	T
3	rs2673644	0	107117408	T	C
3	rs28526831	0	107117676	C	T
3	rs1516827	0	107118334	T	C
3	rs709566	0	107119036	A	G
3	rs186738903	0	107119592	A	T
3	rs62263293	0	107120098	G	C
3	rs77909172	0	107120099	A	G
3	rs793555	0	107120235	T	A
3	rs140981409	0	107120750	G	A
3	rs13088233	0	107120880	G	A
3	rs35121492	0	107121025	T	C
3	rs35792689	0	107121474	C	A
3	rs2673645	0	107121519	T	A
3	rs796981	0	107121773	T	G
3	rs809417	0	107122219	G	A
3	rs60099741	0	107122898	G	A
3	rs811099	0	107122958	G	A
3	rs28712783	0	107124779	A	G
3	rs34436682	0	107124939	G	A
3	rs709565	0	107126429	G	A
3	rs80049823	0	107127009	T	C
3	rs871211	0	107127171	G	A
3	rs116747322	0	107127845	C	T
3	rs79915914	0	107128732	T	C
3	rs812658	0	107130257	T	A
3	rs1400410	0	107130727	G	T
3	rs111871796	0	107132462	G	A
3	rs113183623	0	107133271	G	A
3	rs80108871	0	107133470	T	C
3	rs114426402	0	107133594	T	C
3	rs793539	0	107133974	A	G
3	rs77159910	0	107134755	G	C
3	rs793540	0	107135327	T	G
3	rs793541	0	107136246	G	A
3	rs793542	0	107136473	A	T
3	rs793543	0	107137090	C	G
3	rs11717339	0	107137705	G	A
3	rs6778611	0	107137842	A	C
3	rs9869223	0	107138169	C	G
3	rs2673647	0	107138594	A	C
3	rs2673648	0	107139053	T	C
3	rs17808412	0	107139310	G	C
3	rs9819829	0	107139558	T	A
3	rs7611467	0	107140163	C	T
3	rs793549	0	107140422	C	T
3	rs138126844	0	107141326	G	A
3	rs115839492	0	107141949	G	A
3	rs793550	0	107142223	G	A
3	rs13318985	0	107142798	T	G
3	rs75737648	0	107143799	C	T
3	rs2676371	0	107144292	C	A
3	rs2676370	0	107144643	C	T
3	rs2673649	0	107144748	G	A
3	rs2676369	0	107144817	G	A
3	rs62263299	0	107144977	T	G
3	rs2138612	0	107145632	T	G
3	rs76629150	0	107149089	G	T
3	rs9824798	0	107149411	C	G
3	rs147194389	0	107150308	C	T
3	rs6793908	0	107150826	T	C
3	rs116578051	0	107151390	C	G
3	rs76354472	0	107151466	T	C
3	rs73198554	0	107151580	T	C
3	rs74686325	0	107151825	A	G
3	rs34298184	0	107152293	G	C
3	rs35453273	0	107152626	A	G
3	rs7630522	0	107153088	T	C
3	rs11721296	0	107153638	A	T
3	rs115462325	0	107155416	A	G
3	rs113628372	0	107156500	G	A
3	rs34576547	0	107156505	C	G
3	rs35568017	0	107156563	G	A
3	rs12330850	0	107157037	A	G
3	rs76323577	0	107157240	G	A
3	rs76381534	0	107158355	G	C
3	rs61282578	0	107159080	G	A
3	rs76562590	0	107159469	C	T
3	rs4855751	0	107159494	G	T
3	rs75179661	0	107160554	C	T
3	rs9759096	0	107161789	T	C
3	rs191150215	0	107161966	G	C
3	rs74535005	0	107162333	C	T
3	rs6809605	0	107162649	A	G
3	rs6809614	0	107162676	A	C
3	rs7611829	0	107163487	A	G
3	rs28704180	0	107163962	A	C
3	rs13314819	0	107168202	T	C
3	rs7627215	0	107168315	A	G
3	rs7649780	0	107168538	G	A
3	rs13089832	0	107168975	A	G
3	rs9836395	0	107169080	A	G
3	rs9874738	0	107169235	G	T
3	rs6785039	0	107169398	A	G
3	rs6437734	0	107169705	T	C
3	rs62263305	0	107171248	C	T
3	rs6798341	0	107171431	G	A
3	rs113342446	0	107171639	G	A
3	rs75701938	0	107172033	A	C
3	rs885190	0	107172339	C	G
3	rs9845513	0	107174014	T	C
3	rs1282548	0	107174139	C	G
3	rs41517052	0	107174600	G	A
3	rs55652157	0	107175162	T	G
3	rs1282549	0	107175486	T	C
3	rs1298162	0	107175888	G	C
3	rs4597706	0	107175934	G	A
3	rs7625409	0	107176378	T	C
3	rs2676363	0	107177112	C	G
3	rs13092776	0	107178242	T	A
3	rs13092989	0	107178336	T	G
3	rs34412275	0	107178398	T	A
3	rs7634607	0	107179156	T	A
3	rs6437735	0	107179183	T	C
3	rs55715782	0	107179237	C	A
3	rs2676362	0	107179527	T	G
3	rs2676361	0	107179565	T	C
3	rs36051389	0	107179633	A	G
3	rs9862792	0	107179838	A	G
3	rs149195732	0	107180719	T	C
3	rs143481515	0	107180765	A	G
3	rs3914624	0	107181434	G	A
3	rs41503446	0	107181540	T	C
3	rs4855752	0	107181737	A	G
3	rs4855753	0	107182126	A	G
3	rs1282535	0	107182352	A	T
3	rs76364878	0	107182873	C	T
3	rs71319257	0	107182970	C	G
3	rs1282534	0	107183034	C	T
3	rs3914623	0	107183065	T	C
3	rs6785450	0	107183439	T	A
3	rs148754842	0	107183690	G	A
3	rs1282533	0	107183830	C	T
3	rs1282532	0	107184516	C	T
3	rs6778790	0	107184851	C	A
3	rs1850344	0	107185073	A	G
3	rs1282536	0	107185474	A	G
3	rs1298903	0	107185746	C	G
3	rs79449206	0	107186418	G	A
3	rs34667500	0	107186568	G	A
3	rs1429	0	107187344	C	T
3	rs1960168	0	107189194	C	T
3	rs11922626	0	107189294	C	T
3	rs140214372	0	107189599	C	T
3	rs11923890	0	107190508	G	A
3	rs138789759	0	107190555	G	A
3	rs147050127	0	107190919	A	C
3	rs149421897	0	107192026	C	T
3	rs113946634	0	107193067	A	C
3	rs1282537	0	107193165	G	C
3	rs151038334	0	107193337	C	T
3	rs1282538	0	107193644	T	C
3	rs113338078	0	107193791	G	T
3	rs12638417	0	107193943	G	A
3	rs148598778	0	107196371	C	T
3	rs6763295	0	107196460	T	A
3	rs1282540	0	107196596	G	A
3	rs1028162	0	107197161	A	C
3	rs17808847	0	107197288	C	A
3	rs140842300	0	107197593	G	T
3	rs1282541	0	107197609	A	G
3	rs1282542	0	107197685	G	A
3	rs2176331	0	107197857	C	T
3	rs2090408	0	107198451	G	T
3	rs36030758	0	107198681	C	G
3	rs7629840	0	107198940	A	G
3	rs1282543	0	107199208	C	T
3	rs1282544	0	107199385	C	T
3	rs1282545	0	107199709	T	C
3	rs9880129	0	107200353	G	A
3	rs9824852	0	107200455	T	A
3	rs1568423	0	107201311	G	T
3	rs836927	0	107201428	C	A
3	rs1568422	0	107201576	C	T
3	rs116745324	0	107201671	C	A
3	rs9814575	0	107201939	C	G
3	rs836926	0	107202017	G	A
3	rs836925	0	107202528	T	C
3	rs10511261	0	107202624	C	A
3	rs56275065	0	107202643	C	T
3	rs17202946	0	107202656	G	A
3	rs75749155	0	107202668	C	T
3	rs1097514	0	107203314	A	G
3	rs71319261	0	107203970	T	G
3	rs11716906	0	107204114	A	G
3	rs836924	0	107204197	C	T
3	rs146577663	0	107204757	G	A
3	rs16853512	0	107204817	A	G
3	rs6769923	0	107205050	A	G
3	rs1299325	0	107205499	G	C
3	rs1299704	0	107205742	C	T
3	rs1040194	0	107205840	G	A
3	rs9857411	0	107206236	G	A
3	rs75949518	0	107206294	T	C
3	rs1282546	0	107206496	G	A
3	rs1516825	0	107206802	C	T
3	rs1282547	0	107208602	T	A
3	rs6437736	0	107208688	A	G
3	rs77541310	0	107209752	A	C
3	rs1356915	0	107210629	T	C
3	rs960062	0	107210730	G	A
3	rs78123483	0	107211378	T	C
3	rs75713362	0	107211820	G	A
3	rs606999	0	107212930	A	G
3	rs9288850	0	107213383	A	T
3	rs1963385	0	107214365	T	G
3	rs146865474	0	107214412	C	T
3	rs686564	0	107214662	G	T
3	rs9845258	0	107214745	T	C
3	rs552994	0	107214869	T	C
3	rs74640097	0	107215258	T	A
3	rs657302	0	107215330	T	C
3	rs17809214	0	107215438	T	C
3	rs524557	0	107215648	T	C
3	rs659072	0	107215701	A	G
3	rs16853533	0	107216170	C	T
3	rs35286025	0	107216238	C	G
3	rs35463041	0	107216374	G	C
3	rs75312363	0	107216763	A	G
3	rs674217	0	107216817	A	G
3	rs78561265	0	107217315	G	A
3	rs577189	0	107217356	A	T
3	rs625301	0	107217767	A	T
3	rs35401521	0	107217933	T	A
3	rs16853539	0	107218094	A	C
3	rs80084638	0	107218282	C	T
3	rs147921786	0	107218326	C	T
3	rs150165561	0	107218413	G	C
3	rs35074010	0	107218424	A	G
3	rs34329794	0	107218427	T	C
3	rs2555701	0	107218627	T	C
3	rs9822490	0	107218957	C	T
3	rs9822866	0	107219226	C	A
3	rs34139997	0	107219309	T	C
3	rs2947097	0	107219615	T	G
3	rs74642722	0	107219990	G	A
3	rs73850104	0	107221108	G	C
3	rs76889214	0	107221122	A	C
3	rs17469251	0	107221335	T	C
3	rs664595	0	107222265	C	T
3	rs6781000	0	107222388	T	C
3	rs660075	0	107222474	C	T
3	rs666880	0	107222801	G	A
3	rs2042758	0	107222811	G	A
3	rs656975	0	107223204	G	C
3	rs1426954	0	107223736	A	G
3	rs1426953	0	107224046	T	C
3	rs860722	0	107224830	C	G
3	rs2174015	0	107224956	A	T
3	rs1820527	0	107225146	G	A
3	rs17469460	0	107225278	G	A
3	rs10513196	0	107225678	G	A
3	rs496486	0	107225936	A	C
3	rs618213	0	107226005	A	T
3	rs1426952	0	107226449	A	G
3	rs582543	0	107226949	G	C
3	rs75460106	0	107228090	C	T
3	rs35024425	0	107228328	C	T
3	rs1365629	0	107228565	C	T
3	rs80115318	0	107228696	A	C
3	rs1346272	0	107229242	C	T
3	rs1365628	0	107229259	C	T
3	rs9868715	0	107229773	T	C
3	rs34039095	0	107230341	A	G
3	rs565614	0	107230362	G	T
3	rs77623149	0	107230571	G	A
3	rs737217	0	107231594	C	T
3	rs11925707	0	107232423	G	A
3	rs694995	0	107232558	C	A
3	rs182970985	0	107232574	A	G
3	rs11717262	0	107232711	C	A
3	rs2937395	0	107232779	C	T
3	rs10511260	0	107233097	T	G
3	rs594635	0	107233327	T	C
3	rs16853573	0	107233412	T	C
3	rs10933904	0	107233889	C	G
3	rs11927696	0	107233976	C	T
3	rs62263340	0	107234003	C	T
3	rs11927739	0	107234151	C	T
3	rs62263341	0	107234199	C	G
3	rs626889	0	107234503	T	A
3	rs472246	0	107235063	G	T
3	rs34040779	0	107235109	T	C
3	rs9851647	0	107235192	C	T
3	rs640789	0	107235366	G	A
3	rs498029	0	107235503	A	G
3	rs2174016	0	107235614	T	C
3	rs7433834	0	107235710	T	C
3	rs7641917	0	107236084	C	G
3	rs73202912	0	107236087	T	C
3	rs633043	0	107237121	G	C
3	rs671913	0	107237696	C	T
3	rs483570	0	107237703	G	A
3	rs513007	0	107238607	C	T
3	rs620941	0	107239227	A	C
3	rs62263343	0	107239783	G	A
3	rs151001836	0	107243836	T	G
3	rs622745	0	107244007	C	G
3	rs623738	0	107244359	T	C
3	rs3761962	0	107244909	G	A
3	rs9876650	0	107245051	G	T
3	rs595176	0	107245533	G	A
3	rs507078	0	107246785	G	T
3	rs80152782	0	107247430	G	A
3	rs114903661	0	107247923	G	T
3	rs62263344	0	107249542	A	G
3	rs496826	0	107249595	A	C
3	rs594649	0	107249701	G	T
3	rs74581460	0	107250056	G	A
3	rs1875461	0	107250058	C	T
3	rs627179	0	107250171	T	G
3	rs9852806	0	107250912	T	C
3	rs674779	0	107251237	C	T
3	rs74734236	0	107252011	A	G
3	rs62263345	0	107252190	A	G
3	rs485236	0	107252276	A	G
3	rs483364	0	107252496	T	G
3	rs583593	0	107253001	G	A
3	rs559882	0	107253860	A	G
3	rs559698	0	107253932	A	G
3	rs16853589	0	107254203	G	A
3	rs116651774	0	107254667	A	G
3	rs644342	0	107255235	A	T
3	rs678825	0	107256955	G	A
3	rs615876	0	107256966	T	C
3	rs677861	0	107257162	A	G
3	rs9837251	0	107257359	C	T
3	rs551072	0	107257681	G	T
3	rs2947095	0	107258020	G	A
3	rs115201061	0	107258209	G	A
3	rs586203	0	107259022	T	G
3	rs678465	0	107260177	T	C
3	rs75195565	0	107260512	C	T
3	rs2947094	0	107260539	A	G
3	rs1648888	0	107260721	A	G
3	rs73202930	0	107260723	C	T
3	rs662291	0	107261466	T	C
3	rs631205	0	107261525	A	G
3	rs630346	0	107261741	A	G
3	rs1697689	0	107262113	G	A
3	rs648604	0	107263056	C	T
3	rs57964862	0	107263147	A	G
3	rs661196	0	107263574	T	C
3	rs73202936	0	107263876	T	A
3	rs9814405	0	107265642	A	G
3	rs694173	0	107266110	G	A
3	rs9857190	0	107266423	C	A
3	rs9877739	0	107266759	T	G
3	rs667022	0	107266906	G	A
3	rs639375	0	107267536	T	A
3	rs663923	0	107267616	C	A
3	rs77351050	0	107267870	A	G
3	rs114640954	0	107268589	A	T
3	rs9868075	0	107268609	C	T
3	rs2895323	0	107270158	A	C
3	rs16853606	0	107270460	A	G
3	rs619984	0	107271559	A	G
3	rs635881	0	107272864	C	T
3	rs638030	0	107273294	A	G
3	rs669706	0	107274256	A	G
3	rs709532	0	107275631	G	T
3	rs115759523	0	107275950	G	A
3	rs62263348	0	107277228	G	T
3	rs149120809	0	107278047	G	A
3	rs138437944	0	107278804	T	A
3	rs747103	0	107278968	G	A
3	rs599984	0	107279145	G	A
3	rs477990	0	107279887	G	A
3	rs13317489	0	107280241	G	A
3	rs13060816	0	107280486	T	C
3	rs78658409	0	107281014	C	T
3	rs678635	0	107281057	A	G
3	rs13319315	0	107282056	C	T
3	rs609613	0	107282434	G	A
3	rs609642	0	107282449	T	C
3	rs576698	0	107283393	G	A
3	rs2937396	0	107283721	G	A
3	rs9882331	0	107283815	A	G
3	rs150481126	0	107284442	G	A
3	rs639921	0	107284572	C	G
3	rs709530	0	107284595	T	C
3	rs1648890	0	107285743	C	A
3	rs665916	0	107286360	A	T
3	rs665940	0	107286375	T	C
3	rs647628	0	107286416	A	T
3	rs1648891	0	107287412	T	G
3	rs9842211	0	107288010	G	A
3	rs74364444	0	107288156	G	A
3	rs1282397	0	107288201	C	G
3	rs113532538	0	107288883	G	A
3	rs73202971	0	107289323	T	C
3	rs501008	0	107289906	G	A
3	rs1648892	0	107290222	A	G
3	rs1282394	0	107290889	C	A
3	rs649095	0	107291545	A	G
3	rs9758102	0	107292806	G	C
3	rs583305	0	107293971	G	A
3	rs590863	0	107294247	C	T
3	rs592665	0	107294631	A	T
3	rs28428925	0	107294634	G	A
3	rs141187410	0	107294786	G	A
3	rs9851055	0	107295008	C	T
3	rs600011	0	107295392	A	C
3	rs7639376	0	107295645	G	A
3	rs7639292	0	107295665	C	T
3	rs112542832	0	107296192	G	A
3	rs28513882	0	107296628	G	A
3	rs622405	0	107296652	C	T
3	rs62261974	0	107296969	A	G
3	rs35772758	0	107297351	T	C
3	rs631757	0	107297910	G	C
3	rs667792	0	107298624	G	A
3	rs184377387	0	107298796	C	T
3	rs659482	0	107299472	G	C
3	rs683194	0	107299698	A	G
3	rs583812	0	107300656	A	G
3	rs601767	0	107300979	A	T
3	rs610358	0	107302032	A	G
3	rs142029949	0	107302490	C	A
3	rs56859585	0	107303276	A	G
3	rs681211	0	107303662	T	C
3	rs681578	0	107303700	A	G
3	rs682043	0	107303803	T	C
3	rs683035	0	107304061	T	C
3	rs58603116	0	107304229	G	C
3	rs184516773	0	107304422	A	G
3	rs7635655	0	107304699	G	A
3	rs496718	0	107305754	T	A
3	rs600099	0	107306297	C	T
3	rs77517516	0	107306729	T	C
3	rs575685	0	107306918	C	G
3	rs1282401	0	107307266	A	G
3	rs686504	0	107307501	T	C
3	rs1697692	0	107307503	C	T
3	rs1697691	0	107307582	A	C
3	rs9823983	0	107307807	A	G
3	rs510801	0	107308004	G	A
3	rs649925	0	107308283	C	T
3	rs593867	0	107308598	G	C
3	rs606028	0	107308977	C	T
3	rs558598	0	107310227	G	A
3	rs16853678	0	107311476	T	C
3	rs76878306	0	107311740	C	T
3	rs16853679	0	107311858	C	A
3	rs13063602	0	107312676	G	A
3	rs670752	0	107312980	G	A
3	rs696377	0	107313250	G	T
3	rs551861	0	107313747	C	A
3	rs709529	0	107314192	G	A
3	rs9288851	0	107316938	A	G
3	rs638293	0	107318320	A	T
3	rs2176889	0	107320566	G	A
3	rs526034	0	107320843	T	C
3	rs149947029	0	107321180	T	C
3	rs9832655	0	107321616	G	C
3	rs9874329	0	107322044	A	G
3	rs112862441	0	107322153	A	G
3	rs138253515	0	107322935	C	T
3	rs669471	0	107323269	G	C
3	rs636952	0	107324580	A	G
3	rs520978	0	107326531	G	A
3	rs13068274	0	107326902	T	G
3	rs602959	0	107326908	C	T
3	rs13318899	0	107327153	G	A
3	rs1070434	0	107327666	A	G
3	rs9878536	0	107328258	A	G
3	rs74971584	0	107329177	G	T
3	rs9856673	0	107330905	G	T
3	rs9856715	0	107331068	C	T
3	rs62261980	0	107332519	G	A
3	rs150061418	0	107332855	G	C
3	rs9868167	0	107333473	G	A
3	rs56365846	0	107336492	C	A
3	rs77442427	0	107337359	C	T
3	rs141392443	0	107337375	A	G
3	rs1698331	0	107337528	T	C
3	rs114778981	0	107337878	C	T
3	rs115046276	0	107337903	T	C
3	rs631400	0	107337980	C	T
3	rs9815412	0	107338952	T	G
3	rs9871041	0	107339079	C	G
3	rs144870706	0	107339408	C	T
3	rs660035	0	107339778	G	A
3	rs13318675	0	107339837	A	G
3	rs144721205	0	107339941	A	G
3	rs13316169	0	107340246	T	C
3	rs654060	0	107340438	T	A
3	rs9839653	0	107340769	A	G
3	rs9844507	0	107341448	A	G
3	rs116795940	0	107341962	G	T
3	rs62261982	0	107342314	T	G
3	rs13321566	0	107342662	A	G
3	rs9813169	0	107342777	G	A
3	rs9817583	0	107343299	G	A
3	rs625810	0	107343333	G	A
3	rs9855062	0	107343373	A	G
3	rs609777	0	107343402	G	A
3	rs9817496	0	107343437	C	T
3	rs9836754	0	107345012	A	C
3	rs17204920	0	107346018	C	T
3	rs667172	0	107346973	G	A
3	rs114511906	0	107347400	C	T
3	rs16853706	0	107352472	T	G
3	rs643938	0	107354130	T	C
3	rs16844855	0	107354432	T	G
3	rs590388	0	107354552	G	A
3	rs138690885	0	107355709	C	T
3	rs9830054	0	107356200	C	G
3	rs62261998	0	107356983	C	G
3	rs62261999	0	107357435	G	A
3	rs116365867	0	107358323	A	G
3	rs12330925	0	107359264	A	T
3	rs638702	0	107360991	C	T
3	rs67501960	0	107361293	C	G
3	rs76136299	0	107361562	T	C
3	rs624093	0	107361996	G	A
3	rs612846	0	107362166	T	C
3	rs35804300	0	107362392	C	A
3	rs618284	0	107362769	G	C
3	rs28538945	0	107362789	G	A
3	rs55761904	0	107363065	A	G
3	rs630850	0	107363304	C	G
3	rs595192	0	107363861	G	A
3	rs34859514	0	107364216	G	A
3	rs661276	0	107365549	T	C
3	rs1365627	0	107365774	A	G
3	rs6437738	0	107366390	C	A
3	rs16853728	0	107366498	T	A
3	rs62262001	0	107367400	G	A
3	rs676556	0	107367719	A	G
3	rs12053833	0	107368043	T	C
3	rs9810356	0	107368077	T	A
3	rs12054310	0	107368122	G	A
3	rs700417	0	107368746	A	G
3	rs17391822	0	107368960	A	G
3	rs6783198	0	107369755	A	G
3	rs76384348	0	107369782	C	T
3	rs614409	0	107369930	C	T
3	rs62262002	0	107370610	A	C
3	rs658595	0	107371482	C	A
3	rs659888	0	107371763	T	C
3	rs77864129	0	107372780	A	G
3	rs9817115	0	107373125	G	A
3	rs9854942	0	107373434	A	G
3	rs688226	0	107373474	C	G
3	rs114776808	0	107373855	T	A
3	rs600440	0	107374323	T	G
3	rs75774080	0	107374640	C	T
3	rs189140810	0	107374851	G	A
3	rs138618473	0	107374923	T	C
3	rs144429160	0	107375183	A	C
3	rs16853734	0	107375421	T	A
3	rs6809831	0	107375835	C	T
3	rs329920	0	107377040	G	A
3	rs13314153	0	107377447	C	T
3	rs116702149	0	107378221	A	G
3	rs9288852	0	107378315	A	T
3	rs138434635	0	107378874	G	A
3	rs62262004	0	107378989	A	G
3	rs77002861	0	107379505	A	G
3	rs167924	0	107379837	A	G
3	rs75793655	0	107380054	C	T
3	rs329926	0	107380821	A	G
3	rs62262006	0	107381646	T	C
3	rs9869574	0	107381651	A	C
3	rs139680375	0	107381857	A	G
3	rs116794457	0	107382007	T	C
3	rs35957842	0	107382291	T	C
3	rs329925	0	107382402	C	T
3	rs71319268	0	107382655	T	C
3	rs9862105	0	107383227	T	G
3	rs9879864	0	107383337	A	G
3	rs11925392	0	107383677	T	C
3	rs191027397	0	107383949	A	G
3	rs71319269	0	107385051	G	C
3	rs187764866	0	107385548	A	G
3	rs147441718	0	107385566	G	A
3	rs28447555	0	107385668	C	T
3	rs113983076	0	107385697	G	A
3	rs16853756	0	107385910	A	G
3	rs329923	0	107386894	G	A
3	rs329922	0	107387116	G	A
3	rs23534	0	107389086	C	T
3	rs79100532	0	107389790	C	A
3	rs329921	0	107389904	C	T
3	rs115512825	0	107389918	T	A
3	rs193038	0	107390579	C	T
3	rs114892940	0	107391229	G	A
3	rs79832685	0	107391698	G	T
3	rs59002324	0	107391849	A	G
3	rs78889046	0	107392560	G	T
3	rs137929984	0	107392975	G	C
3	rs76444380	0	107393171	G	A
3	rs28666434	0	107393183	A	C
3	rs9867809	0	107393593	C	T
3	rs13087915	0	107394102	C	G
3	rs9817065	0	107394156	T	A
3	rs9811759	0	107395133	A	G
3	rs114824662	0	107395223	C	A
3	rs2399213	0	107395302	T	C
3	rs35744194	0	107395322	A	G
3	rs140059674	0	107395404	T	A
3	rs13326227	0	107396287	T	G
3	rs4855608	0	107397666	T	C
3	rs6779452	0	107398611	A	G
3	rs6782394	0	107399129	A	G
3	rs12495935	0	107399162	G	A
3	rs56118271	0	107399859	G	A
3	rs78332827	0	107401178	C	T
3	rs13098734	0	107401267	C	T
3	rs1021504	0	107401605	A	G
3	rs9848674	0	107401883	A	C
3	rs144118237	0	107402313	G	T
3	rs114762662	0	107402645	C	T
3	rs67944096	0	107403069	A	G
3	rs6789529	0	107404701	C	T
3	rs17811557	0	107405045	T	C
3	rs144055638	0	107405724	G	A
3	rs9854637	0	107406630	G	A
3	rs9858953	0	107407118	C	T
3	rs17206015	0	107407228	C	G
3	rs74692051	0	107407710	C	T
3	rs13084588	0	107409104	A	G
3	rs17811616	0	107409388	A	C
3	rs13091609	0	107410556	A	G
3	rs148141611	0	107411130	G	T
3	rs9879617	0	107416700	C	G
3	rs116190746	0	107416718	C	T
3	rs11918431	0	107417178	T	A
3	rs10433377	0	107417360	G	A
3	rs10460809	0	107419996	G	C
3	rs73206990	0	107420282	A	C
3	rs115323029	0	107420391	G	A
3	rs141549213	0	107420422	A	G
3	rs73206993	0	107422058	G	T
3	rs9883282	0	107423971	A	T
3	rs7619002	0	107424030	C	T
3	rs9846246	0	107424090	G	A
3	rs114985105	0	107424091	G	A
3	rs13323455	0	107424894	A	G
3	rs72941377	0	107425115	G	A
3	rs140480077	0	107426567	C	T
3	rs35974061	0	107426626	C	A
3	rs9838703	0	107427969	C	T
3	rs9874584	0	107430896	T	C
3	rs36120511	0	107431030	T	G
3	rs71319272	0	107431267	A	G
3	rs145188263	0	107431866	C	G
3	rs76484061	0	107431873	C	G
3	rs72941384	0	107433315	A	G
3	rs17206190	0	107433639	A	G
3	rs143627309	0	107433734	G	A
3	rs6789151	0	107434285	G	C
3	rs6802235	0	107434691	T	A
3	rs142977973	0	107434809	A	G
3	rs58485349	0	107436534	C	T
3	rs183520023	0	107437946	A	G
3	rs17206274	0	107438047	T	C
3	rs146087408	0	107438927	G	A
3	rs34369731	0	107440327	A	G
3	rs13096487	0	107441005	A	C
3	rs35964873	0	107441078	A	C
3	rs144315514	0	107441267	G	A
3	rs35456284	0	107441933	A	G
3	rs144749136	0	107442517	T	C
3	rs78997171	0	107444551	C	T
3	rs923952	0	107445366	G	T
3	rs73208510	0	107445372	A	T
3	rs1994925	0	107446233	T	G
3	rs6763306	0	107446302	C	T
3	rs17206415	0	107446619	A	G
3	rs73208514	0	107446903	A	G
3	rs11705796	0	107447366	G	A
3	rs3761963	0	107447857	T	A
3	rs13065073	0	107448644	A	G
3	rs9839651	0	107449508	T	C
3	rs9862385	0	107450331	A	G
3	rs1032479	0	107450448	G	A
3	rs73208527	0	107450690	G	A
3	rs34590636	0	107450765	A	G
3	rs73208531	0	107451298	A	G
3	rs56170118	0	107452474	C	T
3	rs9873274	0	107452490	A	G
3	rs13095440	0	107453557	C	T
3	rs35255150	0	107453682	G	A
3	rs67703174	0	107454009	T	C
3	rs17206555	0	107455037	A	G
3	rs17812080	0	107456479	A	G
3	rs186891376	0	107457464	A	G
3	rs34251571	0	107458167	C	T
3	rs11719879	0	107458463	A	G
3	rs180736397	0	107459468	A	G
3	rs17206667	0	107459633	C	G
3	rs9875732	0	107461731	T	C
3	rs116599176	0	107463068	G	A
3	rs11710737	0	107464170	A	G
3	rs9834110	0	107464834	A	G
3	rs6437740	0	107465817	T	C
3	rs9853274	0	107466069	C	T
3	rs17206814	0	107466181	C	A
3	rs13066717	0	107466411	A	G
3	rs4855765	0	107468661	A	G
3	rs1494498	0	107469088	T	A
3	rs2172733	0	107470258	A	G
3	rs36018692	0	107471059	T	A
3	rs2049339	0	107471699	T	G
3	rs2049340	0	107471861	A	G
3	rs116047120	0	107472483	T	C
3	rs10804463	0	107473614	A	G
3	rs9853561	0	107473641	A	G
3	rs3761964	0	107474223	C	G
3	rs62262032	0	107474804	C	T
3	rs17812499	0	107474866	A	T
3	rs9878595	0	107476097	G	T
3	rs73210232	0	107477742	A	G
3	rs62262033	0	107479750	T	C
3	rs1403774	0	107479754	T	G
3	rs116135353	0	107479882	T	C
3	rs115015625	0	107480170	A	G
3	rs1908323	0	107480375	G	C
3	rs16853820	0	107481168	T	C
3	rs34840956	0	107481491	A	G
3	rs67269255	0	107481713	A	G
3	rs28416757	0	107482066	G	A
3	rs112981728	0	107482135	G	A
3	rs1826660	0	107482165	G	A
3	rs141286702	0	107482378	C	T
3	rs76658930	0	107482495	C	T
3	rs13069015	0	107482638	T	G
3	rs17207159	0	107482652	C	T
3	rs9288853	0	107482793	C	T
3	rs35123015	0	107482985	G	A
3	rs62262034	0	107483069	C	T
3	rs10212337	0	107483187	G	C
3	rs13074399	0	107483205	T	C
3	rs74901027	0	107483359	T	C
3	rs115665593	0	107483451	C	T
3	rs2204260	0	107485897	C	T
3	rs78808858	0	107486052	A	G
3	rs9834084	0	107487393	G	A
3	rs10933913	0	107487707	C	T
3	rs9839514	0	107488492	G	A
3	rs10511264	0	107488739	G	A
3	rs62262059	0	107488792	G	A
3	rs41334246	0	107488963	C	T
3	rs6802705	0	107489399	T	C
3	rs76282863	0	107489647	T	C
3	rs9845070	0	107489708	C	T
3	rs13324371	0	107489754	T	C
3	rs62263960	0	107490908	A	G
3	rs138961599	0	107491892	G	A
3	rs9871235	0	107494345	G	A
3	rs9847481	0	107494880	C	T
3	rs9847666	0	107494978	C	T
3	rs62263961	0	107495781	T	G
3	rs75455860	0	107496063	A	T
3	rs115856500	0	107497112	C	T
3	rs78703726	0	107498310	T	C
3	rs13315728	0	107499990	T	C
3	rs10511265	0	107500917	A	G
3	rs79333198	0	107501173	T	A
3	rs873093	0	107501282	T	C
3	rs7624077	0	107501509	G	A
3	rs116018374	0	107501558	T	C
3	rs7635850	0	107501680	T	G
3	rs62263962	0	107502063	C	T
3	rs9834673	0	107502947	T	C
3	rs1389795	0	107503063	G	A
3	rs73210258	0	107503874	A	G
3	rs4855767	0	107504143	C	T
3	rs1032480	0	107506028	C	T
3	rs9839178	0	107507776	T	C
3	rs149624961	0	107507895	G	T
3	rs62263964	0	107508147	T	C
3	rs17812907	0	107508317	A	G
3	rs6437745	0	107510457	G	A
3	rs9877697	0	107511517	A	G
3	rs9844996	0	107511997	G	A
3	rs17207620	0	107513092	A	G
3	rs36107229	0	107513158	C	A
3	rs11714512	0	107513782	G	T
3	rs12330842	0	107513866	T	C
3	rs62263965	0	107514506	A	C
3	rs62263966	0	107514688	G	A
3	rs73212030	0	107514709	A	G
3	rs11710637	0	107514983	G	A
3	rs963110	0	107515310	G	T
3	rs963111	0	107515483	G	T
3	rs147914433	0	107516274	T	C
3	rs7634587	0	107516847	A	G
3	rs4381933	0	107517063	A	G
3	rs4855768	0	107517751	G	A
3	rs11707455	0	107519777	A	G
3	rs74949154	0	107520184	G	A
3	rs75579655	0	107520406	A	G
3	rs7644739	0	107520660	A	G
3	rs9831722	0	107521891	A	G
3	rs146747858	0	107522116	A	G
3	rs9875750	0	107523275	G	A
3	rs9842741	0	107524097	A	C
3	rs76251161	0	107525060	A	T
3	rs1053471	0	107526033	T	A
3	rs1053473	0	107526043	T	C
3	rs13938	0	107526182	T	C
3	rs9831296	0	107527596	A	C
3	rs10804464	0	107529255	G	A
3	rs9847515	0	107530735	A	C
3	rs11715679	0	107532069	A	G
3	rs17813292	0	107532150	A	G
3	rs9813554	0	107536562	C	A
3	rs116705604	0	107536969	A	G
3	rs9818299	0	107537098	G	C
3	rs34920932	0	107537158	C	T
3	rs7610096	0	107537515	T	C
3	rs9843504	0	107538202	T	C
3	rs6802043	0	107538740	C	T
3	rs6777608	0	107538782	A	T
3	rs9849007	0	107539330	T	C
3	rs73194605	0	107540058	C	T
3	rs6772524	0	107540241	T	A
3	rs184834899	0	107540278	G	T
3	rs6808795	0	107540714	G	A
3	rs181329746	0	107541601	G	A
3	rs2131949	0	107542605	G	T
3	rs6764391	0	107542894	T	A
3	rs2172730	0	107543491	A	G
3	rs142222457	0	107543795	A	G
3	rs73194611	0	107544376	T	A
3	rs2029773	0	107544646	G	C
3	rs9832537	0	107545050	G	C
3	rs114581219	0	107545126	C	T
3	rs6437748	0	107545170	G	A
3	rs6437749	0	107545533	G	A
3	rs6437750	0	107545577	G	T
3	rs56321989	0	107545750	C	G
3	rs144082753	0	107546328	C	T
3	rs9843695	0	107547254	G	A
3	rs6768916	0	107547965	G	A
3	rs76071343	0	107548579	G	A
3	rs62263987	0	107548614	A	G
3	rs13062337	0	107548685	G	A
3	rs9849845	0	107548789	G	T
3	rs12695172	0	107548934	C	T
3	rs13067867	0	107549458	G	C
3	rs2172734	0	107549462	A	G
3	rs115637813	0	107549501	C	T
3	rs9816888	0	107549699	A	G
3	rs12493874	0	107550132	C	A
3	rs72943079	0	107550505	G	A
3	rs6437751	0	107550583	T	A
3	rs1908324	0	107550819	C	T
3	rs6773830	0	107551087	T	C
3	rs6810023	0	107551521	G	A
3	rs116535715	0	107552829	A	G
3	rs67354949	0	107553515	G	T
3	rs75193453	0	107553632	G	T
3	rs34863982	0	107553855	G	A
3	rs6437752	0	107553971	A	G
3	rs113647733	0	107554180	G	A
3	rs11720764	0	107554453	G	A
3	rs11715719	0	107554970	C	A
3	rs10933916	0	107555466	T	C
3	rs36043324	0	107556657	G	A
3	rs1494497	0	107556807	A	G
3	rs62263991	0	107557394	C	T
3	rs9831116	0	107557568	A	G
3	rs12186089	0	107558505	C	T
3	rs4855773	0	107559107	C	G
3	rs7633858	0	107559222	G	A
3	rs116505334	0	107559476	G	T
3	rs4129550	0	107559502	A	C
3	rs4129549	0	107559552	T	C
3	rs7637131	0	107560269	G	A
3	rs78257698	0	107560657	T	C
3	rs13070401	0	107561983	C	T
3	rs76631788	0	107562414	T	C
3	rs7626868	0	107562489	C	T
3	rs7649026	0	107562676	A	T
3	rs7627127	0	107562756	C	T
3	rs35349351	0	107562783	A	T
3	rs10460810	0	107563796	G	T
3	rs77105381	0	107564415	T	G
3	rs7644809	0	107564459	T	C
3	rs114771627	0	107564852	C	T
3	rs13062868	0	107565895	G	C
3	rs10933917	0	107567130	T	C
3	rs35048845	0	107567286	A	G
3	rs6773652	0	107567349	A	T
3	rs4855775	0	107567515	T	G
3	rs116495417	0	107567716	C	T
3	rs7645430	0	107568304	C	T
3	rs7645507	0	107568357	C	T
3	rs148191649	0	107569710	G	A
3	rs9849624	0	107569755	T	G
3	rs17227439	0	107569873	T	C
3	rs17227496	0	107569887	C	A
3	rs9834162	0	107570328	C	A
3	rs1897495	0	107570753	C	T
3	rs1897496	0	107570882	T	C
3	rs138857343	0	107570901	A	G
3	rs140163113	0	107572221	C	T
3	rs146839947	0	107573194	G	A
3	rs75162765	0	107573939	A	C
3	rs9852257	0	107575074	T	G
3	rs9838263	0	107576434	G	A
3	rs116738605	0	107576533	T	A
3	rs13092666	0	107576819	C	G
3	rs13097121	0	107576916	C	T
3	rs9843526	0	107577262	G	C
3	rs35216796	0	107577581	A	T
3	rs1864894	0	107577610	G	C
3	rs1864895	0	107577904	G	A
3	rs2043261	0	107578288	C	T
3	rs17813802	0	107579115	G	A
3	rs73194666	0	107580374	G	A
3	rs34096942	0	107580886	G	A
3	rs35768529	0	107580954	G	C
3	rs9864366	0	107581048	G	A
3	rs76198814	0	107581340	T	G
3	rs75189185	0	107581573	G	A
3	rs71319278	0	107583103	T	C
3	rs9875001	0	107583197	C	T
3	rs4437137	0	107583354	A	G
3	rs114053233	0	107583362	A	G
3	rs116418696	0	107583496	G	A
3	rs2163728	0	107583740	A	G
3	rs9881309	0	107584575	G	A
3	rs13322960	0	107585109	G	T
3	rs2082374	0	107585149	G	C
3	rs2099308	0	107585300	A	G
3	rs28387018	0	107585635	T	C
3	rs1368256	0	107586424	C	T
3	rs143881265	0	107587276	G	T
3	rs28668039	0	107587513	A	G
3	rs6785336	0	107588368	C	T
3	rs9818603	0	107588505	T	A
3	rs4392414	0	107588992	T	C
3	rs6789170	0	107589551	G	T
3	rs9879639	0	107589681	C	T
3	rs1991782	0	107589754	T	A
3	rs6792298	0	107590358	C	T
3	rs10804465	0	107590562	G	C
3	rs2082373	0	107590697	G	C
3	rs4479594	0	107590849	G	C
3	rs4404444	0	107591015	T	C
3	rs543293003	0	107591475	C	T
3	rs2399215	0	107591546	G	A
3	rs11707020	0	107591674	G	A
3	rs75818596	0	107591815	C	G
3	rs10755066	0	107592034	G	A
3	rs11707950	0	107592185	G	A
3	rs112452605	0	107593303	G	A
3	rs147732919	0	107593376	T	C
3	rs79019824	0	107593992	C	A
3	rs77699477	0	107594430	A	G
3	rs13317948	0	107594466	C	T
3	rs74842454	0	107594746	A	G
3	rs1991783	0	107594886	T	C
3	rs77934292	0	107594914	A	G
3	rs11721139	0	107595311	G	A
3	rs62264009	0	107595782	C	T
3	rs75197882	0	107596245	G	A
3	rs114712881	0	107596803	G	A
3	rs6773129	0	107596954	A	G
3	rs6797873	0	107596998	G	A
3	rs4855778	0	107597141	A	C
3	rs6798345	0	107597621	C	A
3	rs73853005	0	107597633	C	T
3	rs138570905	0	107598075	G	A
3	rs6437755	0	107598321	T	C
3	rs114188682	0	107598811	G	A
3	rs10933920	0	107598956	A	G
3	rs10933921	0	107599953	A	G
3	rs6772533	0	107600439	T	C
3	rs74508203	0	107600492	G	A
3	rs139714863	0	107600881	C	T
3	rs56163686	0	107601890	G	A
3	rs1432598	0	107602217	A	G
3	rs1432597	0	107602496	T	C
3	rs724461	0	107602942	G	A
3	rs6806753	0	107603348	C	G
3	rs16853945	0	107603762	C	T
3	rs960470	0	107603830	G	A
3	rs960471	0	107604090	A	G
3	rs840286	0	107604277	C	T
3	rs115277297	0	107609018	C	G
3	rs709524	0	107609481	G	A
3	rs35723425	0	107609499	G	C
3	rs709523	0	107609990	C	T
3	rs709522	0	107610473	A	G
3	rs34206370	0	107611113	T	C
3	rs185440148	0	107611114	G	A
3	rs148098998	0	107611525	C	T
3	rs709521	0	107611941	C	T
3	rs12633960	0	107612781	G	A
3	rs114798211	0	107613567	T	C
3	rs709520	0	107613923	T	C
3	rs193250873	0	107613942	C	T
3	rs6778247	0	107614584	G	A
3	rs78538631	0	107614911	T	C
3	rs709519	0	107615040	G	A
3	rs141305562	0	107617146	G	A
3	rs840288	0	107617229	A	G
3	rs144971222	0	107617531	C	T
3	rs709518	0	107617663	T	C
3	rs709517	0	107618514	T	C
3	rs697962	0	107618914	C	A
3	rs709516	0	107619385	A	G
3	rs115842358	0	107620120	A	G
3	rs709515	0	107620659	T	C
3	rs709514	0	107620896	G	A
3	rs77275934	0	107622059	C	T
3	rs80066018	0	107622282	G	A
3	rs78727096	0	107623057	C	T
3	rs4247450	0	107624530	A	C
3	rs11707678	0	107625207	A	G
3	rs116619977	0	107625828	G	A
3	rs114304068	0	107626267	G	T
3	rs1700452	0	107626777	A	C
3	rs1432595	0	107626808	A	G
3	rs76298899	0	107627300	C	T
3	rs1437235	0	107627378	C	G
3	rs1437234	0	107627532	C	T
3	rs1437233	0	107627569	C	T
3	rs1437232	0	107627644	C	T
3	rs3910485	0	107628176	A	G
3	rs1653905	0	107628504	G	A
3	rs1653906	0	107628526	A	G
3	rs1700456	0	107629427	C	T
3	rs1653907	0	107629549	A	C
3	rs4974375	0	107629975	C	G
3	rs4974374	0	107629982	G	C
3	rs1700457	0	107630178	T	C
3	rs1347651	0	107630289	G	C
3	rs1370283	0	107630310	T	G
3	rs1368255	0	107630420	C	T
3	rs75172902	0	107631733	C	A
3	rs12630342	0	107632378	C	T
3	rs858825	0	107632393	A	T
3	rs844473	0	107633477	C	T
3	rs709439	0	107633797	G	A
3	rs116187795	0	107634759	C	T
3	rs697954	0	107634915	A	G
3	rs709437	0	107634956	C	T
3	rs77232887	0	107635062	A	G
3	rs697952	0	107635275	T	C
3	rs3866221	0	107635650	G	C
3	rs77742462	0	107637010	A	G
3	rs840425	0	107637166	T	A
3	rs76790366	0	107637425	C	G
3	rs561644885	0	107637462	A	G
3	rs840424	0	107637500	T	C
3	rs858823	0	107637856	G	A
3	rs840423	0	107638405	C	T
3	rs861452	0	107639271	A	C
3	rs709513	0	107640405	A	C
3	rs13086279	0	107640533	G	A
3	rs709511	0	107641224	A	G
3	rs190419229	0	107642594	T	A
3	rs36113367	0	107642870	G	A
3	rs12634720	0	107643732	G	C
3	rs34520051	0	107643800	C	T
3	rs709510	0	107643812	G	T
3	rs7645949	0	107644417	A	T
3	rs9831003	0	107645116	G	A
3	rs9868359	0	107645193	A	C
3	rs10933925	0	107645774	C	T
3	rs1437240	0	107645827	A	G
3	rs13322639	0	107645999	T	C
3	rs35654296	0	107646310	T	C
3	rs4855779	0	107646728	G	A
3	rs9837335	0	107646807	G	T
3	rs115077636	0	107646869	G	A
3	rs9861097	0	107646895	T	C
3	rs62262295	0	107646959	T	A
3	rs72946504	0	107648967	C	T
3	rs34113315	0	107649477	A	G
3	rs35355004	0	107649493	C	T
3	rs1370286	0	107649599	C	T
3	rs1347652	0	107649723	A	G
3	rs2163723	0	107650548	A	C
3	rs6799066	0	107650668	G	T
3	rs6799193	0	107650833	G	T
3	rs75620952	0	107651213	G	A
3	rs11918812	0	107652349	A	C
3	rs6800099	0	107652379	T	G
3	rs1437239	0	107652584	A	C
3	rs1437238	0	107652635	G	A
3	rs1437237	0	107652672	A	T
3	rs6803097	0	107653101	T	C
3	rs6790611	0	107653333	C	T
3	rs58488421	0	107653460	G	T
3	rs62262296	0	107653839	G	A
3	rs34846285	0	107654012	A	T
3	rs34301746	0	107654051	C	T
3	rs10933926	0	107654101	A	G
3	rs12638978	0	107654556	G	A
3	rs17228803	0	107654661	G	A
3	rs76734039	0	107654969	C	G
3	rs115009954	0	107655280	G	A
3	rs6773152	0	107655546	A	G
3	rs16854040	0	107655823	A	C
3	rs60378907	0	107655906	A	T
3	rs79935078	0	107655945	C	A
3	rs1437236	0	107658077	C	A
3	rs114870536	0	107658968	A	G
3	rs113095953	0	107660171	A	G
3	rs1370285	0	107661284	A	G
3	rs1370284	0	107661419	G	A
3	rs79080871	0	107661851	G	A
3	rs4855614	0	107661951	T	C
3	rs4855780	0	107662050	G	A
3	rs7625167	0	107662734	A	G
3	rs75790969	0	107662893	A	C
3	rs4974372	0	107663201	A	G
3	rs199546036	0	107663752	C	A
3	rs6437758	0	107663835	T	G
3	rs78585103	0	107664279	G	A
3	rs6785736	0	107664331	A	G
3	rs72946516	0	107665240	T	C
3	rs7634272	0	107665390	A	G
3	rs115362477	0	107665412	G	A
3	rs7612434	0	107665491	C	T
3	rs2895338	0	107665634	T	C
3	rs4519696	0	107665719	T	G
3	rs9826639	0	107665783	T	G
3	rs55748569	0	107666995	G	A
3	rs114651875	0	107667120	C	G
3	rs11920000	0	107667385	T	C
3	rs111859571	0	107667791	G	C
3	rs6774951	0	107667951	G	A
3	rs13078925	0	107669035	C	T
3	rs10511267	0	107670166	G	A
3	rs1370281	0	107670185	T	G
3	rs1370280	0	107670358	A	G
3	rs72946523	0	107670369	A	T
3	rs34647537	0	107670620	A	T
3	rs73853010	0	107670878	G	A
3	rs114248343	0	107671109	A	G
3	rs58107952	0	107671154	G	A
3	rs62262301	0	107671354	T	C
3	rs62262302	0	107671598	C	T
3	rs13092316	0	107671737	C	G
3	rs10933927	0	107671812	G	A
3	rs10933928	0	107671945	G	A
3	rs1370279	0	107673558	A	G
3	rs147673991	0	107674251	C	A
3	rs75601316	0	107674451	T	C
3	rs9831459	0	107675460	G	A
3	rs111285832	0	107675862	G	A
3	rs934677	0	107676074	A	G
3	rs2399218	0	107676333	C	T
3	rs13090662	0	107676808	C	T
3	rs112996921	0	107676972	C	G
3	rs75972094	0	107677801	A	G
3	rs113508240	0	107678364	C	A
3	rs934676	0	107678501	T	C
3	rs7636577	0	107678587	C	T
3	rs934675	0	107678614	T	C
3	rs7614471	0	107678653	A	T
3	rs7638958	0	107678876	C	T
3	rs934674	0	107678877	G	A
3	rs77040300	0	107679318	C	G
3	rs9814498	0	107679324	A	C
3	rs9288859	0	107680185	T	C
3	rs56720779	0	107680573	G	A
3	rs7650758	0	107680908	A	G
3	rs4431105	0	107681007	T	C
3	rs4974387	0	107681500	C	T
3	rs7632266	0	107682269	G	A
3	rs7610126	0	107682425	A	G
3	rs148909614	0	107682846	C	T
3	rs6790356	0	107682964	G	A
3	rs11711293	0	107683422	A	G
3	rs35400899	0	107683515	G	A
3	rs1816592	0	107684192	C	T
3	rs6794289	0	107684469	G	A
3	rs12487898	0	107684667	T	C
3	rs151154746	0	107684861	C	A
3	rs697961	0	107684880	T	G
3	rs73198318	0	107685126	G	A
3	rs9818009	0	107685225	A	T
3	rs13092082	0	107685268	T	C
3	rs11707812	0	107685831	A	T
3	rs28645318	0	107686035	G	A
3	rs78863497	0	107686360	A	G
3	rs709506	0	107686420	G	A
3	rs13081628	0	107687197	G	A
3	rs75748349	0	107687238	G	T
3	rs6779687	0	107687290	A	G
3	rs57999941	0	107687406	T	G
3	rs2163726	0	107687579	G	A
3	rs697960	0	107688341	A	C
3	rs6807905	0	107688670	G	A
3	rs709505	0	107688718	T	C
3	rs11708384	0	107689210	T	G
3	rs9877892	0	107689500	G	T
3	rs9877634	0	107689544	C	A
3	rs709504	0	107689755	C	T
3	rs709503	0	107690280	T	C
3	rs709502	0	107690800	C	G
3	rs77497232	0	107690962	G	A
3	rs840281	0	107691697	A	G
3	rs55887743	0	107692078	G	A
3	rs709500	0	107692467	A	G
3	rs113778880	0	107692697	G	A
3	rs709499	0	107693015	C	G
3	rs840282	0	107693136	A	G
3	rs709498	0	107694834	A	G
3	rs709497	0	107694945	G	A
3	rs78541174	0	107695088	C	T
3	rs76517697	0	107695487	G	A
3	rs17826288	0	107695503	G	T
3	rs145647670	0	107696287	G	A
3	rs111226225	0	107696967	C	T
3	rs12486547	0	107697156	C	T
3	rs709496	0	107697427	T	C
3	rs78338714	0	107697531	T	C
3	rs709494	0	107697666	A	G
3	rs9822449	0	107698638	G	A
3	rs11709371	0	107698868	C	A
3	rs709490	0	107698943	A	G
3	rs1653902	0	107699360	C	T
3	rs78955471	0	107699938	A	G
3	rs709488	0	107700952	A	C
3	rs709487	0	107701048	A	T
3	rs709486	0	107701306	T	C
3	rs709485	0	107701342	C	T
3	rs709484	0	107701505	T	G
3	rs145857266	0	107701816	G	A
3	rs709483	0	107702162	G	A
3	rs55812350	0	107702184	A	G
3	rs7646320	0	107702259	G	A
3	rs115445463	0	107702427	G	T
3	rs709482	0	107702506	G	A
3	rs709481	0	107702697	C	A
3	rs709480	0	107702703	T	C
3	rs709479	0	107702730	T	C
3	rs858762	0	107702901	G	A
3	rs840283	0	107702917	T	C
3	rs865169	0	107702940	T	C
3	rs863465	0	107703027	C	G
3	rs1619187	0	107703283	A	G
3	rs1700448	0	107703287	G	A
3	rs709477	0	107703656	C	T
3	rs4383527	0	107703749	C	G
3	rs709476	0	107703856	T	G
3	rs709475	0	107704364	C	G
3	rs697959	0	107704702	G	T
3	rs709472	0	107705110	T	C
3	rs9841836	0	107705154	A	G
3	rs28636524	0	107705304	C	T
3	rs35887155	0	107705359	C	A
3	rs76136486	0	107705366	G	A
3	rs78295131	0	107705730	A	G
3	rs709470	0	107705748	T	A
3	rs709469	0	107705831	A	G
3	rs709468	0	107707089	A	T
3	rs709467	0	107707411	G	A
3	rs697958	0	107707458	T	C
3	rs697957	0	107707753	T	G
3	rs709465	0	107708877	G	T
3	rs9845309	0	107708956	T	C
3	rs62262334	0	107709068	A	T
3	rs7638293	0	107709857	T	A
3	rs74774412	0	107710476	A	C
3	rs75849699	0	107710789	A	T
3	rs877859	0	107714075	G	A
3	rs115853016	0	107717103	C	T
3	rs709453	0	107718463	G	C
3	rs146983331	0	107718549	C	T
3	rs143675541	0	107718768	A	G
3	rs709451	0	107718890	A	G
3	rs76009270	0	107719289	A	C
3	rs57886585	0	107719363	C	T
3	rs58155302	0	107719448	G	A
3	rs58456303	0	107719518	G	C
3	rs6769636	0	107719543	A	C
3	rs1368258	0	107720138	G	A
3	rs709450	0	107720228	G	A
3	rs6437761	0	107720863	T	C
3	rs7649924	0	107720888	A	G
3	rs9823579	0	107721213	A	G
3	rs112819018	0	107721381	A	G
3	rs709448	0	107721902	A	G
3	rs9828514	0	107722014	A	G
3	rs6798831	0	107722134	T	C
3	rs13062097	0	107722490	T	C
3	rs139407704	0	107722745	A	T
3	rs1657582	0	107722749	T	A
3	rs145585611	0	107723236	G	A
3	rs4855784	0	107723468	T	C
3	rs13068362	0	107723742	T	G
3	rs13093493	0	107724093	C	A
3	rs11715159	0	107725248	G	C
3	rs934673	0	107725501	A	G
3	rs10514748	0	107725659	T	C
3	rs1866001	0	107725831	T	C
3	rs9821923	0	107726194	A	C
3	rs2010031	0	107726315	A	G
3	rs62262357	0	107727402	A	T
3	rs709442	0	107727645	C	A
3	rs111488175	0	107727687	T	A
3	rs148931761	0	107727953	A	C
3	rs74514486	0	107728669	T	G
3	rs709441	0	107728835	G	T
3	rs7621004	0	107729547	T	C
3	rs9881040	0	107730020	G	A
3	rs17827026	0	107731546	C	T
3	rs145400668	0	107731742	T	G
3	rs79533079	0	107731894	T	G
3	rs9835822	0	107731924	T	C
3	rs696375	0	107732083	A	G
3	rs76212840	0	107732643	T	C
3	rs696372	0	107732739	C	T
3	rs696371	0	107732751	C	T
3	rs10804466	0	107732977	G	A
3	rs67802191	0	107733200	G	A
3	rs9859911	0	107733600	A	G
3	rs78544568	0	107733618	C	T
3	rs9865320	0	107734685	A	G
3	rs12638894	0	107735016	C	T
3	rs9824025	0	107735106	T	C
3	rs78276533	0	107735643	C	G
3	rs9809413	0	107735908	G	A
3	rs7614400	0	107736058	G	A
3	rs13082419	0	107736434	T	C
3	rs34253623	0	107736605	G	A
3	rs12489680	0	107737151	T	C
3	rs1344878	0	107737288	C	T
3	rs1344877	0	107737386	C	T
3	rs1344876	0	107737411	C	A
3	rs7617649	0	107737519	C	T
3	rs7639961	0	107737807	A	G
3	rs7632057	0	107738059	T	C
3	rs6790456	0	107739094	T	C
3	rs696369	0	107739316	G	A
3	rs77252783	0	107739547	G	A
3	rs9830474	0	107740044	C	T
3	rs55656137	0	107740232	C	T
3	rs13084719	0	107740699	G	A
3	rs7625134	0	107741260	T	G
3	rs75898753	0	107741369	A	T
3	rs76013415	0	107741832	G	C
3	rs9860959	0	107741880	T	C
3	rs12494209	0	107741932	T	C
3	rs2163724	0	107742197	G	C
3	rs2116692	0	107742331	T	A
3	rs6797205	0	107742972	A	G
3	rs6797306	0	107743074	A	C
3	rs6785917	0	107743093	T	C
3	rs6786010	0	107743200	T	A
3	rs6786106	0	107743335	T	A
3	rs7622560	0	107744023	C	T
3	rs139135582	0	107744282	G	A
3	rs6437763	0	107744507	A	T
3	rs149398038	0	107745898	C	T
3	rs9288860	0	107746368	T	A
3	rs10049267	0	107746437	T	C
3	rs840290	0	107746567	A	G
3	rs13068587	0	107746685	T	C
3	rs13088907	0	107746804	C	T
3	rs77446541	0	107747337	C	T
3	rs12633408	0	107747644	C	T
3	rs11712272	0	107747672	C	T
3	rs6790265	0	107747872	G	A
3	rs34709920	0	107747924	G	T
3	rs142527581	0	107747958	G	A
3	rs6437764	0	107748140	A	G
3	rs78957057	0	107749362	A	T
3	rs79864817	0	107749363	A	T
3	rs16854140	0	107750920	C	T
3	rs113366070	0	107751307	C	T
3	rs7628143	0	107751318	C	T
3	rs17827366	0	107751529	C	T
3	rs696048	0	107753295	C	A
3	rs2163725	0	107754929	G	A
3	rs696367	0	107754954	C	G
3	rs74361663	0	107754994	G	T
3	rs12053889	0	107755448	A	G
3	rs141659911	0	107755716	C	G
3	rs696366	0	107757060	C	A
3	rs1006044	0	107757086	C	T
3	rs114536392	0	107757352	G	A
3	rs78557764	0	107757807	C	T
3	rs56047435	0	107758430	T	C
3	rs56297124	0	107758491	C	T
3	rs16854148	0	107758573	A	C
3	rs115405090	0	107759028	A	C
3	rs138860394	0	107759178	C	T
3	rs9876161	0	107759422	G	T
3	rs56204935	0	107760585	T	C
3	rs696365	0	107760800	A	G
3	rs113030298	0	107760846	C	T
3	rs2116693	0	107761411	C	T
3	rs114168353	0	107761471	T	C
3	rs11715122	0	107762718	A	C
3	rs74423809	0	107763036	G	A
3	rs2271054	0	107763040	G	A
3	rs3206652	0	107765249	T	C
3	rs9879947	0	107765392	G	A
3	rs41267009	0	107766361	A	T
3	rs77562174	0	107768269	A	C
3	rs114487073	0	107768273	T	C
3	rs696364	0	107769230	C	T
3	rs36115125	0	107769319	A	C
3	rs78109567	0	107769934	C	A
3	rs62264060	0	107770023	C	T
3	rs9855486	0	107770938	T	A
3	rs4974386	0	107771093	G	C
3	rs55794936	0	107771578	G	A
3	rs78567403	0	107771909	C	T
3	rs60804754	0	107772993	G	A
3	rs4855615	0	107772995	T	A
3	rs4855616	0	107773640	T	A
3	rs142271704	0	107773642	A	G
3	rs59354664	0	107775166	G	A
3	rs697951	0	107775167	C	T
3	rs111345106	0	107775269	C	T
3	rs77680293	0	107775377	T	C
3	rs12695175	0	107776646	A	C
3	rs187168190	0	107777003	T	C
3	rs3762679	0	107777051	C	A
3	rs75035086	0	107777733	T	C
3	rs73198398	0	107777842	C	T
3	rs7647161	0	107778495	T	C
3	rs74885884	0	107778816	T	A
3	rs77452075	0	107778850	T	C
3	rs7653452	0	107780406	T	C
3	rs61003406	0	107780621	G	A
3	rs3804638	0	107780738	T	C
3	rs75869932	0	107780932	T	A
3	rs56319702	0	107781450	T	C
3	rs72620098	0	107784280	T	C
3	rs9816026	0	107785020	A	G
3	rs6771677	0	107785327	A	G
3	rs765090	0	107785344	G	A
3	rs765091	0	107785611	C	G
3	rs11715299	0	107785811	G	C
3	rs144855434	0	107786584	A	C
3	rs12494095	0	107786744	C	G
3	rs12488322	0	107787008	A	T
3	rs56978732	0	107787315	C	G
3	rs10933931	0	107787525	C	T
3	rs77685169	0	107788041	A	T
3	rs77918431	0	107788321	C	A
3	rs61053975	0	107788606	G	A
3	rs56063635	0	107789790	T	A
3	rs56087650	0	107790391	A	G
3	rs3804639	0	107790835	G	T
3	rs9881756	0	107790847	C	T
3	rs115168495	0	107792161	G	A
3	rs13067707	0	107792540	G	A
3	rs11712440	0	107793257	T	C
3	rs139175466	0	107793443	G	T
3	rs3804640	0	107793709	A	G
3	rs17827795	0	107794140	A	C
3	rs79929960	0	107794364	T	C
3	rs4131094	0	107794452	T	C
3	rs138940292	0	107794536	G	C
3	rs12638945	0	107795372	C	T
3	rs7623277	0	107795826	T	G
3	rs4855617	0	107796097	G	A
3	rs11705815	0	107796106	G	A
3	rs59866026	0	107796676	T	C
3	rs78882257	0	107797690	T	A
3	rs4855618	0	107798119	G	A
3	rs2289079	0	107798578	G	C
3	rs78089130	0	107798600	C	A
3	rs75680983	0	107798755	C	T
3	rs989305	0	107799465	A	T
3	rs3804641	0	107799729	G	A
3	rs12330590	0	107800002	T	A
3	rs58197437	0	107800548	C	T
3	rs144398114	0	107800806	C	A
3	rs7619476	0	107800880	A	G
3	rs35159203	0	107802464	C	T
3	rs115040833	0	107803241	C	A
3	rs35397021	0	107803503	A	C
3	rs112750402	0	107805140	G	C
3	rs17827915	0	107805334	T	C
3	rs326346	0	107805553	C	G
3	rs718689	0	107805790	C	T
3	rs73200305	0	107807063	T	C
3	rs190739050	0	107807187	C	T
3	rs12486124	0	107807482	C	A
3	rs327133	0	107807485	C	T
3	rs141733861	0	107808621	T	A
3	rs190676535	0	107810278	C	T
3	rs7612356	0	107811037	C	G
3	rs326341	0	107811142	G	A
3	rs3762681	0	107811787	G	A
3	rs76114932	0	107812507	C	A
3	rs59719634	0	107812747	G	A
3	rs60171151	0	107812920	A	G
3	rs71321252	0	107813107	A	C
3	rs78673584	0	107813133	A	G
3	rs326342	0	107813397	G	A
3	rs162066	0	107814175	C	T
3	rs62264068	0	107814234	G	A
3	rs60429561	0	107814442	C	T
3	rs7637244	0	107815763	T	A
3	rs141727942	0	107815846	C	T
3	rs7639774	0	107816216	T	G
3	rs7628325	0	107816314	G	A
3	rs6796011	0	107816693	T	C
3	rs34910554	0	107816733	C	T
3	rs59729164	0	107816888	G	A
3	rs17231503	0	107817299	G	A
3	rs77850688	0	107818444	G	A
3	rs62264069	0	107818478	G	A
3	rs7635063	0	107818777	G	A
3	rs326361	0	107819041	G	A
3	rs147707050	0	107819276	A	C
3	rs7640424	0	107820063	C	T
3	rs326360	0	107820388	G	A
3	rs326359	0	107820619	G	A
3	rs12630206	0	107820695	A	G
3	rs17828045	0	107821546	T	G
3	rs1561029	0	107822245	A	C
3	rs326358	0	107822310	C	T
3	rs327139	0	107822481	G	C
3	rs77066838	0	107822833	G	A
3	rs80003826	0	107823224	G	A
3	rs3749274	0	107823982	C	G
3	rs162064	0	107824061	T	G
3	rs34154497	0	107824222	T	C
3	rs326356	0	107824563	A	G
3	rs326355	0	107824663	T	C
3	rs114116690	0	107824778	G	A
3	rs79429418	0	107825810	C	G
3	rs74683410	0	107825953	T	C
3	rs9858866	0	107826539	G	A
3	rs4855619	0	107828001	C	T
3	rs61224082	0	107828418	C	A
3	rs7649316	0	107828479	C	T
3	rs78456010	0	107828707	A	C
3	rs1982493	0	107828905	A	G
3	rs74474327	0	107829307	G	A
3	rs34937412	0	107829484	G	C
3	rs35168062	0	107829507	A	G
3	rs17231712	0	107829562	C	G
3	rs4855620	0	107829766	C	A
3	rs4855621	0	107829806	G	A
3	rs13075747	0	107830164	T	A
3	rs12490871	0	107830245	A	G
3	rs115010315	0	107830442	C	T
3	rs2117762	0	107832118	T	C
3	rs76428539	0	107832166	C	T
3	rs62264093	0	107832768	G	A
3	rs7648181	0	107833289	C	A
3	rs162070	0	107835448	G	A
3	rs74698748	0	107836538	C	T
3	rs73200321	0	107837243	G	A
3	rs7616463	0	107837265	C	G
3	rs147693431	0	107837635	C	T
3	rs4855552	0	107838131	G	T
3	rs161880	0	107838805	T	C
3	rs182736	0	107838891	C	A
3	rs162069	0	107839341	A	G
3	rs4855622	0	107839732	C	T
3	rs78000837	0	107839987	A	G
3	rs75380735	0	107840137	C	G
3	rs34319035	0	107840329	A	G
3	rs179046	0	107840773	G	T
3	rs170534	0	107840830	T	C
3	rs62264095	0	107841077	T	C
3	rs76978584	0	107841381	T	C
3	rs114562923	0	107842305	C	T
3	rs55991325	0	107842737	G	C
3	rs326338	0	107843004	T	C
3	rs721328	0	107843481	C	T
3	rs11926884	0	107844017	T	C
3	rs12485895	0	107844129	A	G
3	rs326347	0	107844499	C	T
3	rs75650450	0	107844939	A	G
3	rs326348	0	107845243	T	C
3	rs68044584	0	107845395	A	G
3	rs11922336	0	107845553	T	A
3	rs326349	0	107845745	C	T
3	rs139469233	0	107845928	T	C
3	rs17232205	0	107846617	C	A
3	rs75259631	0	107846911	G	A
3	rs326350	0	107847513	G	A
3	rs115744908	0	107847601	A	G
3	rs62264097	0	107847696	G	A
3	rs9839167	0	107847725	G	A
3	rs7633919	0	107847902	C	A
3	rs17232226	0	107848221	C	T
3	rs12634669	0	107849273	G	A
3	rs17828607	0	107849749	T	C
3	rs114064324	0	107850172	C	T
3	rs162074	0	107850867	G	A
3	rs326351	0	107851173	C	T
3	rs80311355	0	107851377	C	T
3	rs13074183	0	107851467	G	A
3	rs162073	0	107852132	G	T
3	rs74984139	0	107852799	T	C
3	rs77864091	0	107852890	A	G
3	rs326352	0	107853364	A	G
3	rs326353	0	107853648	T	C
3	rs13072473	0	107856796	A	C
3	rs9858939	0	107856822	C	G
3	rs13077007	0	107856953	A	C
3	rs6769732	0	107858443	T	C
3	rs62264098	0	107859187	T	G
3	rs62264099	0	107859273	T	C
3	rs72620099	0	107859312	T	C
3	rs13090346	0	107859370	G	A
3	rs35703078	0	107859558	A	G
3	rs327148	0	107860012	G	A
3	rs60417658	0	107860187	C	T
3	rs138671771	0	107860193	G	T
3	rs9841475	0	107860249	A	G
3	rs6788515	0	107860806	A	T
3	rs12152307	0	107861766	T	C
3	rs9856973	0	107862921	A	G
3	rs327154	0	107862959	A	G
3	rs326324	0	107863213	C	G
3	rs74391783	0	107863271	G	A
3	rs79162993	0	107863970	A	G
3	rs11917909	0	107864673	G	A
3	rs326325	0	107864693	A	G
3	rs13093976	0	107864963	G	T
3	rs9822398	0	107865263	T	C
3	rs10514749	0	107865763	C	T
3	rs16854238	0	107865932	C	T
3	rs57645341	0	107866326	G	A
3	rs12485266	0	107866853	G	A
3	rs57182717	0	107867826	C	T
3	rs73200355	0	107868015	A	G
3	rs57585440	0	107868027	G	A
3	rs59107359	0	107868110	T	C
3	rs1435635	0	107868197	G	A
3	rs60140727	0	107868272	A	G
3	rs13069689	0	107868442	C	T
3	rs72931609	0	107868527	A	G
3	rs10514750	0	107868661	G	A
3	rs139006283	0	107868935	T	A
3	rs62264106	0	107869757	A	C
3	rs17232450	0	107869895	C	T
3	rs2117761	0	107870139	A	T
3	rs60080056	0	107870306	T	C
3	rs13082569	0	107870835	C	A
3	rs58300903	0	107871847	A	G
3	rs11920542	0	107871854	C	T
3	rs57414689	0	107871870	C	T
3	rs58004035	0	107871891	C	A
3	rs72931612	0	107872182	T	A
3	rs11920797	0	107872665	C	T
3	rs11921625	0	107872922	C	A
3	rs62264141	0	107873527	T	A
3	rs13063741	0	107874638	C	T
3	rs326345	0	107875055	A	G
3	rs62264142	0	107875733	T	C
3	rs6795280	0	107876232	T	C
3	rs34161295	0	107876247	T	C
3	rs11926978	0	107876367	A	G
3	rs11919348	0	107876432	G	A
3	rs80009837	0	107876471	C	T
3	rs326344	0	107876692	A	C
3	rs62264143	0	107876697	T	C
3	rs11923518	0	107876850	T	G
3	rs13091474	0	107877134	A	T
3	rs17232556	0	107877463	C	T
3	rs17232563	0	107877538	G	C
3	rs76893212	0	107878213	C	T
3	rs116662742	0	107878216	G	A
3	rs189010	0	107878336	A	G
3	rs72931621	0	107878670	T	C
3	rs62264144	0	107879274	T	C
3	rs62264145	0	107879516	T	C
3	rs62264146	0	107879730	G	C
```
