## Supplementary material for "Characterization of shared and ancestry-specific signals driving complex traits using multi-ancestry fine-mapping": s2.afreq

```
#CHROM	ID	REF	ALT	ALT_FREQS	OBS_CT
3	rs2204685	C	T	0.713294	1008
3	rs116643249	G	A	0.234127	1008
3	rs140374504	G	C	0.0416667	1008
3	rs7618613	G	A	0.713294	1008
3	rs4855566	G	A	0.235119	1008
3	rs1406175	A	G	0.746032	1008
3	rs9846321	C	G	0.746032	1008
3	rs34796852	T	C	0.28869	1008
3	rs1609286	C	T	0.703373	1008
3	rs1609285	T	C	0.746032	1008
3	rs1609284	T	C	0.71131	1008
3	rs9871416	A	G	0.755952	1008
3	rs111427274	T	C	0.0327381	1008
3	rs117097513	C	A	0.0327381	1008
3	rs117616432	A	G	0.0327381	1008
3	rs67785360	C	T	0.41369	1008
3	rs139320623	A	G	0.0327381	1008
3	rs9843720	C	T	0.132937	1008
3	rs7634774	G	A	0.16369	1008
3	rs116919640	C	T	0.0327381	1008
3	rs115545111	A	G	0.0327381	1008
3	rs13061320	C	T	0.30754	1008
3	rs9811935	A	C	0.251984	1008
3	rs7638052	C	A	0.250992	1008
3	rs150426317	T	C	0.0228175	1008
3	rs9855147	G	C	0.162698	1008
3	rs112321252	C	G	0.0327381	1008
3	rs78961831	T	C	0.117063	1008
3	rs113222794	C	G	0.0327381	1008
3	rs9837369	A	C	0.316468	1008
3	rs115349730	C	T	0.0198413	1008
3	rs114382396	C	T	0.0327381	1008
3	rs150724912	T	C	0.0327381	1008
3	rs377385840	A	G	0.0277778	1008
3	rs117941440	T	C	0.0327381	1008
3	rs75962219	T	A	0.0486111	1008
3	rs9858310	C	A	0.412698	1008
3	rs144713880	C	T	0.0228175	1008
3	rs1581656	A	T	0.75496	1008
3	rs79011603	A	G	0.250992	1008
3	rs7611083	C	T	0.755952	1008
3	rs4337636	C	T	0.723214	1008
3	rs4315683	A	G	0.723214	1008
3	rs7636038	A	G	0.30754	1008
3	rs11710997	T	C	0.414683	1008
3	rs78545965	G	C	0.0327381	1008
3	rs114573262	T	C	0.0327381	1008
3	rs148143105	G	T	0.0327381	1008
3	rs117046596	T	C	0.0327381	1008
3	rs148455546	C	T	0.0446429	1008
3	rs76918452	T	C	0.0327381	1008
3	rs117636480	G	A	0.0327381	1008
3	rs6791146	C	T	0.275794	1008
3	rs115685048	C	T	0.0327381	1008
3	rs1609283	G	A	0.748016	1008
3	rs114667916	A	G	0.0327381	1008
3	rs117801626	C	T	0.0327381	1008
3	rs9867707	C	T	0.417659	1008
3	rs76441864	A	G	0.0456349	1008
3	rs111990894	A	C	0.0327381	1008
3	rs79845112	C	G	0.0327381	1008
3	rs1547589	T	C	0.749008	1008
3	rs78441672	T	G	0.0248016	1008
3	rs78157646	C	T	0.0327381	1008
3	rs144247221	G	T	0.014881	1008
3	rs111411201	G	A	0.0327381	1008
3	rs28668357	T	A	0.416667	1008
3	rs141783718	G	C	0.0327381	1008
3	rs117536803	C	T	0.0327381	1008
3	rs78724043	G	A	0.0327381	1008
3	rs75806039	C	T	0.0436508	1008
3	rs79866820	T	C	0.0446429	1008
3	rs78991596	T	C	0.0376984	1008
3	rs4991950	T	C	0.419643	1008
3	rs35227938	G	A	0.296627	1008
3	rs79128749	G	A	0.0327381	1008
3	rs115584712	C	T	0.0327381	1008
3	rs117464968	A	T	0.0327381	1008
3	rs73211628	T	C	0.0347222	1008
3	rs73211630	T	C	0.0347222	1008
3	rs2037819	T	A	0.751984	1008
3	rs117425031	A	T	0.0327381	1008
3	rs11716071	T	G	0.357143	1008
3	rs6768460	G	A	0.33631	1008
3	rs28709027	T	A	0.180556	1008
3	rs7430092	T	C	0.497024	1008
3	rs28535305	A	C	0.00297619	1008
3	rs4508775	C	T	0.491071	1008
3	rs28698892	G	A	0.110119	1008
3	rs34553244	A	T	0.00297619	1008
3	rs28567732	C	T	0.110119	1008
3	rs79574748	G	A	0.110119	1008
3	rs77170714	G	A	0.110119	1008
3	rs9831991	C	G	0.106151	1008
3	rs12492686	T	C	0.0138889	1008
3	rs1881309	A	G	0.217262	1008
3	rs11924146	T	C	0.00297619	1008
3	rs76398045	T	C	0.0962302	1008
3	rs2141345	A	T	0.856151	1008
3	rs78994581	G	A	0.0396825	1008
3	rs7631112	G	A	0.510913	1008
3	rs7644986	T	G	0.5625	1008
3	rs62391971	G	A	0.0128968	1008
3	rs1919002	C	T	0.542659	1008
3	rs1528303	G	A	0.295635	1008
3	rs11915523	A	G	0.0436508	1008
3	rs1919003	G	A	0.487103	1008
3	rs7611077	A	G	0.472222	1008
3	rs9869839	C	T	0.472222	1008
3	rs7647194	T	C	0.530754	1008
3	rs7613382	A	G	0.844246	1008
3	rs11928370	T	A	0.0436508	1008
3	rs9877508	T	C	0.472222	1008
3	rs9819838	A	C	0.472222	1008
3	rs11925130	C	T	0.0436508	1008
3	rs11929184	T	C	0.515873	1008
3	rs11918682	A	G	0.0436508	1008
3	rs6772017	T	G	0.203373	1008
3	rs76080337	G	A	0.0386905	1008
3	rs7651766	C	A	0.508929	1008
3	rs56299781	G	A	0.322421	1008
3	rs6775476	A	G	0.478175	1008
3	rs7644204	C	A	0.0367063	1008
3	rs4855694	C	T	0.490079	1008
3	rs4432640	C	T	0.489087	1008
3	rs77709224	T	G	0.0575397	1008
3	rs4446203	C	G	0.489087	1008
3	rs1283093	A	T	0.319444	1008
3	rs1283091	T	G	0.490079	1008
3	rs6799242	A	G	0.170635	1008
3	rs6790941	T	A	0.170635	1008
3	rs143465876	G	A	0.0605159	1008
3	rs62391975	C	T	0.489087	1008
3	rs968110	T	C	0.510913	1008
3	rs28689759	T	C	0.490079	1008
3	rs76064316	T	C	0.0873016	1008
3	rs1283109	A	G	0.505952	1008
3	rs9821094	A	G	0.231151	1008
3	rs55815637	A	G	0.313492	1008
3	rs1283108	C	T	0.460317	1008
3	rs1283107	C	G	0.77381	1008
3	rs1283106	C	A	0.460317	1008
3	rs13083217	A	G	0.0763889	1008
3	rs1283105	C	G	0.462302	1008
3	rs61308451	G	A	0.3125	1008
3	rs1283104	C	G	0.462302	1008
3	rs1283103	A	G	0.462302	1008
3	rs73851524	T	C	0.311508	1008
3	rs1283102	G	A	0.462302	1008
3	rs141096121	C	G	0.0208333	1008
3	rs1283101	A	G	0.46131	1008
3	rs35128458	T	C	0.220238	1008
3	rs34757717	G	A	0.0873016	1008
3	rs1283100	T	C	0.779762	1008
3	rs28491136	C	T	0.46131	1008
3	rs62391977	G	A	0.132937	1008
3	rs1299331	A	G	0.462302	1008
3	rs56009358	A	C	0.322421	1008
3	rs9862762	C	A	0.133929	1008
3	rs12629502	T	A	0.0396825	1008
3	rs1283098	G	A	0.777778	1008
3	rs80021538	G	A	0.151786	1008
3	rs1283097	C	T	0.776786	1008
3	rs744105	T	C	0.785714	1008
3	rs11710776	T	C	0.0902778	1008
3	rs793618	T	C	0.304563	1008
3	rs793617	A	G	0.997024	1008
3	rs1283112	G	A	0.27381	1008
3	rs3887373	A	G	0.031746	1008
3	rs59554978	A	G	0.180556	1008
3	rs73851529	C	T	0.180556	1008
3	rs78083880	A	G	0.195437	1008
3	rs793613	T	C	0.0585317	1008
3	rs55865748	A	G	0.0347222	1008
3	rs1298166	A	G	0.645833	1008
3	rs807556	C	T	0.789683	1008
3	rs75869230	T	C	0.174603	1008
3	rs79081488	G	A	0.173611	1008
3	rs793611	A	G	0.313492	1008
3	rs9816917	C	T	0.125992	1008
3	rs1283111	C	T	0.440476	1008
3	rs75965923	C	T	0.173611	1008
3	rs13319227	T	A	0.126984	1008
3	rs13074296	A	G	0.35119	1008
3	rs115100412	T	A	0.00297619	1008
3	rs148732488	A	T	0.0644841	1008
3	rs73194536	A	G	0.0238095	1008
3	rs2399132	C	T	0.173611	1008
3	rs9871413	A	G	0.136905	1008
3	rs4629330	A	G	0.0347222	1008
3	rs793610	C	T	0.791667	1008
3	rs709567	G	A	0.298611	1008
3	rs73194541	A	G	0.00198413	1008
3	rs2399133	C	A	0.0426587	1008
3	rs2912103	C	T	0.0426587	1008
3	rs78439171	G	A	0.0416667	1008
3	rs3849194	T	C	0.594246	1008
3	rs16853320	G	C	0.113095	1008
3	rs2399134	T	C	0.595238	1008
3	rs12635537	C	T	0.361111	1008
3	rs16853322	C	G	0.595238	1008
3	rs72620089	C	T	0.594246	1008
3	rs12489299	G	A	0.356151	1008
3	rs4855598	T	A	0.5625	1008
3	rs79563554	C	T	0.171627	1008
3	rs7645377	T	G	0.595238	1008
3	rs7633904	C	G	0.171627	1008
3	rs113625254	C	T	0.0327381	1008
3	rs7614164	A	G	0.171627	1008
3	rs74988229	T	C	0.170635	1008
3	rs9847558	C	G	0.595238	1008
3	rs9867626	T	C	0.204365	1008
3	rs9848471	G	C	0.592262	1008
3	rs3909652	T	G	0.0327381	1008
3	rs112505467	T	C	0.0327381	1008
3	rs73194546	A	G	0.0228175	1008
3	rs145516180	T	C	0.00694444	1008
3	rs186332253	G	C	0.0138889	1008
3	rs114867702	T	C	0.0327381	1008
3	rs9853910	G	A	0.5625	1008
3	rs112629818	C	T	0.0327381	1008
3	rs2553942	C	T	0.0208333	1008
3	rs9288847	C	T	0.595238	1008
3	rs7651309	A	G	0.5625	1008
3	rs2081512	A	G	0.170635	1008
3	rs111764875	G	A	0.0327381	1008
3	rs929980	G	A	0.561508	1008
3	rs141296438	T	C	0.0238095	1008
3	rs3909651	T	C	0.563492	1008
3	rs79611799	C	T	0.171627	1008
3	rs111276018	G	C	0.0327381	1008
3	rs118050025	T	C	0.0208333	1008
3	rs3936680	A	T	0.563492	1008
3	rs3849195	A	G	0.59623	1008
3	rs112630574	G	A	0.0327381	1008
3	rs4855600	C	T	0.171627	1008
3	rs3843833	T	C	0.597222	1008
3	rs111320458	G	A	0.0327381	1008
3	rs9790188	G	T	0.563492	1008
3	rs72620090	A	C	0.391865	1008
3	rs73194548	A	G	0.015873	1008
3	rs77088439	A	T	0.0327381	1008
3	rs72620091	A	G	0.563492	1008
3	rs113028742	T	A	0.0327381	1008
3	rs111453161	C	T	0.0327381	1008
3	rs145743397	A	T	0.171627	1008
3	rs2399135	G	A	0.59623	1008
3	rs2399136	G	A	0.344246	1008
3	rs182713550	G	A	0.0208333	1008
3	rs75939319	A	C	0.171627	1008
3	rs59156506	A	G	0.0327381	1008
3	rs61476001	T	C	0.0327381	1008
3	rs74754296	A	G	0.171627	1008
3	rs9823214	T	G	0.0327381	1008
3	rs200571202	C	T	0.0555556	1008
3	rs201406106	C	T	0.0555556	1008
3	rs11918356	T	C	0.0565476	1008
3	rs572884665	G	A	0.0555556	1008
3	rs139136578	T	G	0.0337302	1008
3	rs79477395	G	T	0.0376984	1008
3	rs75448581	C	G	0.171627	1008
3	rs9814338	G	A	0.0327381	1008
3	rs9855440	A	C	0.597222	1008
3	rs9855461	A	C	0.0327381	1008
3	rs75347917	C	G	0.0327381	1008
3	rs28520406	T	C	0.0327381	1008
3	rs28560057	T	C	0.0327381	1008
3	rs12493334	A	T	0.392857	1008
3	rs4855601	C	T	0.171627	1008
3	rs77685990	A	C	0.0327381	1008
3	rs113632990	A	C	0.0327381	1008
3	rs77579518	A	C	0.0327381	1008
3	rs79375582	A	G	0.0327381	1008
3	rs76264401	G	A	0.0327381	1008
3	rs16853336	G	A	0.393849	1008
3	rs28420528	G	C	0.171627	1008
3	rs28432904	G	A	0.0327381	1008
3	rs28461332	G	A	0.0327381	1008
3	rs28715138	A	G	0.0327381	1008
3	rs16853338	G	A	0.564484	1008
3	rs1991248	A	G	0.171627	1008
3	rs79218789	A	G	0.0327381	1008
3	rs77590364	A	G	0.0327381	1008
3	rs77348096	C	T	0.0327381	1008
3	rs111667243	C	T	0.0327381	1008
3	rs77753526	C	T	0.0327381	1008
3	rs12495054	G	A	0.345238	1008
3	rs12495060	C	T	0.392857	1008
3	rs117564953	G	A	0.0238095	1008
3	rs9866284	G	A	0.0327381	1008
3	rs76715915	G	A	0.0367063	1008
3	rs2553962	T	A	0.618056	1008
3	rs7651062	G	A	0.0327381	1008
3	rs78720659	A	T	0.0327381	1008
3	rs77598256	C	T	0.0327381	1008
3	rs793615	G	A	0.248016	1008
3	rs813959	T	C	0.0763889	1008
3	rs9827222	T	A	0.0327381	1008
3	rs75890163	C	T	0.204365	1008
3	rs793614	A	T	0.077381	1008
3	rs139210063	A	G	0.00892857	1008
3	rs9832228	T	C	0.0327381	1008
3	rs76615319	T	C	0.0327381	1008
3	rs59305446	A	G	0.0337302	1008
3	rs807557	T	C	0.248016	1008
3	rs79810240	T	A	0.0367063	1008
3	rs6437729	A	G	0.0327381	1008
3	rs57855691	C	T	0.204365	1008
3	rs58410209	T	C	0.0327381	1008
3	rs11918378	C	T	0.0327381	1008
3	rs11918494	G	A	0.0327381	1008
3	rs2673632	T	C	0.248016	1008
3	rs58624139	A	C	0.171627	1008
3	rs57567024	T	C	0.171627	1008
3	rs13317820	T	G	0.204365	1008
3	rs2673633	C	A	0.0208333	1008
3	rs13321184	A	G	0.204365	1008
3	rs72620092	A	G	0.345238	1008
3	rs77112049	A	T	0.00892857	1008
3	rs72947667	A	G	0.0327381	1008
3	rs72947670	G	A	0.0327381	1008
3	rs16853345	T	A	0.171627	1008
3	rs59174102	C	T	0.171627	1008
3	rs72620093	C	T	0.393849	1008
3	rs72947671	G	C	0.0327381	1008
3	rs78319389	T	A	0.171627	1008
3	rs74435055	C	G	0.171627	1008
3	rs809421	A	G	0.641865	1008
3	rs58593767	A	G	0.0337302	1008
3	rs113445250	C	T	0.0376984	1008
3	rs2553951	T	C	0.077381	1008
3	rs73194564	C	T	0.0238095	1008
3	rs2553947	T	C	0.644841	1008
3	rs2553946	A	G	0.0674603	1008
3	rs6780473	G	A	0.18254	1008
3	rs79876585	G	A	0.00892857	1008
3	rs74357498	G	C	0.183532	1008
3	rs140357500	G	T	0.00892857	1008
3	rs76403427	G	C	0.210317	1008
3	rs78591178	A	G	0.210317	1008
3	rs4855744	C	T	0.960317	1008
3	rs2399137	G	C	0.962302	1008
3	rs146265160	C	G	0.0138889	1008
3	rs77920129	G	C	0.210317	1008
3	rs2081513	A	G	0.963294	1008
3	rs77552891	T	C	0.210317	1008
3	rs74700461	A	G	0.210317	1008
3	rs79576411	C	A	0.210317	1008
3	rs1087254	A	G	0.978175	1008
3	rs114745357	C	G	0.210317	1008
3	rs79511507	A	G	0.210317	1008
3	rs78811904	C	T	0.0367063	1008
3	rs4855745	A	G	0.963294	1008
3	rs4855602	G	A	0.963294	1008
3	rs7641355	C	T	0.750992	1008
3	rs10933895	T	C	0.963294	1008
3	rs116842124	G	A	0.0426587	1008
3	rs13097136	T	C	0.761905	1008
3	rs10933896	A	G	0.963294	1008
3	rs12494162	C	T	0.759921	1008
3	rs11716480	C	G	0.0505952	1008
3	rs75451661	G	A	0.00198413	1008
3	rs76003293	T	C	0.0595238	1008
3	rs2399138	G	A	0.810516	1008
3	rs709538	C	T	0.0168651	1008
3	rs12629430	G	A	0.810516	1008
3	rs10933897	T	C	0.813492	1008
3	rs60018922	G	C	0.811508	1008
3	rs59406384	C	T	0.810516	1008
3	rs57713937	C	T	0.810516	1008
3	rs13091308	T	C	0.960317	1008
3	rs79325932	C	T	0.146825	1008
3	rs12636177	A	G	0.960317	1008
3	rs12633565	T	A	0.810516	1008
3	rs12636205	A	G	0.811508	1008
3	rs78389563	C	T	0.0436508	1008
3	rs35083285	A	C	0.813492	1008
3	rs16853372	A	G	0.813492	1008
3	rs34689649	A	G	0.813492	1008
3	rs11713730	T	C	0.813492	1008
3	rs11709628	C	T	0.0505952	1008
3	rs10933898	A	C	0.0505952	1008
3	rs10804457	C	T	0.809524	1008
3	rs10804458	G	A	0.810516	1008
3	rs10804459	C	T	0.813492	1008
3	rs12633568	A	G	0.813492	1008
3	rs9824973	T	C	0.814484	1008
3	rs9881338	G	A	0.826389	1008
3	rs9682185	A	G	0.825397	1008
3	rs9680918	G	A	0.825397	1008
3	rs9680908	C	A	0.0386905	1008
3	rs9680915	C	T	0.0386905	1008
3	rs150041284	C	A	0.0248016	1008
3	rs7615128	C	A	0.0535714	1008
3	rs7639744	A	C	0.826389	1008
3	rs7617714	C	G	0.826389	1008
3	rs2676364	C	T	0.977183	1008
3	rs2292744	T	G	0.772817	1008
3	rs1878350	C	T	0.810516	1008
3	rs10933899	G	A	0.771825	1008
3	rs17194101	A	G	0.0386905	1008
3	rs6778243	G	A	0.0119048	1008
3	rs9682767	A	C	0.0386905	1008
3	rs9682168	T	C	0.0386905	1008
3	rs10933900	C	A	0.771825	1008
3	rs9681640	G	C	0.0386905	1008
3	rs9682344	T	C	0.0386905	1008
3	rs2676365	G	C	0.188492	1008
3	rs11710488	G	A	0.0386905	1008
3	rs2676366	G	A	0.188492	1008
3	rs11710534	C	T	0.0386905	1008
3	rs34449844	C	T	0.718254	1008
3	rs11710565	C	T	0.0386905	1008
3	rs2553954	G	C	0.22619	1008
3	rs72949649	G	A	0.0386905	1008
3	rs2553955	C	T	0.22619	1008
3	rs2673637	C	T	0.0238095	1008
3	rs9837022	G	A	0.0386905	1008
3	rs9856920	T	A	0.0386905	1008
3	rs9857055	T	C	0.0386905	1008
3	rs2673636	A	G	0.1875	1008
3	rs76639833	C	A	0.14881	1008
3	rs2673635	G	A	0.1875	1008
3	rs57001364	C	T	0.0386905	1008
3	rs57570262	T	A	0.0386905	1008
3	rs2676367	A	G	0.225198	1008
3	rs9847338	G	C	0.0386905	1008
3	rs149131708	T	C	0.0565476	1008
3	rs11712231	C	T	0.0386905	1008
3	rs77759995	T	A	0.0714286	1008
3	rs793606	T	A	0.225198	1008
3	rs793537	T	C	0.224206	1008
3	rs793609	G	A	0.185516	1008
3	rs9856825	C	T	0.0386905	1008
3	rs9877384	T	C	0.0386905	1008
3	rs6796164	T	A	0.0386905	1008
3	rs76705271	T	C	0.0218254	1008
3	rs9867356	G	A	0.0386905	1008
3	rs9867290	C	T	0.0386905	1008
3	rs9872246	G	A	0.0386905	1008
3	rs114857906	G	A	0.0109127	1008
3	rs938431	C	T	0.210317	1008
3	rs9855687	G	A	0.0386905	1008
3	rs2162185	C	T	0.224206	1008
3	rs1515541	G	A	0.224206	1008
3	rs938432	C	T	0.224206	1008
3	rs2042686	G	A	0.171627	1008
3	rs2676356	C	T	0.224206	1008
3	rs2673641	C	T	0.210317	1008
3	rs142783246	G	T	0.0109127	1008
3	rs9871434	G	A	0.0386905	1008
3	rs2138252	C	T	0.171627	1008
3	rs188076937	T	C	0.00496032	1008
3	rs72931812	C	G	0.0386905	1008
3	rs709539	C	T	0.224206	1008
3	rs1607109	G	A	0.0386905	1008
3	rs150089999	T	C	0.0128968	1008
3	rs9989971	G	A	0.0396825	1008
3	rs1067911	A	G	0.171627	1008
3	rs13321500	A	G	0.0218254	1008
3	rs1914276	C	T	0.212302	1008
3	rs709540	T	G	0.173611	1008
3	rs709541	T	C	0.151786	1008
3	rs709542	T	G	0.173611	1008
3	rs139758434	C	T	0.0248016	1008
3	rs12630951	G	T	0.0386905	1008
3	rs115476973	C	T	0.0238095	1008
3	rs709544	C	T	0.94246	1008
3	rs709545	C	G	0.225198	1008
3	rs709546	C	T	0.253968	1008
3	rs4855603	C	G	0.146825	1008
3	rs709547	A	G	0.298611	1008
3	rs709548	T	C	0.939484	1008
3	rs709549	C	T	0.112103	1008
3	rs79241153	A	G	0.030754	1008
3	rs78269321	G	A	0.15377	1008
3	rs73196647	C	A	0.0724206	1008
3	rs142783761	T	A	0.030754	1008
3	rs793532	C	A	0.677579	1008
3	rs117021023	G	T	0.0178571	1008
3	rs793533	T	C	0.939484	1008
3	rs793534	T	C	0.939484	1008
3	rs709550	C	T	0.678571	1008
3	rs697963	C	T	0.939484	1008
3	rs697964	G	T	0.677579	1008
3	rs709551	G	A	0.939484	1008
3	rs709552	A	G	0.939484	1008
3	rs12634245	T	C	0.0357143	1008
3	rs2176089	A	G	0.0724206	1008
3	rs1356301	T	C	0.0724206	1008
3	rs75954806	G	A	0.0734127	1008
3	rs193123830	T	A	0.0486111	1008
3	rs709568	C	A	0.677579	1008
3	rs709555	G	T	0.939484	1008
3	rs793535	A	T	0.939484	1008
3	rs11712635	C	G	0.0357143	1008
3	rs16853406	A	C	0.154762	1008
3	rs112073330	C	T	0.0357143	1008
3	rs9848217	C	A	0.263889	1008
3	rs186879815	A	G	0.0287698	1008
3	rs811098	G	A	0.675595	1008
3	rs1516828	A	T	0.675595	1008
3	rs730552	C	T	0.0357143	1008
3	rs74404731	G	A	0.154762	1008
3	rs10933901	G	A	0.108135	1008
3	rs2676358	G	A	0.675595	1008
3	rs2673640	G	T	0.675595	1008
3	rs2553944	T	A	0.675595	1008
3	rs2553943	T	C	0.675595	1008
3	rs190025764	G	T	0.014881	1008
3	rs76118695	T	C	0.0357143	1008
3	rs793544	T	C	0.831349	1008
3	rs17807525	C	T	0.0714286	1008
3	rs709558	T	A	0.939484	1008
3	rs75162492	C	T	0.160714	1008
3	rs150475481	T	C	0.0297619	1008
3	rs11706666	A	G	0.0744048	1008
3	rs709559	G	A	0.828373	1008
3	rs80255562	C	A	0.155754	1008
3	rs75414177	G	A	0.031746	1008
3	rs697965	A	T	0.939484	1008
3	rs78685084	A	C	0.0357143	1008
3	rs6782559	C	T	0.110119	1008
3	rs2248981	A	T	0.866071	1008
3	rs793598	C	T	0.829365	1008
3	rs793545	C	G	0.771825	1008
3	rs144094887	G	A	0.0297619	1008
3	rs709560	C	G	0.891865	1008
3	rs709561	G	A	0.891865	1008
3	rs709562	A	T	0.939484	1008
3	rs793600	C	T	0.892857	1008
3	rs709563	C	T	0.892857	1008
3	rs13067912	G	T	0.0109127	1008
3	rs793546	T	C	0.892857	1008
3	rs16853423	A	G	0.155754	1008
3	rs709564	G	A	0.891865	1008
3	rs117360444	A	G	0.0178571	1008
3	rs3811061	C	A	0.0357143	1008
3	rs11717583	C	G	0.0367063	1008
3	rs11706192	T	C	0.0376984	1008
3	rs793547	G	A	0.736111	1008
3	rs793548	G	C	0.928571	1008
3	rs1533468	T	A	0.892857	1008
3	rs1515542	C	T	0.893849	1008
3	rs1515543	C	G	0.920635	1008
3	rs2676360	T	A	0.940476	1008
3	rs1356302	T	C	0.771825	1008
3	rs1356303	G	A	0.771825	1008
3	rs79984611	C	T	0.0416667	1008
3	rs1400409	C	T	0.168651	1008
3	rs793551	A	C	0.771825	1008
3	rs1516826	A	G	0.168651	1008
3	rs793552	C	T	0.940476	1008
3	rs793553	C	T	0.940476	1008
3	rs79350694	T	C	0.0208333	1008
3	rs72620094	G	C	0.722222	1008
3	rs1829187	C	T	0.0109127	1008
3	rs10511263	C	T	0.166667	1008
3	rs80204218	T	C	0.0535714	1008
3	rs2673642	A	G	0.940476	1008
3	rs2673643	T	C	0.940476	1008
3	rs793556	G	A	0.940476	1008
3	rs807474	T	C	0.940476	1008
3	rs140880684	T	C	0.0119048	1008
3	rs187658687	A	G	0.015873	1008
3	rs62263292	T	G	0.204365	1008
3	rs7610766	C	T	0.167659	1008
3	rs793557	C	T	0.738095	1008
3	rs11709763	T	C	0.0347222	1008
3	rs2673644	T	C	0.940476	1008
3	rs28526831	C	T	0.169643	1008
3	rs1516827	T	C	0.0168651	1008
3	rs709566	A	G	0.940476	1008
3	rs793554	G	C	0.957341	1008
3	rs77909172	A	G	0.0347222	1008
3	rs793555	T	A	0.940476	1008
3	rs13088233	G	A	0.165675	1008
3	rs35121492	T	C	0.0128968	1008
3	rs35792689	C	A	0.165675	1008
3	rs2673645	T	A	0.940476	1008
3	rs796981	T	G	0.940476	1008
3	rs809417	G	A	0.940476	1008
3	rs811099	G	A	0.772817	1008
3	rs28712783	A	G	0.167659	1008
3	rs34436682	G	A	0.167659	1008
3	rs181972241	T	C	0.0198413	1008
3	rs709565	G	A	0.940476	1008
3	rs871211	G	A	0.165675	1008
3	rs812658	T	A	0.772817	1008
3	rs1400410	G	T	0.772817	1008
3	rs187933849	G	A	0.0109127	1008
3	rs80108871	T	C	0.0347222	1008
3	rs793539	A	G	0.772817	1008
3	rs77159910	G	C	0.0347222	1008
3	rs793540	T	G	0.940476	1008
3	rs138364406	G	A	0.0119048	1008
3	rs793541	G	A	0.940476	1008
3	rs793542	A	T	0.77381	1008
3	rs793543	C	G	0.774802	1008
3	rs11717339	G	A	0.0119048	1008
3	rs6778611	A	C	0.739087	1008
3	rs9869223	C	G	0.167659	1008
3	rs2673647	A	C	0.739087	1008
3	rs76241390	A	C	0.0347222	1008
3	rs17808412	G	C	0.0128968	1008
3	rs7611467	C	T	0.164683	1008
3	rs793549	C	T	0.772817	1008
3	rs79030239	A	G	0.0168651	1008
3	rs793550	G	A	0.940476	1008
3	rs75737648	C	T	0.0347222	1008
3	rs2676371	C	A	0.940476	1008
3	rs2676370	C	T	0.77381	1008
3	rs2673649	G	A	0.739087	1008
3	rs2676369	G	A	0.940476	1008
3	rs147414944	T	G	0.00396825	1008
3	rs117117590	A	T	0.0128968	1008
3	rs78305029	C	T	0.0664683	1008
3	rs76629150	G	T	0.0347222	1008
3	rs147194389	C	T	0.0357143	1008
3	rs6793908	T	C	0.014881	1008
3	rs1400411	A	G	0.735119	1008
3	rs141411299	T	C	0.0535714	1008
3	rs7630522	T	C	0.078373	1008
3	rs11721296	A	T	0.0367063	1008
3	rs115462325	A	G	0.00198413	1008
3	rs60522692	T	G	0.739087	1008
3	rs113628372	G	A	0.0367063	1008
3	rs34576547	C	G	0.014881	1008
3	rs35568017	G	A	0.014881	1008
3	rs12330850	A	G	0.078373	1008
3	rs76323577	G	A	0.0367063	1008
3	rs76381534	G	C	0.0367063	1008
3	rs116992975	A	G	0.0386905	1008
3	rs76562590	C	T	0.0367063	1008
3	rs4855751	G	T	0.078373	1008
3	rs147639336	T	C	0.0109127	1008
3	rs189702012	C	T	0.0198413	1008
3	rs9759096	T	C	0.015873	1008
3	rs74535005	C	T	0.0257937	1008
3	rs6809605	A	G	0.0277778	1008
3	rs6809614	A	C	0.0426587	1008
3	rs7611829	A	G	0.014881	1008
3	rs138328675	T	C	0.0297619	1008
3	rs76275289	G	A	0.0277778	1008
3	rs7627215	A	G	0.0436508	1008
3	rs7649780	G	A	0.0436508	1008
3	rs13089832	A	G	0.00198413	1008
3	rs9836395	A	G	0.0436508	1008
3	rs6785039	A	G	0.0436508	1008
3	rs6437734	T	C	0.0436508	1008
3	rs141114416	G	A	0.0138889	1008
3	rs6798341	G	A	0.0446429	1008
3	rs75701938	A	C	0.0426587	1008
3	rs885190	C	G	0.0446429	1008
3	rs12633354	T	C	0.752976	1008
3	rs144466515	C	T	0.015873	1008
3	rs9845513	T	C	0.0446429	1008
3	rs1282548	C	G	0.923611	1008
3	rs41517052	G	A	0.0446429	1008
3	rs55652157	T	G	0.0446429	1008
3	rs1282549	T	C	0.969246	1008
3	rs1298162	G	C	0.923611	1008
3	rs4597706	G	A	0.0446429	1008
3	rs7625409	T	C	0.751984	1008
3	rs2676363	C	G	0.751984	1008
3	rs117885545	G	A	0.0238095	1008
3	rs13092776	T	A	0.0446429	1008
3	rs13092989	T	G	0.0446429	1008
3	rs55715782	C	A	0.0138889	1008
3	rs2676362	T	G	0.967262	1008
3	rs2676361	T	C	0.969246	1008
3	rs3914624	G	A	0.162698	1008
3	rs4855752	A	G	0.122024	1008
3	rs4855753	A	G	0.164683	1008
3	rs1282535	A	T	0.164683	1008
3	rs3914623	T	C	0.798611	1008
3	rs6785450	T	A	0.165675	1008
3	rs1282532	C	T	0.165675	1008
3	rs6778790	C	A	0.122024	1008
3	rs1850344	A	G	0.165675	1008
3	rs374312107	G	A	0.0128968	1008
3	rs1282536	A	G	0.165675	1008
3	rs1298903	C	G	0.165675	1008
3	rs1429	C	T	0.164683	1008
3	rs144368433	C	G	0.031746	1008
3	rs1960168	C	T	0.166667	1008
3	rs11922626	C	T	0.0436508	1008
3	rs11923890	G	A	0.0436508	1008
3	rs7433515	A	G	0.793651	1008
3	rs139971608	A	G	0.0257937	1008
3	rs113946634	A	C	0.0436508	1008
3	rs1282537	G	C	0.204365	1008
3	rs1282538	T	C	0.166667	1008
3	rs113338078	G	T	0.0436508	1008
3	rs12638417	G	A	0.795635	1008
3	rs75957644	C	T	0.0386905	1008
3	rs6763295	T	A	0.122024	1008
3	rs1028162	A	C	0.0436508	1008
3	rs1282541	A	G	0.166667	1008
3	rs1282542	G	A	0.166667	1008
3	rs2176331	C	T	0.165675	1008
3	rs2090408	G	T	0.165675	1008
3	rs7629840	A	G	0.0376984	1008
3	rs1282545	T	C	0.831349	1008
3	rs9880129	G	A	0.0376984	1008
3	rs9824852	T	A	0.831349	1008
3	rs148653893	G	A	0.0168651	1008
3	rs59511673	T	A	0.793651	1008
3	rs1568423	G	T	0.168651	1008
3	rs836927	C	A	0.831349	1008
3	rs9814575	C	G	0.831349	1008
3	rs836925	T	C	0.168651	1008
3	rs10511261	C	A	0.168651	1008
3	rs56275065	C	T	0.124008	1008
3	rs17202946	G	A	0.124008	1008
3	rs75749155	C	T	0.0436508	1008
3	rs1097514	A	G	0.875	1008
3	rs117871923	C	T	0.0436508	1008
3	rs6769923	A	G	0.831349	1008
3	rs1299704	C	T	0.875	1008
3	rs1516825	C	T	0.955357	1008
3	rs143415833	C	A	0.031746	1008
3	rs6437736	A	G	0.955357	1008
3	rs1356915	T	C	0.955357	1008
3	rs960062	G	A	0.833333	1008
3	rs78123483	T	C	0.0436508	1008
3	rs76816262	G	A	0.0208333	1008
3	rs75713362	G	A	0.0436508	1008
3	rs1963385	T	G	0.0436508	1008
3	rs146865474	C	T	0.124008	1008
3	rs9845258	T	C	0.831349	1008
3	rs74640097	T	A	0.0436508	1008
3	rs17809214	T	C	0.0168651	1008
3	rs12487625	T	A	0.793651	1008
3	rs116915218	G	A	0.0228175	1008
3	rs12488266	T	A	0.789683	1008
3	rs117641631	C	T	0.0218254	1008
3	rs75312363	A	G	0.0436508	1008
3	rs80084638	C	T	0.0436508	1008
3	rs9822490	C	T	0.0257937	1008
3	rs9822866	C	A	0.955357	1008
3	rs74642722	G	A	0.0436508	1008
3	rs73850104	G	C	0.0228175	1008
3	rs76889214	A	C	0.0436508	1008
3	rs17469251	T	C	0.0446429	1008
3	rs140732915	T	C	0.0218254	1008
3	rs6781000	T	C	0.833333	1008
3	rs2042758	G	A	0.834325	1008
3	rs1426954	A	G	0.0436508	1008
3	rs1426953	T	C	0.955357	1008
3	rs2174015	A	T	0.0436508	1008
3	rs1820527	G	A	0.121032	1008
3	rs10513196	G	A	0.106151	1008
3	rs1426952	A	G	0.834325	1008
3	rs582543	G	C	0.0436508	1008
3	rs75460106	C	T	0.0436508	1008
3	rs1365629	C	T	0.834325	1008
3	rs80115318	A	C	0.0436508	1008
3	rs1346272	C	T	0.121032	1008
3	rs1365628	C	T	0.0436508	1008
3	rs737217	C	T	0.0436508	1008
3	rs11925707	G	A	0.0436508	1008
3	rs10511260	T	G	0.121032	1008
3	rs10933904	C	G	0.955357	1008
3	rs11927696	C	T	0.0436508	1008
3	rs62263340	C	T	0.121032	1008
3	rs11927739	C	T	0.0436508	1008
3	rs9851647	C	T	0.954365	1008
3	rs498029	A	G	0.0446429	1008
3	rs2174016	T	C	0.930556	1008
3	rs7433834	T	C	0.16369	1008
3	rs73202912	T	C	0.0267857	1008
3	rs80326644	G	T	0.0257937	1008
3	rs513007	C	T	0.108135	1008
3	rs74762549	T	A	0.0297619	1008
3	rs62263344	A	G	0.893849	1008
3	rs16853589	G	A	0.10119	1008
3	rs644342	A	T	0.107143	1008
3	rs184427589	G	T	0.0138889	1008
3	rs662291	T	C	0.108135	1008
3	rs139641236	C	T	0.00793651	1008
3	rs57964862	A	G	0.892857	1008
3	rs146254205	A	G	0.0228175	1008
3	rs9814405	A	G	0.0367063	1008
3	rs2895323	A	C	0.0367063	1008
3	rs16853606	A	G	0.813492	1008
3	rs182799783	T	G	0.0109127	1008
3	rs62263348	G	T	0.891865	1008
3	rs747103	G	A	0.00992063	1008
3	rs13060816	T	C	0.102183	1008
3	rs609613	G	A	0.108135	1008
3	rs609642	T	C	0.108135	1008
3	rs78270266	A	T	0.0218254	1008
3	rs74970984	G	A	0.0436508	1008
3	rs113532538	G	A	0.0367063	1008
3	rs138919873	G	A	0.0198413	1008
3	rs74818536	T	C	0.0188492	1008
3	rs9851055	C	T	0.102183	1008
3	rs667792	G	A	0.0714286	1008
3	rs56859585	A	G	0.886905	1008
3	rs681578	A	G	0.113095	1008
3	rs683035	T	C	0.113095	1008
3	rs58603116	G	C	0.886905	1008
3	rs600099	C	T	0.110119	1008
3	rs77517516	T	C	0.0843254	1008
3	rs575685	C	G	0.0367063	1008
3	rs1282401	A	G	0.110119	1008
3	rs686504	T	C	0.0367063	1008
3	rs1697692	C	T	0.0426587	1008
3	rs1697691	A	C	0.0376984	1008
3	rs649925	C	T	0.110119	1008
3	rs593867	G	C	0.110119	1008
3	rs606028	C	T	0.0367063	1008
3	rs16853678	T	C	0.0664683	1008
3	rs16853679	C	A	0.0654762	1008
3	rs713592	G	A	0.030754	1008
3	rs670752	G	A	0.891865	1008
3	rs696377	G	T	0.957341	1008
3	rs551861	C	A	0.963294	1008
3	rs709529	G	A	0.963294	1008
3	rs189338146	C	A	0.00992063	1008
3	rs78324708	G	T	0.0426587	1008
3	rs636952	A	G	0.929563	1008
3	rs139652566	A	T	0.0277778	1008
3	rs602959	C	T	0.957341	1008
3	rs74971584	G	T	0.0644841	1008
3	rs150061418	G	C	0.0327381	1008
3	rs192304991	T	G	0.0109127	1008
3	rs77014457	C	A	0.0238095	1008
3	rs77442427	C	T	0.0813492	1008
3	rs631400	C	T	0.890873	1008
3	rs660035	G	A	0.890873	1008
3	rs13318675	A	G	0.927579	1008
3	rs75803440	A	G	0.0238095	1008
3	rs654060	T	A	0.897817	1008
3	rs117078843	A	G	0.0327381	1008
3	rs609777	G	A	0.931548	1008
3	rs9836754	A	C	0.0367063	1008
3	rs186922399	G	A	0.0228175	1008
3	rs667172	G	A	0.890873	1008
3	rs142985310	A	G	0.00496032	1008
3	rs16853706	T	G	0.0674603	1008
3	rs80161661	T	G	0.0248016	1008
3	rs643938	T	C	0.927579	1008
3	rs2177408	A	C	0.0178571	1008
3	rs149682352	A	G	0.0257937	1008
3	rs638702	C	T	0.891865	1008
3	rs624093	G	A	0.891865	1008
3	rs612846	T	C	0.891865	1008
3	rs35804300	C	A	0.0674603	1008
3	rs618284	G	C	0.891865	1008
3	rs630850	C	G	0.891865	1008
3	rs661276	T	C	0.926587	1008
3	rs1365627	A	G	0.0674603	1008
3	rs676556	A	G	0.888889	1008
3	rs12053833	T	C	0.0664683	1008
3	rs12054310	G	A	0.0674603	1008
3	rs700417	A	G	0.926587	1008
3	rs614409	C	T	0.891865	1008
3	rs658595	C	A	0.965278	1008
3	rs659888	T	C	0.965278	1008
3	rs600440	T	G	0.926587	1008
3	rs16853734	T	A	0.0674603	1008
3	rs329920	G	A	0.965278	1008
3	rs167924	A	G	0.982143	1008
3	rs329926	A	G	0.926587	1008
3	rs35957842	T	C	0.110119	1008
3	rs329925	C	T	0.865079	1008
3	rs71319268	T	C	0.0803571	1008
3	rs9862105	T	G	0.0406746	1008
3	rs9879864	A	G	0.0406746	1008
3	rs11925392	T	C	0.0119048	1008
3	rs79689191	A	T	0.0277778	1008
3	rs16853756	A	G	0.0902778	1008
3	rs329923	G	A	0.959325	1008
3	rs329922	G	A	0.959325	1008
3	rs23534	C	T	0.922619	1008
3	rs329921	C	T	0.93254	1008
3	rs193038	C	T	0.922619	1008
3	rs28666434	A	C	0.0287698	1008
3	rs9867809	C	T	0.015873	1008
3	rs13087915	C	G	0.0327381	1008
3	rs35744194	A	G	0.0367063	1008
3	rs13326227	T	G	0.0615079	1008
3	rs4855608	T	C	0.965278	1008
3	rs6779452	A	G	0.922619	1008
3	rs6782394	A	G	0.0674603	1008
3	rs12495935	G	A	0.922619	1008
3	rs78509118	A	G	0.0416667	1008
3	rs13098734	C	T	0.00892857	1008
3	rs1021504	A	G	0.0357143	1008
3	rs9848674	A	C	0.0704365	1008
3	rs6789529	C	T	0.921627	1008
3	rs140918553	G	A	0.0218254	1008
3	rs9858953	C	T	0.0277778	1008
3	rs17811616	A	C	0.923611	1008
3	rs141197988	G	A	0.0218254	1008
3	rs144006013	C	T	0.0228175	1008
3	rs371743108	C	T	0.00892857	1008
3	rs9879617	C	G	0.0297619	1008
3	rs11918431	T	A	0.0793651	1008
3	rs10433377	G	A	0.920635	1008
3	rs10460809	G	C	0.917659	1008
3	rs187774190	A	G	0.0168651	1008
3	rs77395863	A	G	0.0902778	1008
3	rs73206990	A	C	0.0347222	1008
3	rs148175409	A	C	0.0238095	1008
3	rs143755278	C	G	0.0287698	1008
3	rs9883282	A	T	0.0396825	1008
3	rs9846246	G	A	0.0386905	1008
3	rs137913273	C	T	0.031746	1008
3	rs142872177	C	T	0.0347222	1008
3	rs9838703	C	T	0.925595	1008
3	rs192409752	A	T	0.0257937	1008
3	rs184265756	A	T	0.0178571	1008
3	rs36120511	T	G	0.0426587	1008
3	rs76484061	C	G	0.0684524	1008
3	rs75917768	C	A	0.0833333	1008
3	rs143627309	G	A	0.0267857	1008
3	rs6789151	G	C	0.955357	1008
3	rs6802235	T	A	0.0277778	1008
3	rs58485349	C	T	0.0357143	1008
3	rs117736160	G	A	0.0337302	1008
3	rs16853787	A	G	0.030754	1008
3	rs145128715	T	C	0.015873	1008
3	rs144749136	T	C	0.0615079	1008
3	rs142492357	A	G	0.00892857	1008
3	rs79990982	G	A	0.0337302	1008
3	rs11705796	G	A	0.0277778	1008
3	rs3761963	T	A	0.922619	1008
3	rs13065073	A	G	0.0436508	1008
3	rs9862385	A	G	0.0416667	1008
3	rs1032479	G	A	0.0267857	1008
3	rs73208531	A	G	0.0277778	1008
3	rs144872285	A	C	0.0505952	1008
3	rs9873274	A	G	0.924603	1008
3	rs75489265	A	G	0.112103	1008
3	rs35255150	G	A	0.0406746	1008
3	rs17812080	A	G	0.0347222	1008
3	rs11719879	A	G	0.0267857	1008
3	rs9875732	T	C	0.0357143	1008
3	rs11710737	A	G	0.0704365	1008
3	rs9834110	A	G	0.921627	1008
3	rs6437740	T	C	0.0436508	1008
3	rs17206814	C	A	0.0277778	1008
3	rs184197979	C	T	0.0109127	1008
3	rs137871094	G	A	0.0257937	1008
3	rs13066717	A	G	0.0436508	1008
3	rs79945589	T	G	0.0218254	1008
3	rs4855765	A	G	0.924603	1008
3	rs1494498	T	A	0.923611	1008
3	rs187333196	C	G	0.0109127	1008
3	rs36018692	T	A	0.924603	1008
3	rs74977068	C	A	0.293651	1008
3	rs2049339	T	G	0.0277778	1008
3	rs2049340	A	G	0.0277778	1008
3	rs143668477	T	C	0.0228175	1008
3	rs10804463	A	G	0.922619	1008
3	rs3761964	C	G	0.0337302	1008
3	rs79779102	T	C	0.0228175	1008
3	rs73210232	A	G	0.0297619	1008
3	rs143730742	A	T	0.0257937	1008
3	rs1403774	T	G	0.923611	1008
3	rs1826660	G	A	0.813492	1008
3	rs76658930	C	T	0.0744048	1008
3	rs13069015	T	G	0.885913	1008
3	rs9288853	C	T	0.934524	1008
3	rs62262034	C	T	0.0744048	1008
3	rs76663837	T	C	0.0793651	1008
3	rs78785123	A	G	0.310516	1008
3	rs78808858	A	G	0.0396825	1008
3	rs10933913	C	T	0.925595	1008
3	rs10511264	G	A	0.0744048	1008
3	rs62262059	G	A	0.0744048	1008
3	rs41334246	C	T	0.00198413	1008
3	rs6802705	T	C	0.877976	1008
3	rs76282863	T	C	0.0386905	1008
3	rs13324371	T	C	0.0386905	1008
3	rs117599734	C	T	0.0198413	1008
3	rs34122256	T	C	0.0396825	1008
3	rs9871235	G	A	0.918651	1008
3	rs62263961	T	G	0.0744048	1008
3	rs75315315	A	G	0.0218254	1008
3	rs147500841	T	C	0.0357143	1008
3	rs10511265	A	G	0.0654762	1008
3	rs873093	T	C	0.0664683	1008
3	rs9834673	T	C	0.916667	1008
3	rs1389795	G	A	0.916667	1008
3	rs4855767	C	T	0.916667	1008
3	rs9839178	T	C	0.916667	1008
3	rs144758181	T	C	0.0277778	1008
3	rs17207620	A	G	0.0744048	1008
3	rs11714512	G	T	0.0744048	1008
3	rs11710637	G	A	0.0744048	1008
3	rs963110	G	T	0.916667	1008
3	rs963111	G	T	0.916667	1008
3	rs147914433	T	C	0.0406746	1008
3	rs139987700	A	G	0.0406746	1008
3	rs7634587	A	G	0.0664683	1008
3	rs4855768	G	A	0.875992	1008
3	rs144661858	C	T	0.0287698	1008
3	rs117136650	G	A	0.0257937	1008
3	rs11707455	A	G	0.0744048	1008
3	rs79801045	A	G	0.0228175	1008
3	rs147980657	T	C	0.00297619	1008
3	rs1053471	T	A	0.0753968	1008
3	rs11715679	A	G	0.0753968	1008
3	rs79587975	G	A	0.0496032	1008
3	rs2131949	G	T	0.910714	1008
3	rs2172730	A	G	0.0228175	1008
3	rs78092648	G	A	0.046627	1008
3	rs2029773	G	C	0.0228175	1008
3	rs9832537	G	C	0.909722	1008
3	rs6437748	G	A	0.0109127	1008
3	rs77580876	T	C	0.0386905	1008
3	rs140409201	C	T	0.0178571	1008
3	rs117270664	G	A	0.0257937	1008
3	rs6768916	G	A	0.970238	1008
3	rs62263987	A	G	0.970238	1008
3	rs9849845	G	T	0.974206	1008
3	rs12695172	C	T	0.0257937	1008
3	rs2172734	A	G	0.974206	1008
3	rs9816888	A	G	0.0257937	1008
3	rs12493874	C	A	0.974206	1008
3	rs72943079	G	A	0.0615079	1008
3	rs6437751	T	A	0.0257937	1008
3	rs1908324	C	T	0.90873	1008
3	rs6773830	T	C	0.0257937	1008
3	rs35799408	A	C	0.0267857	1008
3	rs146177788	A	G	0.125992	1008
3	rs11720764	G	A	0.0327381	1008
3	rs11715719	C	A	0.0337302	1008
3	rs10933916	T	C	0.953373	1008
3	rs75767299	G	A	0.0238095	1008
3	rs36043324	G	A	0.00297619	1008
3	rs1494497	A	G	0.953373	1008
3	rs79875988	C	T	0.0138889	1008
3	rs76113479	A	T	0.0803571	1008
3	rs9831116	A	G	0.953373	1008
3	rs12186089	C	T	0.00297619	1008
3	rs4855773	C	G	0.953373	1008
3	rs7633858	G	A	0.0327381	1008
3	rs4129550	A	C	0.0347222	1008
3	rs13070401	C	T	0.00198413	1008
3	rs79090426	A	G	0.102183	1008
3	rs76631788	T	C	0.102183	1008
3	rs7626868	C	T	0.850198	1008
3	rs7649026	A	T	0.0337302	1008
3	rs7627127	C	T	0.0337302	1008
3	rs35349351	A	T	0.00198413	1008
3	rs75515191	T	G	0.10119	1008
3	rs74645423	G	A	0.114087	1008
3	rs10460810	G	T	0.838294	1008
3	rs75996965	A	G	0.102183	1008
3	rs7644809	T	C	0.0138889	1008
3	rs10933917	T	C	0.860119	1008
3	rs6773652	A	T	0.860119	1008
3	rs7645507	C	T	0.0337302	1008
3	rs77642849	C	T	0.0902778	1008
3	rs138181478	G	A	0.0128968	1008
3	rs74349783	G	T	0.111111	1008
3	rs1897495	C	T	0.014881	1008
3	rs1897496	T	C	0.125	1008
3	rs4855612	C	T	0.109127	1008
3	rs185452036	C	G	0.0128968	1008
3	rs143934296	C	A	0.00793651	1008
3	rs16853898	T	C	0.109127	1008
3	rs149592572	G	C	0.015873	1008
3	rs117409822	C	G	0.015873	1008
3	rs9852257	T	G	0.105159	1008
3	rs79240314	G	A	0.124008	1008
3	rs13092666	C	G	0.0367063	1008
3	rs13097121	C	T	0.0367063	1008
3	rs1864894	G	C	0.0367063	1008
3	rs1864895	G	A	0.0367063	1008
3	rs2043261	C	T	0.791667	1008
3	rs138309393	A	C	0.015873	1008
3	rs117946242	G	A	0.0436508	1008
3	rs34096942	G	A	0.790675	1008
3	rs35768529	G	C	0.0367063	1008
3	rs76198814	T	G	0.0367063	1008
3	rs142559268	A	T	0.0327381	1008
3	rs75189185	G	A	0.0367063	1008
3	rs117707735	G	A	0.0248016	1008
3	rs71319278	T	C	0.865079	1008
3	rs9875001	C	T	0.0287698	1008
3	rs4437137	A	G	0.877976	1008
3	rs2163728	A	G	0.872024	1008
3	rs9881309	G	A	0.0297619	1008
3	rs13322960	G	T	0.0287698	1008
3	rs2082374	G	C	0.843254	1008
3	rs2099308	A	G	0.90377	1008
3	rs28387018	T	C	0.843254	1008
3	rs149128078	G	A	0.00496032	1008
3	rs1368256	C	T	0.844246	1008
3	rs28668039	A	G	0.0277778	1008
3	rs6785336	C	T	0.868056	1008
3	rs9818603	T	A	0.0277778	1008
3	rs4392414	T	C	0.868056	1008
3	rs6789170	G	T	0.031746	1008
3	rs9879639	C	T	0.0277778	1008
3	rs1991782	T	A	0.840278	1008
3	rs6792298	C	T	0.031746	1008
3	rs10804465	G	C	0.840278	1008
3	rs2082373	G	C	0.840278	1008
3	rs4479594	G	C	0.840278	1008
3	rs4404444	T	C	0.840278	1008
3	rs2399215	G	A	0.840278	1008
3	rs11707020	G	A	0.0277778	1008
3	rs75818596	C	G	0.0357143	1008
3	rs10755066	G	A	0.866071	1008
3	rs11707950	G	A	0.0277778	1008
3	rs77924579	A	G	0.14881	1008
3	rs79019824	C	A	0.031746	1008
3	rs77699477	A	G	0.031746	1008
3	rs13317948	C	T	0.0456349	1008
3	rs1991783	T	C	0.798611	1008
3	rs11721139	G	A	0.0634921	1008
3	rs62264009	C	T	0.0277778	1008
3	rs6773129	A	G	0.0277778	1008
3	rs6797873	G	A	0.0634921	1008
3	rs4855778	A	C	0.196429	1008
3	rs6798345	C	A	0.897817	1008
3	rs73853005	C	T	0.0823413	1008
3	rs6437755	T	C	0.0704365	1008
3	rs10933920	A	G	0.818452	1008
3	rs78012978	C	T	0.0992063	1008
3	rs10933921	A	G	0.818452	1008
3	rs6772533	T	C	0.0694444	1008
3	rs1432598	A	G	0.0694444	1008
3	rs1432597	T	C	0.0694444	1008
3	rs724461	G	A	0.0694444	1008
3	rs6806753	C	G	0.0694444	1008
3	rs16853945	C	T	0.635913	1008
3	rs960470	G	A	0.0694444	1008
3	rs960471	A	G	0.0694444	1008
3	rs840286	C	T	0.887897	1008
3	rs117362525	T	C	0.0208333	1008
3	rs76248766	G	T	0.0337302	1008
3	rs709524	G	A	0.968254	1008
3	rs709523	C	T	0.968254	1008
3	rs76177252	A	C	0.0277778	1008
3	rs709522	A	G	0.968254	1008
3	rs34206370	T	C	0.896825	1008
3	rs709521	C	T	0.967262	1008
3	rs12633960	G	A	0.0714286	1008
3	rs709520	T	C	0.967262	1008
3	rs78538631	T	C	0.0724206	1008
3	rs709519	G	A	0.894841	1008
3	rs840288	A	G	0.967262	1008
3	rs709518	T	C	0.967262	1008
3	rs709517	T	C	0.967262	1008
3	rs697962	C	A	0.895833	1008
3	rs709516	A	G	0.883929	1008
3	rs78002162	A	T	0.0446429	1008
3	rs709515	T	C	0.967262	1008
3	rs709514	G	A	0.967262	1008
3	rs77275934	C	T	0.0644841	1008
3	rs117703233	T	C	0.0386905	1008
3	rs78727096	C	T	0.0644841	1008
3	rs118034417	A	C	0.0337302	1008
3	rs4247450	A	C	0.967262	1008
3	rs11707678	A	G	0.967262	1008
3	rs1700452	A	C	0.967262	1008
3	rs1432595	A	G	0.967262	1008
3	rs1437235	C	G	0.96627	1008
3	rs1437234	C	T	0.967262	1008
3	rs1437233	C	T	0.967262	1008
3	rs1437232	C	T	0.967262	1008
3	rs3910485	A	G	0.0218254	1008
3	rs1653905	G	A	0.893849	1008
3	rs1653906	A	G	0.965278	1008
3	rs1700456	C	T	0.965278	1008
3	rs1653907	A	C	0.965278	1008
3	rs4974375	C	G	0.965278	1008
3	rs4974374	G	C	0.965278	1008
3	rs1700457	T	C	0.964286	1008
3	rs1347651	G	C	0.965278	1008
3	rs1370283	T	G	0.965278	1008
3	rs1368255	C	T	0.965278	1008
3	rs80312787	G	T	0.0208333	1008
3	rs75172902	C	A	0.81746	1008
3	rs12630342	C	T	0.962302	1008
3	rs858825	A	T	0.962302	1008
3	rs844473	C	T	0.962302	1008
3	rs709439	G	A	0.895833	1008
3	rs697954	A	G	0.962302	1008
3	rs709437	C	T	0.894841	1008
3	rs697952	T	C	0.892857	1008
3	rs3866221	G	C	0.892857	1008
3	rs840425	T	A	0.962302	1008
3	rs840424	T	C	0.962302	1008
3	rs858823	G	A	0.962302	1008
3	rs840423	C	T	0.962302	1008
3	rs861452	A	C	0.964286	1008
3	rs709513	A	C	0.964286	1008
3	rs13086279	G	A	0.892857	1008
3	rs78815027	C	T	0.046627	1008
3	rs709511	A	G	0.965278	1008
3	rs36113367	G	A	0.893849	1008
3	rs12634720	G	C	0.078373	1008
3	rs709510	G	T	0.888889	1008
3	rs9831003	G	A	0.881944	1008
3	rs9868359	A	C	0.883929	1008
3	rs10933925	C	T	0.0833333	1008
3	rs1437240	A	G	0.882937	1008
3	rs13322639	T	C	0.880952	1008
3	rs76288446	C	T	0.0416667	1008
3	rs79705010	C	T	0.0277778	1008
3	rs4855779	G	A	0.962302	1008
3	rs9837335	G	T	0.871032	1008
3	rs9861097	T	C	0.878968	1008
3	rs34113315	A	G	0.0813492	1008
3	rs35355004	C	T	0.0813492	1008
3	rs1370286	C	T	0.87996	1008
3	rs1347652	A	G	0.965278	1008
3	rs2163723	A	C	0.965278	1008
3	rs6799066	G	T	0.965278	1008
3	rs6799193	G	T	0.964286	1008
3	rs75620952	G	A	0.0694444	1008
3	rs6800099	T	G	0.965278	1008
3	rs1437239	A	C	0.965278	1008
3	rs1437238	G	A	0.965278	1008
3	rs1437237	A	T	0.965278	1008
3	rs6803097	T	C	0.893849	1008
3	rs34846285	A	T	0.686508	1008
3	rs10933926	A	G	0.965278	1008
3	rs12638978	G	A	0.965278	1008
3	rs17228803	G	A	0.892857	1008
3	rs1437236	C	A	0.0694444	1008
3	rs147365801	G	A	0.0238095	1008
3	rs1370285	A	G	0.0674603	1008
3	rs1370284	G	A	0.0684524	1008
3	rs4855614	T	C	0.96627	1008
3	rs4855780	G	A	0.897817	1008
3	rs7625167	A	G	0.89881	1008
3	rs4974372	A	G	0.899802	1008
3	rs6437758	T	G	0.96627	1008
3	rs6785736	A	G	0.899802	1008
3	rs7634272	A	G	0.897817	1008
3	rs4519696	T	G	0.96627	1008
3	rs9826639	T	G	0.897817	1008
3	rs6774951	G	A	0.897817	1008
3	rs13078925	C	T	0.897817	1008
3	rs1370281	T	G	0.899802	1008
3	rs1370280	A	G	0.96627	1008
3	rs34647537	A	T	0.899802	1008
3	rs62262301	T	C	0.897817	1008
3	rs13092316	C	G	0.0664683	1008
3	rs10933927	G	A	0.96627	1008
3	rs10933928	G	A	0.0674603	1008
3	rs1370279	A	G	0.896825	1008
3	rs117619053	A	G	0.0337302	1008
3	rs9831459	G	A	0.0694444	1008
3	rs934677	A	G	0.0664683	1008
3	rs2399218	C	T	0.0654762	1008
3	rs13090662	C	T	0.0654762	1008
3	rs145495207	C	T	0.0337302	1008
3	rs934676	T	C	0.0654762	1008
3	rs7636577	C	T	0.900794	1008
3	rs934675	T	C	0.96627	1008
3	rs7614471	A	T	0.900794	1008
3	rs934674	G	A	0.0654762	1008
3	rs9814498	A	C	0.96627	1008
3	rs140673001	G	A	0.0386905	1008
3	rs9288859	T	C	0.96627	1008
3	rs7650758	A	G	0.0654762	1008
3	rs4431105	T	C	0.96627	1008
3	rs4974387	C	T	0.897817	1008
3	rs7632266	G	A	0.0654762	1008
3	rs7610126	A	G	0.96627	1008
3	rs6790356	G	A	0.900794	1008
3	rs11711293	A	G	0.0654762	1008
3	rs1816592	C	T	0.900794	1008
3	rs6794289	G	A	0.900794	1008
3	rs12487898	T	C	0.897817	1008
3	rs697961	T	G	0.96627	1008
3	rs13092082	T	C	0.887897	1008
3	rs11707812	A	T	0.0654762	1008
3	rs709506	G	A	0.894841	1008
3	rs13081628	G	A	0.0654762	1008
3	rs57999941	T	G	0.891865	1008
3	rs2163726	G	A	0.891865	1008
3	rs2163727	A	G	0.0168651	1008
3	rs697960	A	C	0.960317	1008
3	rs709505	T	C	0.0684524	1008
3	rs11708384	T	G	0.891865	1008
3	rs709504	C	T	0.0684524	1008
3	rs709503	T	C	0.978175	1008
3	rs709502	C	G	0.954365	1008
3	rs840281	A	G	0.139881	1008
3	rs55887743	G	A	0.815476	1008
3	rs709500	A	G	0.138889	1008
3	rs113778880	G	A	0.046627	1008
3	rs709499	C	G	0.137897	1008
3	rs840282	A	G	0.137897	1008
3	rs709498	A	G	0.954365	1008
3	rs709497	G	A	0.954365	1008
3	rs17826288	G	T	0.808532	1008
3	rs117086445	G	A	0.0198413	1008
3	rs12486547	C	T	0.816468	1008
3	rs709496	T	C	0.896825	1008
3	rs78338714	T	C	0.0496032	1008
3	rs709494	A	G	0.90377	1008
3	rs11709371	C	A	0.896825	1008
3	rs709490	A	G	0.896825	1008
3	rs1653902	C	T	0.953373	1008
3	rs709488	A	C	0.896825	1008
3	rs709487	A	T	0.896825	1008
3	rs709486	T	C	0.896825	1008
3	rs709485	C	T	0.896825	1008
3	rs709484	T	G	0.896825	1008
3	rs141887965	T	C	0.0238095	1008
3	rs709483	G	A	0.953373	1008
3	rs55812350	A	G	0.0218254	1008
3	rs709482	G	A	0.896825	1008
3	rs709481	C	A	0.896825	1008
3	rs709480	T	C	0.896825	1008
3	rs709479	T	C	0.896825	1008
3	rs75499466	G	A	0.114087	1008
3	rs858762	G	A	0.896825	1008
3	rs840283	T	C	0.896825	1008
3	rs865169	T	C	0.897817	1008
3	rs863465	C	G	0.896825	1008
3	rs1619187	A	G	0.897817	1008
3	rs1700448	G	A	0.897817	1008
3	rs709477	C	T	0.897817	1008
3	rs4383527	C	G	0.89881	1008
3	rs709476	T	G	0.897817	1008
3	rs709475	C	G	0.897817	1008
3	rs697959	G	T	0.897817	1008
3	rs709472	T	C	0.897817	1008
3	rs9841836	A	G	0.897817	1008
3	rs28636524	C	T	0.0248016	1008
3	rs35887155	C	A	0.816468	1008
3	rs709470	T	A	0.897817	1008
3	rs709469	A	G	0.89881	1008
3	rs709468	A	T	0.899802	1008
3	rs709467	G	A	0.895833	1008
3	rs697958	T	C	0.909722	1008
3	rs697957	T	G	0.930556	1008
3	rs709465	G	T	0.140873	1008
3	rs9845309	T	C	0.150794	1008
3	rs62262334	A	T	0.0119048	1008
3	rs7638293	T	A	0.171627	1008
3	rs877859	G	A	0.826389	1008
3	rs709453	G	C	0.112103	1008
3	rs142180366	C	T	0.0198413	1008
3	rs709451	A	G	0.15377	1008
3	rs76009270	A	C	0.106151	1008
3	rs57886585	C	T	0.151786	1008
3	rs58155302	G	A	0.150794	1008
3	rs58456303	G	C	0.151786	1008
3	rs6769636	A	C	0.151786	1008
3	rs1368258	G	A	0.150794	1008
3	rs709450	G	A	0.093254	1008
3	rs6437761	T	C	0.0952381	1008
3	rs7649924	A	G	0.0972222	1008
3	rs9823579	A	G	0.85119	1008
3	rs9828514	A	G	0.868056	1008
3	rs6798831	T	C	0.15873	1008
3	rs13062097	T	C	0.138889	1008
3	rs1657582	T	A	0.0218254	1008
3	rs4855784	T	C	0.764881	1008
3	rs13068362	T	G	0.030754	1008
3	rs13093493	C	A	0.030754	1008
3	rs11715159	G	C	0.185516	1008
3	rs934673	A	G	0.030754	1008
3	rs10514748	T	C	0.0109127	1008
3	rs1866001	T	C	0.030754	1008
3	rs9821923	A	C	0.674603	1008
3	rs2010031	A	G	0.030754	1008
3	rs709442	C	A	0.030754	1008
3	rs76185701	A	G	0.102183	1008
3	rs709441	G	T	0.810516	1008
3	rs78202830	A	T	0.10119	1008
3	rs7621004	T	C	0.030754	1008
3	rs9881040	G	A	0.647817	1008
3	rs186177658	A	G	0.0178571	1008
3	rs117845662	T	C	0.0416667	1008
3	rs149226684	G	A	0.047619	1008
3	rs9835822	T	C	0.822421	1008
3	rs696375	A	G	0.950397	1008
3	rs696372	C	T	0.047619	1008
3	rs696371	C	T	0.046627	1008
3	rs10804466	G	A	0.180556	1008
3	rs67802191	G	A	0.750992	1008
3	rs9859911	A	G	0.973214	1008
3	rs141712252	G	A	0.0357143	1008
3	rs9865320	A	G	0.973214	1008
3	rs12638894	C	T	0.0267857	1008
3	rs9824025	T	C	0.031746	1008
3	rs9809413	G	A	0.750992	1008
3	rs7614400	G	A	0.031746	1008
3	rs13082419	T	C	0.031746	1008
3	rs12489680	T	C	0.1875	1008
3	rs1344878	C	T	0.031746	1008
3	rs1344877	C	T	0.031746	1008
3	rs1344876	C	A	0.967262	1008
3	rs7617649	C	T	0.967262	1008
3	rs7639961	A	G	0.967262	1008
3	rs7632057	T	C	0.967262	1008
3	rs6790456	T	C	0.748016	1008
3	rs696369	G	A	0.00297619	1008
3	rs77252783	G	A	0.188492	1008
3	rs117953259	T	C	0.0267857	1008
3	rs9830474	C	T	0.746032	1008
3	rs55656137	C	T	0.52381	1008
3	rs13084719	G	A	0.777778	1008
3	rs7625134	T	G	0.746032	1008
3	rs9860959	T	C	0.968254	1008
3	rs12494209	T	C	0.967262	1008
3	rs2163724	G	C	0.190476	1008
3	rs2116692	T	A	0.968254	1008
3	rs6797205	A	G	0.968254	1008
3	rs6797306	A	C	0.968254	1008
3	rs6785917	T	C	0.968254	1008
3	rs6786010	T	A	0.968254	1008
3	rs6786106	T	A	0.968254	1008
3	rs7622560	C	T	0.777778	1008
3	rs6437763	A	T	0.94246	1008
3	rs183706887	T	G	0.0168651	1008
3	rs150684216	G	A	0.0178571	1008
3	rs9288860	T	A	0.968254	1008
3	rs10049267	T	C	0.74504	1008
3	rs13068587	T	C	0.224206	1008
3	rs13088907	C	T	0.031746	1008
3	rs12633408	C	T	0.191468	1008
3	rs11712272	C	T	0.0287698	1008
3	rs6790265	G	A	0.74504	1008
3	rs34709920	G	T	0.031746	1008
3	rs12634052	G	A	0.0615079	1008
3	rs6437764	A	G	0.968254	1008
3	rs78957057	A	T	0.249008	1008
3	rs79864817	A	T	0.249008	1008
3	rs16854140	C	T	0.544643	1008
3	rs146397417	C	T	0.0347222	1008
3	rs113366070	C	T	0.014881	1008
3	rs7628143	C	T	0.867063	1008
3	rs17827366	C	T	0.030754	1008
3	rs78787609	C	T	0.0267857	1008
3	rs696048	C	A	0.10119	1008
3	rs2163725	G	A	0.854167	1008
3	rs696367	C	G	0.517857	1008
3	rs146136779	C	A	0.0178571	1008
3	rs12053889	A	G	0.509921	1008
3	rs696366	C	A	0.134921	1008
3	rs1006044	C	T	0.511905	1008
3	rs56047435	T	C	0.549603	1008
3	rs56297124	C	T	0.549603	1008
3	rs16854148	A	C	0.549603	1008
3	rs9876161	G	T	0.0267857	1008
3	rs117218433	G	A	0.0753968	1008
3	rs696365	A	G	0.135913	1008
3	rs2116693	C	T	0.315476	1008
3	rs11715122	A	C	0.508929	1008
3	rs2271054	G	A	0.0287698	1008
3	rs143442617	C	T	0.0168651	1008
3	rs3206652	T	C	0.286706	1008
3	rs9879947	G	A	0.315476	1008
3	rs41267009	A	T	0.548611	1008
3	rs77190948	T	C	0.0198413	1008
3	rs696364	C	T	0.134921	1008
3	rs2007775	C	T	0.0198413	1008
3	rs117960314	G	A	0.0605159	1008
3	rs141622665	C	T	0.0198413	1008
3	rs9855486	T	A	0.0287698	1008
3	rs4974386	G	C	0.0287698	1008
3	rs137991987	G	A	0.0456349	1008
3	rs55794936	G	A	0.0426587	1008
3	rs78567403	C	T	0.244048	1008
3	rs4855615	T	A	0.315476	1008
3	rs150835453	C	A	0.0119048	1008
3	rs697951	C	T	0.684524	1008
3	rs12695175	A	C	0.0287698	1008
3	rs3762679	C	A	0.286706	1008
3	rs73198398	C	T	0.0426587	1008
3	rs7653452	T	C	0.684524	1008
3	rs3804638	T	C	0.286706	1008
3	rs56319702	T	C	0.550595	1008
3	rs72620098	T	C	0.548611	1008
3	rs6771677	A	G	0.548611	1008
3	rs765090	G	A	0.134921	1008
3	rs765091	C	G	0.683532	1008
3	rs11715299	G	C	0.548611	1008
3	rs12494095	C	G	0.548611	1008
3	rs12488322	A	T	0.548611	1008
3	rs10933931	C	T	0.548611	1008
3	rs143936304	G	A	0.0208333	1008
3	rs61053975	G	A	0.683532	1008
3	rs56063635	T	A	0.0218254	1008
3	rs144358948	T	C	0.0297619	1008
3	rs56087650	A	G	0.0287698	1008
3	rs3804639	G	T	0.286706	1008
3	rs9881756	C	T	0.0287698	1008
3	rs151216934	C	A	0.0376984	1008
3	rs13067707	G	A	0.0287698	1008
3	rs11712440	T	C	0.548611	1008
3	rs3804640	A	G	0.137897	1008
3	rs17827795	A	C	0.136905	1008
3	rs12638945	C	T	0.287698	1008
3	rs4855617	G	A	0.684524	1008
3	rs11705815	G	A	0.547619	1008
3	rs59866026	T	C	0.0426587	1008
3	rs117735672	G	A	0.0208333	1008
3	rs75593859	C	T	0.0248016	1008
3	rs4855618	G	A	0.685516	1008
3	rs2289079	G	C	0.134921	1008
3	rs989305	A	T	0.135913	1008
3	rs3804641	G	A	0.548611	1008
3	rs12330590	T	A	0.0277778	1008
3	rs147813236	C	G	0.0168651	1008
3	rs7619476	A	G	0.315476	1008
3	rs35159203	C	T	0.134921	1008
3	rs35397021	A	C	0.0248016	1008
3	rs147436956	G	A	0.00992063	1008
3	rs17827915	T	C	0.337302	1008
3	rs326346	C	G	0.130952	1008
3	rs718689	C	T	0.530754	1008
3	rs12486124	C	A	0.529762	1008
3	rs327133	C	T	0.131944	1008
3	rs3804642	G	T	0.0456349	1008
3	rs326341	G	A	0.383929	1008
3	rs3762681	G	A	0.126984	1008
3	rs141768347	C	A	0.0208333	1008
3	rs59719634	G	A	0.126984	1008
3	rs60171151	A	G	0.126984	1008
3	rs326342	G	A	0.384921	1008
3	rs162066	C	T	0.256944	1008
3	rs60429561	C	T	0.0436508	1008
3	rs76731736	G	C	0.0287698	1008
3	rs187414412	A	G	0.0188492	1008
3	rs6796011	T	C	0.126984	1008
3	rs59729164	G	A	0.0436508	1008
3	rs62264069	G	A	0.125992	1008
3	rs140234058	A	G	0.0208333	1008
3	rs326361	G	A	0.375	1008
3	rs78924750	T	A	0.0347222	1008
3	rs326360	G	A	0.375	1008
3	rs326359	G	A	0.87996	1008
3	rs12630206	A	G	0.256944	1008
3	rs17828045	T	G	0.00198413	1008
3	rs186444104	G	A	0.015873	1008
3	rs1561029	A	C	0.741071	1008
3	rs326358	C	T	0.998016	1008
3	rs327139	G	C	0.998016	1008
3	rs3749274	C	G	0.622024	1008
3	rs162064	T	G	0.741071	1008
3	rs34154497	T	C	0.00198413	1008
3	rs326356	A	G	0.741071	1008
3	rs326355	T	C	0.741071	1008
3	rs79429418	C	G	0.256944	1008
3	rs74683410	T	C	0.256944	1008
3	rs9858866	G	A	0.623016	1008
3	rs4855619	C	T	0.117063	1008
3	rs61224082	C	A	0.257937	1008
3	rs7649316	C	T	0.117063	1008
3	rs78456010	A	C	0.0337302	1008
3	rs74474327	G	A	0.257937	1008
3	rs34937412	G	C	0.00198413	1008
3	rs35168062	A	G	0.259921	1008
3	rs17231712	C	G	0.259921	1008
3	rs4855620	C	A	0.623016	1008
3	rs13075747	T	A	0.259921	1008
3	rs12490871	A	G	0.117063	1008
3	rs2117762	T	C	0.623016	1008
3	rs76428539	C	T	0.257937	1008
3	rs62264093	G	A	0.117063	1008
3	rs7648181	C	A	0.739087	1008
3	rs75476641	C	G	0.0168651	1008
3	rs162070	G	A	0.998016	1008
3	rs78787436	T	C	0.0188492	1008
3	rs73200321	G	A	0.0515873	1008
3	rs7616463	C	G	0.0515873	1008
3	rs4855552	G	T	0.637897	1008
3	rs57550393	A	G	0.256944	1008
3	rs161880	T	C	0.740079	1008
3	rs162069	A	G	0.740079	1008
3	rs4855622	C	T	0.637897	1008
3	rs78000837	A	G	0.257937	1008
3	rs170534	T	C	0.739087	1008
3	rs62264095	T	C	0.102183	1008
3	rs76978584	T	C	0.257937	1008
3	rs114562923	C	T	0.257937	1008
3	rs55991325	G	C	0.522817	1008
3	rs326338	T	C	0.740079	1008
3	rs721328	C	T	0.257937	1008
3	rs11926884	T	C	0.10119	1008
3	rs12485895	A	G	0.52381	1008
3	rs326347	C	T	0.114087	1008
3	rs326348	T	C	0.114087	1008
3	rs68044584	A	G	0.00198413	1008
3	rs11922336	T	A	0.102183	1008
3	rs148228788	G	A	0.0168651	1008
3	rs326349	C	T	0.114087	1008
3	rs139469233	T	C	0.264881	1008
3	rs116892936	G	A	0.014881	1008
3	rs17232205	C	A	0.103175	1008
3	rs326350	G	A	0.113095	1008
3	rs62264097	G	A	0.105159	1008
3	rs9839167	G	A	0.105159	1008
3	rs7633919	C	A	0.104167	1008
3	rs141232360	C	T	0.046627	1008
3	rs17232226	C	T	0.0674603	1008
3	rs374917803	C	T	0.0119048	1008
3	rs150466179	T	C	0.0376984	1008
3	rs117437723	A	G	0.030754	1008
3	rs12634669	G	A	0.264881	1008
3	rs57625411	T	C	0.0426587	1008
3	rs17828607	T	C	0.0664683	1008
3	rs162074	G	A	0.113095	1008
3	rs326351	C	T	0.113095	1008
3	rs199531511	T	C	0.015873	1008
3	rs80311355	C	T	0.267857	1008
3	rs162073	G	T	0.113095	1008
3	rs74984139	T	C	0.264881	1008
3	rs77864091	A	G	0.264881	1008
3	rs369121724	C	T	0.014881	1008
3	rs326352	A	G	0.114087	1008
3	rs326353	T	C	0.114087	1008
3	rs13072473	A	C	0.117063	1008
3	rs9858939	C	G	0.117063	1008
3	rs13077007	A	C	0.117063	1008
3	rs6769732	T	C	0.116071	1008
3	rs374166493	T	C	0.00892857	1008
3	rs62264098	T	G	0.116071	1008
3	rs62264099	T	C	0.116071	1008
3	rs72620099	T	C	0.463294	1008
3	rs13090346	G	A	0.116071	1008
3	rs327148	G	A	0.109127	1008
3	rs60417658	C	T	0.271825	1008
3	rs138671771	G	T	0.271825	1008
3	rs9841475	A	G	0.116071	1008
3	rs118184974	G	A	0.015873	1008
3	rs6788515	A	T	0.117063	1008
3	rs327154	A	G	0.116071	1008
3	rs326324	C	G	0.117063	1008
3	rs138649797	T	C	0.0426587	1008
3	rs79162993	A	G	0.268849	1008
3	rs326325	A	G	0.116071	1008
3	rs118018802	T	A	0.0188492	1008
3	rs9822398	T	C	0.108135	1008
3	rs10514749	C	T	0.107143	1008
3	rs16854238	C	T	0.505952	1008
3	rs57645341	G	A	0.107143	1008
3	rs78903881	G	A	0.0426587	1008
3	rs12485266	G	A	0.505952	1008
3	rs118058215	G	A	0.0188492	1008
3	rs57182717	C	T	0.107143	1008
3	rs57585440	G	A	0.108135	1008
3	rs59107359	T	C	0.107143	1008
3	rs1435635	G	A	0.506944	1008
3	rs60140727	A	G	0.107143	1008
3	rs72931609	A	G	0.268849	1008
3	rs10514750	G	A	0.106151	1008
3	rs62264106	A	C	0.106151	1008
3	rs17232450	C	T	0.106151	1008
3	rs2117761	A	T	0.106151	1008
3	rs60080056	T	C	0.105159	1008
3	rs58300903	A	G	0.105159	1008
3	rs11920542	C	T	0.105159	1008
3	rs57414689	C	T	0.105159	1008
3	rs58004035	C	A	0.105159	1008
3	rs72931612	T	A	0.268849	1008
3	rs4855554	C	G	0.0238095	1008
3	rs11920797	C	T	0.105159	1008
3	rs11921625	C	A	0.105159	1008
3	rs150696515	T	G	0.0168651	1008
3	rs117635492	C	G	0.0714286	1008
3	rs62264141	T	A	0.105159	1008
3	rs326345	A	G	0.116071	1008
3	rs147902513	A	G	0.0218254	1008
3	rs62264142	T	C	0.105159	1008
3	rs78394934	G	A	0.0347222	1008
3	rs34161295	T	C	0.105159	1008
3	rs11926978	A	G	0.105159	1008
3	rs11919348	G	A	0.105159	1008
3	rs326344	A	C	0.117063	1008
3	rs62264143	T	C	0.105159	1008
3	rs11923518	T	G	0.105159	1008
3	rs17232556	C	T	0.105159	1008
3	rs17232563	G	C	0.105159	1008
3	rs145750184	A	G	0.0426587	1008
3	rs76893212	C	T	0.105159	1008
3	rs189010	A	G	0.493056	1008
3	rs72931621	T	C	0.269841	1008
3	rs4855623	T	C	0.00793651	1008
3	rs62264144	T	C	0.105159	1008
3	rs62264145	T	C	0.105159	1008
3	rs62264146	G	C	0.105159	1008
```
