## Supplementary material for "Characterization of shared and ancestry-specific signals driving complex traits using multi-ancestry fine-mapping": s2_ref.bim

```
3	rs2204685	0	106880787	C	T
3	rs116643249	0	106880967	G	A
3	rs140374504	0	106881591	G	C
3	rs7618613	0	106881884	G	A
3	rs4855566	0	106882253	G	A
3	rs1406175	0	106882256	A	G
3	rs9846321	0	106882775	C	G
3	rs34796852	0	106883132	T	C
3	rs1609286	0	106883305	C	T
3	rs1609285	0	106883587	T	C
3	rs1609284	0	106883601	T	C
3	rs9871416	0	106885726	A	G
3	rs111427274	0	106885727	T	C
3	rs117097513	0	106885939	C	A
3	rs117616432	0	106886433	A	G
3	rs67785360	0	106886631	C	T
3	rs139320623	0	106887018	A	G
3	rs9843720	0	106887163	C	T
3	rs7634774	0	106887467	G	A
3	rs116919640	0	106887849	C	T
3	rs115545111	0	106887885	A	G
3	rs13061320	0	106888047	C	T
3	rs9811935	0	106888595	A	C
3	rs7638052	0	106888770	C	A
3	rs150426317	0	106888884	T	C
3	rs9855147	0	106889539	G	C
3	rs112321252	0	106889753	C	G
3	rs78961831	0	106890364	T	C
3	rs113222794	0	106890612	C	G
3	rs9837369	0	106892959	A	C
3	rs115349730	0	106893727	C	T
3	rs114382396	0	106893919	C	T
3	rs150724912	0	106894433	T	C
3	rs377385840	0	106894530	A	G
3	rs117941440	0	106894799	T	C
3	rs75962219	0	106894901	T	A
3	rs9858310	0	106895303	C	A
3	rs144713880	0	106895560	C	T
3	rs1581656	0	106895579	A	T
3	rs79011603	0	106896318	A	G
3	rs7611083	0	106899104	C	T
3	rs4337636	0	106899321	C	T
3	rs4315683	0	106899428	A	G
3	rs7636038	0	106899899	A	G
3	rs11710997	0	106900980	T	C
3	rs78545965	0	106901185	G	C
3	rs114573262	0	106901379	T	C
3	rs148143105	0	106901437	G	T
3	rs117046596	0	106902094	T	C
3	rs148455546	0	106902744	C	T
3	rs76918452	0	106902894	T	C
3	rs117636480	0	106903049	G	A
3	rs6791146	0	106903210	C	T
3	rs115685048	0	106904688	C	T
3	rs1609283	0	106906227	G	A
3	rs114667916	0	106906522	A	G
3	rs117801626	0	106906590	C	T
3	rs9867707	0	106907345	C	T
3	rs76441864	0	106907743	A	G
3	rs111990894	0	106908802	A	C
3	rs79845112	0	106909471	C	G
3	rs1547589	0	106909940	T	C
3	rs78441672	0	106910097	T	G
3	rs78157646	0	106911451	C	T
3	rs144247221	0	106912505	G	T
3	rs111411201	0	106912858	G	A
3	rs28668357	0	106913325	T	A
3	rs141783718	0	106915332	G	C
3	rs117536803	0	106915658	C	T
3	rs78724043	0	106916675	G	A
3	rs75806039	0	106916827	C	T
3	rs79866820	0	106916952	T	C
3	rs78991596	0	106917731	T	C
3	rs4991950	0	106918396	T	C
3	rs35227938	0	106918448	G	A
3	rs79128749	0	106919097	G	A
3	rs115584712	0	106919116	C	T
3	rs117464968	0	106919959	A	T
3	rs73211628	0	106920064	T	C
3	rs73211630	0	106920230	T	C
3	rs2037819	0	106920635	T	A
3	rs117425031	0	106921180	A	T
3	rs11716071	0	106921549	T	G
3	rs6768460	0	106921740	G	A
3	rs28709027	0	106922210	T	A
3	rs7430092	0	106922747	T	C
3	rs28535305	0	106922815	A	C
3	rs4508775	0	106922856	C	T
3	rs28698892	0	106922875	G	A
3	rs34553244	0	106922966	A	T
3	rs28567732	0	106923270	C	T
3	rs79574748	0	106924685	G	A
3	rs77170714	0	106924699	G	A
3	rs9831991	0	106925444	C	G
3	rs12492686	0	106925470	T	C
3	rs1881309	0	106925898	A	G
3	rs11924146	0	106926025	T	C
3	rs76398045	0	106926111	T	C
3	rs2141345	0	106926122	A	T
3	rs78994581	0	106926806	G	A
3	rs7631112	0	106926845	G	A
3	rs7644986	0	106926864	T	G
3	rs62391971	0	106927096	G	A
3	rs1919002	0	106928347	C	T
3	rs1528303	0	106928840	G	A
3	rs11915523	0	106928929	A	G
3	rs1919003	0	106932154	G	A
3	rs7611077	0	106932781	A	G
3	rs9869839	0	106932807	C	T
3	rs7647194	0	106932861	T	C
3	rs7613382	0	106932905	A	G
3	rs11928370	0	106935688	T	A
3	rs9877508	0	106935724	T	C
3	rs9819838	0	106935803	A	C
3	rs11925130	0	106935855	C	T
3	rs11929184	0	106935865	T	C
3	rs11918682	0	106937362	A	G
3	rs6772017	0	106938007	T	G
3	rs76080337	0	106938016	G	A
3	rs7651766	0	106938456	C	A
3	rs56299781	0	106939017	G	A
3	rs6775476	0	106941033	A	G
3	rs7644204	0	106941193	C	A
3	rs4855694	0	106946273	C	T
3	rs4432640	0	106946587	C	T
3	rs77709224	0	106948447	T	G
3	rs4446203	0	106949119	C	G
3	rs1283093	0	106950730	A	T
3	rs1283091	0	106952056	T	G
3	rs6799242	0	106953464	A	G
3	rs6790941	0	106954050	T	A
3	rs143465876	0	106954488	G	A
3	rs62391975	0	106954498	C	T
3	rs968110	0	106955386	T	C
3	rs28689759	0	106956724	T	C
3	rs76064316	0	106957896	T	C
3	rs1283109	0	106958845	A	G
3	rs9821094	0	106960681	A	G
3	rs55815637	0	106960910	A	G
3	rs1283108	0	106961285	C	T
3	rs1283107	0	106961320	C	G
3	rs1283106	0	106961498	C	A
3	rs13083217	0	106961934	A	G
3	rs1283105	0	106962305	C	G
3	rs61308451	0	106962503	G	A
3	rs1283104	0	106962521	C	G
3	rs1283103	0	106962755	A	G
3	rs73851524	0	106962871	T	C
3	rs1283102	0	106962929	G	A
3	rs141096121	0	106963287	C	G
3	rs1283101	0	106963543	A	G
3	rs35128458	0	106963586	T	C
3	rs34757717	0	106963782	G	A
3	rs1283100	0	106964021	T	C
3	rs28491136	0	106964051	C	T
3	rs62391977	0	106965487	G	A
3	rs1299331	0	106965492	A	G
3	rs56009358	0	106965673	A	C
3	rs9862762	0	106966689	C	A
3	rs12629502	0	106967508	T	A
3	rs1283098	0	106967877	G	A
3	rs80021538	0	106968194	G	A
3	rs1283097	0	106969351	C	T
3	rs744105	0	106970006	T	C
3	rs11710776	0	106971327	T	C
3	rs793618	0	106972315	T	C
3	rs793617	0	106972515	A	G
3	rs1283112	0	106972808	G	A
3	rs3887373	0	106973277	A	G
3	rs59554978	0	106973296	A	G
3	rs73851529	0	106974212	C	T
3	rs78083880	0	106974947	A	G
3	rs793613	0	106974965	T	C
3	rs55865748	0	106974997	A	G
3	rs1298166	0	106975399	A	G
3	rs807556	0	106975420	C	T
3	rs75869230	0	106976444	T	C
3	rs79081488	0	106976722	G	A
3	rs793611	0	106977018	A	G
3	rs9816917	0	106977208	C	T
3	rs1283111	0	106977336	C	T
3	rs75965923	0	106977545	C	T
3	rs13319227	0	106977691	T	A
3	rs13074296	0	106978527	A	G
3	rs115100412	0	106978746	T	A
3	rs148732488	0	106978991	A	T
3	rs73194536	0	106979879	A	G
3	rs2399132	0	106980586	C	T
3	rs9871413	0	106980756	A	G
3	rs4629330	0	106981020	A	G
3	rs793610	0	106981727	C	T
3	rs709567	0	106982317	G	A
3	rs73194541	0	106982535	A	G
3	rs2399133	0	106983112	C	A
3	rs2912103	0	106983279	C	T
3	rs78439171	0	106983561	G	A
3	rs3849194	0	106983607	T	C
3	rs16853320	0	106983858	G	C
3	rs2399134	0	106984325	T	C
3	rs12635537	0	106984618	C	T
3	rs16853322	0	106985067	C	G
3	rs72620089	0	106985328	C	T
3	rs12489299	0	106985680	G	A
3	rs4855598	0	106986380	T	A
3	rs79563554	0	106987456	C	T
3	rs7645377	0	106987474	T	G
3	rs7633904	0	106987819	C	G
3	rs113625254	0	106987910	C	T
3	rs7614164	0	106987978	A	G
3	rs74988229	0	106988275	T	C
3	rs9847558	0	106988334	C	G
3	rs9867626	0	106988439	T	C
3	rs9848471	0	106988721	G	C
3	rs3909652	0	106989107	T	G
3	rs112505467	0	106989621	T	C
3	rs73194546	0	106989777	A	G
3	rs145516180	0	106989782	T	C
3	rs186332253	0	106989785	G	C
3	rs114867702	0	106989790	T	C
3	rs9853910	0	106989832	G	A
3	rs112629818	0	106990245	C	T
3	rs2553942	0	106990475	C	T
3	rs9288847	0	106990884	C	T
3	rs7651309	0	106991065	A	G
3	rs2081512	0	106991866	A	G
3	rs111764875	0	106992052	G	A
3	rs929980	0	106992080	G	A
3	rs141296438	0	106992700	T	C
3	rs3909651	0	106992701	T	C
3	rs79611799	0	106993257	C	T
3	rs111276018	0	106993305	G	C
3	rs118050025	0	106993777	T	C
3	rs3936680	0	106994167	A	T
3	rs3849195	0	106994511	A	G
3	rs112630574	0	106994756	G	A
3	rs4855600	0	106994814	C	T
3	rs3843833	0	106994925	T	C
3	rs111320458	0	106995215	G	A
3	rs9790188	0	106995323	G	T
3	rs72620090	0	106996054	A	C
3	rs73194548	0	106996531	A	G
3	rs77088439	0	106996614	A	T
3	rs72620091	0	106996615	A	G
3	rs113028742	0	106996822	T	A
3	rs111453161	0	106996951	C	T
3	rs145743397	0	106996969	A	T
3	rs2399135	0	106997180	G	A
3	rs2399136	0	106997313	G	A
3	rs182713550	0	106997574	G	A
3	rs75939319	0	106997619	A	C
3	rs59156506	0	106998982	A	G
3	rs61476001	0	106999024	T	C
3	rs74754296	0	106999499	A	G
3	rs9823214	0	106999717	T	G
3	rs200571202	0	107000563	C	T
3	rs201406106	0	107000570	C	T
3	rs11918356	0	107000578	T	C
3	rs572884665	0	107000579	G	A
3	rs139136578	0	107000584	T	G
3	rs79477395	0	107001259	G	T
3	rs75448581	0	107001757	C	G
3	rs9814338	0	107001821	G	A
3	rs9855440	0	107001891	A	C
3	rs9855461	0	107001931	A	C
3	rs75347917	0	107002200	C	G
3	rs28520406	0	107002225	T	C
3	rs28560057	0	107002232	T	C
3	rs12493334	0	107002320	A	T
3	rs4855601	0	107002346	C	T
3	rs77685990	0	107002412	A	C
3	rs113632990	0	107002430	A	C
3	rs77579518	0	107002502	A	C
3	rs79375582	0	107002551	A	G
3	rs76264401	0	107002828	G	A
3	rs16853336	0	107003016	G	A
3	rs28420528	0	107003117	G	C
3	rs28432904	0	107003438	G	A
3	rs28461332	0	107003576	G	A
3	rs28715138	0	107003690	A	G
3	rs16853338	0	107003691	G	A
3	rs1991248	0	107004062	A	G
3	rs79218789	0	107004196	A	G
3	rs77590364	0	107004317	A	G
3	rs77348096	0	107004508	C	T
3	rs111667243	0	107004971	C	T
3	rs77753526	0	107005028	C	T
3	rs12495054	0	107007108	G	A
3	rs12495060	0	107007263	C	T
3	rs117564953	0	107007304	G	A
3	rs9866284	0	107007352	G	A
3	rs76715915	0	107008035	G	A
3	rs2553962	0	107008305	T	A
3	rs7651062	0	107008558	G	A
3	rs78720659	0	107009028	A	T
3	rs77598256	0	107009633	C	T
3	rs793615	0	107009982	G	A
3	rs813959	0	107010047	T	C
3	rs9827222	0	107010669	T	A
3	rs75890163	0	107011026	C	T
3	rs793614	0	107011036	A	T
3	rs139210063	0	107011315	A	G
3	rs9832228	0	107011502	T	C
3	rs76615319	0	107012037	T	C
3	rs59305446	0	107012079	A	G
3	rs807557	0	107013093	T	C
3	rs79810240	0	107013147	T	A
3	rs6437729	0	107013567	A	G
3	rs57855691	0	107014309	C	T
3	rs58410209	0	107014498	T	C
3	rs11918378	0	107014573	C	T
3	rs11918494	0	107014789	G	A
3	rs2673632	0	107014905	T	C
3	rs58624139	0	107014917	A	C
3	rs57567024	0	107015678	T	C
3	rs13317820	0	107015972	T	G
3	rs2673633	0	107016161	C	A
3	rs13321184	0	107016539	A	G
3	rs72620092	0	107017329	A	G
3	rs77112049	0	107017344	A	T
3	rs72947667	0	107017514	A	G
3	rs72947670	0	107017819	G	A
3	rs16853345	0	107018225	T	A
3	rs59174102	0	107018269	C	T
3	rs72620093	0	107018798	C	T
3	rs72947671	0	107018875	G	C
3	rs78319389	0	107019650	T	A
3	rs74435055	0	107019651	C	G
3	rs809421	0	107019713	A	G
3	rs58593767	0	107019790	A	G
3	rs113445250	0	107020832	C	T
3	rs2553951	0	107021161	T	C
3	rs73194564	0	107022517	C	T
3	rs2553947	0	107024340	T	C
3	rs2553946	0	107024794	A	G
3	rs6780473	0	107025129	G	A
3	rs79876585	0	107025977	G	A
3	rs74357498	0	107026082	G	C
3	rs140357500	0	107028757	G	T
3	rs76403427	0	107028773	G	C
3	rs78591178	0	107029046	A	G
3	rs4855744	0	107029668	C	T
3	rs2399137	0	107030208	G	C
3	rs146265160	0	107030411	C	G
3	rs77920129	0	107030465	G	C
3	rs2081513	0	107031415	A	G
3	rs77552891	0	107031957	T	C
3	rs74700461	0	107032441	A	G
3	rs79576411	0	107032584	C	A
3	rs1087254	0	107033296	A	G
3	rs114745357	0	107034075	C	G
3	rs79511507	0	107034189	A	G
3	rs78811904	0	107034224	C	T
3	rs4855745	0	107035401	A	G
3	rs4855602	0	107035501	G	A
3	rs7641355	0	107035683	C	T
3	rs10933895	0	107035798	T	C
3	rs116842124	0	107035928	G	A
3	rs13097136	0	107036184	T	C
3	rs10933896	0	107036235	A	G
3	rs12494162	0	107036379	C	T
3	rs11716480	0	107036460	C	G
3	rs75451661	0	107036546	G	A
3	rs76003293	0	107036992	T	C
3	rs2399138	0	107037950	G	A
3	rs709538	0	107041006	C	T
3	rs12629430	0	107041230	G	A
3	rs10933897	0	107041308	T	C
3	rs60018922	0	107041949	G	C
3	rs59406384	0	107042219	C	T
3	rs57713937	0	107042248	C	T
3	rs13091308	0	107042615	T	C
3	rs79325932	0	107042767	C	T
3	rs12636177	0	107042854	A	G
3	rs12633565	0	107042927	T	A
3	rs12636205	0	107043012	A	G
3	rs78389563	0	107043573	C	T
3	rs35083285	0	107043721	A	C
3	rs16853372	0	107043876	A	G
3	rs34689649	0	107043964	A	G
3	rs11713730	0	107044180	T	C
3	rs11709628	0	107044248	C	T
3	rs10933898	0	107044439	A	C
3	rs10804457	0	107044470	C	T
3	rs10804458	0	107044680	G	A
3	rs10804459	0	107044882	C	T
3	rs12633568	0	107044905	A	G
3	rs9824973	0	107045294	T	C
3	rs9881338	0	107045766	G	A
3	rs9682185	0	107045929	A	G
3	rs9680918	0	107045936	G	A
3	rs9680908	0	107045940	C	A
3	rs9680915	0	107046039	C	T
3	rs150041284	0	107046463	C	A
3	rs7615128	0	107046665	C	A
3	rs7639744	0	107047161	A	C
3	rs7617714	0	107047229	C	G
3	rs2676364	0	107047443	C	T
3	rs2292744	0	107047972	T	G
3	rs1878350	0	107048304	C	T
3	rs10933899	0	107049245	G	A
3	rs17194101	0	107049360	A	G
3	rs6778243	0	107049388	G	A
3	rs9682767	0	107049673	A	C
3	rs9682168	0	107049675	T	C
3	rs10933900	0	107049677	C	A
3	rs9681640	0	107049875	G	C
3	rs9682344	0	107050076	T	C
3	rs2676365	0	107050384	G	C
3	rs11710488	0	107050390	G	A
3	rs2676366	0	107050586	G	A
3	rs11710534	0	107050683	C	T
3	rs34449844	0	107050762	C	T
3	rs11710565	0	107050813	C	T
3	rs2553954	0	107050952	G	C
3	rs72949649	0	107050964	G	A
3	rs2553955	0	107050997	C	T
3	rs2673637	0	107051301	C	T
3	rs9837022	0	107051334	G	A
3	rs9856920	0	107051345	T	A
3	rs9857055	0	107051417	T	C
3	rs2673636	0	107051781	A	G
3	rs76639833	0	107051923	C	A
3	rs2673635	0	107052006	G	A
3	rs57001364	0	107052143	C	T
3	rs57570262	0	107052149	T	A
3	rs2676367	0	107052749	A	G
3	rs9847338	0	107053000	G	C
3	rs149131708	0	107055162	T	C
3	rs11712231	0	107057220	C	T
3	rs77759995	0	107057417	T	A
3	rs793606	0	107058773	T	A
3	rs793537	0	107059836	T	C
3	rs793609	0	107060036	G	A
3	rs9856825	0	107060396	C	T
3	rs9877384	0	107060821	T	C
3	rs6796164	0	107061500	T	A
3	rs76705271	0	107061671	T	C
3	rs9867356	0	107062178	G	A
3	rs9867290	0	107062347	C	T
3	rs9872246	0	107062948	G	A
3	rs114857906	0	107064098	G	A
3	rs938431	0	107065392	C	T
3	rs9855687	0	107065537	G	A
3	rs2162185	0	107065783	C	T
3	rs1515541	0	107065813	G	A
3	rs938432	0	107065921	C	T
3	rs2042686	0	107066743	G	A
3	rs2676356	0	107067588	C	T
3	rs2673641	0	107068146	C	T
3	rs142783246	0	107068190	G	T
3	rs9871434	0	107068362	G	A
3	rs2138252	0	107068770	C	T
3	rs188076937	0	107068830	T	C
3	rs72931812	0	107068997	C	G
3	rs709539	0	107070362	C	T
3	rs1607109	0	107070682	G	A
3	rs150089999	0	107071088	T	C
3	rs9989971	0	107071409	G	A
3	rs1067911	0	107071441	A	G
3	rs13321500	0	107071749	A	G
3	rs1914276	0	107072274	C	T
3	rs709540	0	107072281	T	G
3	rs709541	0	107072287	T	C
3	rs709542	0	107072548	T	G
3	rs139758434	0	107072994	C	T
3	rs12630951	0	107073273	G	T
3	rs115476973	0	107074226	C	T
3	rs709544	0	107074241	C	T
3	rs709545	0	107074484	C	G
3	rs709546	0	107074780	C	T
3	rs4855603	0	107074863	C	G
3	rs709547	0	107074910	A	G
3	rs709548	0	107075944	T	C
3	rs709549	0	107076075	C	T
3	rs79241153	0	107076084	A	G
3	rs78269321	0	107076433	G	A
3	rs73196647	0	107077118	C	A
3	rs142783761	0	107077191	T	A
3	rs793532	0	107077429	C	A
3	rs117021023	0	107077437	G	T
3	rs793533	0	107077802	T	C
3	rs793534	0	107077897	T	C
3	rs709550	0	107078058	C	T
3	rs697963	0	107078487	C	T
3	rs697964	0	107078811	G	T
3	rs709551	0	107079175	G	A
3	rs709552	0	107079234	A	G
3	rs12634245	0	107079716	T	C
3	rs2176089	0	107080140	A	G
3	rs1356301	0	107080682	T	C
3	rs75954806	0	107081336	G	A
3	rs193123830	0	107081914	T	A
3	rs709568	0	107082051	C	A
3	rs709555	0	107082168	G	T
3	rs793535	0	107082271	A	T
3	rs11712635	0	107082480	C	G
3	rs16853406	0	107082973	A	C
3	rs112073330	0	107083086	C	T
3	rs9848217	0	107083770	C	A
3	rs186879815	0	107083826	A	G
3	rs811098	0	107084036	G	A
3	rs1516828	0	107084540	A	T
3	rs730552	0	107084778	C	T
3	rs74404731	0	107084852	G	A
3	rs10933901	0	107084996	G	A
3	rs2676358	0	107085193	G	A
3	rs2673640	0	107085363	G	T
3	rs2553944	0	107085609	T	A
3	rs2553943	0	107085627	T	C
3	rs190025764	0	107085760	G	T
3	rs76118695	0	107086956	T	C
3	rs793544	0	107086999	T	C
3	rs17807525	0	107087074	C	T
3	rs709558	0	107088468	T	A
3	rs75162492	0	107088792	C	T
3	rs150475481	0	107089004	T	C
3	rs11706666	0	107089332	A	G
3	rs709559	0	107089431	G	A
3	rs80255562	0	107089777	C	A
3	rs75414177	0	107090110	G	A
3	rs697965	0	107090421	A	T
3	rs78685084	0	107090828	A	C
3	rs6782559	0	107091046	C	T
3	rs2248981	0	107091102	A	T
3	rs793598	0	107091534	C	T
3	rs793545	0	107091903	C	G
3	rs144094887	0	107091966	G	A
3	rs709560	0	107092491	C	G
3	rs709561	0	107092520	G	A
3	rs709562	0	107092851	A	T
3	rs793600	0	107093110	C	T
3	rs709563	0	107094616	C	T
3	rs13067912	0	107095040	G	T
3	rs793546	0	107095891	T	C
3	rs16853423	0	107096268	A	G
3	rs709564	0	107096547	G	A
3	rs117360444	0	107096581	A	G
3	rs3811061	0	107097346	C	A
3	rs11717583	0	107097659	C	G
3	rs11706192	0	107097782	T	C
3	rs793547	0	107098030	G	A
3	rs793548	0	107098270	G	C
3	rs1533468	0	107099139	T	A
3	rs1515542	0	107099898	C	T
3	rs1515543	0	107100040	C	G
3	rs2676360	0	107102053	T	A
3	rs1356302	0	107102237	T	C
3	rs1356303	0	107102280	G	A
3	rs79984611	0	107102958	C	T
3	rs1400409	0	107104622	C	T
3	rs793551	0	107105237	A	C
3	rs1516826	0	107105685	A	G
3	rs793552	0	107106123	C	T
3	rs793553	0	107106771	C	T
3	rs79350694	0	107107164	T	C
3	rs72620094	0	107107677	G	C
3	rs1829187	0	107107921	C	T
3	rs10511263	0	107108744	C	T
3	rs80204218	0	107109897	T	C
3	rs2673642	0	107110220	A	G
3	rs2673643	0	107110297	T	C
3	rs793556	0	107110769	G	A
3	rs807474	0	107111499	T	C
3	rs140880684	0	107112368	T	C
3	rs187658687	0	107114822	A	G
3	rs62263292	0	107115124	T	G
3	rs7610766	0	107115317	C	T
3	rs793557	0	107115366	C	T
3	rs11709763	0	107116139	T	C
3	rs2673644	0	107117408	T	C
3	rs28526831	0	107117676	C	T
3	rs1516827	0	107118334	T	C
3	rs709566	0	107119036	A	G
3	rs793554	0	107119568	G	C
3	rs77909172	0	107120099	A	G
3	rs793555	0	107120235	T	A
3	rs13088233	0	107120880	G	A
3	rs35121492	0	107121025	T	C
3	rs35792689	0	107121474	C	A
3	rs2673645	0	107121519	T	A
3	rs796981	0	107121773	T	G
3	rs809417	0	107122219	G	A
3	rs811099	0	107122958	G	A
3	rs28712783	0	107124779	A	G
3	rs34436682	0	107124939	G	A
3	rs181972241	0	107125200	T	C
3	rs709565	0	107126429	G	A
3	rs871211	0	107127171	G	A
3	rs812658	0	107130257	T	A
3	rs1400410	0	107130727	G	T
3	rs187933849	0	107132768	G	A
3	rs80108871	0	107133470	T	C
3	rs793539	0	107133974	A	G
3	rs77159910	0	107134755	G	C
3	rs793540	0	107135327	T	G
3	rs138364406	0	107136124	G	A
3	rs793541	0	107136246	G	A
3	rs793542	0	107136473	A	T
3	rs793543	0	107137090	C	G
3	rs11717339	0	107137705	G	A
3	rs6778611	0	107137842	A	C
3	rs9869223	0	107138169	C	G
3	rs2673647	0	107138594	A	C
3	rs76241390	0	107138728	A	C
3	rs17808412	0	107139310	G	C
3	rs7611467	0	107140163	C	T
3	rs793549	0	107140422	C	T
3	rs79030239	0	107141704	A	G
3	rs793550	0	107142223	G	A
3	rs75737648	0	107143799	C	T
3	rs2676371	0	107144292	C	A
3	rs2676370	0	107144643	C	T
3	rs2673649	0	107144748	G	A
3	rs2676369	0	107144817	G	A
3	rs147414944	0	107146919	T	G
3	rs117117590	0	107147161	A	T
3	rs78305029	0	107147717	C	T
3	rs76629150	0	107149089	G	T
3	rs147194389	0	107150308	C	T
3	rs6793908	0	107150826	T	C
3	rs1400411	0	107150936	A	G
3	rs141411299	0	107151643	T	C
3	rs7630522	0	107153088	T	C
3	rs11721296	0	107153638	A	T
3	rs115462325	0	107155416	A	G
3	rs60522692	0	107155639	T	G
3	rs113628372	0	107156500	G	A
3	rs34576547	0	107156505	C	G
3	rs35568017	0	107156563	G	A
3	rs12330850	0	107157037	A	G
3	rs76323577	0	107157240	G	A
3	rs76381534	0	107158355	G	C
3	rs116992975	0	107159045	A	G
3	rs76562590	0	107159469	C	T
3	rs4855751	0	107159494	G	T
3	rs147639336	0	107159591	T	C
3	rs189702012	0	107161223	C	T
3	rs9759096	0	107161789	T	C
3	rs74535005	0	107162333	C	T
3	rs6809605	0	107162649	A	G
3	rs6809614	0	107162676	A	C
3	rs7611829	0	107163487	A	G
3	rs138328675	0	107165648	T	C
3	rs76275289	0	107167518	G	A
3	rs7627215	0	107168315	A	G
3	rs7649780	0	107168538	G	A
3	rs13089832	0	107168975	A	G
3	rs9836395	0	107169080	A	G
3	rs6785039	0	107169398	A	G
3	rs6437734	0	107169705	T	C
3	rs141114416	0	107171023	G	A
3	rs6798341	0	107171431	G	A
3	rs75701938	0	107172033	A	C
3	rs885190	0	107172339	C	G
3	rs12633354	0	107172996	T	C
3	rs144466515	0	107173223	C	T
3	rs9845513	0	107174014	T	C
3	rs1282548	0	107174139	C	G
3	rs41517052	0	107174600	G	A
3	rs55652157	0	107175162	T	G
3	rs1282549	0	107175486	T	C
3	rs1298162	0	107175888	G	C
3	rs4597706	0	107175934	G	A
3	rs7625409	0	107176378	T	C
3	rs2676363	0	107177112	C	G
3	rs117885545	0	107177328	G	A
3	rs13092776	0	107178242	T	A
3	rs13092989	0	107178336	T	G
3	rs55715782	0	107179237	C	A
3	rs2676362	0	107179527	T	G
3	rs2676361	0	107179565	T	C
3	rs3914624	0	107181434	G	A
3	rs4855752	0	107181737	A	G
3	rs4855753	0	107182126	A	G
3	rs1282535	0	107182352	A	T
3	rs3914623	0	107183065	T	C
3	rs6785450	0	107183439	T	A
3	rs1282532	0	107184516	C	T
3	rs6778790	0	107184851	C	A
3	rs1850344	0	107185073	A	G
3	rs374312107	0	107185101	G	A
3	rs1282536	0	107185474	A	G
3	rs1298903	0	107185746	C	G
3	rs1429	0	107187344	C	T
3	rs144368433	0	107189004	C	G
3	rs1960168	0	107189194	C	T
3	rs11922626	0	107189294	C	T
3	rs11923890	0	107190508	G	A
3	rs7433515	0	107191344	A	G
3	rs139971608	0	107191981	A	G
3	rs113946634	0	107193067	A	C
3	rs1282537	0	107193165	G	C
3	rs1282538	0	107193644	T	C
3	rs113338078	0	107193791	G	T
3	rs12638417	0	107193943	G	A
3	rs75957644	0	107195949	C	T
3	rs6763295	0	107196460	T	A
3	rs1028162	0	107197161	A	C
3	rs1282541	0	107197609	A	G
3	rs1282542	0	107197685	G	A
3	rs2176331	0	107197857	C	T
3	rs2090408	0	107198451	G	T
3	rs7629840	0	107198940	A	G
3	rs1282545	0	107199709	T	C
3	rs9880129	0	107200353	G	A
3	rs9824852	0	107200455	T	A
3	rs148653893	0	107200522	G	A
3	rs59511673	0	107200933	T	A
3	rs1568423	0	107201311	G	T
3	rs836927	0	107201428	C	A
3	rs9814575	0	107201939	C	G
3	rs836925	0	107202528	T	C
3	rs10511261	0	107202624	C	A
3	rs56275065	0	107202643	C	T
3	rs17202946	0	107202656	G	A
3	rs75749155	0	107202668	C	T
3	rs1097514	0	107203314	A	G
3	rs117871923	0	107203890	C	T
3	rs6769923	0	107205050	A	G
3	rs1299704	0	107205742	C	T
3	rs1516825	0	107206802	C	T
3	rs143415833	0	107208357	C	A
3	rs6437736	0	107208688	A	G
3	rs1356915	0	107210629	T	C
3	rs960062	0	107210730	G	A
3	rs78123483	0	107211378	T	C
3	rs76816262	0	107211732	G	A
3	rs75713362	0	107211820	G	A
3	rs1963385	0	107214365	T	G
3	rs146865474	0	107214412	C	T
3	rs9845258	0	107214745	T	C
3	rs74640097	0	107215258	T	A
3	rs17809214	0	107215438	T	C
3	rs12487625	0	107215791	T	A
3	rs116915218	0	107215926	G	A
3	rs12488266	0	107215936	T	A
3	rs117641631	0	107216702	C	T
3	rs75312363	0	107216763	A	G
3	rs80084638	0	107218282	C	T
3	rs9822490	0	107218957	C	T
3	rs9822866	0	107219226	C	A
3	rs74642722	0	107219990	G	A
3	rs73850104	0	107221108	G	C
3	rs76889214	0	107221122	A	C
3	rs17469251	0	107221335	T	C
3	rs140732915	0	107221504	T	C
3	rs6781000	0	107222388	T	C
3	rs2042758	0	107222811	G	A
3	rs1426954	0	107223736	A	G
3	rs1426953	0	107224046	T	C
3	rs2174015	0	107224956	A	T
3	rs1820527	0	107225146	G	A
3	rs10513196	0	107225678	G	A
3	rs1426952	0	107226449	A	G
3	rs582543	0	107226949	G	C
3	rs75460106	0	107228090	C	T
3	rs1365629	0	107228565	C	T
3	rs80115318	0	107228696	A	C
3	rs1346272	0	107229242	C	T
3	rs1365628	0	107229259	C	T
3	rs737217	0	107231594	C	T
3	rs11925707	0	107232423	G	A
3	rs10511260	0	107233097	T	G
3	rs10933904	0	107233889	C	G
3	rs11927696	0	107233976	C	T
3	rs62263340	0	107234003	C	T
3	rs11927739	0	107234151	C	T
3	rs9851647	0	107235192	C	T
3	rs498029	0	107235503	A	G
3	rs2174016	0	107235614	T	C
3	rs7433834	0	107235710	T	C
3	rs73202912	0	107236087	T	C
3	rs80326644	0	107237299	G	T
3	rs513007	0	107238607	C	T
3	rs74762549	0	107238854	T	A
3	rs62263344	0	107249542	A	G
3	rs16853589	0	107254203	G	A
3	rs644342	0	107255235	A	T
3	rs184427589	0	107258062	G	T
3	rs662291	0	107261466	T	C
3	rs139641236	0	107262796	C	T
3	rs57964862	0	107263147	A	G
3	rs146254205	0	107265581	A	G
3	rs9814405	0	107265642	A	G
3	rs2895323	0	107270158	A	C
3	rs16853606	0	107270460	A	G
3	rs182799783	0	107273231	T	G
3	rs62263348	0	107277228	G	T
3	rs747103	0	107278968	G	A
3	rs13060816	0	107280486	T	C
3	rs609613	0	107282434	G	A
3	rs609642	0	107282449	T	C
3	rs78270266	0	107282813	A	T
3	rs74970984	0	107286471	G	A
3	rs113532538	0	107288883	G	A
3	rs138919873	0	107290361	G	A
3	rs74818536	0	107293554	T	C
3	rs9851055	0	107295008	C	T
3	rs667792	0	107298624	G	A
3	rs56859585	0	107303276	A	G
3	rs681578	0	107303700	A	G
3	rs683035	0	107304061	T	C
3	rs58603116	0	107304229	G	C
3	rs600099	0	107306297	C	T
3	rs77517516	0	107306729	T	C
3	rs575685	0	107306918	C	G
3	rs1282401	0	107307266	A	G
3	rs686504	0	107307501	T	C
3	rs1697692	0	107307503	C	T
3	rs1697691	0	107307582	A	C
3	rs649925	0	107308283	C	T
3	rs593867	0	107308598	G	C
3	rs606028	0	107308977	C	T
3	rs16853678	0	107311476	T	C
3	rs16853679	0	107311858	C	A
3	rs713592	0	107312280	G	A
3	rs670752	0	107312980	G	A
3	rs696377	0	107313250	G	T
3	rs551861	0	107313747	C	A
3	rs709529	0	107314192	G	A
3	rs189338146	0	107314820	C	A
3	rs78324708	0	107318614	G	T
3	rs636952	0	107324580	A	G
3	rs139652566	0	107324793	A	T
3	rs602959	0	107326908	C	T
3	rs74971584	0	107329177	G	T
3	rs150061418	0	107332855	G	C
3	rs192304991	0	107335422	T	G
3	rs77014457	0	107336432	C	A
3	rs77442427	0	107337359	C	T
3	rs631400	0	107337980	C	T
3	rs660035	0	107339778	G	A
3	rs13318675	0	107339837	A	G
3	rs75803440	0	107340268	A	G
3	rs654060	0	107340438	T	A
3	rs117078843	0	107341200	A	G
3	rs609777	0	107343402	G	A
3	rs9836754	0	107345012	A	C
3	rs186922399	0	107345627	G	A
3	rs667172	0	107346973	G	A
3	rs142985310	0	107347071	A	G
3	rs16853706	0	107352472	T	G
3	rs80161661	0	107353653	T	G
3	rs643938	0	107354130	T	C
3	rs2177408	0	107358314	A	C
3	rs149682352	0	107359012	A	G
3	rs638702	0	107360991	C	T
3	rs624093	0	107361996	G	A
3	rs612846	0	107362166	T	C
3	rs35804300	0	107362392	C	A
3	rs618284	0	107362769	G	C
3	rs630850	0	107363304	C	G
3	rs661276	0	107365549	T	C
3	rs1365627	0	107365774	A	G
3	rs676556	0	107367719	A	G
3	rs12053833	0	107368043	T	C
3	rs12054310	0	107368122	G	A
3	rs700417	0	107368746	A	G
3	rs614409	0	107369930	C	T
3	rs658595	0	107371482	C	A
3	rs659888	0	107371763	T	C
3	rs600440	0	107374323	T	G
3	rs16853734	0	107375421	T	A
3	rs329920	0	107377040	G	A
3	rs167924	0	107379837	A	G
3	rs329926	0	107380821	A	G
3	rs35957842	0	107382291	T	C
3	rs329925	0	107382402	C	T
3	rs71319268	0	107382655	T	C
3	rs9862105	0	107383227	T	G
3	rs9879864	0	107383337	A	G
3	rs11925392	0	107383677	T	C
3	rs79689191	0	107385068	A	T
3	rs16853756	0	107385910	A	G
3	rs329923	0	107386894	G	A
3	rs329922	0	107387116	G	A
3	rs23534	0	107389086	C	T
3	rs329921	0	107389904	C	T
3	rs193038	0	107390579	C	T
3	rs28666434	0	107393183	A	C
3	rs9867809	0	107393593	C	T
3	rs13087915	0	107394102	C	G
3	rs35744194	0	107395322	A	G
3	rs13326227	0	107396287	T	G
3	rs4855608	0	107397666	T	C
3	rs6779452	0	107398611	A	G
3	rs6782394	0	107399129	A	G
3	rs12495935	0	107399162	G	A
3	rs78509118	0	107400064	A	G
3	rs13098734	0	107401267	C	T
3	rs1021504	0	107401605	A	G
3	rs9848674	0	107401883	A	C
3	rs6789529	0	107404701	C	T
3	rs140918553	0	107406020	G	A
3	rs9858953	0	107407118	C	T
3	rs17811616	0	107409388	A	C
3	rs141197988	0	107411164	G	A
3	rs144006013	0	107412084	C	T
3	rs371743108	0	107415183	C	T
3	rs9879617	0	107416700	C	G
3	rs11918431	0	107417178	T	A
3	rs10433377	0	107417360	G	A
3	rs10460809	0	107419996	G	C
3	rs187774190	0	107420117	A	G
3	rs77395863	0	107420244	A	G
3	rs73206990	0	107420282	A	C
3	rs148175409	0	107420807	A	C
3	rs143755278	0	107423160	C	G
3	rs9883282	0	107423971	A	T
3	rs9846246	0	107424090	G	A
3	rs137913273	0	107425769	C	T
3	rs142872177	0	107427479	C	T
3	rs9838703	0	107427969	C	T
3	rs192409752	0	107427985	A	T
3	rs184265756	0	107427986	A	T
3	rs36120511	0	107431030	T	G
3	rs76484061	0	107431873	C	G
3	rs75917768	0	107432570	C	A
3	rs143627309	0	107433734	G	A
3	rs6789151	0	107434285	G	C
3	rs6802235	0	107434691	T	A
3	rs58485349	0	107436534	C	T
3	rs117736160	0	107439217	G	A
3	rs16853787	0	107440645	A	G
3	rs145128715	0	107442260	T	C
3	rs144749136	0	107442517	T	C
3	rs142492357	0	107446402	A	G
3	rs79990982	0	107446867	G	A
3	rs11705796	0	107447366	G	A
3	rs3761963	0	107447857	T	A
3	rs13065073	0	107448644	A	G
3	rs9862385	0	107450331	A	G
3	rs1032479	0	107450448	G	A
3	rs73208531	0	107451298	A	G
3	rs144872285	0	107451713	A	C
3	rs9873274	0	107452490	A	G
3	rs75489265	0	107452806	A	G
3	rs35255150	0	107453682	G	A
3	rs17812080	0	107456479	A	G
3	rs11719879	0	107458463	A	G
3	rs9875732	0	107461731	T	C
3	rs11710737	0	107464170	A	G
3	rs9834110	0	107464834	A	G
3	rs6437740	0	107465817	T	C
3	rs17206814	0	107466181	C	A
3	rs184197979	0	107466226	C	T
3	rs137871094	0	107466320	G	A
3	rs13066717	0	107466411	A	G
3	rs79945589	0	107468586	T	G
3	rs4855765	0	107468661	A	G
3	rs1494498	0	107469088	T	A
3	rs187333196	0	107469424	C	G
3	rs36018692	0	107471059	T	A
3	rs74977068	0	107471306	C	A
3	rs2049339	0	107471699	T	G
3	rs2049340	0	107471861	A	G
3	rs143668477	0	107472455	T	C
3	rs10804463	0	107473614	A	G
3	rs3761964	0	107474223	C	G
3	rs79779102	0	107476354	T	C
3	rs73210232	0	107477742	A	G
3	rs143730742	0	107478350	A	T
3	rs1403774	0	107479754	T	G
3	rs1826660	0	107482165	G	A
3	rs76658930	0	107482495	C	T
3	rs13069015	0	107482638	T	G
3	rs9288853	0	107482793	C	T
3	rs62262034	0	107483069	C	T
3	rs76663837	0	107485991	T	C
3	rs78785123	0	107486022	A	G
3	rs78808858	0	107486052	A	G
3	rs10933913	0	107487707	C	T
3	rs10511264	0	107488739	G	A
3	rs62262059	0	107488792	G	A
3	rs41334246	0	107488963	C	T
3	rs6802705	0	107489399	T	C
3	rs76282863	0	107489647	T	C
3	rs13324371	0	107489754	T	C
3	rs117599734	0	107492998	C	T
3	rs34122256	0	107493902	T	C
3	rs9871235	0	107494345	G	A
3	rs62263961	0	107495781	T	G
3	rs75315315	0	107497620	A	G
3	rs147500841	0	107499106	T	C
3	rs10511265	0	107500917	A	G
3	rs873093	0	107501282	T	C
3	rs9834673	0	107502947	T	C
3	rs1389795	0	107503063	G	A
3	rs4855767	0	107504143	C	T
3	rs9839178	0	107507776	T	C
3	rs144758181	0	107512106	T	C
3	rs17207620	0	107513092	A	G
3	rs11714512	0	107513782	G	T
3	rs11710637	0	107514983	G	A
3	rs963110	0	107515310	G	T
3	rs963111	0	107515483	G	T
3	rs147914433	0	107516274	T	C
3	rs139987700	0	107516276	A	G
3	rs7634587	0	107516847	A	G
3	rs4855768	0	107517751	G	A
3	rs144661858	0	107517975	C	T
3	rs117136650	0	107518803	G	A
3	rs11707455	0	107519777	A	G
3	rs79801045	0	107523482	A	G
3	rs147980657	0	107523913	T	C
3	rs1053471	0	107526033	T	A
3	rs11715679	0	107532069	A	G
3	rs79587975	0	107532718	G	A
3	rs2131949	0	107542605	G	T
3	rs2172730	0	107543491	A	G
3	rs78092648	0	107543724	G	A
3	rs2029773	0	107544646	G	C
3	rs9832537	0	107545050	G	C
3	rs6437748	0	107545170	G	A
3	rs77580876	0	107545191	T	C
3	rs140409201	0	107545846	C	T
3	rs117270664	0	107546360	G	A
3	rs6768916	0	107547965	G	A
3	rs62263987	0	107548614	A	G
3	rs9849845	0	107548789	G	T
3	rs12695172	0	107548934	C	T
3	rs2172734	0	107549462	A	G
3	rs9816888	0	107549699	A	G
3	rs12493874	0	107550132	C	A
3	rs72943079	0	107550505	G	A
3	rs6437751	0	107550583	T	A
3	rs1908324	0	107550819	C	T
3	rs6773830	0	107551087	T	C
3	rs35799408	0	107554120	A	C
3	rs146177788	0	107554242	A	G
3	rs11720764	0	107554453	G	A
3	rs11715719	0	107554970	C	A
3	rs10933916	0	107555466	T	C
3	rs75767299	0	107556367	G	A
3	rs36043324	0	107556657	G	A
3	rs1494497	0	107556807	A	G
3	rs79875988	0	107556982	C	T
3	rs76113479	0	107557225	A	T
3	rs9831116	0	107557568	A	G
3	rs12186089	0	107558505	C	T
3	rs4855773	0	107559107	C	G
3	rs7633858	0	107559222	G	A
3	rs4129550	0	107559502	A	C
3	rs13070401	0	107561983	C	T
3	rs79090426	0	107562280	A	G
3	rs76631788	0	107562414	T	C
3	rs7626868	0	107562489	C	T
3	rs7649026	0	107562676	A	T
3	rs7627127	0	107562756	C	T
3	rs35349351	0	107562783	A	T
3	rs75515191	0	107562877	T	G
3	rs74645423	0	107563795	G	A
3	rs10460810	0	107563796	G	T
3	rs75996965	0	107564244	A	G
3	rs7644809	0	107564459	T	C
3	rs10933917	0	107567130	T	C
3	rs6773652	0	107567349	A	T
3	rs7645507	0	107568357	C	T
3	rs77642849	0	107569446	C	T
3	rs138181478	0	107570203	G	A
3	rs74349783	0	107570742	G	T
3	rs1897495	0	107570753	C	T
3	rs1897496	0	107570882	T	C
3	rs4855612	0	107572177	C	T
3	rs185452036	0	107572362	C	G
3	rs143934296	0	107572460	C	A
3	rs16853898	0	107572520	T	C
3	rs149592572	0	107574393	G	C
3	rs117409822	0	107574762	C	G
3	rs9852257	0	107575074	T	G
3	rs79240314	0	107575143	G	A
3	rs13092666	0	107576819	C	G
3	rs13097121	0	107576916	C	T
3	rs1864894	0	107577610	G	C
3	rs1864895	0	107577904	G	A
3	rs2043261	0	107578288	C	T
3	rs138309393	0	107580529	A	C
3	rs117946242	0	107580824	G	A
3	rs34096942	0	107580886	G	A
3	rs35768529	0	107580954	G	C
3	rs76198814	0	107581340	T	G
3	rs142559268	0	107581464	A	T
3	rs75189185	0	107581573	G	A
3	rs117707735	0	107582495	G	A
3	rs71319278	0	107583103	T	C
3	rs9875001	0	107583197	C	T
3	rs4437137	0	107583354	A	G
3	rs2163728	0	107583740	A	G
3	rs9881309	0	107584575	G	A
3	rs13322960	0	107585109	G	T
3	rs2082374	0	107585149	G	C
3	rs2099308	0	107585300	A	G
3	rs28387018	0	107585635	T	C
3	rs149128078	0	107585744	G	A
3	rs1368256	0	107586424	C	T
3	rs28668039	0	107587513	A	G
3	rs6785336	0	107588368	C	T
3	rs9818603	0	107588505	T	A
3	rs4392414	0	107588992	T	C
3	rs6789170	0	107589551	G	T
3	rs9879639	0	107589681	C	T
3	rs1991782	0	107589754	T	A
3	rs6792298	0	107590358	C	T
3	rs10804465	0	107590562	G	C
3	rs2082373	0	107590697	G	C
3	rs4479594	0	107590849	G	C
3	rs4404444	0	107591015	T	C
3	rs2399215	0	107591546	G	A
3	rs11707020	0	107591674	G	A
3	rs75818596	0	107591815	C	G
3	rs10755066	0	107592034	G	A
3	rs11707950	0	107592185	G	A
3	rs77924579	0	107593665	A	G
3	rs79019824	0	107593992	C	A
3	rs77699477	0	107594430	A	G
3	rs13317948	0	107594466	C	T
3	rs1991783	0	107594886	T	C
3	rs11721139	0	107595311	G	A
3	rs62264009	0	107595782	C	T
3	rs6773129	0	107596954	A	G
3	rs6797873	0	107596998	G	A
3	rs4855778	0	107597141	A	C
3	rs6798345	0	107597621	C	A
3	rs73853005	0	107597633	C	T
3	rs6437755	0	107598321	T	C
3	rs10933920	0	107598956	A	G
3	rs78012978	0	107599745	C	T
3	rs10933921	0	107599953	A	G
3	rs6772533	0	107600439	T	C
3	rs1432598	0	107602217	A	G
3	rs1432597	0	107602496	T	C
3	rs724461	0	107602942	G	A
3	rs6806753	0	107603348	C	G
3	rs16853945	0	107603762	C	T
3	rs960470	0	107603830	G	A
3	rs960471	0	107604090	A	G
3	rs840286	0	107604277	C	T
3	rs117362525	0	107608092	T	C
3	rs76248766	0	107608835	G	T
3	rs709524	0	107609481	G	A
3	rs709523	0	107609990	C	T
3	rs76177252	0	107610302	A	C
3	rs709522	0	107610473	A	G
3	rs34206370	0	107611113	T	C
3	rs709521	0	107611941	C	T
3	rs12633960	0	107612781	G	A
3	rs709520	0	107613923	T	C
3	rs78538631	0	107614911	T	C
3	rs709519	0	107615040	G	A
3	rs840288	0	107617229	A	G
3	rs709518	0	107617663	T	C
3	rs709517	0	107618514	T	C
3	rs697962	0	107618914	C	A
3	rs709516	0	107619385	A	G
3	rs78002162	0	107620140	A	T
3	rs709515	0	107620659	T	C
3	rs709514	0	107620896	G	A
3	rs77275934	0	107622059	C	T
3	rs117703233	0	107622656	T	C
3	rs78727096	0	107623057	C	T
3	rs118034417	0	107623247	A	C
3	rs4247450	0	107624530	A	C
3	rs11707678	0	107625207	A	G
3	rs1700452	0	107626777	A	C
3	rs1432595	0	107626808	A	G
3	rs1437235	0	107627378	C	G
3	rs1437234	0	107627532	C	T
3	rs1437233	0	107627569	C	T
3	rs1437232	0	107627644	C	T
3	rs3910485	0	107628176	A	G
3	rs1653905	0	107628504	G	A
3	rs1653906	0	107628526	A	G
3	rs1700456	0	107629427	C	T
3	rs1653907	0	107629549	A	C
3	rs4974375	0	107629975	C	G
3	rs4974374	0	107629982	G	C
3	rs1700457	0	107630178	T	C
3	rs1347651	0	107630289	G	C
3	rs1370283	0	107630310	T	G
3	rs1368255	0	107630420	C	T
3	rs80312787	0	107631033	G	T
3	rs75172902	0	107631733	C	A
3	rs12630342	0	107632378	C	T
3	rs858825	0	107632393	A	T
3	rs844473	0	107633477	C	T
3	rs709439	0	107633797	G	A
3	rs697954	0	107634915	A	G
3	rs709437	0	107634956	C	T
3	rs697952	0	107635275	T	C
3	rs3866221	0	107635650	G	C
3	rs840425	0	107637166	T	A
3	rs840424	0	107637500	T	C
3	rs858823	0	107637856	G	A
3	rs840423	0	107638405	C	T
3	rs861452	0	107639271	A	C
3	rs709513	0	107640405	A	C
3	rs13086279	0	107640533	G	A
3	rs78815027	0	107641162	C	T
3	rs709511	0	107641224	A	G
3	rs36113367	0	107642870	G	A
3	rs12634720	0	107643732	G	C
3	rs709510	0	107643812	G	T
3	rs9831003	0	107645116	G	A
3	rs9868359	0	107645193	A	C
3	rs10933925	0	107645774	C	T
3	rs1437240	0	107645827	A	G
3	rs13322639	0	107645999	T	C
3	rs76288446	0	107646145	C	T
3	rs79705010	0	107646381	C	T
3	rs4855779	0	107646728	G	A
3	rs9837335	0	107646807	G	T
3	rs9861097	0	107646895	T	C
3	rs34113315	0	107649477	A	G
3	rs35355004	0	107649493	C	T
3	rs1370286	0	107649599	C	T
3	rs1347652	0	107649723	A	G
3	rs2163723	0	107650548	A	C
3	rs6799066	0	107650668	G	T
3	rs6799193	0	107650833	G	T
3	rs75620952	0	107651213	G	A
3	rs6800099	0	107652379	T	G
3	rs1437239	0	107652584	A	C
3	rs1437238	0	107652635	G	A
3	rs1437237	0	107652672	A	T
3	rs6803097	0	107653101	T	C
3	rs34846285	0	107654012	A	T
3	rs10933926	0	107654101	A	G
3	rs12638978	0	107654556	G	A
3	rs17228803	0	107654661	G	A
3	rs1437236	0	107658077	C	A
3	rs147365801	0	107661065	G	A
3	rs1370285	0	107661284	A	G
3	rs1370284	0	107661419	G	A
3	rs4855614	0	107661951	T	C
3	rs4855780	0	107662050	G	A
3	rs7625167	0	107662734	A	G
3	rs4974372	0	107663201	A	G
3	rs6437758	0	107663835	T	G
3	rs6785736	0	107664331	A	G
3	rs7634272	0	107665390	A	G
3	rs4519696	0	107665719	T	G
3	rs9826639	0	107665783	T	G
3	rs6774951	0	107667951	G	A
3	rs13078925	0	107669035	C	T
3	rs1370281	0	107670185	T	G
3	rs1370280	0	107670358	A	G
3	rs34647537	0	107670620	A	T
3	rs62262301	0	107671354	T	C
3	rs13092316	0	107671737	C	G
3	rs10933927	0	107671812	G	A
3	rs10933928	0	107671945	G	A
3	rs1370279	0	107673558	A	G
3	rs117619053	0	107673643	A	G
3	rs9831459	0	107675460	G	A
3	rs934677	0	107676074	A	G
3	rs2399218	0	107676333	C	T
3	rs13090662	0	107676808	C	T
3	rs145495207	0	107676849	C	T
3	rs934676	0	107678501	T	C
3	rs7636577	0	107678587	C	T
3	rs934675	0	107678614	T	C
3	rs7614471	0	107678653	A	T
3	rs934674	0	107678877	G	A
3	rs9814498	0	107679324	A	C
3	rs140673001	0	107679947	G	A
3	rs9288859	0	107680185	T	C
3	rs7650758	0	107680908	A	G
3	rs4431105	0	107681007	T	C
3	rs4974387	0	107681500	C	T
3	rs7632266	0	107682269	G	A
3	rs7610126	0	107682425	A	G
3	rs6790356	0	107682964	G	A
3	rs11711293	0	107683422	A	G
3	rs1816592	0	107684192	C	T
3	rs6794289	0	107684469	G	A
3	rs12487898	0	107684667	T	C
3	rs697961	0	107684880	T	G
3	rs13092082	0	107685268	T	C
3	rs11707812	0	107685831	A	T
3	rs709506	0	107686420	G	A
3	rs13081628	0	107687197	G	A
3	rs57999941	0	107687406	T	G
3	rs2163726	0	107687579	G	A
3	rs2163727	0	107688039	A	G
3	rs697960	0	107688341	A	C
3	rs709505	0	107688718	T	C
3	rs11708384	0	107689210	T	G
3	rs709504	0	107689755	C	T
3	rs709503	0	107690280	T	C
3	rs709502	0	107690800	C	G
3	rs840281	0	107691697	A	G
3	rs55887743	0	107692078	G	A
3	rs709500	0	107692467	A	G
3	rs113778880	0	107692697	G	A
3	rs709499	0	107693015	C	G
3	rs840282	0	107693136	A	G
3	rs709498	0	107694834	A	G
3	rs709497	0	107694945	G	A
3	rs17826288	0	107695503	G	T
3	rs117086445	0	107696703	G	A
3	rs12486547	0	107697156	C	T
3	rs709496	0	107697427	T	C
3	rs78338714	0	107697531	T	C
3	rs709494	0	107697666	A	G
3	rs11709371	0	107698868	C	A
3	rs709490	0	107698943	A	G
3	rs1653902	0	107699360	C	T
3	rs709488	0	107700952	A	C
3	rs709487	0	107701048	A	T
3	rs709486	0	107701306	T	C
3	rs709485	0	107701342	C	T
3	rs709484	0	107701505	T	G
3	rs141887965	0	107701931	T	C
3	rs709483	0	107702162	G	A
3	rs55812350	0	107702184	A	G
3	rs709482	0	107702506	G	A
3	rs709481	0	107702697	C	A
3	rs709480	0	107702703	T	C
3	rs709479	0	107702730	T	C
3	rs75499466	0	107702741	G	A
3	rs858762	0	107702901	G	A
3	rs840283	0	107702917	T	C
3	rs865169	0	107702940	T	C
3	rs863465	0	107703027	C	G
3	rs1619187	0	107703283	A	G
3	rs1700448	0	107703287	G	A
3	rs709477	0	107703656	C	T
3	rs4383527	0	107703749	C	G
3	rs709476	0	107703856	T	G
3	rs709475	0	107704364	C	G
3	rs697959	0	107704702	G	T
3	rs709472	0	107705110	T	C
3	rs9841836	0	107705154	A	G
3	rs28636524	0	107705304	C	T
3	rs35887155	0	107705359	C	A
3	rs709470	0	107705748	T	A
3	rs709469	0	107705831	A	G
3	rs709468	0	107707089	A	T
3	rs709467	0	107707411	G	A
3	rs697958	0	107707458	T	C
3	rs697957	0	107707753	T	G
3	rs709465	0	107708877	G	T
3	rs9845309	0	107708956	T	C
3	rs62262334	0	107709068	A	T
3	rs7638293	0	107709857	T	A
3	rs877859	0	107714075	G	A
3	rs709453	0	107718463	G	C
3	rs142180366	0	107718577	C	T
3	rs709451	0	107718890	A	G
3	rs76009270	0	107719289	A	C
3	rs57886585	0	107719363	C	T
3	rs58155302	0	107719448	G	A
3	rs58456303	0	107719518	G	C
3	rs6769636	0	107719543	A	C
3	rs1368258	0	107720138	G	A
3	rs709450	0	107720228	G	A
3	rs6437761	0	107720863	T	C
3	rs7649924	0	107720888	A	G
3	rs9823579	0	107721213	A	G
3	rs9828514	0	107722014	A	G
3	rs6798831	0	107722134	T	C
3	rs13062097	0	107722490	T	C
3	rs1657582	0	107722749	T	A
3	rs4855784	0	107723468	T	C
3	rs13068362	0	107723742	T	G
3	rs13093493	0	107724093	C	A
3	rs11715159	0	107725248	G	C
3	rs934673	0	107725501	A	G
3	rs10514748	0	107725659	T	C
3	rs1866001	0	107725831	T	C
3	rs9821923	0	107726194	A	C
3	rs2010031	0	107726315	A	G
3	rs709442	0	107727645	C	A
3	rs76185701	0	107727790	A	G
3	rs709441	0	107728835	G	T
3	rs78202830	0	107728986	A	T
3	rs7621004	0	107729547	T	C
3	rs9881040	0	107730020	G	A
3	rs186177658	0	107731038	A	G
3	rs117845662	0	107731345	T	C
3	rs149226684	0	107731747	G	A
3	rs9835822	0	107731924	T	C
3	rs696375	0	107732083	A	G
3	rs696372	0	107732739	C	T
3	rs696371	0	107732751	C	T
3	rs10804466	0	107732977	G	A
3	rs67802191	0	107733200	G	A
3	rs9859911	0	107733600	A	G
3	rs141712252	0	107734523	G	A
3	rs9865320	0	107734685	A	G
3	rs12638894	0	107735016	C	T
3	rs9824025	0	107735106	T	C
3	rs9809413	0	107735908	G	A
3	rs7614400	0	107736058	G	A
3	rs13082419	0	107736434	T	C
3	rs12489680	0	107737151	T	C
3	rs1344878	0	107737288	C	T
3	rs1344877	0	107737386	C	T
3	rs1344876	0	107737411	C	A
3	rs7617649	0	107737519	C	T
3	rs7639961	0	107737807	A	G
3	rs7632057	0	107738059	T	C
3	rs6790456	0	107739094	T	C
3	rs696369	0	107739316	G	A
3	rs77252783	0	107739547	G	A
3	rs117953259	0	107739712	T	C
3	rs9830474	0	107740044	C	T
3	rs55656137	0	107740232	C	T
3	rs13084719	0	107740699	G	A
3	rs7625134	0	107741260	T	G
3	rs9860959	0	107741880	T	C
3	rs12494209	0	107741932	T	C
3	rs2163724	0	107742197	G	C
3	rs2116692	0	107742331	T	A
3	rs6797205	0	107742972	A	G
3	rs6797306	0	107743074	A	C
3	rs6785917	0	107743093	T	C
3	rs6786010	0	107743200	T	A
3	rs6786106	0	107743335	T	A
3	rs7622560	0	107744023	C	T
3	rs6437763	0	107744507	A	T
3	rs183706887	0	107744870	T	G
3	rs150684216	0	107745603	G	A
3	rs9288860	0	107746368	T	A
3	rs10049267	0	107746437	T	C
3	rs13068587	0	107746685	T	C
3	rs13088907	0	107746804	C	T
3	rs12633408	0	107747644	C	T
3	rs11712272	0	107747672	C	T
3	rs6790265	0	107747872	G	A
3	rs34709920	0	107747924	G	T
3	rs12634052	0	107748005	G	A
3	rs6437764	0	107748140	A	G
3	rs78957057	0	107749362	A	T
3	rs79864817	0	107749363	A	T
3	rs16854140	0	107750920	C	T
3	rs146397417	0	107751201	C	T
3	rs113366070	0	107751307	C	T
3	rs7628143	0	107751318	C	T
3	rs17827366	0	107751529	C	T
3	rs78787609	0	107752824	C	T
3	rs696048	0	107753295	C	A
3	rs2163725	0	107754929	G	A
3	rs696367	0	107754954	C	G
3	rs146136779	0	107755067	C	A
3	rs12053889	0	107755448	A	G
3	rs696366	0	107757060	C	A
3	rs1006044	0	107757086	C	T
3	rs56047435	0	107758430	T	C
3	rs56297124	0	107758491	C	T
3	rs16854148	0	107758573	A	C
3	rs9876161	0	107759422	G	T
3	rs117218433	0	107759884	G	A
3	rs696365	0	107760800	A	G
3	rs2116693	0	107761411	C	T
3	rs11715122	0	107762718	A	C
3	rs2271054	0	107763040	G	A
3	rs143442617	0	107764851	C	T
3	rs3206652	0	107765249	T	C
3	rs9879947	0	107765392	G	A
3	rs41267009	0	107766361	A	T
3	rs77190948	0	107767725	T	C
3	rs696364	0	107769230	C	T
3	rs2007775	0	107769252	C	T
3	rs117960314	0	107769592	G	A
3	rs141622665	0	107769626	C	T
3	rs9855486	0	107770938	T	A
3	rs4974386	0	107771093	G	C
3	rs137991987	0	107771486	G	A
3	rs55794936	0	107771578	G	A
3	rs78567403	0	107771909	C	T
3	rs4855615	0	107772995	T	A
3	rs150835453	0	107773771	C	A
3	rs697951	0	107775167	C	T
3	rs12695175	0	107776646	A	C
3	rs3762679	0	107777051	C	A
3	rs73198398	0	107777842	C	T
3	rs7653452	0	107780406	T	C
3	rs3804638	0	107780738	T	C
3	rs56319702	0	107781450	T	C
3	rs72620098	0	107784280	T	C
3	rs6771677	0	107785327	A	G
3	rs765090	0	107785344	G	A
3	rs765091	0	107785611	C	G
3	rs11715299	0	107785811	G	C
3	rs12494095	0	107786744	C	G
3	rs12488322	0	107787008	A	T
3	rs10933931	0	107787525	C	T
3	rs143936304	0	107788577	G	A
3	rs61053975	0	107788606	G	A
3	rs56063635	0	107789790	T	A
3	rs144358948	0	107790291	T	C
3	rs56087650	0	107790391	A	G
3	rs3804639	0	107790835	G	T
3	rs9881756	0	107790847	C	T
3	rs151216934	0	107791551	C	A
3	rs13067707	0	107792540	G	A
3	rs11712440	0	107793257	T	C
3	rs3804640	0	107793709	A	G
3	rs17827795	0	107794140	A	C
3	rs12638945	0	107795372	C	T
3	rs4855617	0	107796097	G	A
3	rs11705815	0	107796106	G	A
3	rs59866026	0	107796676	T	C
3	rs117735672	0	107796840	G	A
3	rs75593859	0	107797178	C	T
3	rs4855618	0	107798119	G	A
3	rs2289079	0	107798578	G	C
3	rs989305	0	107799465	A	T
3	rs3804641	0	107799729	G	A
3	rs12330590	0	107800002	T	A
3	rs147813236	0	107800814	C	G
3	rs7619476	0	107800880	A	G
3	rs35159203	0	107802464	C	T
3	rs35397021	0	107803503	A	C
3	rs147436956	0	107804768	G	A
3	rs17827915	0	107805334	T	C
3	rs326346	0	107805553	C	G
3	rs718689	0	107805790	C	T
3	rs12486124	0	107807482	C	A
3	rs327133	0	107807485	C	T
3	rs3804642	0	107809333	G	T
3	rs326341	0	107811142	G	A
3	rs3762681	0	107811787	G	A
3	rs141768347	0	107812520	C	A
3	rs59719634	0	107812747	G	A
3	rs60171151	0	107812920	A	G
3	rs326342	0	107813397	G	A
3	rs162066	0	107814175	C	T
3	rs60429561	0	107814442	C	T
3	rs76731736	0	107815325	G	C
3	rs187414412	0	107815740	A	G
3	rs6796011	0	107816693	T	C
3	rs59729164	0	107816888	G	A
3	rs62264069	0	107818478	G	A
3	rs140234058	0	107818905	A	G
3	rs326361	0	107819041	G	A
3	rs78924750	0	107819280	T	A
3	rs326360	0	107820388	G	A
3	rs326359	0	107820619	G	A
3	rs12630206	0	107820695	A	G
3	rs17828045	0	107821546	T	G
3	rs186444104	0	107822134	G	A
3	rs1561029	0	107822245	A	C
3	rs326358	0	107822310	C	T
3	rs327139	0	107822481	G	C
3	rs3749274	0	107823982	C	G
3	rs162064	0	107824061	T	G
3	rs34154497	0	107824222	T	C
3	rs326356	0	107824563	A	G
3	rs326355	0	107824663	T	C
3	rs79429418	0	107825810	C	G
3	rs74683410	0	107825953	T	C
3	rs9858866	0	107826539	G	A
3	rs4855619	0	107828001	C	T
3	rs61224082	0	107828418	C	A
3	rs7649316	0	107828479	C	T
3	rs78456010	0	107828707	A	C
3	rs74474327	0	107829307	G	A
3	rs34937412	0	107829484	G	C
3	rs35168062	0	107829507	A	G
3	rs17231712	0	107829562	C	G
3	rs4855620	0	107829766	C	A
3	rs13075747	0	107830164	T	A
3	rs12490871	0	107830245	A	G
3	rs2117762	0	107832118	T	C
3	rs76428539	0	107832166	C	T
3	rs62264093	0	107832768	G	A
3	rs7648181	0	107833289	C	A
3	rs75476641	0	107833850	C	G
3	rs162070	0	107835448	G	A
3	rs78787436	0	107837232	T	C
3	rs73200321	0	107837243	G	A
3	rs7616463	0	107837265	C	G
3	rs4855552	0	107838131	G	T
3	rs57550393	0	107838220	A	G
3	rs161880	0	107838805	T	C
3	rs162069	0	107839341	A	G
3	rs4855622	0	107839732	C	T
3	rs78000837	0	107839987	A	G
3	rs170534	0	107840830	T	C
3	rs62264095	0	107841077	T	C
3	rs76978584	0	107841381	T	C
3	rs114562923	0	107842305	C	T
3	rs55991325	0	107842737	G	C
3	rs326338	0	107843004	T	C
3	rs721328	0	107843481	C	T
3	rs11926884	0	107844017	T	C
3	rs12485895	0	107844129	A	G
3	rs326347	0	107844499	C	T
3	rs326348	0	107845243	T	C
3	rs68044584	0	107845395	A	G
3	rs11922336	0	107845553	T	A
3	rs148228788	0	107845632	G	A
3	rs326349	0	107845745	C	T
3	rs139469233	0	107845928	T	C
3	rs116892936	0	107846184	G	A
3	rs17232205	0	107846617	C	A
3	rs326350	0	107847513	G	A
3	rs62264097	0	107847696	G	A
3	rs9839167	0	107847725	G	A
3	rs7633919	0	107847902	C	A
3	rs141232360	0	107848134	C	T
3	rs17232226	0	107848221	C	T
3	rs374917803	0	107849070	C	T
3	rs150466179	0	107849213	T	C
3	rs117437723	0	107849242	A	G
3	rs12634669	0	107849273	G	A
3	rs57625411	0	107849307	T	C
3	rs17828607	0	107849749	T	C
3	rs162074	0	107850867	G	A
3	rs326351	0	107851173	C	T
3	rs199531511	0	107851333	T	C
3	rs80311355	0	107851377	C	T
3	rs162073	0	107852132	G	T
3	rs74984139	0	107852799	T	C
3	rs77864091	0	107852890	A	G
3	rs369121724	0	107853290	C	T
3	rs326352	0	107853364	A	G
3	rs326353	0	107853648	T	C
3	rs13072473	0	107856796	A	C
3	rs9858939	0	107856822	C	G
3	rs13077007	0	107856953	A	C
3	rs6769732	0	107858443	T	C
3	rs374166493	0	107858477	T	C
3	rs62264098	0	107859187	T	G
3	rs62264099	0	107859273	T	C
3	rs72620099	0	107859312	T	C
3	rs13090346	0	107859370	G	A
3	rs327148	0	107860012	G	A
3	rs60417658	0	107860187	C	T
3	rs138671771	0	107860193	G	T
3	rs9841475	0	107860249	A	G
3	rs118184974	0	107860686	G	A
3	rs6788515	0	107860806	A	T
3	rs327154	0	107862959	A	G
3	rs326324	0	107863213	C	G
3	rs138649797	0	107863793	T	C
3	rs79162993	0	107863970	A	G
3	rs326325	0	107864693	A	G
3	rs118018802	0	107864996	T	A
3	rs9822398	0	107865263	T	C
3	rs10514749	0	107865763	C	T
3	rs16854238	0	107865932	C	T
3	rs57645341	0	107866326	G	A
3	rs78903881	0	107866387	G	A
3	rs12485266	0	107866853	G	A
3	rs118058215	0	107867309	G	A
3	rs57182717	0	107867826	C	T
3	rs57585440	0	107868027	G	A
3	rs59107359	0	107868110	T	C
3	rs1435635	0	107868197	G	A
3	rs60140727	0	107868272	A	G
3	rs72931609	0	107868527	A	G
3	rs10514750	0	107868661	G	A
3	rs62264106	0	107869757	A	C
3	rs17232450	0	107869895	C	T
3	rs2117761	0	107870139	A	T
3	rs60080056	0	107870306	T	C
3	rs58300903	0	107871847	A	G
3	rs11920542	0	107871854	C	T
3	rs57414689	0	107871870	C	T
3	rs58004035	0	107871891	C	A
3	rs72931612	0	107872182	T	A
3	rs4855554	0	107872309	C	G
3	rs11920797	0	107872665	C	T
3	rs11921625	0	107872922	C	A
3	rs150696515	0	107873194	T	G
3	rs117635492	0	107873200	C	G
3	rs62264141	0	107873527	T	A
3	rs326345	0	107875055	A	G
3	rs147902513	0	107875412	A	G
3	rs62264142	0	107875733	T	C
3	rs78394934	0	107876004	G	A
3	rs34161295	0	107876247	T	C
3	rs11926978	0	107876367	A	G
3	rs11919348	0	107876432	G	A
3	rs326344	0	107876692	A	C
3	rs62264143	0	107876697	T	C
3	rs11923518	0	107876850	T	G
3	rs17232556	0	107877463	C	T
3	rs17232563	0	107877538	G	C
3	rs145750184	0	107878004	A	G
3	rs76893212	0	107878213	C	T
3	rs189010	0	107878336	A	G
3	rs72931621	0	107878670	T	C
3	rs4855623	0	107879024	T	C
3	rs62264144	0	107879274	T	C
3	rs62264145	0	107879516	T	C
3	rs62264146	0	107879730	G	C
```
