## Supplementary material for "Characterization of shared and ancestry-specific signals driving complex traits using multi-ancestry fine-mapping": s2_snps.txt

```
rs2204685
rs116643249
rs140374504
rs7618613
rs4855566
rs1406175
rs9846321
rs34796852
rs1609286
rs1609285
rs1609284
rs9871416
rs111427274
rs117097513
rs117616432
rs67785360
rs139320623
rs9843720
rs7634774
rs116919640
rs115545111
rs13061320
rs9811935
rs7638052
rs150426317
rs9855147
rs112321252
rs78961831
rs113222794
rs9837369
rs115349730
rs114382396
rs150724912
rs377385840
rs117941440
rs75962219
rs9858310
rs144713880
rs1581656
rs79011603
rs7611083
rs4337636
rs4315683
rs7636038
rs11710997
rs78545965
rs114573262
rs148143105
rs117046596
rs148455546
rs76918452
rs117636480
rs6791146
rs115685048
rs1609283
rs114667916
rs117801626
rs9867707
rs76441864
rs111990894
rs79845112
rs1547589
rs78441672
rs78157646
rs144247221
rs111411201
rs28668357
rs141783718
rs117536803
rs78724043
rs75806039
rs79866820
rs78991596
rs4991950
rs35227938
rs79128749
rs115584712
rs117464968
rs73211628
rs73211630
rs2037819
rs117425031
rs11716071
rs6768460
rs28709027
rs7430092
rs28535305
rs4508775
rs28698892
rs34553244
rs28567732
rs79574748
rs77170714
rs9831991
rs12492686
rs1881309
rs11924146
rs76398045
rs2141345
rs78994581
rs7631112
rs7644986
rs62391971
rs1919002
rs1528303
rs11915523
rs1919003
rs7611077
rs9869839
rs7647194
rs7613382
rs11928370
rs9877508
rs9819838
rs11925130
rs11929184
rs11918682
rs6772017
rs76080337
rs7651766
rs56299781
rs6775476
rs7644204
rs4855694
rs4432640
rs77709224
rs4446203
rs1283093
rs1283091
rs6799242
rs6790941
rs143465876
rs62391975
rs968110
rs28689759
rs76064316
rs1283109
rs9821094
rs55815637
rs1283108
rs1283107
rs1283106
rs13083217
rs1283105
rs61308451
rs1283104
rs1283103
rs73851524
rs1283102
rs141096121
rs1283101
rs35128458
rs34757717
rs1283100
rs28491136
rs62391977
rs1299331
rs56009358
rs9862762
rs12629502
rs1283098
rs80021538
rs1283097
rs744105
rs11710776
rs793618
rs793617
rs1283112
rs3887373
rs59554978
rs73851529
rs78083880
rs793613
rs55865748
rs1298166
rs807556
rs75869230
rs79081488
rs793611
rs9816917
rs1283111
rs75965923
rs13319227
rs13074296
rs115100412
rs148732488
rs73194536
rs2399132
rs9871413
rs4629330
rs793610
rs709567
rs73194541
rs2399133
rs2912103
rs78439171
rs3849194
rs16853320
rs2399134
rs12635537
rs16853322
rs72620089
rs12489299
rs4855598
rs79563554
rs7645377
rs7633904
rs113625254
rs7614164
rs74988229
rs9847558
rs9867626
rs9848471
rs3909652
rs112505467
rs73194546
rs145516180
rs186332253
rs114867702
rs9853910
rs112629818
rs2553942
rs9288847
rs7651309
rs2081512
rs111764875
rs929980
rs141296438
rs3909651
rs79611799
rs111276018
rs118050025
rs3936680
rs3849195
rs112630574
rs4855600
rs3843833
rs111320458
rs9790188
rs72620090
rs73194548
rs77088439
rs72620091
rs113028742
rs111453161
rs145743397
rs2399135
rs2399136
rs182713550
rs75939319
rs59156506
rs61476001
rs74754296
rs9823214
rs200571202
rs201406106
rs11918356
rs572884665
rs139136578
rs79477395
rs75448581
rs9814338
rs9855440
rs9855461
rs75347917
rs28520406
rs28560057
rs12493334
rs4855601
rs77685990
rs113632990
rs77579518
rs79375582
rs76264401
rs16853336
rs28420528
rs28432904
rs28461332
rs28715138
rs16853338
rs1991248
rs79218789
rs77590364
rs77348096
rs111667243
rs77753526
rs12495054
rs12495060
rs117564953
rs9866284
rs76715915
rs2553962
rs7651062
rs78720659
rs77598256
rs793615
rs813959
rs9827222
rs75890163
rs793614
rs139210063
rs9832228
rs76615319
rs59305446
rs807557
rs79810240
rs6437729
rs57855691
rs58410209
rs11918378
rs11918494
rs2673632
rs58624139
rs57567024
rs13317820
rs2673633
rs13321184
rs72620092
rs77112049
rs72947667
rs72947670
rs16853345
rs59174102
rs72620093
rs72947671
rs78319389
rs74435055
rs809421
rs58593767
rs113445250
rs2553951
rs73194564
rs2553947
rs2553946
rs6780473
rs79876585
rs74357498
rs140357500
rs76403427
rs78591178
rs4855744
rs2399137
rs146265160
rs77920129
rs2081513
rs77552891
rs74700461
rs79576411
rs1087254
rs114745357
rs79511507
rs78811904
rs4855745
rs4855602
rs7641355
rs10933895
rs116842124
rs13097136
rs10933896
rs12494162
rs11716480
rs75451661
rs76003293
rs2399138
rs709538
rs12629430
rs10933897
rs60018922
rs59406384
rs57713937
rs13091308
rs79325932
rs12636177
rs12633565
rs12636205
rs78389563
rs35083285
rs16853372
rs34689649
rs11713730
rs11709628
rs10933898
rs10804457
rs10804458
rs10804459
rs12633568
rs9824973
rs9881338
rs9682185
rs9680918
rs9680908
rs9680915
rs150041284
rs7615128
rs7639744
rs7617714
rs2676364
rs2292744
rs1878350
rs10933899
rs17194101
rs6778243
rs9682767
rs9682168
rs10933900
rs9681640
rs9682344
rs2676365
rs11710488
rs2676366
rs11710534
rs34449844
rs11710565
rs2553954
rs72949649
rs2553955
rs2673637
rs9837022
rs9856920
rs9857055
rs2673636
rs76639833
rs2673635
rs57001364
rs57570262
rs2676367
rs9847338
rs149131708
rs11712231
rs77759995
rs793606
rs793537
rs793609
rs9856825
rs9877384
rs6796164
rs76705271
rs9867356
rs9867290
rs9872246
rs114857906
rs938431
rs9855687
rs2162185
rs1515541
rs938432
rs2042686
rs2676356
rs2673641
rs142783246
rs9871434
rs2138252
rs188076937
rs72931812
rs709539
rs1607109
rs150089999
rs9989971
rs1067911
rs13321500
rs1914276
rs709540
rs709541
rs709542
rs139758434
rs12630951
rs115476973
rs709544
rs709545
rs709546
rs4855603
rs709547
rs709548
rs709549
rs79241153
rs78269321
rs73196647
rs142783761
rs793532
rs117021023
rs793533
rs793534
rs709550
rs697963
rs697964
rs709551
rs709552
rs12634245
rs2176089
rs1356301
rs75954806
rs193123830
rs709568
rs709555
rs793535
rs11712635
rs16853406
rs112073330
rs9848217
rs186879815
rs811098
rs1516828
rs730552
rs74404731
rs10933901
rs2676358
rs2673640
rs2553944
rs2553943
rs190025764
rs76118695
rs793544
rs17807525
rs709558
rs75162492
rs150475481
rs11706666
rs709559
rs80255562
rs75414177
rs697965
rs78685084
rs6782559
rs2248981
rs793598
rs793545
rs144094887
rs709560
rs709561
rs709562
rs793600
rs709563
rs13067912
rs793546
rs16853423
rs709564
rs117360444
rs3811061
rs11717583
rs11706192
rs793547
rs793548
rs1533468
rs1515542
rs1515543
rs2676360
rs1356302
rs1356303
rs79984611
rs1400409
rs793551
rs1516826
rs793552
rs793553
rs79350694
rs72620094
rs1829187
rs10511263
rs80204218
rs2673642
rs2673643
rs793556
rs807474
rs140880684
rs187658687
rs62263292
rs7610766
rs793557
rs11709763
rs2673644
rs28526831
rs1516827
rs709566
rs793554
rs77909172
rs793555
rs13088233
rs35121492
rs35792689
rs2673645
rs796981
rs809417
rs811099
rs28712783
rs34436682
rs181972241
rs709565
rs871211
rs812658
rs1400410
rs187933849
rs80108871
rs793539
rs77159910
rs793540
rs138364406
rs793541
rs793542
rs793543
rs11717339
rs6778611
rs9869223
rs2673647
rs76241390
rs17808412
rs7611467
rs793549
rs79030239
rs793550
rs75737648
rs2676371
rs2676370
rs2673649
rs2676369
rs147414944
rs117117590
rs78305029
rs76629150
rs147194389
rs6793908
rs1400411
rs141411299
rs7630522
rs11721296
rs115462325
rs60522692
rs113628372
rs34576547
rs35568017
rs12330850
rs76323577
rs76381534
rs116992975
rs76562590
rs4855751
rs147639336
rs189702012
rs9759096
rs74535005
rs6809605
rs6809614
rs7611829
rs138328675
rs76275289
rs7627215
rs7649780
rs13089832
rs9836395
rs6785039
rs6437734
rs141114416
rs6798341
rs75701938
rs885190
rs12633354
rs144466515
rs9845513
rs1282548
rs41517052
rs55652157
rs1282549
rs1298162
rs4597706
rs7625409
rs2676363
rs117885545
rs13092776
rs13092989
rs55715782
rs2676362
rs2676361
rs3914624
rs4855752
rs4855753
rs1282535
rs3914623
rs6785450
rs1282532
rs6778790
rs1850344
rs374312107
rs1282536
rs1298903
rs1429
rs144368433
rs1960168
rs11922626
rs11923890
rs7433515
rs139971608
rs113946634
rs1282537
rs1282538
rs113338078
rs12638417
rs75957644
rs6763295
rs1028162
rs1282541
rs1282542
rs2176331
rs2090408
rs7629840
rs1282545
rs9880129
rs9824852
rs148653893
rs59511673
rs1568423
rs836927
rs9814575
rs836925
rs10511261
rs56275065
rs17202946
rs75749155
rs1097514
rs117871923
rs6769923
rs1299704
rs1516825
rs143415833
rs6437736
rs1356915
rs960062
rs78123483
rs76816262
rs75713362
rs1963385
rs146865474
rs9845258
rs74640097
rs17809214
rs12487625
rs116915218
rs12488266
rs117641631
rs75312363
rs80084638
rs9822490
rs9822866
rs74642722
rs73850104
rs76889214
rs17469251
rs140732915
rs6781000
rs2042758
rs1426954
rs1426953
rs2174015
rs1820527
rs10513196
rs1426952
rs582543
rs75460106
rs1365629
rs80115318
rs1346272
rs1365628
rs737217
rs11925707
rs10511260
rs10933904
rs11927696
rs62263340
rs11927739
rs9851647
rs498029
rs2174016
rs7433834
rs73202912
rs80326644
rs513007
rs74762549
rs62263344
rs16853589
rs644342
rs184427589
rs662291
rs139641236
rs57964862
rs146254205
rs9814405
rs2895323
rs16853606
rs182799783
rs62263348
rs747103
rs13060816
rs609613
rs609642
rs78270266
rs74970984
rs113532538
rs138919873
rs74818536
rs9851055
rs667792
rs56859585
rs681578
rs683035
rs58603116
rs600099
rs77517516
rs575685
rs1282401
rs686504
rs1697692
rs1697691
rs649925
rs593867
rs606028
rs16853678
rs16853679
rs713592
rs670752
rs696377
rs551861
rs709529
rs189338146
rs78324708
rs636952
rs139652566
rs602959
rs74971584
rs150061418
rs192304991
rs77014457
rs77442427
rs631400
rs660035
rs13318675
rs75803440
rs654060
rs117078843
rs609777
rs9836754
rs186922399
rs667172
rs142985310
rs16853706
rs80161661
rs643938
rs2177408
rs149682352
rs638702
rs624093
rs612846
rs35804300
rs618284
rs630850
rs661276
rs1365627
rs676556
rs12053833
rs12054310
rs700417
rs614409
rs658595
rs659888
rs600440
rs16853734
rs329920
rs167924
rs329926
rs35957842
rs329925
rs71319268
rs9862105
rs9879864
rs11925392
rs79689191
rs16853756
rs329923
rs329922
rs23534
rs329921
rs193038
rs28666434
rs9867809
rs13087915
rs35744194
rs13326227
rs4855608
rs6779452
rs6782394
rs12495935
rs78509118
rs13098734
rs1021504
rs9848674
rs6789529
rs140918553
rs9858953
rs17811616
rs141197988
rs144006013
rs371743108
rs9879617
rs11918431
rs10433377
rs10460809
rs187774190
rs77395863
rs73206990
rs148175409
rs143755278
rs9883282
rs9846246
rs137913273
rs142872177
rs9838703
rs192409752
rs184265756
rs36120511
rs76484061
rs75917768
rs143627309
rs6789151
rs6802235
rs58485349
rs117736160
rs16853787
rs145128715
rs144749136
rs142492357
rs79990982
rs11705796
rs3761963
rs13065073
rs9862385
rs1032479
rs73208531
rs144872285
rs9873274
rs75489265
rs35255150
rs17812080
rs11719879
rs9875732
rs11710737
rs9834110
rs6437740
rs17206814
rs184197979
rs137871094
rs13066717
rs79945589
rs4855765
rs1494498
rs187333196
rs36018692
rs74977068
rs2049339
rs2049340
rs143668477
rs10804463
rs3761964
rs79779102
rs73210232
rs143730742
rs1403774
rs1826660
rs76658930
rs13069015
rs9288853
rs62262034
rs76663837
rs78785123
rs78808858
rs10933913
rs10511264
rs62262059
rs41334246
rs6802705
rs76282863
rs13324371
rs117599734
rs34122256
rs9871235
rs62263961
rs75315315
rs147500841
rs10511265
rs873093
rs9834673
rs1389795
rs4855767
rs9839178
rs144758181
rs17207620
rs11714512
rs11710637
rs963110
rs963111
rs147914433
rs139987700
rs7634587
rs4855768
rs144661858
rs117136650
rs11707455
rs79801045
rs147980657
rs1053471
rs11715679
rs79587975
rs2131949
rs2172730
rs78092648
rs2029773
rs9832537
rs6437748
rs77580876
rs140409201
rs117270664
rs6768916
rs62263987
rs9849845
rs12695172
rs2172734
rs9816888
rs12493874
rs72943079
rs6437751
rs1908324
rs6773830
rs35799408
rs146177788
rs11720764
rs11715719
rs10933916
rs75767299
rs36043324
rs1494497
rs79875988
rs76113479
rs9831116
rs12186089
rs4855773
rs7633858
rs4129550
rs13070401
rs79090426
rs76631788
rs7626868
rs7649026
rs7627127
rs35349351
rs75515191
rs74645423
rs10460810
rs75996965
rs7644809
rs10933917
rs6773652
rs7645507
rs77642849
rs138181478
rs74349783
rs1897495
rs1897496
rs4855612
rs185452036
rs143934296
rs16853898
rs149592572
rs117409822
rs9852257
rs79240314
rs13092666
rs13097121
rs1864894
rs1864895
rs2043261
rs138309393
rs117946242
rs34096942
rs35768529
rs76198814
rs142559268
rs75189185
rs117707735
rs71319278
rs9875001
rs4437137
rs2163728
rs9881309
rs13322960
rs2082374
rs2099308
rs28387018
rs149128078
rs1368256
rs28668039
rs6785336
rs9818603
rs4392414
rs6789170
rs9879639
rs1991782
rs6792298
rs10804465
rs2082373
rs4479594
rs4404444
rs2399215
rs11707020
rs75818596
rs10755066
rs11707950
rs77924579
rs79019824
rs77699477
rs13317948
rs1991783
rs11721139
rs62264009
rs6773129
rs6797873
rs4855778
rs6798345
rs73853005
rs6437755
rs10933920
rs78012978
rs10933921
rs6772533
rs1432598
rs1432597
rs724461
rs6806753
rs16853945
rs960470
rs960471
rs840286
rs117362525
rs76248766
rs709524
rs709523
rs76177252
rs709522
rs34206370
rs709521
rs12633960
rs709520
rs78538631
rs709519
rs840288
rs709518
rs709517
rs697962
rs709516
rs78002162
rs709515
rs709514
rs77275934
rs117703233
rs78727096
rs118034417
rs4247450
rs11707678
rs1700452
rs1432595
rs1437235
rs1437234
rs1437233
rs1437232
rs3910485
rs1653905
rs1653906
rs1700456
rs1653907
rs4974375
rs4974374
rs1700457
rs1347651
rs1370283
rs1368255
rs80312787
rs75172902
rs12630342
rs858825
rs844473
rs709439
rs697954
rs709437
rs697952
rs3866221
rs840425
rs840424
rs858823
rs840423
rs861452
rs709513
rs13086279
rs78815027
rs709511
rs36113367
rs12634720
rs709510
rs9831003
rs9868359
rs10933925
rs1437240
rs13322639
rs76288446
rs79705010
rs4855779
rs9837335
rs9861097
rs34113315
rs35355004
rs1370286
rs1347652
rs2163723
rs6799066
rs6799193
rs75620952
rs6800099
rs1437239
rs1437238
rs1437237
rs6803097
rs34846285
rs10933926
rs12638978
rs17228803
rs1437236
rs147365801
rs1370285
rs1370284
rs4855614
rs4855780
rs7625167
rs4974372
rs6437758
rs6785736
rs7634272
rs4519696
rs9826639
rs6774951
rs13078925
rs1370281
rs1370280
rs34647537
rs62262301
rs13092316
rs10933927
rs10933928
rs1370279
rs117619053
rs9831459
rs934677
rs2399218
rs13090662
rs145495207
rs934676
rs7636577
rs934675
rs7614471
rs934674
rs9814498
rs140673001
rs9288859
rs7650758
rs4431105
rs4974387
rs7632266
rs7610126
rs6790356
rs11711293
rs1816592
rs6794289
rs12487898
rs697961
rs13092082
rs11707812
rs709506
rs13081628
rs57999941
rs2163726
rs2163727
rs697960
rs709505
rs11708384
rs709504
rs709503
rs709502
rs840281
rs55887743
rs709500
rs113778880
rs709499
rs840282
rs709498
rs709497
rs17826288
rs117086445
rs12486547
rs709496
rs78338714
rs709494
rs11709371
rs709490
rs1653902
rs709488
rs709487
rs709486
rs709485
rs709484
rs141887965
rs709483
rs55812350
rs709482
rs709481
rs709480
rs709479
rs75499466
rs858762
rs840283
rs865169
rs863465
rs1619187
rs1700448
rs709477
rs4383527
rs709476
rs709475
rs697959
rs709472
rs9841836
rs28636524
rs35887155
rs709470
rs709469
rs709468
rs709467
rs697958
rs697957
rs709465
rs9845309
rs62262334
rs7638293
rs877859
rs709453
rs142180366
rs709451
rs76009270
rs57886585
rs58155302
rs58456303
rs6769636
rs1368258
rs709450
rs6437761
rs7649924
rs9823579
rs9828514
rs6798831
rs13062097
rs1657582
rs4855784
rs13068362
rs13093493
rs11715159
rs934673
rs10514748
rs1866001
rs9821923
rs2010031
rs709442
rs76185701
rs709441
rs78202830
rs7621004
rs9881040
rs186177658
rs117845662
rs149226684
rs9835822
rs696375
rs696372
rs696371
rs10804466
rs67802191
rs9859911
rs141712252
rs9865320
rs12638894
rs9824025
rs9809413
rs7614400
rs13082419
rs12489680
rs1344878
rs1344877
rs1344876
rs7617649
rs7639961
rs7632057
rs6790456
rs696369
rs77252783
rs117953259
rs9830474
rs55656137
rs13084719
rs7625134
rs9860959
rs12494209
rs2163724
rs2116692
rs6797205
rs6797306
rs6785917
rs6786010
rs6786106
rs7622560
rs6437763
rs183706887
rs150684216
rs9288860
rs10049267
rs13068587
rs13088907
rs12633408
rs11712272
rs6790265
rs34709920
rs12634052
rs6437764
rs78957057
rs79864817
rs16854140
rs146397417
rs113366070
rs7628143
rs17827366
rs78787609
rs696048
rs2163725
rs696367
rs146136779
rs12053889
rs696366
rs1006044
rs56047435
rs56297124
rs16854148
rs9876161
rs117218433
rs696365
rs2116693
rs11715122
rs2271054
rs143442617
rs3206652
rs9879947
rs41267009
rs77190948
rs696364
rs2007775
rs117960314
rs141622665
rs9855486
rs4974386
rs137991987
rs55794936
rs78567403
rs4855615
rs150835453
rs697951
rs12695175
rs3762679
rs73198398
rs7653452
rs3804638
rs56319702
rs72620098
rs6771677
rs765090
rs765091
rs11715299
rs12494095
rs12488322
rs10933931
rs143936304
rs61053975
rs56063635
rs144358948
rs56087650
rs3804639
rs9881756
rs151216934
rs13067707
rs11712440
rs3804640
rs17827795
rs12638945
rs4855617
rs11705815
rs59866026
rs117735672
rs75593859
rs4855618
rs2289079
rs989305
rs3804641
rs12330590
rs147813236
rs7619476
rs35159203
rs35397021
rs147436956
rs17827915
rs326346
rs718689
rs12486124
rs327133
rs3804642
rs326341
rs3762681
rs141768347
rs59719634
rs60171151
rs326342
rs162066
rs60429561
rs76731736
rs187414412
rs6796011
rs59729164
rs62264069
rs140234058
rs326361
rs78924750
rs326360
rs326359
rs12630206
rs17828045
rs186444104
rs1561029
rs326358
rs327139
rs3749274
rs162064
rs34154497
rs326356
rs326355
rs79429418
rs74683410
rs9858866
rs4855619
rs61224082
rs7649316
rs78456010
rs74474327
rs34937412
rs35168062
rs17231712
rs4855620
rs13075747
rs12490871
rs2117762
rs76428539
rs62264093
rs7648181
rs75476641
rs162070
rs78787436
rs73200321
rs7616463
rs4855552
rs57550393
rs161880
rs162069
rs4855622
rs78000837
rs170534
rs62264095
rs76978584
rs114562923
rs55991325
rs326338
rs721328
rs11926884
rs12485895
rs326347
rs326348
rs68044584
rs11922336
rs148228788
rs326349
rs139469233
rs116892936
rs17232205
rs326350
rs62264097
rs9839167
rs7633919
rs141232360
rs17232226
rs374917803
rs150466179
rs117437723
rs12634669
rs57625411
rs17828607
rs162074
rs326351
rs199531511
rs80311355
rs162073
rs74984139
rs77864091
rs369121724
rs326352
rs326353
rs13072473
rs9858939
rs13077007
rs6769732
rs374166493
rs62264098
rs62264099
rs72620099
rs13090346
rs327148
rs60417658
rs138671771
rs9841475
rs118184974
rs6788515
rs327154
rs326324
rs138649797
rs79162993
rs326325
rs118018802
rs9822398
rs10514749
rs16854238
rs57645341
rs78903881
rs12485266
rs118058215
rs57182717
rs57585440
rs59107359
rs1435635
rs60140727
rs72931609
rs10514750
rs62264106
rs17232450
rs2117761
rs60080056
rs58300903
rs11920542
rs57414689
rs58004035
rs72931612
rs4855554
rs11920797
rs11921625
rs150696515
rs117635492
rs62264141
rs326345
rs147902513
rs62264142
rs78394934
rs34161295
rs11926978
rs11919348
rs326344
rs62264143
rs11923518
rs17232556
rs17232563
rs145750184
rs76893212
rs189010
rs72931621
rs4855623
rs62264144
rs62264145
rs62264146
```
