## Supplementary material for "Characterization of shared and ancestry-specific signals driving complex traits using multi-ancestry fine-mapping": susiex_nc3.cs80.cs

```
CS_ID	SNP	BP	REF_ALLELE	ALT_ALLELE	REF_FRQ	BETA	SE	-LOG10P	CS_PIP	OVRL_PIP
1	rs167924	107379837	G,G	A,A	0.362823,0.017857	0.0229359,0.0355154	0.00411209,0.0322784	7.61307,0.566697	0.162608	0.163207
1	rs2029773	107544646	C,C	G,G	0.5,0.977182	-0.0193097,-0.0354606	0.0039543,0.0286274	5.98144,0.666638	0.0630921	0.0631166
1	rs6437748	107545170	A,A	G,G	0.503976,0.989087	-0.0190884,-0.0451417	0.00395442,0.0411453	5.85842,0.564499	0.0504294	0.0504537
1	rs2172730	107543491	G,G	A,A	0.492048,0.977182	-0.0188533,-0.0343525	0.0039548,0.0286274	5.72863,0.638001	0.0335556	0.0335742
1	rs6764391	107542894	A,NA	T,NA	0.66998,NA	-0.0196673,NA	0.00420473,NA	5.53684,NA	0.0183818	0.0184694
1	rs6437751	107550583	A,A	T,T	0.477137,0.974206	-0.017425,-0.0260065	0.00395844,0.0269663	4.96953,0.475161	0.0174476	0.0174571
1	rs6773830	107551087	C,C	T,T	0.477137,0.974206	-0.0173374,-0.0264	0.00395844,0.0269663	4.92533,0.484683	0.0163682	0.0163774
1	rs623738	107244359	C,NA	T,NA	0.727634,NA	-0.0225823,NA	0.00444126,NA	6.43383,NA	0.0160453	0.0168222
1	rs671913	107237696	T,NA	C,NA	0.72664,NA	-0.0224575,NA	0.00443621,NA	6.38278,NA	0.0151078	0.0159269
1	rs12695172	107548934	T,T	C,C	0.475149,0.974206	-0.017564,-0.0230688	0.00395919,0.0269663	5.03842,0.40639	0.0148162	0.0148256
1	rs683194	107299698	G,NA	A,NA	0.719682,NA	-0.0219628,NA	0.00440194,NA	6.21763,NA	0.0147418	0.0153743
1	rs6768916	107547965	A,A	G,G	0.528827,0.029762	0.0173444,0.0217533	0.00396089,0.0251555	4.92346,0.412093	0.0135507	0.0135592
1	rs6802043	107538740	T,NA	C,NA	0.664016,NA	-0.0195655,NA	0.00418592,NA	5.52988,NA	0.0130851	0.0131464
1	rs6777608	107538782	T,NA	A,NA	0.664016,NA	-0.0195176,NA	0.00418592,NA	5.50568,NA	0.0125854	0.0126448
1	rs10460809	107419996	C,C	G,G	0.733598,0.082341	0.0201727,-0.00483491	0.00447241,0.0155509	5.18922,0.121553	0.0123258	0.0123865
1	rs9818299	107537098	C,NA	G,NA	0.664016,NA	-0.0194261,NA	0.00418592,NA	5.45961,NA	0.0116876	0.0117438
1	rs9816888	107549699	G,G	A,A	0.475149,0.974206	-0.0173407,-0.022005	0.00395919,0.0269663	4.92533,0.382487	0.0116237	0.0116317
1	rs9849845	107548789	T,T	G,G	0.524851,0.025794	0.017337,0.0217944	0.00395919,0.0269661	4.92346,0.377819	0.0114964	0.0115044
1	rs7610096	107537515	C,NA	T,NA	0.664016,NA	-0.0193825,NA	0.00418592,NA	5.43774,NA	0.0112847	0.0113394
1	rs2172734	107549462	G,G	A,A	0.524851,0.025794	0.017337,0.020927	0.00395919,0.0269661	4.92346,0.358804	0.0111459	0.0111538
1	rs62263987	107548614	G,G	A,A	0.528827,0.029762	0.0173018,0.0177269	0.00396089,0.0251555	4.90207,0.317854	0.0111141	0.0111218
1	rs12493874	107550132	A,A	C,C	0.525845,0.025794	0.0173387,0.0196657	0.00395959,0.0269661	4.92346,0.331769	0.0105173	0.0105249
1	rs9849007	107539330	C,NA	T,NA	0.664016,NA	-0.0192909,NA	0.00418592,NA	5.39195,NA	0.0104867	0.0105384
1	rs10433377	107417360	A,A	G,G	0.733598,0.079365	0.0199438,-0.00278095	0.00447241,0.0158141	5.08498,0.0652946	0.0104723	0.0105225
1	rs6808795	107540714	A,NA	G,NA	0.66004,NA	-0.0191006,NA	0.00417389,NA	5.32471,NA	0.0101316	0.0101829
1	rs6772524	107540241	A,NA	T,NA	0.66004,NA	-0.0188743,NA	0.00417389,NA	5.21286,NA	0.00846948	0.00851435
1	rs678825	107256955	A,NA	G,NA	0.728628,NA	-0.0217154,NA	0.00444635,NA	5.98288,NA	0.00840297	0.00879486
1	rs583593	107253001	A,NA	G,NA	0.728628,NA	-0.0216708,NA	0.00444635,NA	5.96076,NA	0.00813114	0.00851056
1	rs6789529	107404701	T,T	C,C	0.733598,0.078373	0.0196245,-0.00844031	0.00447241,0.0159053	4.94139,0.225005	0.00784424	0.00789021
1	rs507078	107246785	T,NA	G,NA	0.728628,NA	-0.0215769,NA	0.00444635,NA	5.91442,NA	0.00759091	0.00794554
1	rs600011	107295392	C,NA	A,NA	0.727634,NA	-0.0215031,NA	0.00444126,NA	5.89023,NA	0.00753389	0.0078817
1	rs13084588	107409104	G,NA	A,NA	0.873757,NA	-0.0175211,NA	0.00595306,NA	2.48835,NA	0.00748811	0.00750326
1	rs638030	107273294	G,NA	A,NA	0.727634,NA	-0.0215031,NA	0.00444126,NA	5.89023,NA	0.0071169	0.00746583
1	rs74901027	107483359	C,NA	T,NA	0.958251,NA	0.0359852,NA	0.00988495,NA	3.5651,NA	0.00697358	0.00726656
1	rs1648890	107285743	A,NA	C,NA	0.729622,NA	-0.0214211,NA	0.00445148,NA	5.82583,NA	0.00685589	0.00716972
1	rs709530	107284595	C,NA	T,NA	0.729622,NA	-0.0213768,NA	0.00445148,NA	5.80422,NA	0.00664034	0.00694448
1	rs647628	107286416	T,NA	A,NA	0.728628,NA	-0.0213522,NA	0.00444635,NA	5.80422,NA	0.00645495	0.00676489
1	rs638293	107318320	T,NA	A,NA	0.257455,NA	0.0212111,NA	0.00452197,NA	5.56495,NA	0.00626194	0.00646076
1	rs7644809	107564459	C,C	T,T	0.442346,0.986111	-0.0177771,0.00313576	0.00398085,0.0365264	5.09784,0.0307769	0.00625007	0.00632426
1	rs11918431	107417178	A,A	T,T	0.291252,0.920635	-0.0186951,0.0025341	0.0043517,0.0158141	4.75976,0.0591402	0.00573023	0.00576307
1	rs11715679	107532069	G,G	A,A	0.76839,0.924603	0.0168812,0.027311	0.00468673,0.0161901	3.50048,1.03799	0.00454284	0.00458019
1	rs28491136	106964051	T,T	C,C	0.780318,0.53869	0.0149885,0.0178075	0.00477536,0.00857506	2.77034,1.42214	0.00374947	0.00425045
1	rs118058215	107867309	NA,A	NA,G	NA,0.981151	NA,0.101847	NA,0.0314332	NA,2.92267	0.00359811	0.0038615
1	rs193038	107390579	T,T	C,C	0.727634,0.077381	0.0182237,-0.00906482	0.00444126,0.0159983	4.39002,0.24338	0.00313137	0.00315326
1	rs23534	107389086	T,T	C,C	0.727634,0.077381	0.0182237,-0.00901618	0.00444126,0.0159983	4.39002,0.24181	0.00313071	0.00315256
1	rs114892940	107391229	A,NA	G,NA	0.950298,NA	0.0318,NA	0.00909753,NA	3.32491,NA	0.00300338	0.00316116
1	rs73194605	107540058	T,NA	C,NA	0.814115,NA	-0.0136118,NA	0.00508247,NA	2.13063,NA	0.00226948	0.00227447
1	rs34920932	107537158	T,NA	C,NA	0.814115,NA	-0.0136118,NA	0.00508247,NA	2.13063,NA	0.00226948	0.00227447
1	rs67944096	107403069	G,NA	A,NA	0.888668,NA	-0.014668,NA	0.00628579,NA	1.70728,NA	0.00181387	0.00181939
1	rs71319272	107431267	G,NA	A,NA	0.892644,NA	-0.0153564,NA	0.00638686,NA	1.79048,NA	0.00166667	0.00167175
1	rs73194611	107544376	A,NA	T,NA	0.902585,NA	-0.016199,NA	0.00666778,NA	1.82039,NA	0.00162237	0.00162737
1	rs35974061	107426626	A,NA	C,NA	0.892644,NA	-0.0152609,NA	0.00638686,NA	1.77277,NA	0.00159955	0.00160453
1	rs17811616	107409388	C,C	A,A	0.719682,0.076389	0.0170623,-0.00628927	0.00440194,0.0160932	3.97408,0.157426	0.00156501	0.00157772
1	rs13095440	107453557	T,NA	C,NA	0.89165,NA	-0.0150589,NA	0.00636104,NA	1.74677,NA	0.00155562	0.00156054
1	rs9288853	107482793	T,T	C,C	0.2167,0.065476	-0.0147179,-0.0296407	0.00479895,0.0172809	2.66498,1.06397	0.00135335	0.00136902
1	rs17232450	107869895	T,T	C,C	0.892644,0.893849	-0.0275438,-0.0419786	0.00638686,0.0138774	4.79221,2.60438	0.00131563	0.00684688
1	rs76658930	107482495	T,T	C,C	0.785288,0.925595	0.0150848,0.0263029	0.00481501,0.0162889	2.76169,0.973223	0.00130908	0.00132759
1	rs35456284	107441933	G,NA	A,NA	0.89165,NA	-0.0146375,NA	0.00636104,NA	1.66989,NA	0.00130075	0.00130524
1	rs600440	107374323	G,G	T,T	0.464215,0.073413	0.0150736,-0.00326797	0.00396447,0.0163898	3.84338,0.0747099	0.00105574	0.00107032
1	rs700417	107368746	G,G	A,A	0.465209,0.073413	0.0151192,-0.0039649	0.00396391,0.0163898	3.86448,0.0921333	0.00105118	0.00106631
1	rs115833440	107076570	T,NA	C,NA	0.986084,NA	-0.0412869,NA	0.0168779,NA	1.84054,NA	0.00104942	0.00106698
1	rs329926	107380821	G,G	A,A	0.465209,0.073413	0.0150239,-0.00209702	0.00396391,0.0163898	3.82235,0.0466312	0.0010175	0.00103122
1	rs661276	107365549	C,C	T,T	0.467197,0.073413	0.0150675,-0.00466093	0.00396284,0.0163898	3.84338,0.110072	0.000988818	0.00100354
1	rs58004035	107871891	A,A	C,C	0.892644,0.894841	-0.0269149,-0.0413603	0.00638686,0.013935	4.60072,2.52337	0.000950335	0.00427267
1	rs76816262	107211732	NA,A	NA,G	NA,0.979167	NA,0.0689079	NA,0.0299292	NA,1.67132	0.000930578	0.000980795
1	rs11920542	107871854	T,T	C,C	0.892644,0.894841	-0.0266853,-0.0419041	0.00638686,0.013935	4.53182,2.57882	0.000923939	0.0041629
1	rs11707455	107519777	G,G	A,A	0.771372,0.925595	0.0143543,0.0256998	0.00470807,0.0162889	2.63885,0.940725	0.000901134	0.000912921
1	rs58300903	107871847	G,G	A,A	0.89165,0.894841	-0.0265774,-0.0416589	0.00636104,0.013935	4.53182,2.55374	0.000892551	0.00388934
1	rs10514750	107868661	A,A	G,G	0.892644,0.893849	-0.0264797,-0.04223	0.00638686,0.0138774	4.47058,2.63045	0.000888056	0.00403835
1	rs57414689	107871870	T,T	C,C	0.892644,0.894841	-0.0265083,-0.0421535	0.00638686,0.013935	4.47907,2.60445	0.000887979	0.00396509
1	rs2117761	107870139	T,T	A,A	0.892644,0.893849	-0.0265674,-0.0419329	0.00638686,0.0138774	4.49666,2.59965	0.000887384	0.00400868
1	rs62264106	107869757	C,C	A,A	0.89165,0.893849	-0.0264142,-0.04223	0.00636104,0.0138774	4.48299,2.63045	0.00088197	0.0042312
1	rs79779102	107476354	NA,C	NA,T	NA,0.977182	NA,0.0662622	NA,0.0286274	NA,1.68545	0.000866557	0.00090551
1	rs7626868	107562489	T,T	C,C	0.634195,0.149802	0.0138219,0.0121569	0.00410491,0.011978	3.11952,0.508449	0.000830682	0.000845524
1	rs60080056	107870306	C,C	T,T	0.892644,0.894841	-0.0265674,-0.0413569	0.00638686,0.013935	4.49666,2.52303	0.000829459	0.00355385
1	rs79864817	107749363	T,T	A,A	0.932406,0.750992	0.0244147,0.0239055	0.00787557,0.00988505	2.71336,1.80713	0.000822946	0.000943488
1	rs57182717	107867826	T,T	C,C	0.892644,0.892857	-0.0264337,-0.0414127	0.00638686,0.0138207	4.45695,2.56357	0.000817142	0.00361916
1	rs59107359	107868110	C,C	T,T	0.892644,0.892857	-0.0264337,-0.0414127	0.00638686,0.0138207	4.45695,2.56357	0.000817142	0.00361916
1	rs11920797	107872665	T,T	C,C	0.892644,0.894841	-0.0266133,-0.0410591	0.00638686,0.013935	4.51035,2.49293	0.00081673	0.00345735
1	rs60140727	107868272	G,G	A,A	0.892644,0.892857	-0.0265214,-0.0410676	0.00638686,0.0138207	4.48299,2.52814	0.000812563	0.00356378
1	rs13074399	107483205	C,NA	T,NA	0.89165,NA	-0.0137027,NA	0.00636104,NA	1.50547,NA	0.000803429	0.000807016
1	rs713592	107312280	NA,A	NA,G	NA,0.969246	NA,-0.0661957	NA,0.0247591	NA,2.12468	0.00079066	0.000857632
1	rs6779452	107398611	G,G	A,A	0.71173,0.077381	0.0158985,-0.00936138	0.00436498,0.0159983	3.56828,0.253017	0.00078024	0.000788151
1	rs10933913	107487707	T,T	C,C	0.228628,0.074405	-0.0143556,-0.0239435	0.00470807,0.0162889	2.63923,0.848993	0.000779877	0.000789992
1	rs62264146	107879730	C,C	G,G	0.892644,0.894841	-0.0265674,-0.0407611	0.00638686,0.013935	4.49666,2.46299	0.00077642	0.00320718
1	rs11921625	107872922	A,A	C,C	0.892644,0.894841	-0.0264797,-0.0410591	0.00638686,0.013935	4.47058,2.49293	0.000775677	0.00322438
1	rs34161295	107876247	C,C	T,T	0.892644,0.894841	-0.0265674,-0.0407107	0.00638686,0.013935	4.49666,2.45794	0.000772148	0.00317974
1	rs11926978	107876367	G,G	A,A	0.892644,0.894841	-0.0265674,-0.0407107	0.00638686,0.013935	4.49666,2.45794	0.000772148	0.00317974
1	rs11923518	107876850	G,G	T,T	0.892644,0.894841	-0.0265674,-0.0407107	0.00638686,0.013935	4.49666,2.45794	0.000772148	0.00317974
1	rs62264141	107873527	A,A	T,T	0.892644,0.894841	-0.0264797,-0.0410087	0.00638686,0.013935	4.47058,2.48785	0.000771356	0.00319656
1	rs62264142	107875733	C,C	T,T	0.892644,0.894841	-0.0265214,-0.0407611	0.00638686,0.013935	4.48299,2.46299	0.000762779	0.00313131
1	rs633043	107237121	C,NA	G,NA	0.89662,NA	-0.0128918,NA	0.00649407,NA	1.32674,NA	0.000759947	0.000763146
1	rs76893212	107878213	T,T	C,C	0.892644,0.894841	-0.0265674,-0.0405593	0.00638686,0.013935	4.49666,2.44282	0.000759523	0.00309908
1	rs62264145	107879516	C,C	T,T	0.892644,0.894841	-0.0266133,-0.040362	0.00638686,0.013935	4.51035,2.42319	0.000756831	0.00307028
1	rs62264144	107879274	C,C	T,T	0.892644,0.894841	-0.0265674,-0.0405089	0.00638686,0.013935	4.49666,2.43779	0.000755378	0.00307274
1	rs17207620	107513092	G,G	A,A	0.771372,0.925595	0.0141687,0.0247572	0.00470807,0.0162889	2.58216,0.890956	0.000751818	0.000761876
1	rs77909172	107120099	G,G	A,A	0.888668,0.965278	0.0204812,0.0548707	0.00628579,0.0233493	2.95051,1.72645	0.000749226	0.00109661
1	rs57585440	107868027	A,A	G,G	0.892644,0.891865	-0.0264337,-0.0404076	0.00638686,0.0137648	4.45695,2.47765	0.000746348	0.00309969
1	rs17232556	107877463	T,T	C,C	0.892644,0.894841	-0.0264797,-0.0406602	0.00638686,0.013935	4.47058,2.4529	0.000742387	0.00301196
1	rs17232563	107877538	C,C	G,G	0.892644,0.894841	-0.0264797,-0.0406098	0.00638686,0.013935	4.47058,2.44786	0.000738319	0.00298631
1	rs11919348	107876432	A,A	G,G	0.892644,0.894841	-0.0264797,-0.0406098	0.00638686,0.013935	4.47058,2.44786	0.000738319	0.00298631
1	rs62263961	107495781	G,G	T,T	0.771372,0.925595	0.0141258,0.0247598	0.00470807,0.0162889	2.56917,0.891092	0.000734665	0.000744554
1	rs62262034	107483069	T,T	C,C	0.77833,0.925595	0.0139125,0.0267741	0.00475997,0.0162889	2.45983,0.998968	0.000724608	0.000734924
1	rs13318675	107339837	G,G	A,A	0.463221,0.072421	0.014766,-0.00454477	0.00396504,0.0164928	3.70763,0.106301	0.000722676	0.000736311
1	rs1283101	106963543	G,G	A,A	0.606362,0.53869	0.00827787,0.0183807	0.00404692,0.00857506	1.38925,1.49386	0.000711502	0.000738487
1	rs696377	107313250	T,T	G,G	0.530815,0.042659	0.0143264,0.00632888	0.00396183,0.0211526	3.52424,0.116459	0.000701547	0.000736514
1	rs112829528	106885532	C,NA	G,NA	0.983101,NA	0.0336915,NA	0.0153396,NA	1.55182,NA	0.000699391	0.000719118
1	rs12495935	107399162	A,A	G,G	0.712724,0.077381	0.0156864,-0.00926417	0.00436947,0.0159983	3.4806,0.249845	0.000689975	0.000697127
1	rs9811759	107395133	G,NA	A,NA	0.833002,NA	-0.0242681,NA	0.00530104,NA	5.32839,NA	0.000658517	0.00220533
1	rs9822398	107865263	C,C	T,T	0.892644,0.891865	-0.0257688,-0.0416383	0.00638686,0.0137648	4.26216,2.60442	0.000653467	0.00272928
1	rs79689191	107385068	NA,T	NA,A	NA,0.972222	NA,0.0553645	NA,0.0260119	NA,1.47754	0.00064913	0.000677238
1	rs78957057	107749362	T,T	A,A	0.932406,0.750992	0.0244983,0.0224183	0.00787557,0.00988505	2.72894,1.63199	0.000639115	0.000729387
1	rs11922336	107845553	A,A	T,T	0.900596,0.897817	-0.0277345,-0.0363206	0.00660805,0.014113	4.56802,1.99714	0.000638759	0.00364522
1	rs10514749	107865763	T,T	C,C	0.892644,0.892857	-0.0256809,-0.0417076	0.00638686,0.0138207	4.23674,2.59406	0.00063792	0.00259693
1	rs35723425	107609499	C,NA	G,NA	0.908549,NA	-0.0150531,NA	0.00685915,NA	1.54987,NA	0.000629811	0.000634371
1	rs57645341	107866326	A,A	G,G	0.892644,0.892857	-0.025593,-0.0417575	0.00638686,0.0138207	4.2114,2.59924	0.000621417	0.00250773
1	rs80108871	107133470	C,C	T,T	0.888668,0.965278	0.0209405,0.0487121	0.00628579,0.0233493	3.06345,1.4323	0.000615924	0.000862638
1	rs62264143	107876697	C,C	T,T	0.892644,0.894841	-0.0259027,-0.0408574	0.00638686,0.013935	4.30102,2.47264	0.000610176	0.00231989
1	rs2399213	107395302	C,NA	T,NA	0.833002,NA	-0.0240817,NA	0.00530104,NA	5.25567,NA	0.0006054	0.00196753
1	rs28447555	107385668	T,NA	C,NA	0.833002,NA	-0.0240817,NA	0.00530104,NA	5.25567,NA	0.0006054	0.00196753
1	rs139641236	107262796	NA,T	NA,C	NA,0.992063	NA,-0.117817	NA,0.0481747	NA,1.83982	0.000605067	0.000647084
1	rs62261974	107296969	G,NA	A,NA	0.828032,NA	-0.0241283,NA	0.00523953,NA	5.38472,NA	0.000599712	0.00259446
1	rs71319269	107385051	C,NA	G,NA	0.895626,NA	-0.0121611,NA	0.00646666,NA	1.22164,NA	0.000597298	0.000600269
1	rs1697692	107307503	T,T	C,C	0.483101,0.957341	-0.0143978,-0.00627017	0.00395656,0.0211527	3.56268,0.115258	0.000595157	0.000637701
1	rs10511265	107500917	G,G	A,A	0.776342,0.934524	0.0143287,0.0245761	0.00474483,0.0172809	2.59705,0.809722	0.000588681	0.000596297
1	rs62262059	107488792	A,A	G,G	0.77336,0.925595	0.0139833,0.0243532	0.00472259,0.0162889	2.51327,0.870006	0.000579785	0.00058859
1	rs35772758	107297351	C,NA	T,NA	0.833996,NA	-0.0243696,NA	0.00531372,NA	5.34537,NA	0.000576276	0.00211026
1	rs10511264	107488739	A,A	G,G	0.77336,0.925595	0.0139356,0.0244142	0.00472259,0.0162889	2.49905,0.873157	0.000568287	0.000576977
1	rs643938	107354130	C,C	T,T	0.450298,0.072421	0.0139558,-0.00571514	0.00397398,0.0164928	3.35156,0.137302	0.000562021	0.000570254
1	rs329925	107382402	T,T	C,C	0.815109,0.134921	0.0161676,-0.00648054	0.005093,0.0125123	2.8236,0.218601	0.000553045	0.000558289
1	rs1053471	107526033	A,A	T,T	0.774354,0.924603	0.0137709,0.0250769	0.00472994,0.0161901	2.44397,0.915767	0.000551965	0.000560612
1	rs558598	107310227	A,NA	G,NA	0.893638,NA	-0.0120487,NA	0.00641306,NA	1.21987,NA	0.00055108	0.000553962
1	rs11710637	107514983	A,A	G,G	0.77336,0.925595	0.0138449,0.0245935	0.00472259,0.0162889	2.47213,0.882443	0.00055008	0.000558604
1	rs150466179	107849213	NA,C	NA,T	NA,0.962302	NA,-0.0490726	NA,0.0224433	NA,1.54094	0.000549387	0.000578891
1	rs601767	107300979	T,NA	A,NA	0.894632,NA	-0.011965,NA	0.00643966,NA	1.19952,NA	0.000542985	0.000545817
1	rs688226	107373474	G,NA	C,NA	0.105368,NA	0.011965,NA	0.00643966,NA	1.19951,NA	0.000542977	0.000545809
1	rs74818536	107293554	NA,C	NA,T	NA,0.981151	NA,0.0667319	NA,0.0314332	NA,1.47165	0.00053832	0.000563528
1	rs111532100	106896834	A,NA	C,NA	0.99006,NA	0.0511188,NA	0.01993,NA	1.98632,NA	0.000535072	0.000581672
1	rs682043	107303803	C,NA	T,NA	0.893638,NA	-0.011954,NA	0.00641306,NA	1.20536,NA	0.00053243	0.000535274
1	rs10460810	107563796	T,T	G,G	0.633201,0.161706	0.0134946,0.00919006	0.00410256,0.0116103	2.99814,0.367922	0.000524632	0.000535069
1	rs11714512	107513782	T,T	G,G	0.77336,0.925595	0.0137972,0.0242707	0.00472259,0.0162889	2.45803,0.865759	0.000522759	0.0005309
1	rs9839167	107847725	A,A	G,G	0.892644,0.894841	-0.0265765,-0.037044	0.00638686,0.013935	4.49936,2.10499	0.000513054	0.00232732
1	rs78538631	107614911	C,C	T,T	0.903579,0.927579	0.0144139,-0.0371109	0.00669838,0.0164929	1.50294,1.61187	0.000511824	0.000534029
1	rs793611	106977018	G,G	A,A	0.836978,0.686508	0.00702416,0.025571	0.00535253,0.0092144	0.72258,2.2582	0.000510213	0.000548824
1	rs72943079	107550505	A,A	G,G	0.843936,0.938492	0.0132324,0.0302625	0.00544795,0.0177919	1.81972,1.05081	0.000509792	0.000516113
1	rs669471	107323269	C,NA	G,NA	0.106362,NA	0.0118073,NA	0.00641306,NA	1.18308,NA	0.000505024	0.000507812
1	rs79845112	106909471	NA,G	NA,C	NA,0.967262	NA,-0.0544274	NA,0.0240217	NA,1.62956	0.000504037	0.000537315
1	rs631757	107297910	C,NA	G,NA	0.894632,NA	-0.0117259,NA	0.00643966,NA	1.16352,NA	0.000498312	0.000501054
1	rs610358	107302032	G,NA	A,NA	0.894632,NA	-0.0117259,NA	0.00643966,NA	1.16352,NA	0.000498312	0.000501054
1	rs116495417	107567716	T,NA	C,NA	0.94831,NA	0.023703,NA	0.00893021,NA	2.09972,NA	0.00049204	0.000543642
1	rs526034	107320843	C,NA	T,NA	0.107356,NA	0.011759,NA	0.00638686,NA	1.18308,NA	0.000489907	0.00049268
1	rs595192	107363861	A,NA	G,NA	0.10338,NA	0.0118446,NA	0.00649407,NA	1.16643,NA	0.000488402	0.000491101
1	rs1283102	106962929	A,A	G,G	0.594433,0.537698	0.00796488,0.0181324	0.00402677,0.00857375	1.31939,1.46293	0.000485517	0.000506682
1	rs114382396	106893919	NA,T	NA,C	NA,0.967262	NA,-0.053966	NA,0.0240217	NA,1.60785	0.000484857	0.000516831
1	rs12633960	107612781	A,A	G,G	0.903579,0.928571	0.0143662,-0.0368223	0.00669838,0.0165981	1.4952,1.57637	0.000482302	0.000503384
1	rs590388	107354552	A,NA	G,NA	0.105368,NA	0.0116301,NA	0.00643966,NA	1.14925,NA	0.000481639	0.000484348
2	rs696366	107757060	A,A	C,C	0.557654,0.865079	-0.0183947,-0.0239579	0.00398085,0.0125123	5.41765,1.25552	0.307812	0.307824
2	rs696365	107760800	G,G	A,A	0.555666,0.864087	-0.017564,-0.0251029	0.00397904,0.0124737	4.99392,1.35487	0.102136	0.102149
2	rs35159203	107802464	T,T	C,C	0.584493,0.865079	-0.0173723,-0.0282931	0.004012,0.0125123	4.82665,1.62443	0.0676438	0.0676589
2	rs765090	107785344	A,A	G,G	0.55169,0.865079	-0.0174125,-0.0256367	0.0039756,0.0125123	4.92533,1.39287	0.064137	0.0641498
2	rs327133	107807485	T,T	C,C	0.584493,0.868056	-0.0167311,-0.0326893	0.004012,0.0126309	4.51677,2.01537	0.0552056	0.0552229
2	rs989305	107799465	T,T	A,A	0.548708,0.864087	-0.0171734,-0.0268182	0.0039732,0.0124737	4.81132,1.50091	0.0490231	0.0490359
2	rs696364	107769230	T,T	C,C	0.550696,0.865079	-0.0171802,-0.0250243	0.00397478,0.0125123	4.81132,1.34197	0.0402518	0.0402643
2	rs326359	107820619	A,A	G,G	0.447316,0.12004	0.017047,0.0296839	0.00397643,0.0131525	4.74209,1.61953	0.0328426	0.0328615
2	rs2116693	107761411	T,T	C,C	0.50497,0.684524	0.0149882,0.0274518	0.00395449,0.00919868	3.82235,2.54636	0.0326	0.0327515
2	rs697951	107775167	T,T	C,C	0.496024,0.315476	-0.0151292,-0.026403	0.00395442,0.00919868	3.88507,2.38713	0.0304638	0.0305848
2	rs326346	107805553	G,G	C,C	0.581511,0.869048	-0.0162618,-0.0316764	0.00400792,0.0126714	4.30437,1.9057	0.0206571	0.0206723
3	rs2174016	107235614	C,C	T,T	0.643141,0.069444	-0.0170542,-0.0422794	0.00412703,0.0168157	4.44474,1.92345	0.225863	0.225948
3	rs1426952	107226449	G,G	A,A	0.722664,0.165675	-0.0203816,-0.0225487	0.0044164,0.0114976	5.40549,1.30225	0.0861357	0.0861683
3	rs2042758	107222811	A,A	G,G	0.722664,0.165675	-0.0203332,-0.0221034	0.0044164,0.0114976	5.38259,1.26319	0.0763132	0.0763449
3	rs6781000	107222388	C,C	T,T	0.723658,0.166667	-0.0202192,-0.0219513	0.00442129,0.0114701	5.31831,1.25454	0.0651343	0.0651655
3	rs1365629	107228565	T,T	C,C	0.723658,0.165675	-0.020034,-0.0228949	0.00442129,0.0114976	5.23184,1.33301	0.0624766	0.062507
3	rs960062	107210730	A,A	G,G	0.722664,0.166667	-0.0200118,-0.0209619	0.0044164,0.0114701	5.23184,1.16991	0.0513751	0.0514037
3	rs9814575	107201939	G,G	C,C	0.718688,0.168651	-0.0198327,-0.0219937	0.00439719,0.0114161	5.18886,1.26732	0.0435294	0.0435576
3	rs9824852	107200455	A,A	T,T	0.718688,0.168651	-0.0197405,-0.0222459	0.00439719,0.0114161	5.14606,1.28956	0.0414644	0.0414923
3	rs9845258	107214745	C,C	T,T	0.723658,0.168651	-0.0197561,-0.0212072	0.00442129,0.0114161	5.10344,1.19917	0.0399075	0.0399346
3	rs6769923	107205050	G,G	A,A	0.7167,0.168651	-0.0194269,-0.0226333	0.00438781,0.0114161	5.02072,1.32409	0.0352433	0.0352694
3	rs836927	107201428	A,A	C,C	0.579523,0.168651	-0.020304,-0.0216665	0.00400528,0.0114161	6.39875,1.23875	0.0270295	0.0273678
3	rs9288850	107213383	T,NA	A,NA	0.780318,NA	-0.0220399,NA	0.00477536,NA	5.40618,NA	0.0186176	0.0187711
3	rs35286025	107216238	G,NA	C,NA	0.780318,NA	-0.0219042,NA	0.00477536,NA	5.34693,NA	0.0165075	0.016654
3	rs1282545	107199709	C,C	T,T	0.579523,0.168651	-0.0197553,-0.0214713	0.00400528,0.0114161	6.09009,1.22185	0.0148691	0.0151097
```
