## Supplementary material for "Characterization of shared and ancestry-specific signals driving complex traits using multi-ancestry fine-mapping": susiex_nc3.cs80.snp

```
BP	SNP	PIP(CS1)	LogBF(CS1,Pop1)	LogBF(CS1,Pop2)	PIP(CS2)	LogBF(CS2,Pop1)	LogBF(CS2,Pop2)	PIP(CS3)	LogBF(CS3,Pop1)	LogBF(CS3,Pop2)
106880012	rs114779411	3.33862e-05	-1.72286	-2.04234e-10	2.09343e-07	-1.72234	-2.04234e-10	1.72824e-06	-1.71411	-2.04234e-10
106880787	rs2204685	1.60035e-05	-1.69309	-0.765107	1.02612e-07	-1.55091	-0.884454	8.57704e-07	-1.65764	-0.757071
106880967	rs116643249	0.000331033	0.779419	-0.208208	2.70505e-06	1.20149	-0.364928	2.93553e-05	1.26202	-0.143758
106881000	rs182415734	3.41038e-05	-1.7016	-2.04234e-10	2.1344e-07	-1.70296	-2.04234e-10	1.82846e-06	-1.65774	-2.04234e-10
106881442	rs193301397	4.52855e-05	-1.41802	-2.04234e-10	5.39984e-07	-0.774778	-2.04234e-10	2.43669e-06	-1.37057	-2.04234e-10
106881591	rs140374504	0.000124447	-1.21615e-10	-0.407122	8.30172e-07	-1.21615e-10	-0.344684	6.46138e-06	-1.21615e-10	-0.395369
106881884	rs7618613	1.56344e-05	-1.68712	-0.794413	1.0128e-07	-1.53859	-0.909838	8.3946e-07	-1.64959	-0.786623
106882253	rs4855566	0.000310627	0.779419	-0.271831	2.56572e-06	1.20149	-0.417809	2.73572e-05	1.26202	-0.214251
106882256	rs1406175	3.01778e-05	-1.73037	-0.0935235	1.66703e-07	-1.64901	-0.30109	1.659e-06	-1.72071	-0.0342816
106882775	rs9846321	3.52529e-05	-1.70187	0.033415	2.04361e-07	-1.56063	-0.185796	1.98868e-06	-1.66953	0.0957844
106883132	rs34796852	1.05181e-05	-1.6897	-1.18822	6.46355e-08	-1.72059	-1.17697	5.80169e-07	-1.61831	-1.18734
106883305	rs1609286	1.27207e-05	-1.68987	-0.997906	8.63145e-08	-1.54493	-1.06339	6.84451e-07	-1.64288	-0.997467
106883587	rs1609285	3.45875e-05	-1.71331	0.0257957	1.97242e-07	-1.58915	-0.192733	1.95667e-06	-1.67795	0.087982
106883601	rs1609284	1.29903e-05	-1.72383	-0.942977	8.74184e-08	-1.56594	-1.02967	6.98387e-07	-1.69946	-0.920733
106884643	rs148629058	4.41135e-05	-1.44424	-2.04234e-10	3.20794e-07	-1.29552	-2.04234e-10	1.98997e-06	-1.57309	-2.04234e-10
106885200	rs74639269	3.5637e-05	-1.65762	-2.04234e-10	2.32534e-07	-1.61728	-2.04234e-10	1.87062e-06	-1.63494	-2.04234e-10
106885532	rs112829528	0.000699391	1.3192	-2.04234e-10	4.40704e-06	1.32464	-2.04234e-10	1.53339e-05	0.468856	-2.04234e-10
106885726	rs9871416	3.05085e-05	-1.73429	-0.0787115	1.6001e-07	-1.67875	-0.312337	1.73156e-06	-1.72602	0.0138269
106885727	rs111427274	0.000437147	-1.21615e-10	0.849264	2.63571e-06	-1.21615e-10	0.810591	2.61135e-05	-1.21615e-10	1.00124
106885908	rs76491853	0.00043197	0.837351	-2.04234e-10	2.60947e-06	0.800587	-2.04234e-10	9.32745e-06	-0.02825	-2.04234e-10
106885939	rs117097513	0.000464122	-1.21615e-10	0.909141	2.79681e-06	-1.21615e-10	0.869918	2.77836e-05	-1.21615e-10	1.06323
106886433	rs117616432	0.000468633	-1.21615e-10	0.918815	2.82375e-06	-1.21615e-10	0.879503	2.80632e-05	-1.21615e-10	1.07325
106886631	rs67785360	1.48512e-05	-1.64693	-0.886	1.07035e-07	-1.46007	-0.933087	9.00343e-07	-1.50087	-0.865319
106887018	rs139320623	0.000457355	-1.21615e-10	0.894454	2.7564e-06	-1.21615e-10	0.855364	2.73644e-05	-1.21615e-10	1.04803
106887082	rs6802115	0.000158934	-0.162519	-2.04234e-10	6.8256e-07	-0.540466	-2.04234e-10	1.01476e-05	0.0560297	-2.04234e-10
106887163	rs9843720	5.07015e-05	-1.05852	-0.246532	2.24093e-07	-1.4709	-0.183353	2.84066e-06	-1.16815	-0.0490215
106887467	rs7634774	9.75854e-06	-1.70533	-1.24753	6.58067e-08	-1.64015	-1.23944	4.97405e-07	-1.73207	-1.22749
106887849	rs116919640	0.000447746	-1.21615e-10	0.873221	2.69902e-06	-1.21615e-10	0.834326	2.67694e-05	-1.21615e-10	1.02605
106887885	rs115545111	0.000447746	-1.21615e-10	0.873221	2.69902e-06	-1.21615e-10	0.834326	2.67694e-05	-1.21615e-10	1.02605
106887904	rs111334783	3.32606e-05	-1.72663	-2.04234e-10	2.08165e-07	-1.72798	-2.04234e-10	1.70666e-06	-1.72667	-2.04234e-10
106888047	rs13061320	1.02967e-05	-1.6578	-1.24139	6.20974e-08	-1.70586	-1.23175	5.78168e-07	-1.56527	-1.24384
106888595	rs9811935	2.86002e-05	-1.1804	-0.697193	1.26121e-07	-1.52676	-0.702316	1.72224e-06	-1.18396	-0.533633
106888770	rs7638052	2.49273e-05	-1.32304	-0.692005	1.16743e-07	-1.61243	-0.693916	1.46348e-06	-1.34859	-0.531801
106888884	rs150426317	6.3472e-05	-1.21615e-10	-1.08041	3.97659e-07	-1.21615e-10	-1.08072	3.11528e-06	-1.21615e-10	-1.12489
106889192	rs111932171	3.32336e-05	-1.72744	-2.04234e-10	2.08328e-07	-1.7272	-2.04234e-10	1.70528e-06	-1.72748	-2.04234e-10
106889539	rs9855147	9.9619e-06	-1.68476	-1.24747	6.37776e-08	-1.67131	-1.23961	4.95357e-07	-1.73447	-1.22922
106889753	rs112321252	0.000399488	-1.21615e-10	0.759177	2.41068e-06	-1.21615e-10	0.721347	2.37867e-05	-1.21615e-10	0.907915
106890364	rs78961831	5.39964e-05	-1.21615e-10	-1.24209	3.42692e-07	-1.21615e-10	-1.22949	2.75796e-06	-1.21615e-10	-1.24672
106890612	rs113222794	0.000212897	-1.21615e-10	0.129802	1.2931e-06	-1.21615e-10	0.0984834	1.23632e-05	-1.21615e-10	0.253514
106891283	rs115158996	6.43951e-05	-1.06597	-2.04234e-10	3.46317e-07	-1.21896	-2.04234e-10	4.37955e-06	-0.784267	-2.04234e-10
106892959	rs9837369	2.03805e-05	-1.6175	-0.598925	1.1918e-07	-1.72511	-0.560571	1.19538e-06	-1.63382	-0.448928
106893727	rs115349730	5.77926e-05	-1.21615e-10	-1.17414	3.77928e-07	-1.21615e-10	-1.13161	2.98258e-06	-1.21615e-10	-1.16842
106893919	rs114382396	0.000484857	-1.21615e-10	0.952849	2.9206e-06	-1.21615e-10	0.913228	2.90692e-05	-1.21615e-10	1.10847
106894433	rs150724912	0.000409937	-1.21615e-10	0.784997	2.47313e-06	-1.21615e-10	0.746923	2.44317e-05	-1.21615e-10	0.93467
106894530	rs377385840	6.22427e-05	-1.21615e-10	-1.09996	3.77002e-07	-1.21615e-10	-1.13407	3.0189e-06	-1.21615e-10	-1.15632
106894648	rs116439712	3.34312e-05	-1.72151	-2.04234e-10	2.09631e-07	-1.72097	-2.04234e-10	1.72532e-06	-1.7158	-2.04234e-10
106894799	rs117941440	0.000428996	-1.21615e-10	0.830441	2.58701e-06	-1.21615e-10	0.791942	2.56094e-05	-1.21615e-10	0.981747
106894901	rs75962219	6.00457e-05	-1.21615e-10	-1.1359	3.85435e-07	-1.21615e-10	-1.11194	3.09414e-06	-1.21615e-10	-1.1317
106895303	rs9858310	1.71773e-05	-1.61988	-0.767542	1.21723e-07	-1.43286	-0.83171	1.05377e-06	-1.46305	-0.745789
106895560	rs144713880	6.74923e-05	-1.21615e-10	-1.01899	4.22825e-07	-1.21615e-10	-1.01936	3.28619e-06	-1.21615e-10	-1.07148
106895579	rs1581656	3.61855e-05	-1.72464	0.0822974	1.96273e-07	-1.62215	-0.16466	2.10082e-06	-1.69455	0.17566
106896318	rs79011603	2.83737e-05	-1.27656	-0.608978	1.30141e-07	-1.58389	-0.613806	1.72313e-06	-1.2798	-0.437271
106896834	rs111532100	0.000535072	1.0514	-2.04234e-10	3.07076e-06	0.963364	-2.04234e-10	4.35544e-05	1.5128	-2.04234e-10
106897425	rs55648123	3.32606e-05	-1.72663	-2.04234e-10	2.08165e-07	-1.72798	-2.04234e-10	1.70666e-06	-1.72667	-2.04234e-10
106899104	rs7611083	3.63391e-05	-1.71814	0.0800302	2.02674e-07	-1.60235	-0.15237	2.13169e-06	-1.68239	0.178092
106899152	rs73211604	3.32606e-05	-1.72663	-2.04234e-10	2.08165e-07	-1.72798	-2.04234e-10	1.70666e-06	-1.72667	-2.04234e-10
106899321	rs4337636	1.65714e-05	-1.70475	-0.71858	1.03603e-07	-1.57723	-0.848518	9.14467e-07	-1.66053	-0.690093
106899428	rs4315683	1.50041e-05	-1.72618	-0.796498	9.13957e-08	-1.63528	-0.915836	8.06547e-07	-1.70605	-0.770155
106899814	rs73211607	6.06911e-05	-1.12521	-2.04234e-10	3.12192e-07	-1.3227	-2.04234e-10	3.00937e-06	-1.15948	-2.04234e-10
106899899	rs7636038	1.034e-05	-1.66746	-1.22753	6.30797e-08	-1.70832	-1.21359	5.66679e-07	-1.59764	-1.23153
106900250	rs57208511	3.3208e-05	-1.72821	-2.04234e-10	2.08501e-07	-1.72638	-2.04234e-10	1.70397e-06	-1.72825	-2.04234e-10
106900878	rs62322851	4.05587e-05	-1.52825	-2.04234e-10	2.08468e-07	-1.72653	-2.04234e-10	2.31551e-06	-1.42158	-2.04234e-10
106900980	rs11710997	1.75684e-05	-1.64987	-0.715035	1.22075e-07	-1.48524	-0.776444	1.08962e-06	-1.48876	-0.68663
106901185	rs78545965	0.000368539	-1.21615e-10	0.678542	2.22564e-06	-1.21615e-10	0.641482	2.18791e-05	-1.21615e-10	0.824318
106901379	rs114573262	0.000421377	-1.21615e-10	0.812522	2.54149e-06	-1.21615e-10	0.77419	2.51384e-05	-1.21615e-10	0.963186
106901437	rs148143105	0.000418731	-1.21615e-10	0.806223	2.52568e-06	-1.21615e-10	0.76795	2.49749e-05	-1.21615e-10	0.956661
106902094	rs117046596	0.000382005	-1.21615e-10	0.714428	2.30616e-06	-1.21615e-10	0.677023	2.27086e-05	-1.21615e-10	0.861529
106902259	rs73211610	3.34531e-05	-1.72086	-2.04234e-10	2.07376e-07	-1.73179	-2.04234e-10	1.71652e-06	-1.72091	-2.04234e-10
106902744	rs148455546	5.55296e-05	-1.21615e-10	-1.21409	3.38412e-07	-1.21615e-10	-1.24205	2.88942e-06	-1.21615e-10	-1.20016
106902894	rs76918452	0.000168583	-1.21615e-10	-0.103578	1.02681e-06	-1.21615e-10	-0.13211	9.68552e-06	-1.21615e-10	0.00942018
106903049	rs117636480	0.000428412	-1.21615e-10	0.829079	2.58352e-06	-1.21615e-10	0.790593	2.55733e-05	-1.21615e-10	0.980336
106903210	rs6791146	1.15972e-05	-1.67428	-1.10596	7.07976e-08	-1.71394	-1.09255	6.50496e-07	-1.60327	-1.08796
106904688	rs115685048	0.000435472	-1.21615e-10	0.845425	2.6257e-06	-1.21615e-10	0.806787	2.60099e-05	-1.21615e-10	0.997265
106906227	rs1609283	3.16413e-05	-1.66007	-0.116476	1.94415e-07	-1.47478	-0.321543	1.82134e-06	-1.61082	-0.050822
106906522	rs114667916	0.000211829	-1.21615e-10	0.124774	1.28669e-06	-1.21615e-10	0.0935127	1.22985e-05	-1.21615e-10	0.248265
106906590	rs117801626	0.000457808	-1.21615e-10	0.895445	2.75911e-06	-1.21615e-10	0.856347	2.73925e-05	-1.21615e-10	1.04906
106907345	rs9867707	1.60563e-05	-1.63357	-0.82133	1.15819e-07	-1.45173	-0.862554	9.85889e-07	-1.47506	-0.80036
106907743	rs76441864	5.75915e-05	-1.21615e-10	-1.17763	3.6242e-07	-1.21615e-10	-1.17351	2.94365e-06	-1.21615e-10	-1.18156
106908802	rs111990894	0.000232819	-1.21615e-10	0.219257	1.41269e-06	-1.21615e-10	0.186933	1.35725e-05	-1.21615e-10	0.346831
106908872	rs57033750	0.000145827	-0.248583	-2.04234e-10	6.33333e-07	-0.615321	-2.04234e-10	9.25634e-06	-0.0359034	-2.04234e-10
106909471	rs79845112	0.000504037	-1.21615e-10	0.991644	3.03507e-06	-1.21615e-10	0.951674	3.02596e-05	-1.21615e-10	1.1486
106909940	rs1547589	2.91767e-05	-1.67063	-0.187003	1.80799e-07	-1.49629	-0.372639	1.69272e-06	-1.61566	-0.119218
106910097	rs78441672	5.4601e-05	-1.21615e-10	-1.23095	3.4176e-07	-1.21615e-10	-1.23221	2.80373e-06	-1.21615e-10	-1.23026
106910114	rs62391967	0.000157042	-0.174494	-2.04234e-10	6.75475e-07	-0.550901	-2.04234e-10	1.00188e-05	0.0432473	-2.04234e-10
106910231	rs66966620	3.32639e-05	-1.72653	-2.04234e-10	2.08147e-07	-1.72807	-2.04234e-10	1.70683e-06	-1.72657	-2.04234e-10
106910362	rs73211619	3.32554e-05	-1.72679	-2.04234e-10	2.08601e-07	-1.72589	-2.04234e-10	1.70329e-06	-1.72865	-2.04234e-10
106911451	rs78157646	0.000270598	-1.21615e-10	0.369627	1.63926e-06	-1.21615e-10	0.33568	1.58735e-05	-1.21615e-10	0.50344
106912505	rs144247221	5.48852e-05	-1.21615e-10	-1.22576	3.41592e-07	-1.21615e-10	-1.2327	2.82433e-06	-1.21615e-10	-1.22294
106912858	rs111411201	0.000258061	-1.21615e-10	0.322191	1.5641e-06	-1.21615e-10	0.288748	1.51088e-05	-1.21615e-10	0.454068
106913325	rs28668357	1.41163e-05	-1.67866	-0.905021	9.68181e-08	-1.5315	-0.961987	7.94917e-07	-1.59435	-0.896384
106914308	rs55949653	3.32639e-05	-1.72653	-2.04234e-10	2.08147e-07	-1.72807	-2.04234e-10	1.70683e-06	-1.72657	-2.04234e-10
106914712	rs67917524	3.30349e-05	-1.73344	-2.04234e-10	2.1062e-07	-1.71626	-2.04234e-10	1.69512e-06	-1.73346	-2.04234e-10
106915273	rs7634684	3.31261e-05	-1.73068	-2.04234e-10	2.09214e-07	-1.72296	-2.04234e-10	1.69978e-06	-1.73071	-2.04234e-10
106915332	rs141783718	0.000192776	-1.21615e-10	0.0305245	1.17225e-06	-1.21615e-10	0.000360099	1.11452e-05	-1.21615e-10	0.149799
106915658	rs117536803	0.000363778	-1.21615e-10	0.665538	2.19716e-06	-1.21615e-10	0.628604	2.15859e-05	-1.21615e-10	0.81083
106916675	rs78724043	0.000327986	-1.21615e-10	0.561964	1.983e-06	-1.21615e-10	0.526047	1.93861e-05	-1.21615e-10	0.703346
106916827	rs75806039	8.52594e-05	-1.21615e-10	-0.785307	5.60827e-07	-1.21615e-10	-0.736904	4.83826e-06	-1.21615e-10	-0.684656
106916915	rs73211625	3.31074e-05	-1.73125	-2.04234e-10	2.09426e-07	-1.72195	-2.04234e-10	1.69883e-06	-1.73127	-2.04234e-10
106916952	rs79866820	6.96125e-05	-1.21615e-10	-0.988061	4.38392e-07	-1.21615e-10	-0.983203	3.562e-06	-1.21615e-10	-0.990891
106917583	rs73211626	3.31074e-05	-1.73125	-2.04234e-10	2.09426e-07	-1.72195	-2.04234e-10	1.69883e-06	-1.73127	-2.04234e-10
106917731	rs78991596	5.78124e-05	-1.21615e-10	-1.1738	3.49304e-07	-1.21615e-10	-1.21038	2.99709e-06	-1.21615e-10	-1.16357
106918396	rs4991950	1.30242e-05	-1.68919	-0.975008	8.98554e-08	-1.5452	-1.02291	7.53117e-07	-1.58352	-0.961223
106918448	rs35227938	1.21326e-05	-1.65868	-1.07643	7.43844e-08	-1.7047	-1.05237	6.67367e-07	-1.57741	-1.08822
106919097	rs79128749	0.000332202	-1.21615e-10	0.574739	2.00824e-06	-1.21615e-10	0.538695	1.9645e-05	-1.21615e-10	0.716609
106919116	rs115584712	0.000357762	-1.21615e-10	0.648862	2.16117e-06	-1.21615e-10	0.61209	2.12158e-05	-1.21615e-10	0.793533
106919959	rs117464968	0.00036588	-1.21615e-10	0.671299	2.20973e-06	-1.21615e-10	0.634309	2.17153e-05	-1.21615e-10	0.816806
106920064	rs73211628	7.42229e-05	-1.73009	0.806157	4.51898e-07	-1.67223	0.719372	3.99515e-06	-1.72756	0.851426
106920230	rs73211630	7.32734e-05	-1.73239	0.795585	4.40353e-07	-1.68777	0.709026	3.93323e-06	-1.73249	0.840739
106920635	rs2037819	1.92437e-05	-1.70917	-0.564657	1.17297e-07	-1.5707	-0.730914	1.08544e-06	-1.68133	-0.497894
106921180	rs117425031	0.000387757	-1.21615e-10	0.729374	2.34056e-06	-1.21615e-10	0.691826	2.30632e-05	-1.21615e-10	0.877024
106921549	rs11716071	1.2957e-05	-1.63156	-1.03781	8.03752e-08	-1.68725	-0.992358	5.72979e-07	-1.71501	-1.10311
106921740	rs6768460	1.2621e-05	-1.45297	-1.24267	6.85772e-08	-1.59027	-1.24808	5.51587e-07	-1.63616	-1.22001
106921754	rs144152938	3.6736e-05	-1.62725	-2.04234e-10	2.06934e-07	-1.73392	-2.04234e-10	1.7502e-06	-1.70148	-2.04234e-10
106922210	rs28709027	5.56251e-05	-0.816167	-0.396203	2.51989e-07	-1.09985	-0.437085	1.2306e-06	-1.67394	-0.379767
106922410	rs73211637	3.49974e-05	-1.67573	-2.04234e-10	2.10273e-07	-1.71791	-2.04234e-10	1.70788e-06	-1.72596	-2.04234e-10
106922747	rs7430092	1.66654e-05	-1.26187	-1.1558	1.08692e-07	-1.25162	-1.12618	7.07643e-07	-1.45227	-1.15476
106922815	rs28535305	2.27768e-05	-1.44576	-0.659502	1.2225e-07	-1.46787	-0.79238	1.21958e-06	-1.38055	-0.682162
106922856	rs4508775	1.5538e-05	-1.33118	-1.15653	1.01298e-07	-1.32158	-1.12667	6.69962e-07	-1.51286	-1.14889
106922875	rs28698892	1.78093e-05	-1.1339	-1.21738	1.14013e-07	-1.11457	-1.21543	5.56284e-07	-1.61013	-1.23756
106922966	rs34553244	2.15222e-05	-1.47992	-0.682003	1.1599e-07	-1.50065	-0.812162	1.14857e-06	-1.41847	-0.704223
106923270	rs28567732	1.75613e-05	-1.12175	-1.24355	1.12326e-07	-1.10223	-1.24268	5.5263e-07	-1.60456	-1.24971
106924685	rs79574748	1.85423e-05	-1.06124	-1.24972	1.18599e-07	-1.04078	-1.24979	5.73167e-07	-1.5759	-1.24189
106924699	rs77170714	1.85534e-05	-1.06124	-1.24912	1.18615e-07	-1.04078	-1.24966	5.75033e-07	-1.5759	-1.23863
106925444	rs9831991	0.000132389	-0.345466	0.000207128	7.14751e-07	-0.497515	0.0031322	1.34029e-05	0.164963	0.169297
106925470	rs12492686	5.36312e-05	-1.21615e-10	-1.24887	3.35966e-07	-1.21615e-10	-1.24931	2.76377e-06	-1.21615e-10	-1.24462
106925898	rs1881309	3.37156e-05	-1.0273	-0.685746	1.47253e-07	-1.36881	-0.705353	9.17542e-07	-1.70021	-0.647062
106925982	rs73211640	3.50638e-05	-1.67384	-2.04234e-10	2.10065e-07	-1.7189	-2.04234e-10	1.70915e-06	-1.72522	-2.04234e-10
106926025	rs11924146	9.50511e-06	-1.7344	-1.24478	6.13001e-08	-1.72726	-1.22328	5.03902e-07	-1.70414	-1.24245
106926111	rs76398045	1.88389e-05	-1.05628	-1.2388	1.38569e-07	-0.885421	-1.24952	5.77137e-07	-1.57809	-1.2328
106926122	rs2141345	1.65943e-05	-1.38713	-1.03482	1.14561e-07	-1.24686	-1.07835	6.7052e-07	-1.70419	-0.956726
106926227	rs114781589	3.86231e-05	-1.57715	-2.04234e-10	2.2749e-07	-1.63921	-2.04234e-10	1.69288e-06	-1.73478	-2.04234e-10
106926297	rs62391970	7.97783e-05	-0.851754	-2.04234e-10	9.62183e-07	-0.197113	-2.04234e-10	3.04382e-06	-1.1481	-2.04234e-10
106926806	rs78994581	7.47126e-05	-1.21615e-10	-0.917357	4.61539e-07	-1.21615e-10	-0.93175	3.88141e-06	-1.21615e-10	-0.905013
106926845	rs7631112	1.65116e-05	-1.50403	-0.922917	1.2756e-07	-1.21554	-1.0022	1.13383e-06	-1.32475	-0.810863
106926864	rs7644986	1.095e-05	-1.73199	-1.10568	6.87271e-08	-1.67116	-1.16501	6.20553e-07	-1.65527	-1.08309
106927071	rs147666511	0.000182791	-0.0226633	-2.04234e-10	5.48162e-07	-0.759747	-2.04234e-10	1.01034e-05	0.0516567	-2.04234e-10
106927096	rs62391971	3.54776e-05	-1.72748	0.0653738	2.36896e-07	-1.70846	0.109762	2.78957e-06	-1.64088	0.405555
106927506	rs75314027	5.54461e-05	-1.21559	-2.04234e-10	8.42993e-07	-0.329358	-2.04234e-10	2.84815e-06	-1.21454	-2.04234e-10
106928347	rs1919002	9.64598e-06	-1.71466	-1.24981	7.36546e-08	-1.51866	-1.24827	5.05195e-07	-1.6984	-1.24562
106928490	rs62391972	3.30729e-05	-1.73229	-2.04234e-10	2.32545e-07	-1.61724	-2.04234e-10	1.69764e-06	-1.73197	-2.04234e-10
106928840	rs1528303	1.16222e-05	-1.52845	-1.24963	5.9999e-08	-1.72244	-1.24955	4.85765e-07	-1.73384	-1.2494
106928929	rs11915523	3.29591e-05	-0.980066	-0.755673	3.24648e-07	-0.506511	-0.777065	1.8123e-06	-0.949376	-0.717238
106930602	rs111944885	0.000100974	-0.61614	-2.04234e-10	7.30564e-07	-0.4725	-2.04234e-10	2.69823e-06	-1.26862	-2.04234e-10
106932154	rs1919003	1.18016e-05	-1.64389	-1.11888	1.11662e-07	-1.24763	-1.10322	6.0727e-07	-1.61495	-1.14504
106932781	rs7611077	1.1089e-05	-1.57889	-1.24616	9.19329e-08	-1.29665	-1.2486	6.76256e-07	-1.4173	-1.23509
106932807	rs9869839	1.10584e-05	-1.57889	-1.24892	9.18238e-08	-1.29665	-1.24979	6.71889e-07	-1.4173	-1.24157
106932861	rs7647194	9.86557e-06	-1.71007	-1.23188	7.66894e-08	-1.50277	-1.22378	5.09384e-07	-1.6931	-1.24266
106932905	rs7613382	1.15214e-05	-1.53699	-1.24981	7.88857e-08	-1.45048	-1.24783	5.12848e-07	-1.68734	-1.24165
106935688	rs11928370	2.03293e-05	-1.4386	-0.780339	1.71507e-07	-1.12051	-0.801185	1.10417e-06	-1.41926	-0.742858
106935724	rs9877508	1.0919e-05	-1.59782	-1.24269	8.8528e-08	-1.33663	-1.24636	6.62088e-07	-1.44487	-1.2287
106935803	rs9819838	1.08751e-05	-1.59893	-1.24561	8.81915e-08	-1.33853	-1.24828	6.57522e-07	-1.44648	-1.234
106935855	rs11925130	2.02309e-05	-1.43595	-0.787846	1.70905e-07	-1.11669	-0.808523	1.09859e-06	-1.41652	-0.75066
106935865	rs11929184	1.09504e-05	-1.69765	-1.13998	7.48442e-08	-1.59065	-1.16026	6.54845e-07	-1.59755	-1.08702
106936199	rs74924714	3.41157e-05	-1.70125	-2.04234e-10	2.11269e-07	-1.71318	-2.04234e-10	1.74579e-06	-1.70401	-2.04234e-10
106937362	rs11918682	2.01471e-05	-1.43081	-0.797136	1.70614e-07	-1.10931	-0.817602	1.09382e-06	-1.41122	-0.760319
106938007	rs6772017	1.446e-05	-1.44558	-1.11403	1.10064e-07	-1.27357	-1.09168	5.92782e-07	-1.632	-1.15215
106938016	rs76080337	6.21459e-05	-1.21615e-10	-1.10152	3.91931e-07	-1.21615e-10	-1.09523	3.13714e-06	-1.21615e-10	-1.1179
106938456	rs7651766	1.28663e-05	-1.62117	-1.05523	1.16534e-07	-1.25854	-1.04959	6.58496e-07	-1.60084	-1.07817
106938994	rs142860500	3.61361e-05	-1.64371	-2.04234e-10	2.20129e-07	-1.6721	-2.04234e-10	1.80434e-06	-1.67101	-2.04234e-10
106939017	rs56299781	9.91652e-06	-1.7097	-1.2271	6.13399e-08	-1.71877	-1.23112	5.12207e-07	-1.70767	-1.22257
106939746	rs185628083	3.98005e-05	-1.54713	-2.04234e-10	2.93073e-07	-1.3859	-2.04234e-10	2.0998e-06	-1.51937	-2.04234e-10
106941033	rs6775476	1.06214e-05	-1.72501	-1.14312	7.78817e-08	-1.57103	-1.1401	5.3985e-07	-1.71902	-1.15866
106941193	rs7644204	1.3386e-05	-1.61608	-1.02071	9.93932e-08	-1.43	-1.03724	6.94733e-07	-1.6279	-0.997537
106943737	rs78122615	3.59921e-05	-1.64771	-2.04234e-10	2.19403e-07	-1.67541	-2.04234e-10	1.79834e-06	-1.67435	-2.04234e-10
106945212	rs75441238	3.51131e-05	-1.67243	-2.04234e-10	2.15046e-07	-1.69547	-2.04234e-10	1.76228e-06	-1.6946	-2.04234e-10
106945735	rs75547962	3.47815e-05	-1.68192	-2.04234e-10	2.13449e-07	-1.70292	-2.04234e-10	1.74904e-06	-1.70214	-2.04234e-10
106946130	rs73211658	3.87591e-05	-1.57364	-2.04234e-10	3.11799e-07	-1.32396	-2.04234e-10	2.01762e-06	-1.55929	-2.04234e-10
106946273	rs4855694	1.33891e-05	-1.7205	-0.916058	9.87347e-08	-1.56574	-0.908144	6.83209e-07	-1.71586	-0.926304
106946587	rs4432640	1.32909e-05	-1.60027	-1.04366	7.3895e-08	-1.72654	-1.03713	8.54752e-07	-1.36085	-1.0573
106946812	rs113470977	8.00768e-05	-0.84802	-2.04234e-10	5.81096e-07	-0.7014	-2.04234e-10	4.87294e-06	-0.677516	-2.04234e-10
106948447	rs77709224	6.73248e-05	-1.21615e-10	-1.02148	4.27341e-07	-1.21615e-10	-1.00874	3.65322e-06	-1.21615e-10	-0.965602
106948604	rs1358483	3.4298e-05	-1.69592	-2.04234e-10	2.11234e-07	-1.71335	-2.04234e-10	2.29551e-06	-1.43026	-2.04234e-10
106948851	rs76784262	3.76767e-05	-1.60196	-2.04234e-10	2.25521e-07	-1.6479	-2.04234e-10	1.86059e-06	-1.64032	-2.04234e-10
106949119	rs4446203	1.34455e-05	-1.60246	-1.0299	7.49756e-08	-1.72599	-1.02317	8.63041e-07	-1.3645	-1.044
106949168	rs114485519	3.79798e-05	-1.59395	-2.04234e-10	2.26992e-07	-1.6414	-2.04234e-10	1.87324e-06	-1.63354	-2.04234e-10
106950730	rs1283093	1.00601e-05	-1.67714	-1.24529	5.96595e-08	-1.73094	-1.24673	4.92936e-07	-1.72653	-1.24206
106950962	rs1283092	3.35698e-05	-1.71738	-2.04234e-10	2.08122e-07	-1.72819	-2.04234e-10	2.1452e-06	-1.49798	-2.04234e-10
106951289	rs116663189	3.67827e-05	-1.62598	-2.04234e-10	2.21234e-07	-1.6671	-2.04234e-10	1.82363e-06	-1.66038	-2.04234e-10
106951534	rs112069709	3.58088e-05	-1.65281	-2.04234e-10	2.16687e-07	-1.68786	-2.04234e-10	1.7842e-06	-1.68224	-2.04234e-10
106952056	rs1283091	1.45974e-05	-1.71059	-0.839572	1.09849e-07	-1.53641	-0.830803	7.40994e-07	-1.71003	-0.85094
106953464	rs6799242	1.94617e-05	-1.59022	-0.672338	1.35625e-07	-1.52126	-0.635162	8.35721e-07	-1.71127	-0.729403
106953646	rs141961987	3.69885e-05	-1.6204	-2.04234e-10	2.22213e-07	-1.66268	-2.04234e-10	1.83209e-06	-1.65576	-2.04234e-10
106954050	rs6790941	2.06336e-05	-1.57753	-0.626556	1.43271e-07	-1.51362	-0.587957	8.76905e-07	-1.70667	-0.685898
106954488	rs143465876	7.94977e-05	-1.21615e-10	-0.855277	4.83706e-07	-1.21615e-10	-0.884839	4.25411e-06	-1.21615e-10	-0.813325
106954498	rs62391975	1.40579e-05	-1.60607	-0.981746	7.86629e-08	-1.72684	-0.97431	9.00519e-07	-1.36866	-0.997337
106955386	rs968110	1.58385e-05	-1.73465	-0.733908	1.11179e-07	-1.63277	-0.7224	8.05363e-07	-1.7337	-0.743975
106956498	rs141582368	3.86266e-05	-1.57706	-2.04234e-10	2.30155e-07	-1.62756	-2.04234e-10	1.90039e-06	-1.61915	-2.04234e-10
106956724	rs28689759	1.5754e-05	-1.72048	-0.753427	1.02959e-07	-1.69031	-0.74167	7.85663e-07	-1.73033	-0.772113
106957827	rs114219959	7.74116e-05	-0.881868	-2.04234e-10	5.50278e-07	-0.755894	-2.04234e-10	2.28744e-06	-1.43378	-2.04234e-10
106957896	rs76064316	6.94851e-05	-1.21615e-10	-0.989893	4.6704e-07	-1.21615e-10	-0.919903	3.58034e-06	-1.21615e-10	-0.985755
106958231	rs193294493	3.69817e-05	-1.62058	-2.04234e-10	2.5409e-07	-1.52863	-2.04234e-10	1.80192e-06	-1.67236	-2.04234e-10
106958845	rs1283109	1.51362e-05	-1.71427	-0.799643	9.31516e-08	-1.73336	-0.798726	7.21045e-07	-1.72857	-0.8597
106960681	rs9821094	5.39236e-05	-1.53553	0.292096	5.81388e-07	-1.12928	0.428379	3.02075e-06	-1.37194	0.216233
106960910	rs55815637	1.89179e-05	-1.14049	-1.1504	7.9982e-08	-1.53876	-1.14576	6.19455e-07	-1.58044	-1.15969
106961285	rs1283108	0.000341205	0.0589273	0.542551	3.27326e-06	0.319224	0.708	1.1716e-05	-0.239137	0.438879
106961320	rs1283107	7.47768e-05	-1.29204	0.375544	9.88829e-07	-0.706309	0.536513	4.67384e-06	-1.02302	0.303788
106961498	rs1283106	0.000342733	0.0317298	0.574215	3.63415e-06	0.390727	0.741087	1.1653e-05	-0.275265	0.469618
106961934	rs13083217	1.80071e-05	-1.39575	-0.944483	2.62315e-07	-0.603223	-0.893548	9.81343e-07	-1.34451	-0.935538
106962305	rs1283105	0.00042564	0.0770245	0.745564	4.41979e-06	0.398145	0.929386	1.41694e-05	-0.246204	0.636078
106962503	rs61308451	1.92746e-05	-1.15023	-1.12199	8.2001e-08	-1.54433	-1.11526	6.34263e-07	-1.58538	-1.13112
106962521	rs1283104	0.000420954	0.0556706	0.755847	4.3652e-06	0.374971	0.940131	1.40375e-05	-0.265554	0.646075
106962697	rs77353751	4.28204e-05	-1.47399	-2.04234e-10	2.16647e-07	-1.68805	-2.04234e-10	1.79327e-06	-1.67717	-2.04234e-10
106962755	rs1283103	0.000412944	0.036461	0.755847	4.17759e-06	0.331042	0.940131	1.43222e-05	-0.245473	0.646075
106962871	rs73851524	1.93778e-05	-1.15023	-1.11665	8.25326e-08	-1.54433	-1.10879	6.36604e-07	-1.58538	-1.12744
106962929	rs1283102	0.000485517	0.186905	0.767304	4.79073e-06	0.456018	0.952103	1.63846e-05	-0.122084	0.657215
106963197	rs75868634	7.58401e-05	-0.902378	-2.04234e-10	4.16217e-07	-1.03511	-2.04234e-10	3.33678e-06	-1.05621	-2.04234e-10
106963287	rs141096121	8.48536e-05	-1.21615e-10	-0.790078	5.10216e-07	-1.21615e-10	-0.831483	4.8914e-06	-1.21615e-10	-0.673734
106963543	rs1283101	0.000711502	0.524933	0.81144	7.26963e-06	0.808413	1.01673	1.97344e-05	0.0278296	0.693322
106963586	rs35128458	0.000152092	-1.29921	1.09269	2.04905e-06	-0.697438	1.25625	8.80237e-06	-1.04935	0.963155
106963782	rs34757717	4.4541e-05	-1.43213	-0.00246117	6.52406e-07	-0.615275	0.029625	2.30923e-06	-1.39513	-0.0291689
106964021	rs1283100	0.000127271	-1.33904	0.954352	1.6468e-06	-0.772827	1.1131	7.15902e-06	-1.1216	0.82876
106964051	rs28491136	0.00374947	2.30458	0.69378	1.2018e-05	1.4557	0.872146	0.000490851	3.34434	0.590587
106965487	rs62391977	2.79633e-05	-1.63469	-0.265428	2.0747e-07	-1.57154	-0.159791	1.44736e-06	-1.54429	-0.347182
106965492	rs1299331	0.000353517	-0.294598	0.931525	3.82849e-06	0.0814423	1.10247	1.16558e-05	-0.622785	0.817377
106965673	rs56009358	2.23335e-05	-0.992116	-1.1328	8.30988e-08	-1.52026	-1.12603	6.57609e-07	-1.54399	-1.13637
106965709	rs191903906	3.66271e-05	-1.63022	-2.04234e-10	2.60536e-07	-1.50358	-2.04234e-10	1.91929e-06	-1.60926	-2.04234e-10
106966689	rs9862762	2.98962e-05	-1.60044	-0.232833	2.21072e-07	-1.53855	-0.129275	1.58373e-06	-1.49125	-0.310181
106967443	rs73194528	3.85962e-05	-1.57785	-2.04234e-10	2.47706e-07	-1.55407	-2.04234e-10	2.08467e-06	-1.5266	-2.04234e-10
106967508	rs12629502	5.97544e-05	-1.21615e-10	-1.14076	3.78203e-07	-1.21615e-10	-1.13089	3.44516e-06	-1.21615e-10	-1.02424
106967877	rs1283098	8.52514e-05	-1.67438	0.888983	1.02691e-06	-1.18653	1.05452	4.43702e-06	-1.52662	0.755389
106968194	rs80021538	5.98669e-05	-1.21615e-10	-1.13888	3.71623e-07	-1.21615e-10	-1.14844	3.24033e-06	-1.21615e-10	-1.08554
106969351	rs1283097	7.10702e-05	-1.29371	0.326377	6.81179e-07	-1.00549	0.463	1.04969e-05	-0.128152	0.218022
106969387	rs151318321	6.23013e-05	-1.09902	-2.04234e-10	8.50079e-07	-0.320988	-2.04234e-10	3.10021e-06	-1.12974	-2.04234e-10
106970006	rs744105	5.586e-05	-1.72115	0.512996	4.86729e-07	-1.5141	0.635494	2.8769e-06	-1.69678	0.492284
106970136	rs1283094	8.82147e-05	-0.751232	-2.04234e-10	2.5442e-07	-1.52733	-2.04234e-10	2.97631e-05	1.13206	-2.04234e-10
106971009	rs75738161	3.72352e-05	-1.61375	-2.04234e-10	4.16353e-07	-1.03478	-2.04234e-10	1.85108e-06	-1.64544	-2.04234e-10
106971327	rs11710776	2.23564e-05	-1.62903	-0.49486	2.1328e-07	-1.21425	-0.489464	1.52044e-06	-1.31897	-0.523237
106972315	rs793618	1.74329e-05	-1.70132	-0.671323	1.63333e-07	-1.40216	-0.568369	7.89559e-07	-1.63873	-0.858764
106972515	rs793617	2.42319e-05	-0.872523	-1.17081	7.22228e-08	-1.64703	-1.13953	6.807e-06	0.821171	-1.16443
106972808	rs1283112	1.37885e-05	-1.72917	-0.878006	9.89401e-08	-1.66599	-0.805817	6.47049e-07	-1.70986	-0.98669
106973277	rs3887373	1.19119e-05	-1.67369	-1.07977	8.14089e-08	-1.59459	-1.07224	6.56985e-07	-1.51066	-1.17064
106973296	rs59554978	5.54608e-05	-1.21615e-10	-1.21533	3.43123e-07	-1.21615e-10	-1.22823	2.75903e-06	-1.21615e-10	-1.24633
106974212	rs73851529	5.52309e-05	-1.21615e-10	-1.21948	3.42007e-07	-1.21615e-10	-1.23149	2.75564e-06	-1.21615e-10	-1.24756
106974947	rs78083880	5.61313e-05	-1.21615e-10	-1.20331	3.47566e-07	-1.21615e-10	-1.21536	2.76747e-06	-1.21615e-10	-1.24328
106974965	rs793613	1.20278e-05	-1.60243	-1.14135	1.01517e-07	-1.29261	-1.15348	6.31809e-07	-1.55075	-1.16963
106974997	rs55865748	9.52981e-06	-1.72752	-1.24906	7.81641e-08	-1.46102	-1.24649	5.5347e-07	-1.62788	-1.22488
106975399	rs1298166	1.31088e-05	-1.40861	-1.24911	9.12948e-08	-1.30423	-1.24799	1.15923e-06	-0.86637	-1.24708
106975420	rs807556	9.46781e-06	-1.73478	-1.24833	8.23227e-08	-1.41136	-1.24431	5.12325e-07	-1.68906	-1.24095
106975778	rs115904847	6.20402e-05	-1.10322	-2.04234e-10	3.28772e-07	-1.27095	-2.04234e-10	2.91041e-06	-1.19292	-2.04234e-10
106975989	rs17806005	6.24787e-05	-1.09618	-2.04234e-10	3.30764e-07	-1.26491	-2.04234e-10	2.92947e-06	-1.18639	-2.04234e-10
106976270	rs77919809	6.2945e-05	-1.08874	-2.04234e-10	3.32881e-07	-1.25853	-2.04234e-10	2.94973e-06	-1.1795	-2.04234e-10
106976275	rs75268986	6.27221e-05	-1.09229	-2.04234e-10	3.31869e-07	-1.26158	-2.04234e-10	2.94005e-06	-1.18279	-2.04234e-10
106976444	rs75869230	5.37135e-05	-1.21615e-10	-1.24734	3.3988e-07	-1.21615e-10	-1.23773	2.83675e-06	-1.21615e-10	-1.21855
106976722	rs79081488	5.36308e-05	-1.21615e-10	-1.24888	3.38804e-07	-1.21615e-10	-1.2409	2.8163e-06	-1.21615e-10	-1.22579
106976804	rs12492347	3.30102e-05	-1.73419	-2.04234e-10	2.10009e-07	-1.71917	-2.04234e-10	1.98733e-06	-1.57442	-2.04234e-10
106977018	rs793611	0.000510213	-0.992604	1.99643	6.93063e-06	-0.534996	2.31239	3.16998e-05	-0.827513	2.02261
106977208	rs9816917	2.12981e-05	-1.72801	-0.444382	1.6192e-07	-1.60987	-0.369344	1.04191e-06	-1.68636	-0.533791
106977274	rs3849192	6.02178e-05	-1.13304	-2.04234e-10	3.20495e-07	-1.29645	-2.04234e-10	2.83121e-06	-1.22051	-2.04234e-10
106977336	rs1283111	0.000135945	0.212442	-0.531201	6.5514e-07	-0.142942	-0.438526	8.15827e-06	0.275533	-0.437712
106977545	rs75965923	5.36308e-05	-1.21615e-10	-1.24888	3.38804e-07	-1.21615e-10	-1.2409	2.8163e-06	-1.21615e-10	-1.22579
106977691	rs13319227	2.06614e-05	-1.72902	-0.473713	1.5576e-07	-1.61438	-0.403619	1.01589e-06	-1.68916	-0.556291
106978217	rs75059817	0.000164733	-0.126678	-2.04234e-10	7.10913e-07	-0.499767	-2.04234e-10	1.25867e-05	0.271426	-2.04234e-10
106978360	rs17806089	6.19616e-05	-1.10449	-2.04234e-10	3.28416e-07	-1.27204	-2.04234e-10	2.907e-06	-1.19409	-2.04234e-10
106978527	rs13074296	4.21719e-05	-0.937932	-0.551319	1.33875e-07	-1.65527	-0.514133	3.77159e-06	-0.405912	-0.527804
106978746	rs115100412	6.83376e-05	0.0293797	-1.03593	2.19434e-07	-0.61693	-1.05834	3.36184e-06	0.0633954	-1.11212
106978991	rs148732488	6.09267e-05	-1.21615e-10	-1.12133	4.0166e-07	-1.21615e-10	-1.07071	3.04401e-06	-1.21615e-10	-1.14804
106979879	rs73194536	1.10662e-05	-1.57775	-1.24936	6.37052e-08	-1.6654	-1.24665	7.0277e-07	-1.38722	-1.22671
106980586	rs2399132	5.38563e-05	-1.21615e-10	-1.24469	3.42022e-07	-1.21615e-10	-1.23144	2.85725e-06	-1.21615e-10	-1.21135
106980756	rs9871413	3.80697e-05	-1.68995	0.0983677	3.26247e-07	-1.48684	0.208183	2.03249e-06	-1.57915	0.0271963
106981020	rs4629330	9.62606e-06	-1.72975	-1.23678	7.59913e-08	-1.51002	-1.22568	5.56293e-07	-1.66319	-1.18448
106981370	rs115404984	4.14096e-05	-1.50749	-2.04234e-10	2.44133e-07	-1.5686	-2.04234e-10	1.69376e-06	-1.73426	-2.04234e-10
106981727	rs793610	1.02963e-05	-1.6496	-1.24963	1.07539e-07	-1.14122	-1.24724	4.91455e-07	-1.72719	-1.24441
106982317	rs709567	0.000474498	-1.00778	1.93903	6.1732e-06	-0.552143	2.2138	3.05486e-05	-0.855934	2.01404
106982460	rs73194538	0.000146983	-0.240689	-2.04234e-10	5.47682e-07	-0.760622	-2.04234e-10	7.9009e-06	-0.194236	-2.04234e-10
106982535	rs73194541	5.06325e-05	-0.181462	-1.12495	1.81532e-07	-0.684925	-1.17996	2.70823e-06	-0.0855044	-1.17941
106983112	rs2399133	1.84442e-05	-1.11301	-1.20325	2.52317e-07	-0.288844	-1.24679	4.85841e-07	-1.73383	-1.24926
106983279	rs2912103	2.17247e-05	-1.02039	-1.13217	2.39206e-07	-0.443258	-1.14573	5.42426e-07	-1.69858	-1.17433
106983561	rs78439171	5.36024e-05	-1.21615e-10	-1.24941	3.35941e-07	-1.21615e-10	-1.24938	2.75255e-06	-1.21615e-10	-1.24868
106983607	rs3849194	3.6725e-05	-0.385786	-1.24176	2.31231e-07	-0.373308	-1.24959	1.57664e-06	-0.556146	-1.24977
106983757	rs150127696	3.32909e-05	-1.72572	-2.04234e-10	2.16e-07	-1.69104	-2.04234e-10	2.07885e-06	-1.5294	-2.04234e-10
106983858	rs16853320	5.39725e-05	-1.21615e-10	-1.24253	3.44327e-07	-1.21615e-10	-1.22473	2.85409e-06	-1.21615e-10	-1.21246
106984325	rs2399134	4.62938e-05	-0.175666	-1.22033	2.58331e-07	-0.271346	-1.24073	1.82094e-06	-0.417061	-1.2448
106984618	rs12635537	5.36795e-05	-1.21615e-10	-1.24797	3.35926e-07	-1.21615e-10	-1.24943	2.79863e-06	-1.21615e-10	-1.23208
106985067	rs16853322	5.10351e-05	-0.0849456	-1.21355	2.83655e-07	-0.183413	-1.23515	1.98539e-06	-0.333555	-1.24184
106985324	rs11710459	4.76267e-05	-1.36761	-2.04234e-10	4.37627e-07	-0.98495	-2.04234e-10	3.51024e-06	-1.00553	-2.04234e-10
106985328	rs72620089	5.0567e-05	-0.101673	-1.20603	2.80029e-07	-0.199632	-1.23179	1.96316e-06	-0.348967	-1.23769
106985680	rs12489299	1.05353e-05	-1.73439	-1.14189	7.01272e-08	-1.67151	-1.1445	6.33567e-07	-1.65753	-1.06007
106985785	rs55878614	3.66599e-05	-1.62932	-2.04234e-10	2.26537e-07	-1.64341	-2.04234e-10	1.73806e-06	-1.70844	-2.04234e-10
106986380	rs4855598	1.84819e-05	-1.06506	-1.24916	1.45532e-07	-0.836238	-1.24968	8.0621e-07	-1.22853	-1.24809
106987360	rs143205705	4.30616e-05	-1.46837	-2.04234e-10	3.06937e-07	-1.33967	-2.04234e-10	1.99749e-06	-1.56932	-2.04234e-10
106987456	rs79563554	5.68618e-05	-1.21615e-10	-1.19038	3.43164e-07	-1.21615e-10	-1.22811	2.87195e-06	-1.21615e-10	-1.20622
106987471	rs77639587	6.43562e-05	-1.06657	-2.04234e-10	4.73578e-07	-0.906	-2.04234e-10	3.99262e-06	-0.876765	-2.04234e-10
106987474	rs7645377	4.00659e-05	-0.338222	-1.20226	2.39862e-07	-0.356169	-1.23008	1.57731e-06	-0.570326	-1.23517
106987819	rs7633904	5.81165e-05	-1.21615e-10	-1.16856	3.4747e-07	-1.21615e-10	-1.21564	2.93509e-06	-1.21615e-10	-1.18447
106987902	rs116358588	6.04885e-05	-1.12855	-2.04234e-10	2.79624e-07	-1.43287	-2.04234e-10	1.73914e-06	-1.70782	-2.04234e-10
106987910	rs113625254	3.16954e-05	-0.77084	-1.00399	1.0877e-07	-1.28184	-1.09524	1.47251e-06	-0.800915	-1.07333
106987978	rs7614164	5.81165e-05	-1.21615e-10	-1.16856	3.4747e-07	-1.21615e-10	-1.21564	2.93509e-06	-1.21615e-10	-1.18447
106988275	rs74988229	5.73076e-05	-1.21615e-10	-1.18257	3.44314e-07	-1.21615e-10	-1.22476	2.91737e-06	-1.21615e-10	-1.19053
106988334	rs9847558	3.5639e-05	-0.448198	-1.20937	1.99706e-07	-0.534012	-1.23546	1.42436e-06	-0.666442	-1.24105
106988439	rs9867626	2.28675e-05	-1.17497	-0.926318	8.54155e-08	-1.55411	-1.06468	1.01629e-06	-1.26463	-0.980424
106988721	rs9848471	3.24216e-05	-0.531537	-1.22064	1.80439e-07	-0.629346	-1.24158	1.34206e-06	-0.721899	-1.24511
106989107	rs3909652	2.84293e-05	-0.989187	-0.894398	9.86165e-08	-1.46882	-1.00626	1.34962e-06	-0.982465	-0.978928
106989621	rs112505467	2.56472e-05	-1.06832	-0.918254	9.2314e-08	-1.51519	-1.02593	1.22085e-06	-1.06196	-0.999703
106989777	rs73194546	2.3429e-05	-0.829867	-1.24716	2.35251e-07	-0.360574	-1.24509	5.02259e-07	-1.72669	-1.22316
106989782	rs145516180	6.91613e-05	-1.21615e-10	-0.994564	4.3952e-07	-1.21615e-10	-0.980634	3.53886e-06	-1.21615e-10	-0.997408
106989785	rs186332253	6.26079e-05	-1.21615e-10	-1.09411	3.78122e-07	-1.21615e-10	-1.1311	3.29305e-06	-1.21615e-10	-1.0694
106989790	rs114867702	3.37523e-05	-0.774677	-0.93728	1.08804e-07	-1.33525	-1.04152	1.6128e-06	-0.767051	-1.01619
106989832	rs9853910	1.70739e-05	-1.14567	-1.24779	1.31643e-07	-0.943216	-1.24301	7.70778e-07	-1.28421	-1.23735
106990245	rs112629818	3.02446e-05	-0.883722	-0.937966	1.01475e-07	-1.40443	-1.04208	1.44468e-06	-0.876541	-1.01678
106990475	rs2553942	9.74245e-06	-1.72974	-1.22477	7.04203e-08	-1.56215	-1.24969	1.10799e-06	-0.942199	-1.21646
106990884	rs9288847	3.08861e-05	-0.577566	-1.22313	1.72511e-07	-0.673446	-1.24241	1.2863e-06	-0.764094	-1.24535
106991065	rs7651309	1.68939e-05	-1.15626	-1.24779	1.30034e-07	-0.955509	-1.24301	7.63672e-07	-1.29348	-1.23735
106991411	rs115327691	3.91476e-05	-1.56367	-2.04234e-10	2.10015e-07	-1.71914	-2.04234e-10	2.54882e-06	-1.32558	-2.04234e-10
106991866	rs2081512	5.49726e-05	-1.21615e-10	-1.22417	3.3696e-07	-1.21615e-10	-1.24635	2.80715e-06	-1.21615e-10	-1.22904
106992052	rs111764875	2.96334e-05	-0.889393	-0.952709	9.99112e-08	-1.40796	-1.05408	1.41832e-06	-0.882236	-1.0295
106992080	rs929980	1.73252e-05	-1.13497	-1.24387	1.33832e-07	-0.930826	-1.2389	7.85837e-07	-1.27485	-1.22736
106992700	rs141296438	0.000112901	-1.21615e-10	-0.504496	7.18495e-07	-1.21615e-10	-0.489158	5.58301e-06	-1.21615e-10	-0.541484
106992701	rs3909651	1.69061e-05	-1.15626	-1.24707	1.30075e-07	-0.955509	-1.2427	7.65342e-07	-1.29348	-1.23517
106993257	rs79611799	5.69503e-05	-1.21615e-10	-1.18883	3.43782e-07	-1.21615e-10	-1.22631	2.89667e-06	-1.21615e-10	-1.19765
106993305	rs111276018	2.91285e-05	-0.89448	-0.964807	9.8625e-08	-1.41112	-1.06387	1.39649e-06	-0.887345	-1.0399
106993777	rs118050025	6.67023e-05	-1.21615e-10	-1.03077	3.84994e-07	-1.21615e-10	-1.11309	3.49947e-06	-1.21615e-10	-1.0086
106994069	rs75357977	0.000337154	0.589533	-2.04234e-10	1.36058e-06	0.14935	-2.04234e-10	2.51687e-05	0.964389	-2.04234e-10
106994167	rs3936680	1.57622e-05	-1.22674	-1.24665	1.19895e-07	-1.03767	-1.24203	7.20548e-07	-1.35474	-1.23421
106994511	rs3849195	2.903e-05	-0.63956	-1.22311	1.62738e-07	-0.73278	-1.2414	1.21507e-06	-0.8208	-1.24561
106994619	rs77415024	6.09647e-05	-1.12071	-2.04234e-10	2.81178e-07	-1.42733	-2.04234e-10	1.74205e-06	-1.70615	-2.04234e-10
106994756	rs112630574	2.84841e-05	-0.906346	-0.975315	9.70774e-08	-1.41847	-1.07234	1.36758e-06	-0.899261	-1.04891
106994814	rs4855600	5.70437e-05	-1.21615e-10	-1.18719	3.44133e-07	-1.21615e-10	-1.22529	2.90106e-06	-1.21615e-10	-1.19613
106994925	rs3843833	2.89721e-05	-0.63956	-1.22511	1.62679e-07	-0.73278	-1.24176	1.21343e-06	-0.8208	-1.24696
106995215	rs111320458	2.84428e-05	-0.906346	-0.976764	9.69644e-08	-1.41847	-1.07351	1.36589e-06	-0.899261	-1.05015
106995323	rs9790188	1.60569e-05	-1.20679	-1.24808	1.22436e-07	-1.01434	-1.24439	7.30594e-07	-1.33746	-1.23765
106995906	rs62393471	3.33514e-05	-1.72391	-2.04234e-10	2.18529e-07	-1.6794	-2.04234e-10	1.86203e-06	-1.63955	-2.04234e-10
106995967	rs113850221	3.38005e-05	-1.71053	-2.04234e-10	2.10962e-07	-1.71464	-2.04234e-10	1.76356e-06	-1.69388	-2.04234e-10
106996054	rs72620090	1.94288e-05	-1.07546	-1.18879	1.45838e-07	-0.877983	-1.20584	9.31942e-07	-1.1748	-1.15689
106996080	rs79062597	3.4703e-05	-1.68418	-2.04234e-10	2.12429e-07	-1.70771	-2.04234e-10	2.27512e-06	-1.43918	-2.04234e-10
106996531	rs73194548	1.56248e-05	-1.29445	-1.1877	1.24175e-07	-1.0393	-1.20532	4.91374e-07	-1.72619	-1.24557
106996614	rs77088439	2.85826e-05	-0.90071	-0.977497	9.72458e-08	-1.41498	-1.07409	1.37278e-06	-0.893601	-1.05077
106996615	rs72620091	1.65901e-05	-1.17613	-1.24607	1.27305e-07	-0.978596	-1.24113	7.53858e-07	-1.31081	-1.23296
106996775	rs73194551	3.30139e-05	-1.73408	-2.04234e-10	2.06835e-07	-1.73439	-2.04234e-10	1.69684e-06	-1.73244	-2.04234e-10
106996822	rs113028742	2.79255e-05	-0.895054	-1.00641	9.5362e-08	-1.41148	-1.09716	1.34705e-06	-0.887921	-1.07538
106996951	rs111453161	2.8046e-05	-0.889379	-1.00778	9.5595e-08	-1.40795	-1.09825	1.35318e-06	-0.882222	-1.07654
106996969	rs145743397	5.72934e-05	-1.21615e-10	-1.18282	3.45085e-07	-1.21615e-10	-1.22253	2.91283e-06	-1.21615e-10	-1.19209
106997180	rs2399135	2.73729e-05	-0.698338	-1.22311	1.53846e-07	-0.788965	-1.2414	1.15163e-06	-0.874424	-1.24561
106997313	rs2399136	1.04336e-05	-1.64391	-1.24207	6.61844e-08	-1.63359	-1.24028	8.54945e-07	-1.20986	-1.20807
106997574	rs182713550	9.36894e-05	-1.21615e-10	-0.69102	5.53417e-07	-1.21615e-10	-0.750206	4.97824e-06	-1.21615e-10	-0.656136
106997619	rs75939319	5.70437e-05	-1.21615e-10	-1.18719	3.44133e-07	-1.21615e-10	-1.22529	2.90106e-06	-1.21615e-10	-1.19613
106998982	rs59156506	2.82337e-05	-0.906346	-0.984144	9.6392e-08	-1.41847	-1.07943	1.3573e-06	-0.899261	-1.05645
106999024	rs61476001	2.77486e-05	-0.895054	-1.01277	9.48841e-08	-1.41148	-1.10219	1.33983e-06	-0.887921	-1.08075
106999499	rs74754296	5.70567e-05	-1.21615e-10	-1.18696	3.44182e-07	-1.21615e-10	-1.22515	2.90167e-06	-1.21615e-10	-1.19592
106999717	rs9823214	2.38587e-05	-1.03178	-1.02708	8.63902e-08	-1.49401	-1.11343	1.15391e-06	-1.02525	-1.0928
107000563	rs200571202	9.24328e-05	-1.21615e-10	-0.704524	5.31772e-07	-1.21615e-10	-0.790103	5.5868e-06	-1.21615e-10	-0.540805
107000570	rs201406106	0.000101345	-1.21615e-10	-0.612479	5.78838e-07	-1.21615e-10	-0.705295	6.20194e-06	-1.21615e-10	-0.436351
107000578	rs11918356	9.56622e-05	-1.21615e-10	-0.670182	5.43854e-07	-1.21615e-10	-0.767636	5.79885e-06	-1.21615e-10	-0.503553
107000579	rs572884665	9.80036e-05	-1.21615e-10	-0.646001	5.61196e-07	-1.21615e-10	-0.736246	5.97109e-06	-1.21615e-10	-0.474282
107000584	rs139136578	2.77743e-05	-0.928138	-0.978757	9.52067e-08	-1.43188	-1.07839	1.34118e-06	-0.921147	-1.04651
107001259	rs79477395	0.000141789	-0.49954	0.222874	6.65954e-07	-0.574047	0.00895028	1.23922e-05	-1.10231	1.35816
107001757	rs75448581	5.7913e-05	-1.21615e-10	-1.17206	3.47512e-07	-1.21615e-10	-1.21552	2.94215e-06	-1.21615e-10	-1.18207
107001821	rs9814338	2.6422e-05	-0.94569	-1.01112	9.20964e-08	-1.4426	-1.10089	1.27517e-06	-0.938775	-1.07936
107001891	rs9855440	2.65529e-05	-0.727842	-1.22402	1.49427e-07	-0.817141	-1.24237	1.12046e-06	-0.901287	-1.24618
107001931	rs9855461	2.51315e-05	-0.993617	-1.01327	8.93241e-08	-1.47147	-1.10258	1.21304e-06	-0.986915	-1.08117
107002200	rs75347917	3.06694e-05	-0.826472	-0.981268	9.87709e-08	-1.39639	-1.07712	1.50401e-06	-0.799082	-1.054
107002225	rs28520406	2.6029e-05	-0.95042	-1.02137	9.10932e-08	-1.44547	-1.10896	1.2582e-06	-0.943525	-1.08801
107002232	rs28560057	2.6029e-05	-0.95042	-1.02137	9.10932e-08	-1.44547	-1.10896	1.2582e-06	-0.943525	-1.08801
107002320	rs12493334	1.79696e-05	-1.15091	-1.19141	1.33632e-07	-0.964309	-1.20692	8.67737e-07	-1.24415	-1.15892
107002346	rs4855601	5.67364e-05	-1.21615e-10	-1.19259	3.42987e-07	-1.21615e-10	-1.22862	2.88662e-06	-1.21615e-10	-1.20113
107002412	rs77685990	2.57171e-05	-0.940146	-1.0437	9.00826e-08	-1.43922	-1.12637	1.24769e-06	-0.933206	-1.10671
107002430	rs113632990	2.96201e-05	-0.861285	-0.981268	9.93651e-08	-1.3904	-1.07712	1.42362e-06	-0.85401	-1.054
107002502	rs77579518	2.61524e-05	-0.94569	-1.02137	9.13556e-08	-1.4426	-1.10896	1.26419e-06	-0.938775	-1.08801
107002551	rs79375582	2.61524e-05	-0.94569	-1.02137	9.13556e-08	-1.4426	-1.10896	1.26419e-06	-0.938775	-1.08801
107002828	rs76264401	2.60194e-05	-0.961655	-1.01051	9.12529e-08	-1.45228	-1.1004	1.25553e-06	-0.95481	-1.07884
107002851	rs79583365	3.31842e-05	-1.72893	-2.04234e-10	2.08156e-07	-1.72803	-2.04234e-10	2.99078e-06	-1.16568	-2.04234e-10
107003016	rs16853336	1.791e-05	-1.15091	-1.19474	1.32928e-07	-0.964309	-1.2122	8.66755e-07	-1.24415	-1.16006
107003117	rs28420528	5.62085e-05	-1.21615e-10	-1.20194	3.41098e-07	-1.21615e-10	-1.23415	2.86193e-06	-1.21615e-10	-1.20972
107003438	rs28432904	2.60194e-05	-0.961655	-1.01051	9.12529e-08	-1.45228	-1.1004	1.25553e-06	-0.95481	-1.07884
107003576	rs28461332	2.58418e-05	-0.967121	-1.01189	9.08532e-08	-1.45558	-1.10149	1.2472e-06	-0.9603	-1.08001
107003690	rs28715138	2.58063e-05	-0.967121	-1.01327	9.07546e-08	-1.45558	-1.10258	1.24575e-06	-0.9603	-1.08117
107003691	rs16853338	1.53168e-05	-1.25498	-1.24707	1.15959e-07	-1.07083	-1.24225	7.02827e-07	-1.37911	-1.23474
107004062	rs1991248	5.66589e-05	-1.21615e-10	-1.19396	3.42703e-07	-1.21615e-10	-1.22945	2.88298e-06	-1.21615e-10	-1.20239
107004196	rs79218789	3.13946e-05	-0.878542	-0.905828	1.04524e-07	-1.4012	-1.0157	1.49328e-06	-0.871339	-0.988895
107004317	rs77590364	2.55924e-05	-0.972567	-1.01614	9.02524e-08	-1.45886	-1.10485	1.23595e-06	-0.965771	-1.0836
107004508	rs77348096	3.07805e-05	-0.895054	-0.909069	1.03179e-07	-1.41148	-1.01837	1.46459e-06	-0.887921	-0.991717
107004971	rs111667243	3.09008e-05	-0.889379	-0.910845	1.03392e-07	-1.40795	-1.01984	1.47068e-06	-0.882222	-0.993262
107005028	rs77753526	3.0851e-05	-0.889379	-0.912456	1.03255e-07	-1.40795	-1.02116	1.46862e-06	-0.882222	-0.994664
107006992	rs148463691	0.000136289	-0.316226	-2.04234e-10	1.45774e-06	0.218329	-2.04234e-10	5.19189e-06	-0.614114	-2.04234e-10
107007108	rs12495054	9.97187e-06	-1.70531	-1.22593	6.88915e-08	-1.61311	-1.22068	6.46334e-07	-1.51831	-1.17934
107007263	rs12495060	1.68424e-05	-1.20167	-1.20543	1.24552e-07	-1.0228	-1.2188	8.13806e-07	-1.29059	-1.17665
107007304	rs117564953	9.60387e-05	-1.21615e-10	-0.666254	5.60836e-07	-1.21615e-10	-0.736889	6.11166e-06	-1.21615e-10	-0.451013
107007352	rs9866284	2.58092e-05	-0.9834	-0.996874	9.1046e-08	-1.46536	-1.08959	1.24268e-06	-0.976652	-1.06729
107007570	rs116153675	3.62214e-05	-1.64136	-2.04234e-10	2.12134e-07	-1.7091	-2.04234e-10	1.83427e-06	-1.65457	-2.04234e-10
107008035	rs76715915	0.000112833	-0.572435	0.0673344	5.55526e-07	-0.644675	-0.101727	9.29143e-06	-1.15416	1.12204
107008305	rs2553962	1.98751e-05	-1.02388	-1.21765	2.66428e-07	-0.254753	-1.22646	4.92126e-07	-1.72568	-1.24456
107008558	rs7651062	3.01559e-05	-0.889379	-0.935246	1.01343e-07	-1.40795	-1.03986	1.43988e-06	-0.882222	-1.01443
107009028	rs78720659	2.98036e-05	-0.878542	-0.957836	1.00172e-07	-1.4012	-1.05823	1.42755e-06	-0.871339	-1.03392
107009633	rs77598256	2.44417e-05	-1.00429	-1.03042	8.75717e-08	-1.47781	-1.11604	1.1829e-06	-0.997641	-1.0956
107009982	rs793615	2.06254e-05	-1.10739	-1.09709	1.15214e-07	-1.17471	-1.14482	7.58181e-07	-1.35074	-1.18731
107010047	rs813959	1.69897e-05	-1.21278	-1.18562	1.02762e-07	-1.26197	-1.17193	6.37966e-07	-1.46499	-1.2457
107010482	rs148203870	7.44903e-05	-0.920337	-2.04234e-10	2.85359e-07	-1.41257	-2.04234e-10	8.63204e-06	-0.105731	-2.04234e-10
107010669	rs9827222	2.44741e-05	-1.00429	-1.0291	8.76623e-08	-1.47781	-1.11501	1.18421e-06	-0.997641	-1.09449
107011026	rs75890163	1.93247e-05	-1.2059	-1.06373	7.60185e-08	-1.57149	-1.16385	8.69808e-07	-1.29293	-1.10776
107011036	rs793614	1.71184e-05	-1.19081	-1.20004	1.03949e-07	-1.24105	-1.18137	6.46455e-07	-1.44913	-1.24833
107011315	rs139210063	5.36085e-05	-1.21615e-10	-1.2493	3.44196e-07	-1.21615e-10	-1.22511	2.76217e-06	-1.21615e-10	-1.2452
107011502	rs9832228	2.48371e-05	-0.988249	-1.03042	8.84122e-08	-1.46826	-1.11604	1.20212e-06	-0.981522	-1.0956
107012037	rs76615319	2.41649e-05	-1.01436	-1.03174	8.69618e-08	-1.48377	-1.11708	1.1697e-06	-1.00776	-1.09671
107012079	rs59305446	0.000100898	0.244557	-0.861456	2.07064e-07	-0.750447	-0.982842	6.09249e-06	0.497829	-0.951983
107013093	rs807557	2.0296e-05	-1.12621	-1.09437	1.15212e-07	-1.17697	-1.14257	7.54311e-07	-1.3576	-1.18557
107013147	rs79810240	0.000114732	-0.613828	0.125424	5.73932e-07	-0.666355	-0.047452	9.79956e-06	-1.17865	1.19977
107013567	rs6437729	2.42802e-05	-1.0096	-1.03174	8.72068e-08	-1.48096	-1.11708	1.1753e-06	-1.00297	-1.09671
107013649	rs75407259	5.6499e-05	-1.19678	-2.04234e-10	2.66639e-07	-1.48042	-2.04234e-10	1.71705e-06	-1.72061	-2.04234e-10
107014309	rs57855691	1.82987e-05	-1.25511	-1.06906	7.37403e-08	-1.5983	-1.16746	8.27769e-07	-1.33781	-1.11242
107014498	rs58410209	2.40379e-05	-1.01964	-1.03174	8.6692e-08	-1.48688	-1.11708	1.16352e-06	-1.01305	-1.09671
107014573	rs11918378	2.43023e-05	-1.01964	-1.0208	8.74376e-08	-1.48688	-1.10851	1.17426e-06	-1.01305	-1.08752
107014789	rs11918494	2.40379e-05	-1.01964	-1.03174	8.6692e-08	-1.48688	-1.11708	1.16352e-06	-1.01305	-1.09671
107014905	rs2673632	2.11705e-05	-1.08131	-1.09709	1.17378e-07	-1.1561	-1.14482	7.64126e-07	-1.34293	-1.18731
107014917	rs58624139	5.71394e-05	-1.21615e-10	-1.18551	3.44496e-07	-1.21615e-10	-1.22424	2.90557e-06	-1.21615e-10	-1.19458
107014978	rs111557069	3.44907e-05	-1.69032	-2.04234e-10	2.08189e-07	-1.72787	-2.04234e-10	1.79168e-06	-1.67806	-2.04234e-10
107015474	rs73194559	3.70307e-05	-1.61926	-2.04234e-10	2.31591e-07	-1.62134	-2.04234e-10	2.16099e-06	-1.49064	-2.04234e-10
107015678	rs57567024	5.68944e-05	-1.21615e-10	-1.18981	3.43573e-07	-1.21615e-10	-1.22692	2.89404e-06	-1.21615e-10	-1.19856
107015972	rs13317820	1.82839e-05	-1.26396	-1.06103	7.3796e-08	-1.603	-1.16201	8.26922e-07	-1.34585	-1.1054
107016161	rs2673633	9.4708e-06	-1.73298	-1.24981	7.60017e-08	-1.51399	-1.22157	1.01784e-06	-0.994373	-1.24916
107016539	rs13321184	1.82038e-05	-1.26835	-1.06103	7.36251e-08	-1.60532	-1.16201	8.23629e-07	-1.34984	-1.1054
107017329	rs72620092	1.01609e-05	-1.67836	-1.2341	7.16176e-08	-1.56283	-1.23215	6.82449e-07	-1.4527	-1.19058
107017344	rs77112049	1.45494e-05	-1.4819	-1.07156	8.9945e-08	-1.40003	-1.16709	6.8971e-07	-1.64573	-0.986969
107017514	rs72947667	3.11048e-05	-0.833378	-0.960266	1.02855e-07	-1.37279	-1.0602	1.49066e-06	-0.825988	-1.036
107017819	rs72947670	3.07662e-05	-0.845191	-0.959398	1.02162e-07	-1.38026	-1.0595	1.47418e-06	-0.837849	-1.03526
107018225	rs16853345	5.68149e-05	-1.21615e-10	-1.19121	3.43277e-07	-1.21615e-10	-1.22778	2.8903e-06	-1.21615e-10	-1.19985
107018269	rs59174102	5.67364e-05	-1.21615e-10	-1.19259	3.42987e-07	-1.21615e-10	-1.22862	2.88662e-06	-1.21615e-10	-1.20113
107018798	rs72620093	1.855e-05	-1.10873	-1.20181	1.3674e-07	-0.933267	-1.21497	8.75214e-07	-1.22124	-1.17326
107018875	rs72947671	3.12826e-05	-0.830041	-0.957902	1.05377e-07	-1.35049	-1.05829	1.5655e-06	-0.779035	-1.03397
107019650	rs78319389	5.72091e-05	-1.21615e-10	-1.18429	3.44762e-07	-1.21615e-10	-1.22346	2.90886e-06	-1.21615e-10	-1.19345
107019651	rs74435055	5.72231e-05	-1.21615e-10	-1.18405	3.44815e-07	-1.21615e-10	-1.22331	2.90952e-06	-1.21615e-10	-1.19322
107019713	rs809421	1.05744e-05	-1.63973	-1.23284	5.99349e-08	-1.73466	-1.2384	4.89841e-07	-1.72689	-1.248
107019790	rs58593767	3.18401e-05	-0.835971	-0.934307	1.06637e-07	-1.35435	-1.04254	1.56974e-06	-0.78513	-1.02517
107020832	rs113445250	0.000127654	-0.618976	0.237294	5.97896e-07	-0.695186	0.0222847	1.14445e-05	-1.20105	1.37734
107021128	rs73194561	3.73914e-05	-1.60956	-2.04234e-10	2.33827e-07	-1.61174	-2.04234e-10	2.19147e-06	-1.47664	-2.04234e-10
107021161	rs2553951	2.03802e-05	-1.09353	-1.12291	1.22634e-07	-1.1616	-1.09551	6.8285e-07	-1.42216	-1.22053
107022517	rs73194564	2.33962e-05	-0.828622	-1.24981	2.44729e-07	-0.317648	-1.24852	5.0944e-07	-1.72793	-1.20773
107024233	rs149584538	3.51433e-05	-1.67157	-2.04234e-10	2.29233e-07	-1.63158	-2.04234e-10	2.20958e-06	-1.46841	-2.04234e-10
107024340	rs2553947	1.06854e-05	-1.62384	-1.23828	6.87718e-08	-1.59459	-1.24094	8.571e-07	-1.16574	-1.24967
107024794	rs2553946	1.47089e-05	-1.31649	-1.22606	8.54202e-08	-1.39281	-1.22592	5.87544e-07	-1.54557	-1.24745
107025129	rs6780473	6.32949e-05	-1.21615e-10	-1.0832	3.65072e-07	-1.21615e-10	-1.16622	3.21572e-06	-1.21615e-10	-1.09316
107025940	rs112279724	5.8734e-05	-1.15799	-2.04234e-10	4.95067e-07	-0.861624	-2.04234e-10	1.73134e-06	-1.71231	-2.04234e-10
107025977	rs79876585	1.48824e-05	-1.49893	-1.0319	9.06683e-08	-1.41967	-1.13944	7.16239e-07	-1.65571	-0.939239
107026082	rs74357498	6.26739e-05	-1.21615e-10	-1.09306	3.63977e-07	-1.21615e-10	-1.16923	3.19095e-06	-1.21615e-10	-1.10089
107026934	rs73194567	3.29911e-05	-1.73477	-2.04234e-10	2.07435e-07	-1.7315	-2.04234e-10	1.72611e-06	-1.71534	-2.04234e-10
107028757	rs140357500	5.36298e-05	-1.21615e-10	-1.2489	3.39483e-07	-1.21615e-10	-1.23889	2.78974e-06	-1.21615e-10	-1.23526
107028773	rs76403427	6.98103e-05	-1.21615e-10	-0.985224	3.83767e-07	-1.21615e-10	-1.11628	3.45045e-06	-1.21615e-10	-1.02271
107029046	rs78591178	6.95912e-05	-1.21615e-10	-0.988368	3.82912e-07	-1.21615e-10	-1.11851	3.44042e-06	-1.21615e-10	-1.02562
107029196	rs79025618	0.000264715	0.347647	-2.04234e-10	8.08509e-07	-0.371126	-2.04234e-10	4.39314e-05	1.52142	-2.04234e-10
107029668	rs4855744	1.80955e-05	-1.08585	-1.24949	8.75346e-08	-1.34768	-1.24661	8.30422e-07	-1.25954	-1.1875
107030208	rs2399137	1.81538e-05	-1.08585	-1.24627	8.73254e-08	-1.34768	-1.249	8.38642e-07	-1.25954	-1.17765
107030411	rs146265160	5.35978e-05	-1.21615e-10	-1.2495	3.3653e-07	-1.21615e-10	-1.24763	2.75169e-06	-1.21615e-10	-1.249
107030420	rs73194571	4.33235e-05	-1.46231	-2.04234e-10	3.20219e-07	-1.29731	-2.04234e-10	2.14986e-06	-1.49581	-2.04234e-10
107030465	rs77920129	6.98103e-05	-1.21615e-10	-0.985224	3.83767e-07	-1.21615e-10	-1.11628	3.45045e-06	-1.21615e-10	-1.02271
107031415	rs2081513	1.85686e-05	-1.0617	-1.24784	8.91195e-08	-1.32897	-1.24737	8.40865e-07	-1.23883	-1.19571
107031957	rs77552891	6.96832e-05	-1.21615e-10	-0.987046	3.83271e-07	-1.21615e-10	-1.11757	3.44463e-06	-1.21615e-10	-1.0244
107032441	rs74700461	6.96832e-05	-1.21615e-10	-0.987046	3.83271e-07	-1.21615e-10	-1.11757	3.44463e-06	-1.21615e-10	-1.0244
107032584	rs79576411	6.94642e-05	-1.21615e-10	-0.990194	3.82417e-07	-1.21615e-10	-1.1198	3.43461e-06	-1.21615e-10	-1.02731
107033296	rs1087254	2.20193e-05	-0.889761	-1.24933	1.23214e-07	-1.00295	-1.24945	5.13067e-07	-1.72913	-1.19943
107033629	rs79597705	3.49317e-05	-1.67761	-2.04234e-10	3.1649e-07	-1.30903	-2.04234e-10	1.85787e-06	-1.64178	-2.04234e-10
107034075	rs114745357	6.8819e-05	-1.21615e-10	-0.999525	3.7991e-07	-1.21615e-10	-1.12638	3.40508e-06	-1.21615e-10	-1.03594
107034189	rs79511507	6.8819e-05	-1.21615e-10	-0.999525	3.7991e-07	-1.21615e-10	-1.12638	3.40508e-06	-1.21615e-10	-1.03594
107034224	rs78811904	0.000109253	-1.21615e-10	-0.537338	5.80331e-07	-1.21615e-10	-0.702719	6.39231e-06	-1.21615e-10	-0.406116
107035401	rs4855745	1.8532e-05	-1.0617	-1.24981	8.97017e-08	-1.32897	-1.24086	8.25046e-07	-1.23883	-1.2147
107035501	rs4855602	1.87644e-05	-1.04945	-1.24959	9.08141e-08	-1.31945	-1.23805	8.29624e-07	-1.22831	-1.21968
107035683	rs7641355	2.26631e-05	-1.04669	-1.06358	9.9687e-08	-1.32093	-1.14335	9.07106e-07	-1.19608	-1.16263
107035798	rs10933895	1.89708e-05	-1.03922	-1.24888	8.94441e-08	-1.33832	-1.23438	8.34153e-07	-1.21763	-1.22492
107035928	rs116842124	5.47991e-05	-1.21615e-10	-1.22733	3.42306e-07	-1.21615e-10	-1.23061	2.89864e-06	-1.21615e-10	-1.19697
107036184	rs13097136	1.08742e-05	-1.60399	-1.24063	6.17329e-08	-1.70747	-1.23603	8.35761e-07	-1.40847	-1.03215
107036235	rs10933896	1.8568e-05	-1.0617	-1.24787	9.06079e-08	-1.32897	-1.23081	8.13303e-07	-1.23883	-1.22903
107036379	rs12494162	1.09402e-05	-1.60758	-1.23098	6.24493e-08	-1.7091	-1.22286	8.76478e-07	-1.41416	-0.978899
107036460	rs11716480	2.97675e-05	-1.06833	-0.769262	1.59735e-07	-1.13637	-0.856435	1.96581e-06	-1.4933	-0.0920037
107036546	rs75451661	2.7433e-05	-1.11024	-0.809023	1.33714e-07	-1.3871	-0.783516	8.50677e-07	-1.69251	-0.730421
107036992	rs76003293	7.94757e-05	-1.21615e-10	-0.855554	4.55883e-07	-1.21615e-10	-0.94408	4.60861e-06	-1.21615e-10	-0.733286
107037950	rs2399138	4.77326e-05	-1.19098	-0.174411	2.74174e-07	-1.42252	-0.0300343	3.38172e-06	-1.31969	0.276865
107041006	rs709538	9.57068e-06	-1.73428	-1.23802	5.92639e-08	-1.7346	-1.24972	8.82625e-07	-1.17246	-1.21361
107041230	rs12629430	2.06362e-05	-1.00463	-1.19932	9.58944e-08	-1.27799	-1.22507	8.66692e-07	-1.15516	-1.24913
107041308	rs10933897	2.0122e-05	-1.01728	-1.21191	9.40571e-08	-1.28798	-1.23443	8.5658e-07	-1.16642	-1.2496
107041949	rs60018922	2.06949e-05	-0.991879	-1.20924	9.60504e-08	-1.26789	-1.23355	8.76078e-07	-1.14379	-1.24973
107042219	rs59406384	2.05677e-05	-0.991879	-1.21541	9.58278e-08	-1.26789	-1.23587	8.76156e-07	-1.14379	-1.24964
107042248	rs57713937	2.0543e-05	-0.991879	-1.21661	9.57549e-08	-1.26789	-1.23663	8.7624e-07	-1.14379	-1.24954
107042615	rs13091308	1.75534e-05	-1.12125	-1.24451	8.7215e-08	-1.3749	-1.22304	7.746e-07	-1.28976	-1.22686
107042767	rs79325932	5.38306e-05	-1.21615e-10	-1.24516	3.3697e-07	-1.21615e-10	-1.24632	2.75243e-06	-1.21615e-10	-1.24873
107042854	rs12636177	1.77691e-05	-1.10956	-1.24398	8.81032e-08	-1.36594	-1.22187	7.81528e-07	-1.27979	-1.22792
107042927	rs12633565	1.98479e-05	-1.00463	-1.23827	9.37014e-08	-1.27799	-1.24821	8.73329e-07	-1.15516	-1.2415
107043012	rs12636205	1.95392e-05	-1.01728	-1.24131	9.26955e-08	-1.28798	-1.24901	8.69003e-07	-1.16642	-1.2352
107043573	rs78389563	5.42798e-05	-1.21615e-10	-1.23685	3.44692e-07	-1.21615e-10	-1.22367	2.76124e-06	-1.21615e-10	-1.24553
107043721	rs35083285	1.87441e-05	-1.05331	-1.24681	9.00568e-08	-1.31632	-1.24955	8.49401e-07	-1.19844	-1.226
107043876	rs16853372	1.87036e-05	-1.05331	-1.24898	9.01917e-08	-1.31632	-1.24806	8.5679e-07	-1.19844	-1.21734
107043964	rs34689649	1.89266e-05	-1.04099	-1.24944	9.11504e-08	-1.30666	-1.24715	8.69329e-07	-1.1875	-1.21374
107044180	rs11713730	1.89291e-05	-1.04099	-1.24931	9.11209e-08	-1.30666	-1.24747	8.6827e-07	-1.1875	-1.21496
107044248	rs11709628	2.35925e-05	-1.17008	-0.899996	1.29027e-07	-1.23257	-0.973732	1.50334e-06	-1.55288	-0.300648
107044439	rs10933898	2.50384e-05	-1.13995	-0.870648	1.38129e-07	-1.19053	-0.947594	1.60204e-06	-1.53724	-0.252689
107044470	rs10804457	2.03671e-05	-0.967287	-1.2498	9.69262e-08	-1.24786	-1.24451	9.25422e-07	-1.1284	-1.21032
107044680	rs10804458	1.95969e-05	-1.00585	-1.24978	9.39972e-08	-1.27847	-1.24458	8.94174e-07	-1.16262	-1.21045
107044829	rs77981032	4.04981e-05	-1.52975	-2.04234e-10	2.81778e-07	-1.4252	-2.04234e-10	1.70806e-06	-1.72585	-2.04234e-10
107044882	rs10804459	1.87711e-05	-1.08123	-1.21745	9.5083e-08	-1.31831	-1.19325	9.32982e-07	-1.22108	-1.1095
107044905	rs12633568	1.93544e-05	-1.04617	-1.22192	9.61519e-08	-1.30118	-1.19921	9.39831e-07	-1.20429	-1.11898
107044948	rs76611179	3.29924e-05	-1.73473	-2.04234e-10	2.26795e-07	-1.64227	-2.04234e-10	1.6946e-06	-1.73377	-2.04234e-10
107045294	rs9824973	1.50252e-05	-1.32775	-1.19352	8.02381e-08	-1.51731	-1.164	8.4017e-07	-1.37298	-1.06239
107045766	rs9881338	1.50875e-05	-1.27563	-1.24151	7.89322e-08	-1.47683	-1.2209	8.00284e-07	-1.32252	-1.16149
107045929	rs9682185	1.54731e-05	-1.2551	-1.2368	8.08792e-08	-1.46138	-1.21198	8.262e-07	-1.30305	-1.14908
107045936	rs9680918	1.63809e-05	-1.20287	-1.23201	8.48276e-08	-1.42162	-1.20407	8.79291e-07	-1.25343	-1.13642
107045940	rs9680908	8.86069e-05	-0.829275	0.0824788	4.16102e-07	-0.888279	-0.147108	9.6718e-06	-1.22051	1.22851
107046039	rs9680915	8.93492e-05	-0.81758	0.0791273	4.19553e-07	-0.876971	-0.150156	9.71301e-06	-1.21169	1.22394
107046463	rs150041284	9.35793e-05	-1.21615e-10	-0.692196	5.55565e-07	-1.21615e-10	-0.746332	4.06208e-06	-1.21615e-10	-0.859516
107046665	rs7615128	1.90174e-05	-1.18289	-1.10276	1.09839e-07	-1.23011	-1.13719	1.10968e-06	-1.48654	-0.6706
107047161	rs7639744	1.52262e-05	-1.26542	-1.24257	7.93227e-08	-1.46916	-1.22363	8.00481e-07	-1.31284	-1.17092
107047229	rs7617714	1.50798e-05	-1.27563	-1.24201	7.87987e-08	-1.47683	-1.22259	7.94196e-07	-1.32252	-1.16912
107047443	rs2676364	3.01956e-05	-0.576875	-1.24643	1.13152e-07	-1.08919	-1.2484	1.29773e-06	-0.845243	-1.15535
107047698	rs183235578	0.000222781	0.175184	-2.04234e-10	5.11431e-07	-0.829105	-2.04234e-10	2.39523e-05	0.914853	-2.04234e-10
107047972	rs2292744	1.05882e-05	-1.68498	-1.18628	6.47385e-08	-1.73348	-1.16248	8.77516e-07	-1.54666	-0.845214
107048304	rs1878350	2.36709e-05	-0.879276	-1.18748	1.07348e-07	-1.16331	-1.22693	1.09094e-06	-0.926631	-1.24755
107049245	rs10933899	1.05417e-05	-1.67755	-1.19812	6.40134e-08	-1.73206	-1.17517	8.60501e-07	-1.53246	-0.878996
107049360	rs17194101	7.83194e-05	-0.759172	-0.111038	3.73674e-07	-0.820456	-0.322478	7.81207e-06	-1.16736	0.961814
107049388	rs6778243	2.21057e-05	-0.92814	-1.20703	8.38819e-08	-1.40421	-1.2327	1.10138e-06	-0.922714	-1.24193
107049673	rs9682767	8.9527e-05	-0.730719	-0.00574584	4.23054e-07	-0.791582	-0.227235	9.1773e-06	-1.15211	1.10763
107049675	rs9682168	7.71058e-05	-0.789991	-0.0958357	3.68176e-07	-0.849002	-0.308754	7.74573e-06	-1.19705	0.982979
107049677	rs10933900	1.04195e-05	-1.67611	-1.21122	6.30147e-08	-1.73184	-1.1911	8.35613e-07	-1.52511	-0.915696
107049875	rs9681640	8.4975e-05	-0.734806	-0.0538427	4.02888e-07	-0.796862	-0.270796	8.61685e-06	-1.14874	1.04124
107050076	rs9682344	7.80776e-05	-0.759172	-0.11413	3.72633e-07	-0.820456	-0.325268	7.77848e-06	-1.16736	0.957504
107050384	rs2676365	2.55783e-05	-0.869688	-1.11957	1.14111e-07	-1.149	-1.18014	1.144e-06	-0.901264	-1.22542
107050390	rs11710488	8.5376e-05	-0.723741	-0.0601993	4.04894e-07	-0.786146	-0.276547	8.61406e-06	-1.14026	1.03244
107050586	rs2676366	2.52943e-05	-0.883207	-1.11722	1.13044e-07	-1.16012	-1.17842	1.13008e-06	-0.914533	-1.22439
107050683	rs11710534	8.12796e-05	-0.734806	-0.0983039	3.87018e-07	-0.796862	-0.310983	8.10127e-06	-1.14874	0.979546
107050762	rs34449844	9.86267e-06	-1.71023	-1.23202	6.19465e-08	-1.73386	-1.20618	6.81595e-07	-1.5999	-1.04463
107050813	rs11710565	7.81276e-05	-0.771241	-0.10142	3.72554e-07	-0.832138	-0.313797	7.84495e-06	-1.17655	0.975209
107050952	rs2553954	1.01804e-05	-1.67389	-1.23665	6.10154e-08	-1.73036	-1.22483	7.76918e-07	-1.51733	-0.996301
107050964	rs72949649	8.55773e-05	-0.698931	-0.0826534	4.0641e-07	-0.762109	-0.296846	8.51061e-06	-1.1212	1.0013
107050997	rs2553955	1.02594e-05	-1.66689	-1.23592	6.1e-08	-1.73161	-1.22383	7.92676e-07	-1.50041	-0.993142
107051131	rs115323405	3.53722e-05	-1.66508	-2.04234e-10	2.41584e-07	-1.5791	-2.04234e-10	1.69295e-06	-1.73474	-2.04234e-10
107051301	rs2673637	1.87603e-05	-1.18817	-1.11109	9.32886e-08	-1.43151	-1.09911	7.87466e-07	-1.26212	-1.23803
107051334	rs9837022	9.49622e-05	-0.610989	-0.0665378	4.49081e-07	-0.676835	-0.282279	9.31635e-06	-1.0531	1.02366
107051345	rs9856920	9.96473e-05	-0.559668	-0.0697001	4.70669e-07	-0.627024	-0.285139	9.65507e-06	-1.01301	1.01928
107051417	rs9857055	8.58468e-05	-0.698931	-0.0795096	4.07566e-07	-0.762109	-0.294006	8.54784e-06	-1.1212	1.00567
107051547	rs147159483	0.000138609	-0.299346	-2.04234e-10	4.57107e-07	-0.941401	-2.04234e-10	1.03509e-05	0.0758597	-2.04234e-10
107051781	rs2673636	2.56824e-05	-0.869688	-1.11551	1.14495e-07	-1.149	-1.17678	1.14454e-06	-0.901264	-1.22495
107051923	rs76639833	5.75719e-05	-1.21615e-10	-1.17797	3.8121e-07	-1.21615e-10	-1.12297	3.13582e-06	-1.21615e-10	-1.11832
107052006	rs2673635	2.60347e-05	-0.856064	-1.11551	1.15787e-07	-1.13778	-1.17678	1.15995e-06	-0.88789	-1.22495
107052143	rs57001364	8.29582e-05	-0.723741	-0.0889272	3.94515e-07	-0.786146	-0.302515	8.27747e-06	-1.14026	0.992585
107052149	rs57570262	7.93582e-05	-0.771241	-0.0857925	3.77849e-07	-0.832138	-0.299683	8.01731e-06	-1.17655	0.996941
107052749	rs2676367	1.03104e-05	-1.66544	-1.23241	6.13864e-08	-1.73277	-1.21636	8.11381e-07	-1.4875	-0.982732
107053000	rs9847338	8.67846e-05	-0.723741	-0.0438346	4.10934e-07	-0.786146	-0.261739	8.81136e-06	-1.14026	1.05509
107053772	rs7620463	3.30335e-05	-1.73348	-2.04234e-10	2.37608e-07	-1.5957	-2.04234e-10	1.89356e-06	-1.62275	-2.04234e-10
107055162	rs149131708	6.19408e-05	-1.21615e-10	-1.10483	3.90556e-07	-1.21615e-10	-1.09874	2.99248e-06	-1.21615e-10	-1.16511
107057220	rs11712231	8.61945e-05	-0.723741	-0.0506576	4.08404e-07	-0.786146	-0.267914	8.7286e-06	-1.14026	1.04565
107057417	rs77759995	6.48178e-05	-1.21615e-10	-1.05943	4.12591e-07	-1.21615e-10	-1.04386	3.43014e-06	-1.21615e-10	-1.02861
107058773	rs793606	1.05454e-05	-1.62995	-1.24537	6.13224e-08	-1.71419	-1.23598	7.99068e-07	-1.43957	-1.04595
107058855	rs145940409	3.31959e-05	-1.72858	-2.04234e-10	2.30578e-07	-1.62573	-2.04234e-10	1.95203e-06	-1.59234	-2.04234e-10
107058950	rs184677552	3.41663e-05	-1.69977	-2.04234e-10	2.17187e-07	-1.68556	-2.04234e-10	2.14344e-06	-1.4988	-2.04234e-10
107059321	rs114049889	3.36712e-05	-1.71436	-2.04234e-10	2.21925e-07	-1.66398	-2.04234e-10	2.05732e-06	-1.53981	-2.04234e-10
107059723	rs793538	5.43237e-05	-1.23605	-2.04234e-10	2.43317e-07	-1.57195	-2.04234e-10	2.83442e-06	-1.21938	-2.04234e-10
107059836	rs793537	1.04901e-05	-1.64036	-1.24022	6.15179e-08	-1.71865	-1.22834	8.10371e-07	-1.45722	-1.01425
107060036	rs793609	2.81032e-05	-0.813162	-1.08196	1.22619e-07	-1.10233	-1.1549	1.23062e-06	-0.845763	-1.20793
107060396	rs9856825	8.24586e-05	-0.771241	-0.0474679	3.91173e-07	-0.832138	-0.265028	8.45473e-06	-1.17655	1.05006
107060821	rs9877384	8.81491e-05	-0.723741	-0.0282341	4.1678e-07	-0.786146	-0.247614	9.00328e-06	-1.14026	1.07664
107061500	rs6796164	8.37268e-05	-0.759172	-0.0442736	3.96916e-07	-0.820456	-0.262137	8.5706e-06	-1.16736	1.05448
107061671	rs76705271	0.000126768	-1.21615e-10	-0.388648	7.08076e-07	-1.21615e-10	-0.503765	5.75781e-06	-1.21615e-10	-0.510655
107061770	rs138545509	3.30253e-05	-1.73373	-2.04234e-10	2.38251e-07	-1.59299	-2.04234e-10	1.88902e-06	-1.62516	-2.04234e-10
107062178	rs9867356	8.28902e-05	-0.782038	-0.0314511	3.92761e-07	-0.842587	-0.250527	8.57325e-06	-1.18476	1.0722
107062294	rs79179262	7.36884e-05	-0.93116	-2.04234e-10	3.36891e-07	-1.24656	-2.04234e-10	1.8747e-06	-1.63276	-2.04234e-10
107062347	rs9867290	8.31573e-05	-0.782038	-0.0282341	3.93908e-07	-0.842587	-0.247614	8.61141e-06	-1.18476	1.07664
107062578	rs115336069	3.61301e-05	-1.64388	-2.04234e-10	2.38908e-07	-1.59024	-2.04234e-10	5.1033e-06	-0.631325	-2.04234e-10
107062948	rs9872246	9.00541e-05	-0.839735	0.10914	4.22034e-07	-0.898392	-0.12284	9.95082e-06	-1.22838	1.26483
107064098	rs114857906	1.28832e-05	-1.5471	-1.12798	8.54226e-08	-1.42786	-1.19085	5.98059e-07	-1.69555	-1.07972
107065392	rs938431	1.11226e-05	-1.69812	-1.1239	8.13849e-08	-1.55827	-1.10886	8.60882e-07	-1.71821	-0.692804
107065537	rs9855687	9.01539e-05	-0.723741	-0.00574584	4.2536e-07	-0.786146	-0.227235	9.28671e-06	-1.14026	1.10763
107065783	rs2162185	9.45663e-06	-1.73477	-1.24952	6.26145e-08	-1.68051	-1.24881	6.20767e-07	-1.62536	-1.11265
107065798	rs71319255	0.000325972	0.555808	-2.04234e-10	8.29832e-07	-0.345094	-2.04234e-10	2.38666e-05	0.911269	-2.04234e-10
107065813	rs1515541	9.4561e-06	-1.73472	-1.24962	6.23154e-08	-1.68552	-1.24858	6.26993e-07	-1.61794	-1.11009
107065921	rs938432	9.45659e-06	-1.73459	-1.2497	6.21638e-08	-1.68821	-1.24833	6.31288e-07	-1.6137	-1.1075
107065994	rs148794962	3.50006e-05	-1.67564	-2.04234e-10	2.06963e-07	-1.73378	-2.04234e-10	1.87764e-06	-1.6312	-2.04234e-10
107066743	rs2042686	1.3146e-05	-1.42383	-1.23106	6.65061e-08	-1.62314	-1.24589	7.34879e-07	-1.3238	-1.24546
107067588	rs2676356	9.45485e-06	-1.73467	-1.24981	6.29215e-08	-1.677	-1.24743	6.25882e-07	-1.63021	-1.0996
107068146	rs2673641	1.1162e-05	-1.71149	-1.107	6.99442e-08	-1.72761	-1.091	1.24491e-06	-1.38431	-0.657841
107068190	rs142783246	5.3895e-05	-1.21615e-10	-1.24397	3.36096e-07	-1.21615e-10	-1.24892	2.80372e-06	-1.21615e-10	-1.23026
107068362	rs9871434	8.55411e-05	-0.793961	0.0119524	4.03836e-07	-0.854125	-0.211183	9.01935e-06	-1.19381	1.13197
107068415	rs13086584	3.49588e-05	-1.67683	-2.04234e-10	2.9157e-07	-1.39104	-2.04234e-10	2.03042e-06	-1.55297	-2.04234e-10
107068770	rs2138252	1.29339e-05	-1.43103	-1.24012	6.63344e-08	-1.62238	-1.24923	7.42793e-07	-1.31965	-1.2389
107068830	rs188076937	5.58602e-05	-1.21615e-10	-1.20815	3.49012e-07	-1.21615e-10	-1.21121	2.96135e-06	-1.21615e-10	-1.17557
107068941	rs138390767	5.47319e-05	-1.22856	-2.04234e-10	2.41135e-07	-1.58096	-2.04234e-10	5.60975e-06	-0.536706	-2.04234e-10
107068997	rs72931812	8.97896e-05	-0.718833	-0.014703	4.11105e-07	-0.812114	-0.235354	9.12155e-06	-1.14587	1.0953
107070362	rs709539	9.46818e-06	-1.73374	-1.24933	6.1907e-08	-1.69583	-1.24485	6.55933e-07	-1.60054	-1.08237
107070682	rs1607109	9.0671e-05	-0.747027	0.0232594	4.26963e-07	-0.808697	-0.200923	9.49367e-06	-1.15808	1.1475
107071064	rs35262377	3.44577e-05	-1.69127	-2.04234e-10	2.81077e-07	-1.42769	-2.04234e-10	1.97757e-06	-1.57934	-2.04234e-10
107071088	rs150089999	9.2296e-05	-1.21615e-10	-0.706004	5.52915e-07	-1.21615e-10	-0.751112	4.43271e-06	-1.21615e-10	-0.772201
107071289	rs138880106	3.77016e-05	-1.6013	-2.04234e-10	2.07194e-07	-1.73266	-2.04234e-10	2.96408e-06	-1.17464	-2.04234e-10
107071409	rs9989971	9.03284e-05	-0.805809	0.0782552	4.29827e-07	-0.865586	-0.137349	9.49289e-06	-1.20279	1.19212
107071441	rs1067911	1.4026e-05	-1.34364	-1.24646	6.97561e-08	-1.57177	-1.24954	8.20708e-07	-1.23002	-1.22878
107071749	rs13321500	2.72809e-05	-0.836886	-1.08793	1.03526e-07	-1.35678	-1.06971	1.23657e-06	-0.819095	-1.22978
107072112	rs13067360	3.44577e-05	-1.69127	-2.04234e-10	2.81077e-07	-1.42769	-2.04234e-10	1.97757e-06	-1.57934	-2.04234e-10
107072274	rs1914276	1.13803e-05	-1.71963	-1.07949	8.10896e-08	-1.61105	-1.05971	9.5494e-07	-1.69592	-0.611398
107072281	rs709540	1.39422e-05	-1.34807	-1.24802	7.01963e-08	-1.57927	-1.23575	8.49544e-07	-1.233	-1.19126
107072287	rs709541	1.86176e-05	-1.14127	-1.16562	8.39573e-08	-1.53019	-1.10582	1.03605e-06	-1.12897	-1.09682
107072548	rs709542	1.57232e-05	-1.22785	-1.24802	7.45862e-08	-1.50571	-1.24865	9.28675e-07	-1.11017	-1.22503
107072994	rs139758434	5.35832e-05	-1.21615e-10	-1.24977	3.35996e-07	-1.21615e-10	-1.24922	2.75667e-06	-1.21615e-10	-1.24719
107073079	rs34691271	3.45984e-05	-1.6872	-2.04234e-10	2.84094e-07	-1.41701	-2.04234e-10	1.9927e-06	-1.57172	-2.04234e-10
107073105	rs709543	5.49549e-05	-1.22449	-2.04234e-10	2.45719e-07	-1.56213	-2.04234e-10	3.06355e-06	-1.14164	-2.04234e-10
107073273	rs12630951	5.46532e-05	-1.21504	-0.0149606	2.13426e-07	-1.46744	-0.235588	5.98766e-06	-1.56645	1.09494
107073568	rs35466381	3.44078e-05	-1.69272	-2.04234e-10	2.79992e-07	-1.43156	-2.04234e-10	1.97214e-06	-1.58209	-2.04234e-10
107073859	rs112241194	3.53647e-05	-1.66529	-2.04234e-10	2.99658e-07	-1.36367	-2.04234e-10	2.07152e-06	-1.53293	-2.04234e-10
107073931	rs67731043	3.51849e-05	-1.67039	-2.04234e-10	2.96111e-07	-1.37558	-2.04234e-10	2.05346e-06	-1.54168	-2.04234e-10
107073979	rs77591129	3.33481e-05	-1.72401	-2.04234e-10	2.07094e-07	-1.73314	-2.04234e-10	2.12058e-06	-1.50952	-2.04234e-10
107074226	rs115476973	1.82057e-05	-1.72048	-0.608788	1.1833e-07	-1.73334	-0.559505	1.13901e-06	-1.55818	-0.57287
107074241	rs709544	5.55976e-05	-1.21615e-10	-1.21286	3.40735e-07	-1.21615e-10	-1.23521	2.99106e-06	-1.21615e-10	-1.16558
107074288	rs114954749	3.6933e-05	-1.6219	-2.04234e-10	2.45547e-07	-1.56283	-2.04234e-10	5.49322e-06	-0.557697	-2.04234e-10
107074484	rs709545	9.75479e-06	-1.73432	-1.21893	6.45127e-08	-1.6968	-1.20266	7.7478e-07	-1.59075	-0.925636
107074780	rs709546	1.03133e-05	-1.73377	-1.1638	6.33557e-08	-1.7305	-1.18706	7.37456e-07	-1.72772	-0.838045
107074852	rs111796559	0.000101612	-0.60984	-2.04234e-10	3.91142e-07	-1.09725	-2.04234e-10	6.06585e-06	-0.458538	-2.04234e-10
107074863	rs4855603	5.90609e-05	-1.21615e-10	-1.15244	3.82339e-07	-1.21615e-10	-1.12001	3.50422e-06	-1.21615e-10	-1.00724
107074910	rs709547	1.55114e-05	-1.71304	-0.776392	9.19739e-08	-1.66417	-0.880645	4.99162e-06	-0.346153	-0.307298
107075026	rs78180116	3.70023e-05	-1.62003	-2.04234e-10	2.17958e-07	-1.68201	-2.04234e-10	1.74399e-06	-1.70504	-2.04234e-10
107075797	rs12695170	5.7065e-05	-1.18682	-2.04234e-10	2.24282e-07	-1.65341	-2.04234e-10	8.32583e-05	2.16074	-2.04234e-10
107075944	rs709548	1.44807e-05	-1.70146	-0.85673	9.03867e-08	-1.57768	-0.98454	7.49346e-07	-1.72545	-0.824319
107076075	rs709549	1.37211e-05	-1.42973	-1.18234	7.41941e-08	-1.52763	-1.232	1.49228e-06	-0.984135	-0.876769
107076084	rs79241153	8.02032e-05	-1.21615e-10	-0.846442	4.78556e-07	-1.21615e-10	-0.895544	5.05232e-06	-1.21615e-10	-0.641364
107076141	rs13314043	5.73717e-05	-1.18145	-2.04234e-10	2.27094e-07	-1.64095	-2.04234e-10	9.25553e-05	2.26659	-2.04234e-10
107076433	rs78269321	5.76897e-05	-1.21615e-10	-1.17593	3.72867e-07	-1.21615e-10	-1.14509	3.29288e-06	-1.21615e-10	-1.06945
107076570	rs115833440	0.00104942	1.72499	-2.04234e-10	2.06076e-06	0.564514	-2.04234e-10	1.55212e-05	0.480992	-2.04234e-10
107077118	rs73196647	1.27605e-05	-1.45862	-1.22603	7.88315e-08	-1.45093	-1.24807	5.26427e-07	-1.69957	-1.20328
107077191	rs142783761	6.47293e-05	-1.21615e-10	-1.06079	4.33339e-07	-1.21615e-10	-0.994797	3.80787e-06	-1.21615e-10	-0.924141
107077429	rs793532	1.51861e-05	-1.30024	-1.21039	7.45492e-08	-1.55009	-1.20477	1.63117e-06	-0.813368	-0.95855
107077437	rs117021023	7.83321e-05	-1.21615e-10	-0.870048	4.37537e-07	-1.21615e-10	-0.985155	3.83764e-06	-1.21615e-10	-0.916355
107077802	rs793533	1.53938e-05	-1.71796	-0.779084	9.2704e-08	-1.61678	-0.92013	8.06275e-07	-1.73287	-0.743676
107077897	rs793534	1.54134e-05	-1.7188	-0.776971	9.266e-08	-1.61902	-0.918362	8.0782e-07	-1.73314	-0.741485
107078058	rs709550	1.06331e-05	-1.72992	-1.13711	6.75296e-08	-1.72101	-1.13274	1.58267e-06	-0.995981	-0.806116
107078487	rs697963	1.59691e-05	-1.71959	-0.740759	9.53178e-08	-1.62117	-0.887935	8.38499e-07	-1.73339	-0.703964
107078811	rs697964	1.48188e-05	-1.334	-1.20111	7.42212e-08	-1.56438	-1.19489	1.6223e-06	-0.843186	-0.934179
107078871	rs145045934	3.34327e-05	-1.72147	-2.04234e-10	2.11481e-07	-1.71218	-2.04234e-10	1.81571e-06	-1.66474	-2.04234e-10
107079175	rs709551	1.54481e-05	-1.72622	-0.767297	9.13885e-08	-1.64094	-0.910255	8.1466e-07	-1.73474	-0.731457
107079234	rs709552	1.55216e-05	-1.72622	-0.762548	9.17535e-08	-1.64094	-0.906269	8.1868e-07	-1.73474	-0.726535
107079716	rs12634245	8.28504e-05	-0.419075	-0.394894	3.43795e-07	-0.717117	-0.509154	1.98466e-05	0.0385592	0.68826
107080140	rs2176089	1.40943e-05	-1.36531	-1.21993	8.81474e-08	-1.34114	-1.24617	5.18879e-07	-1.72242	-1.19488
107080495	rs9831953	3.29976e-05	-1.73457	-2.04234e-10	2.32073e-07	-1.61926	-2.04234e-10	1.74869e-06	-1.70234	-2.04234e-10
107080682	rs1356301	1.43491e-05	-1.3458	-1.22152	8.98907e-08	-1.32101	-1.24671	5.16064e-07	-1.72569	-1.19705
107080913	rs145674983	3.63737e-05	-1.63716	-2.04234e-10	2.51427e-07	-1.53917	-2.04234e-10	1.81683e-06	-1.66412	-2.04234e-10
107081336	rs75954806	5.35942e-05	-1.21615e-10	-1.24956	3.35843e-07	-1.21615e-10	-1.24967	2.75252e-06	-1.21615e-10	-1.2487
107081914	rs193123830	5.39307e-05	-1.21615e-10	-1.24331	3.36199e-07	-1.21615e-10	-1.24861	2.75227e-06	-1.21615e-10	-1.24878
107082051	rs709568	1.51386e-05	-1.29768	-1.21608	7.42198e-08	-1.54843	-1.21086	1.61151e-06	-0.809652	-0.974388
107082168	rs709555	1.58989e-05	-1.72915	-0.735606	9.28873e-08	-1.65134	-0.883588	8.41912e-07	-1.73466	-0.698628
107082271	rs793535	1.58663e-05	-1.72889	-0.737922	9.27986e-08	-1.65034	-0.885543	8.39865e-07	-1.7347	-0.701027
107082480	rs11712635	7.44696e-05	-0.497088	-0.423527	3.12607e-07	-0.785584	-0.535788	1.73577e-05	-0.0522028	0.645026
107082499	rs9842375	4.71097e-05	-1.37853	-2.04234e-10	2.11217e-07	-1.71343	-2.04234e-10	4.65976e-05	1.58034	-2.04234e-10
107082584	rs73196659	7.05306e-05	-0.974959	-2.04234e-10	4.39855e-07	-0.979871	-2.04234e-10	2.58125e-06	-1.31294	-2.04234e-10
107082973	rs16853406	6.0237e-05	-1.21615e-10	-1.13272	3.93226e-07	-1.21615e-10	-1.09193	3.57556e-06	-1.21615e-10	-0.98709
107083086	rs112073330	5.83375e-05	-0.758369	-0.40639	2.5624e-07	-1.00035	-0.519852	1.25669e-05	-0.401076	0.670931
107083383	rs148147630	3.77773e-05	-1.5993	-2.04234e-10	2.15803e-07	-1.69195	-2.04234e-10	1.69762e-06	-1.73198	-2.04234e-10
107083770	rs9848217	2.02112e-05	-1.26775	-0.957023	8.77547e-08	-1.58976	-1.00201	3.2471e-06	-0.687965	-0.395486
107083826	rs186879815	7.11465e-05	-1.21615e-10	-0.966265	4.23422e-07	-1.21615e-10	-1.01795	3.23991e-06	-1.21615e-10	-1.08567
107084036	rs811098	1.54826e-05	-1.28092	-1.21037	7.5165e-08	-1.54342	-1.20321	1.75479e-06	-0.751014	-0.947847
107084261	rs73196660	3.55398e-05	-1.66035	-2.04234e-10	2.06772e-07	-1.7347	-2.04234e-10	1.69332e-06	-1.73452	-2.04234e-10
107084540	rs1516828	1.56598e-05	-1.26531	-1.21459	7.51249e-08	-1.53935	-1.20782	1.74716e-06	-0.743464	-0.959754
107084778	rs730552	6.19903e-05	-0.613839	-0.490187	2.65388e-07	-0.887468	-0.597656	1.36776e-05	-0.188809	0.543359
107084852	rs74404731	6.01288e-05	-1.21615e-10	-1.13452	3.92405e-07	-1.21615e-10	-1.09402	3.56593e-06	-1.21615e-10	-0.989786
107084877	rs189256639	6.85173e-05	-1.00392	-2.04234e-10	2.93004e-07	-1.38613	-2.04234e-10	4.54805e-06	-0.746514	-2.04234e-10
107084996	rs10933901	1.25015e-05	-1.7347	-0.97045	7.00695e-08	-1.72457	-1.09226	1.93132e-06	-1.0819	-0.521104
107085193	rs2676358	1.60151e-05	-1.24288	-1.21459	7.62272e-08	-1.52478	-1.20782	1.80484e-06	-0.710986	-0.959754
107085265	rs74834464	3.31497e-05	-1.72997	-2.04234e-10	2.15125e-07	-1.6951	-2.04234e-10	1.69375e-06	-1.73427	-2.04234e-10
107085363	rs2673640	1.62753e-05	-1.22408	-1.21728	7.69478e-08	-1.51244	-1.21075	1.8399e-06	-0.68394	-0.96756
107085478	rs114113561	3.52331e-05	-1.66902	-2.04234e-10	2.09336e-07	-1.72238	-2.04234e-10	2.30269e-06	-1.42713	-2.04234e-10
107085609	rs2553944	1.79708e-05	-1.12227	-1.21999	7.29307e-08	-1.56308	-1.21372	2.63925e-06	-0.315075	-0.975644
107085627	rs2553943	1.55123e-05	-1.26456	-1.22482	7.4554e-08	-1.53574	-1.21906	1.69868e-06	-0.740637	-0.990721
107085759	rs114185997	3.49793e-05	-1.67625	-2.04234e-10	2.08705e-07	-1.7254	-2.04234e-10	2.26642e-06	-1.44301	-2.04234e-10
107085760	rs190025764	0.00011301	-1.21615e-10	-0.503528	7.97892e-07	-1.21615e-10	-0.384344	6.77053e-06	-1.21615e-10	-0.348632
107086100	rs17194811	4.70916e-05	-1.37891	-2.04234e-10	2.10138e-07	-1.71855	-2.04234e-10	4.78289e-05	1.60642	-2.04234e-10
107086449	rs115933247	5.51756e-05	-1.22048	-2.04234e-10	7.14668e-07	-0.494499	-2.04234e-10	4.30195e-06	-0.802143	-2.04234e-10
107086956	rs76118695	0.000111185	0.105425	-0.625234	3.82547e-07	-0.397166	-0.722301	2.33692e-05	0.557882	0.332326
107086999	rs793544	1.45111e-05	-1.33032	-1.22577	7.11988e-08	-1.58676	-1.21408	1.15912e-06	-0.87749	-1.23606
107087074	rs17807525	1.8164e-05	-1.09666	-1.23491	1.06355e-07	-1.14977	-1.24977	5.02591e-07	-1.73177	-1.21742
107087802	rs17807561	4.7548e-05	-1.36927	-2.04234e-10	2.1091e-07	-1.71488	-2.04234e-10	5.1041e-05	1.67142	-2.04234e-10
107088327	rs13320731	4.7548e-05	-1.36927	-2.04234e-10	2.1091e-07	-1.71488	-2.04234e-10	5.1041e-05	1.67142	-2.04234e-10
107088468	rs709558	1.66923e-05	-1.73132	-0.684736	9.664e-08	-1.65485	-0.840471	8.8739e-07	-1.73468	-0.646004
107088655	rs183150036	9.75558e-05	-0.650581	-2.04234e-10	4.61883e-07	-0.931005	-2.04234e-10	1.12209e-05	0.156562	-2.04234e-10
107088792	rs75162492	5.47672e-05	-1.21615e-10	-1.22791	3.42599e-07	-1.21615e-10	-1.22976	2.92447e-06	-1.21615e-10	-1.1881
107089004	rs150475481	7.11941e-05	-1.21615e-10	-0.965595	4.26304e-07	-1.21615e-10	-1.01116	3.2313e-06	-1.21615e-10	-1.08833
107089332	rs11706666	1.91175e-05	-1.08396	-1.19644	1.09362e-07	-1.13762	-1.23404	5.3213e-07	-1.73084	-1.16124
107089431	rs709559	1.52399e-05	-1.26062	-1.24647	7.13608e-08	-1.55578	-1.24278	1.3176e-06	-0.781832	-1.20357
107089777	rs80255562	6.2837e-05	-1.21615e-10	-1.09046	4.0667e-07	-1.21615e-10	-1.05832	3.81488e-06	-1.21615e-10	-0.922304
107090110	rs75414177	0.000180268	-1.21615e-10	-0.0365606	9.69871e-07	-1.21615e-10	-0.189154	1.31243e-05	-1.21615e-10	0.313256
107090204	rs9856619	4.7548e-05	-1.36927	-2.04234e-10	2.1091e-07	-1.71488	-2.04234e-10	5.1041e-05	1.67142	-2.04234e-10
107090421	rs697965	1.6322e-05	-1.73316	-0.705331	9.40057e-08	-1.66499	-0.857971	8.68663e-07	-1.73471	-0.667299
107090828	rs78685084	0.000111639	0.105425	-0.621158	3.83983e-07	-0.397166	-0.718554	2.35212e-05	0.557882	0.33881
107091046	rs6782559	1.30416e-05	-1.73372	-0.929143	7.33855e-08	-1.71473	-1.05586	1.97026e-06	-1.13315	-0.449899
107091084	rs142068225	3.33698e-05	-1.72335	-2.04234e-10	2.2226e-07	-1.66247	-2.04234e-10	1.96581e-06	-1.58531	-2.04234e-10
107091102	rs2248981	1.95384e-05	-1.08459	-1.17403	1.29975e-07	-1.02865	-1.17032	5.16058e-07	-1.72948	-1.19326
107091320	rs9824049	5.05058e-05	-1.30892	-2.04234e-10	2.13831e-07	-1.70113	-2.04234e-10	5.88868e-05	1.8144	-2.04234e-10
107091534	rs793598	1.51537e-05	-1.26351	-1.24925	7.13061e-08	-1.55225	-1.24709	1.30211e-06	-0.811018	-1.18621
107091903	rs793545	9.04505e-05	0.518396	-1.2446	2.11977e-07	-0.462574	-1.24727	1.46029e-05	1.64667	-1.22666
107091966	rs144094887	7.08753e-05	-1.21615e-10	-0.970083	4.24555e-07	-1.21615e-10	-1.01528	3.2204e-06	-1.21615e-10	-1.09171
107092442	rs17807719	4.265e-05	-1.47798	-2.04234e-10	2.07048e-07	-1.73337	-2.04234e-10	3.47241e-05	1.28622	-2.04234e-10
107092491	rs709560	1.45836e-05	-1.33924	-1.21187	6.80445e-08	-1.60955	-1.23661	1.08013e-06	-0.96809	-1.21604
107092520	rs709561	1.4333e-05	-1.34669	-1.22175	6.78192e-08	-1.60734	-1.24213	1.10014e-06	-0.960498	-1.20528
107092851	rs709562	1.53397e-05	-1.73367	-0.766896	8.89274e-08	-1.66858	-0.909918	8.15152e-07	-1.73455	-0.731041
107093110	rs793600	9.55678e-06	-1.73475	-1.23901	6.0964e-08	-1.70742	-1.24862	1.04411e-06	-1.03589	-1.18216
107093769	rs7635153	3.36212e-05	-1.71585	-2.04234e-10	2.18826e-07	-1.67804	-2.04234e-10	2.01493e-06	-1.56063	-2.04234e-10
107094616	rs709563	9.66206e-06	-1.73475	-1.22805	6.12639e-08	-1.70742	-1.24371	1.02265e-06	-1.03589	-1.20293
107095040	rs13067912	1.86777e-05	-1.06132	-1.24236	1.09437e-07	-1.1217	-1.24927	5.12263e-07	-1.73247	-1.19766
107095891	rs793546	9.72512e-06	-1.73477	-1.22152	6.13147e-08	-1.71025	-1.24005	1.02906e-06	-1.02111	-1.21146
107096152	rs13073847	0.000174265	-0.0704283	-2.04234e-10	1.24455e-06	0.0602151	-2.04234e-10	6.22379e-06	-0.432832	-2.04234e-10
107096268	rs16853423	6.55223e-05	-1.21615e-10	-1.04862	4.21971e-07	-1.21615e-10	-1.02138	4.04719e-06	-1.21615e-10	-0.863191
107096323	rs145992769	3.29944e-05	-1.73467	-2.04234e-10	2.36851e-07	-1.59889	-2.04234e-10	1.8437e-06	-1.64944	-2.04234e-10
107096547	rs709564	1.45259e-05	-1.37392	-1.18115	6.80993e-08	-1.62871	-1.21664	1.00833e-06	-1.01669	-1.23623
107096581	rs117360444	7.75776e-05	-1.21615e-10	-0.879727	4.34021e-07	-1.21615e-10	-0.993225	3.80301e-06	-1.21615e-10	-0.92542
107097346	rs3811061	0.000106191	-0.00016379	-0.565598	3.69435e-07	-0.486958	-0.667384	2.28167e-05	0.439844	0.426438
107097659	rs11717583	1.41087e-05	-1.65211	-0.932101	1.07433e-07	-1.40808	-0.981369	2.41217e-06	-1.23631	-0.144374
107097782	rs11706192	1.38933e-05	-1.64231	-0.957291	1.07428e-07	-1.3884	-1.0011	2.27048e-06	-1.26449	-0.176729
107098030	rs793547	1.58777e-05	-1.24535	-1.22074	7.01116e-08	-1.6304	-1.18582	2.17641e-06	-0.580898	-0.902638
107098078	rs112934430	4.62321e-05	-1.39733	-2.04234e-10	2.3656e-07	-1.60011	-2.04234e-10	2.44971e-06	-1.36524	-2.04234e-10
107098270	rs793548	2.91963e-05	-1.16333	-0.693632	1.60587e-07	-1.11665	-0.87083	7.34563e-07	-1.73476	-0.834935
107099139	rs1533468	1.60622e-05	-1.30561	-1.14893	6.68689e-08	-1.67227	-1.19132	1.35231e-06	-0.71307	-1.24633
107099482	rs146019976	3.34962e-05	-1.71957	-2.04234e-10	2.0726e-07	-1.73234	-2.04234e-10	1.72714e-06	-1.71474	-2.04234e-10
107099814	rs56060367	6.2679e-05	-1.09298	-2.04234e-10	3.67589e-07	-1.15935	-2.04234e-10	1.69491e-06	-1.73358	-2.04234e-10
107099898	rs1515542	1.01263e-05	-1.73138	-1.18448	6.22901e-08	-1.72094	-1.21357	8.11139e-07	-1.23205	-1.23848
107100040	rs1515543	4.89279e-05	-0.478883	-0.861775	2.18561e-07	-0.758471	-0.920781	2.49519e-06	-0.312504	-1.03434
107100921	rs9810995	4.47279e-05	-1.43041	-2.04234e-10	2.08214e-07	-1.72775	-2.04234e-10	5.0468e-05	1.66013	-2.04234e-10
107102053	rs2676360	2.11231e-05	-1.67644	-0.504201	1.24486e-07	-1.56462	-0.677507	1.17429e-06	-1.64803	-0.452512
107102237	rs1356302	0.000135297	0.896121	-1.21966	2.21023e-07	-0.422545	-1.24551	4.56062e-05	2.80511	-1.24628
107102280	rs1356303	0.00013028	0.860617	-1.22193	2.07303e-07	-0.4858	-1.24634	4.45368e-05	2.78055	-1.24544
107102958	rs79984611	6.94187e-05	-1.21615e-10	-0.990849	4.02838e-07	-1.21615e-10	-1.06778	3.83139e-06	-1.21615e-10	-0.917985
107104622	rs1400409	5.48506e-05	-0.0824574	-1.14394	1.42656e-07	-0.997464	-1.10842	1.20357e-05	1.11303	-0.886364
107105237	rs793551	0.000120126	0.776019	-1.21849	2.03224e-07	-0.506954	-1.24506	3.89177e-05	2.64691	-1.24667
107105685	rs1516826	5.37873e-05	-0.102032	-1.14394	1.40805e-07	-1.01052	-1.10842	1.17302e-05	1.08732	-0.886364
107106123	rs793552	2.10251e-05	-1.70243	-0.482864	1.21005e-07	-1.61169	-0.658795	1.16207e-06	-1.68055	-0.430453
107106242	rs55656113	4.39749e-05	-1.44739	-2.04234e-10	2.31208e-07	-1.623	-2.04234e-10	1.84958e-06	-1.64626	-2.04234e-10
107106771	rs793553	2.51212e-05	-1.55311	-0.454184	1.2357e-07	-1.61592	-0.633587	1.69466e-06	-1.33291	-0.400818
107107164	rs79350694	6.79488e-05	-1.21615e-10	-1.01225	4.28778e-07	-1.21615e-10	-1.00538	4.14553e-06	-1.21615e-10	-0.839182
107107677	rs72620094	1.23405e-05	-1.52181	-1.19631	7.81458e-08	-1.56092	-1.14682	1.43677e-06	-1.07995	-0.818862
107107921	rs1829187	1.31884e-05	-1.40281	-1.24886	7.77218e-08	-1.47219	-1.24099	5.75418e-07	-1.68344	-1.13043
107108744	rs10511263	1.61999e-05	-1.34539	-1.10061	9.91057e-08	-1.40128	-1.06885	7.5818e-07	-1.71064	-0.827406
107109679	rs9820148	5.64268e-05	-1.19806	-2.04234e-10	2.24644e-07	-1.6518	-2.04234e-10	0.00010439	2.38692	-2.04234e-10
107109897	rs80204218	0.000111162	-1.21615e-10	-0.52002	6.82125e-07	-1.21615e-10	-0.541104	4.96675e-06	-1.21615e-10	-0.658446
107110198	rs139236272	4.68462e-05	-1.38414	-2.04234e-10	2.15919e-07	-1.69142	-2.04234e-10	3.65757e-06	-0.964413	-2.04234e-10
107110220	rs2673642	2.52232e-05	-1.59266	-0.41058	1.24428e-07	-1.64745	-0.595143	1.66946e-06	-1.39291	-0.355795
107110297	rs2673643	2.52232e-05	-1.59266	-0.41058	1.24428e-07	-1.64745	-0.595143	1.66946e-06	-1.39291	-0.355795
107110769	rs793556	2.21051e-05	-1.70435	-0.43085	1.26194e-07	-1.61547	-0.613031	1.22316e-06	-1.68305	-0.37672
107111499	rs807474	2.42245e-05	-1.62048	-0.423163	1.20438e-07	-1.66893	-0.606251	1.57701e-06	-1.43689	-0.368784
107112061	rs114535414	9.91448e-05	-0.634424	-2.04234e-10	6.49072e-07	-0.590773	-2.04234e-10	5.87524e-06	-0.490465	-2.04234e-10
107112368	rs140880684	7.56145e-05	-1.21615e-10	-0.905358	4.6751e-07	-1.21615e-10	-0.918895	3.64314e-06	-1.21615e-10	-0.968365
107113105	rs62263291	5.74612e-05	-1.1799	-2.04234e-10	2.26294e-07	-1.64448	-2.04234e-10	0.000104858	2.39139	-2.04234e-10
107114822	rs187658687	6.63063e-05	-1.21615e-10	-1.03672	4.39074e-07	-1.21615e-10	-0.981649	3.66611e-06	-1.21615e-10	-0.962081
107115124	rs62263292	1.57614e-05	-1.65342	-0.820016	9.30967e-08	-1.73478	-0.797901	2.63231e-06	-1.35312	0.0597727
107115317	rs7610766	5.23203e-05	-0.124867	-1.14875	1.39853e-07	-1.00277	-1.12295	1.07662e-05	1.02265	-0.907456
107115366	rs793557	1.3364e-05	-1.40667	-1.23177	6.47511e-08	-1.68837	-1.20739	1.97761e-06	-0.639191	-0.940134
107115961	rs73196681	3.97238e-05	-1.54905	-2.04234e-10	2.36382e-07	-1.60087	-2.04234e-10	1.99677e-06	-1.56968	-2.04234e-10
107116139	rs11709763	0.000364404	1.06695	-0.399688	1.02412e-06	0.355802	-0.490526	9.11952e-05	1.54003	0.711763
107116564	rs112556722	3.31169e-05	-1.73096	-2.04234e-10	2.28179e-07	-1.63618	-2.04234e-10	1.90231e-06	-1.61815	-2.04234e-10
107117408	rs2673644	2.96818e-05	-1.4758	-0.364669	1.42553e-07	-1.55208	-0.554521	2.07824e-06	-1.22126	-0.308428
107117676	rs28526831	5.64071e-05	-0.0245345	-1.17388	1.45937e-07	-0.934622	-1.14852	1.18664e-05	1.15349	-0.940992
107118334	rs1516827	3.86009e-05	-1.09748	-0.480246	1.88261e-07	-1.19226	-0.636232	2.61331e-06	-0.764488	-0.536105
107119036	rs709566	2.78481e-05	-1.55611	-0.348136	1.35384e-07	-1.61834	-0.53986	1.88223e-06	-1.33737	-0.291381
107119568	rs793554	7.56823e-05	-1.21615e-10	-0.904461	4.40434e-07	-1.21615e-10	-0.978557	4.15154e-06	-1.21615e-10	-0.837732
107119592	rs186738903	3.80894e-05	-1.59107	-2.04234e-10	2.06972e-07	-1.73373	-2.04234e-10	2.94564e-06	-1.18089	-2.04234e-10
107120098	rs62263293	8.41777e-05	-0.798075	-2.04234e-10	3.27208e-07	-1.27572	-2.04234e-10	4.68925e-06	-0.71594	-2.04234e-10
107120099	rs77909172	0.000749226	1.33075	0.0572866	1.87019e-06	0.523444	-0.055966	0.000345779	2.20408	1.3805
107120235	rs793555	2.86769e-05	-1.52989	-0.345019	1.38686e-07	-1.59701	-0.537093	1.9627e-06	-1.29872	-0.288167
107120750	rs140981409	5.46648e-05	-1.22979	-2.04234e-10	2.50773e-07	-1.54177	-2.04234e-10	2.87436e-06	-1.20538	-2.04234e-10
107120880	rs13088233	1.41519e-05	-1.43911	-1.14204	8.80165e-08	-1.46502	-1.12377	7.18871e-07	-1.67979	-0.911492
107121025	rs35121492	1.52913e-05	-1.53682	-0.966899	8.80602e-08	-1.68566	-0.902637	1.13582e-06	-1.11758	-1.01628
107121474	rs35792689	1.52114e-05	-1.36115	-1.14781	9.33257e-08	-1.40021	-1.13001	6.94614e-07	-1.70384	-0.921768
107121519	rs2673645	2.54758e-05	-1.59237	-0.40091	1.25524e-07	-1.64722	-0.586599	1.68697e-06	-1.39246	-0.345815
107121773	rs796981	2.71739e-05	-1.56408	-0.364669	1.3256e-07	-1.62476	-0.554521	1.82846e-06	-1.34931	-0.308428
107122219	rs809417	2.52514e-05	-1.59487	-0.407252	1.24578e-07	-1.64918	-0.592203	1.66946e-06	-1.39635	-0.35236
107122898	rs60099741	5.87762e-05	-1.15727	-2.04234e-10	2.2838e-07	-1.6353	-2.04234e-10	0.000116729	2.49864	-2.04234e-10
107122958	rs811099	0.000125879	0.771065	-1.16675	2.15543e-07	-0.479737	-1.21342	3.70194e-05	2.59602	-1.24579
107124779	rs28712783	4.71008e-05	-0.17715	-1.20157	1.27122e-07	-1.03789	-1.18329	9.04789e-06	0.954094	-1.01277
107124939	rs34436682	4.78763e-05	-0.158243	-1.20414	1.28352e-07	-1.02522	-1.18632	9.22211e-06	0.978918	-1.01853
107125200	rs181972241	6.44655e-05	-1.21615e-10	-1.06487	4.2059e-07	-1.21615e-10	-1.02466	3.58345e-06	-1.21615e-10	-0.984887
107126429	rs709565	2.79086e-05	-1.5146	-0.387476	1.35258e-07	-1.58441	-0.574718	1.92077e-06	-1.27653	-0.331953
107127009	rs80049823	3.79308e-05	-1.59524	-2.04234e-10	2.18237e-07	-1.68073	-2.04234e-10	1.77482e-06	-1.68751	-2.04234e-10
107127171	rs871211	1.38433e-05	-1.42696	-1.17624	8.61524e-08	-1.44918	-1.16102	6.72129e-07	-1.68392	-0.974601
107127845	rs116747322	3.30521e-05	-1.73292	-2.04234e-10	2.30949e-07	-1.62412	-2.04234e-10	1.87887e-06	-1.63054	-2.04234e-10
107128732	rs79915914	3.52428e-05	-1.66874	-2.04234e-10	2.85074e-07	-1.41357	-2.04234e-10	1.86824e-06	-1.63621	-2.04234e-10
107130257	rs812658	9.58633e-05	0.486717	-1.1548	1.80328e-07	-0.66616	-1.20538	2.1567e-05	2.0528	-1.24285
107130727	rs1400410	8.72686e-05	0.377822	-1.13984	1.6903e-07	-0.741267	-1.19497	1.87839e-05	1.9102	-1.23841
107132462	rs111871796	3.58306e-05	-1.6522	-2.04234e-10	2.25116e-07	-1.6497	-2.04234e-10	1.91543e-06	-1.61127	-2.04234e-10
107132768	rs187933849	0.00010665	-1.21615e-10	-0.561457	6.35698e-07	-1.21615e-10	-0.611594	5.9652e-06	-1.21615e-10	-0.475269
107133271	rs113183623	0.000127508	-0.382824	-2.04234e-10	3.61497e-07	-1.17606	-2.04234e-10	8.06402e-06	-0.1738	-2.04234e-10
107133470	rs80108871	0.000615924	1.5115	-0.319378	1.5265e-06	0.678943	-0.414528	0.00024534	2.40862	0.832815
107133594	rs114426402	8.64841e-05	-0.771045	-2.04234e-10	2.64516e-07	-1.48842	-2.04234e-10	1.73909e-06	-1.70785	-2.04234e-10
107133974	rs793539	0.000109326	0.613969	-1.15064	1.96812e-07	-0.58155	-1.20252	3.0436e-05	2.39611	-1.24169
107134755	rs77159910	0.000381982	1.06395	-0.349586	1.07105e-06	0.353217	-0.443137	9.80524e-05	1.53679	0.787497
107135327	rs793540	2.03611e-05	-1.70144	-0.515937	1.17773e-07	-1.60978	-0.687784	1.12443e-06	-1.67928	-0.46465
107136124	rs138364406	5.50726e-05	-1.21615e-10	-1.22235	3.42039e-07	-1.21615e-10	-1.23139	2.88348e-06	-1.21615e-10	-1.20221
107136246	rs793541	1.96231e-05	-1.70044	-0.553856	1.14155e-07	-1.60785	-0.720904	1.08256e-06	-1.678	-0.503889
107136473	rs793542	0.00010588	0.613969	-1.18267	1.92188e-07	-0.58155	-1.2263	3.02216e-05	2.39611	-1.24876
107137090	rs793543	0.000118904	0.700777	-1.15347	2.08288e-07	-0.520487	-1.20691	3.41163e-05	2.51097	-1.24241
107137705	rs11717339	1.29637e-05	-1.52332	-1.14553	7.43738e-08	-1.56225	-1.19497	5.47784e-07	-1.6137	-1.24938
107137842	rs6778611	1.25294e-05	-1.45619	-1.24674	6.21969e-08	-1.70444	-1.23158	1.67773e-06	-0.723782	-1.01999
107138169	rs9869223	4.69546e-05	-0.147813	-1.23401	1.25542e-07	-1.01075	-1.22293	8.69008e-06	0.996406	-1.09544
107138594	rs2673647	1.23404e-05	-1.47219	-1.24593	6.19959e-08	-1.70956	-1.22969	1.63775e-06	-0.754469	-1.01342
107138728	rs76241390	9.79186e-05	-1.21615e-10	-0.646868	5.687e-07	-1.21615e-10	-0.722964	1.32834e-05	-1.21615e-10	0.325301
107139053	rs2673648	0.000334077	0.580367	-2.04234e-10	6.97226e-07	-0.519208	-2.04234e-10	2.84114e-05	1.08558	-2.04234e-10
107139310	rs17808412	1.83991e-05	-1.5538	-0.764904	1.07105e-07	-1.71072	-0.681789	1.48377e-06	-1.03635	-0.830282
107139558	rs9819829	6.48282e-05	-1.05926	-2.04234e-10	2.38396e-07	-1.59238	-2.04234e-10	0.000151206	2.75743	-2.04234e-10
107140163	rs7611467	1.26693e-05	-1.47222	-1.2196	7.83215e-08	-1.49968	-1.20581	6.28353e-07	-1.6606	-1.06526
107140422	rs793549	6.6481e-05	0.169837	-1.20393	1.40281e-07	-0.8858	-1.23687	1.66311e-05	1.79952	-1.24946
107141326	rs138126844	3.67466e-05	-1.62696	-2.04234e-10	2.38676e-07	-1.59121	-2.04234e-10	1.69586e-06	-1.73302	-2.04234e-10
107141704	rs79030239	0.000355303	-1.21615e-10	0.641966	2.00002e-06	-1.21615e-10	0.534597	1.51249e-05	-1.21615e-10	0.455129
107141949	rs115839492	3.97026e-05	-1.54959	-2.04234e-10	2.49325e-07	-1.54756	-2.04234e-10	1.80267e-06	-1.67194	-2.04234e-10
107142223	rs793550	1.7158e-05	-1.69152	-0.69702	1.02564e-07	-1.59117	-0.844654	9.4379e-07	-1.66667	-0.652394
107142798	rs13318985	7.4189e-05	-0.924389	-2.04234e-10	2.56429e-07	-1.51946	-2.04234e-10	0.000221941	3.1412	-2.04234e-10
107143799	rs75737648	0.000460028	1.16616	-0.265876	1.26666e-06	0.441621	-0.363796	0.000124079	1.64722	0.912489
107144292	rs2676371	1.90623e-05	-1.62472	-0.658576	1.18228e-07	-1.48205	-0.811648	1.06397e-06	-1.58675	-0.612453
107144643	rs2676370	0.000131481	0.72587	-1.07802	2.13863e-07	-0.546473	-1.15451	3.59265e-05	2.53485	-1.21459
107144748	rs2673649	1.39821e-05	-1.34494	-1.24828	6.30609e-08	-1.67405	-1.24816	1.89249e-06	-0.521676	-1.10164
107144817	rs2676369	1.78728e-05	-1.6865	-0.661229	1.06725e-07	-1.58213	-0.813932	9.85706e-07	-1.6604	-0.615208
107144977	rs62263299	6.87064e-05	-1.00116	-2.04234e-10	2.45e-07	-1.56506	-2.04234e-10	0.000175315	2.90537	-2.04234e-10
107145632	rs2138612	4.10887e-05	-1.51527	-2.04234e-10	2.17373e-07	-1.6847	-2.04234e-10	2.22634e-06	-1.46085	-2.04234e-10
107146919	rs147414944	5.55105e-05	-1.21615e-10	-1.21443	3.49623e-07	-1.21615e-10	-1.20946	2.92528e-06	-1.21615e-10	-1.18782
107147161	rs117117590	0.000147964	-1.21615e-10	-0.234037	1.088e-06	-1.21615e-10	-0.074218	7.12144e-06	-1.21615e-10	-0.298102
107147717	rs78305029	5.36408e-05	-1.21615e-10	-1.24869	3.36827e-07	-1.21615e-10	-1.24675	2.75515e-06	-1.21615e-10	-1.24774
107149089	rs76629150	0.00019657	0.75459	-0.704578	4.76951e-07	-0.122089	-0.776814	3.57194e-05	1.08335	0.231131
107149411	rs9824798	4.49622e-05	-1.42518	-2.04234e-10	3.44865e-07	-1.22316	-2.04234e-10	1.80308e-06	-1.67171	-2.04234e-10
107150308	rs147194389	0.000302056	0.674543	-0.194935	9.71967e-07	0.155815	-0.342809	0.000101329	1.11518	1.24198
107150826	rs6793908	1.34879e-05	-1.53797	-1.09124	6.84723e-08	-1.70028	-1.13961	1.75589e-06	-0.4494	-1.24884
107150936	rs1400411	5.63553e-05	-1.21615e-10	-1.19933	3.58512e-07	-1.21615e-10	-1.18436	5.27446e-06	-1.21615e-10	-0.598336
107151390	rs116578051	3.53349e-05	-1.66613	-2.04234e-10	3.63552e-07	-1.1704	-2.04234e-10	1.72765e-06	-1.71445	-2.04234e-10
107151466	rs76354472	3.59662e-05	-1.64843	-2.04234e-10	2.16784e-07	-1.68742	-2.04234e-10	2.73524e-06	-1.25499	-2.04234e-10
107151580	rs73198554	5.41996e-05	-1.23833	-2.04234e-10	3.75397e-07	-1.13833	-2.04234e-10	2.88208e-06	-1.2027	-2.04234e-10
107151643	rs141411299	7.32868e-05	-1.21615e-10	-0.936625	4.3815e-07	-1.21615e-10	-0.983756	3.48771e-06	-1.21615e-10	-1.01197
107151825	rs74686325	4.74749e-05	-1.3708	-2.04234e-10	6.06821e-07	-0.658083	-2.04234e-10	2.29725e-06	-1.4295	-2.04234e-10
107152293	rs34298184	5.75197e-05	-1.17888	-2.04234e-10	2.12572e-07	-1.70704	-2.04234e-10	0.000173556	2.89529	-2.04234e-10
107152626	rs35453273	6.127e-05	-1.11571	-2.04234e-10	2.15878e-07	-1.69161	-2.04234e-10	0.000207594	3.07437	-2.04234e-10
107153088	rs7630522	1.28862e-05	-1.46572	-1.20913	6.4989e-08	-1.69152	-1.20057	5.81352e-07	-1.71989	-1.08372
107153638	rs11721296	0.000221075	0.546969	-0.379471	7.37363e-07	0.0397582	-0.502995	6.68186e-05	0.967778	0.972992
107155416	rs115462325	1.63148e-05	-1.72407	-0.714858	1.20154e-07	-1.70447	-0.573078	1.19352e-06	-1.45343	-0.63087
107155639	rs60522692	5.64605e-05	-1.21615e-10	-1.19746	3.6117e-07	-1.21615e-10	-1.17697	5.37857e-06	-1.21615e-10	-0.57879
107156500	rs113628372	0.000217995	0.531431	-0.377963	7.28348e-07	0.026059	-0.501597	6.58566e-05	0.950866	0.975402
107156505	rs34576547	1.39301e-05	-1.53904	-1.05791	7.05084e-08	-1.69903	-1.11155	1.79052e-06	-0.433945	-1.24476
107156563	rs35568017	1.37161e-05	-1.55274	-1.0597	7.08397e-08	-1.69282	-1.11308	1.72724e-06	-0.46964	-1.24505
107157037	rs12330850	1.31294e-05	-1.43004	-1.22611	6.43772e-08	-1.68207	-1.21948	6.02434e-07	-1.72547	-1.04252
107157240	rs76323577	0.000214912	0.531431	-0.392207	7.18803e-07	0.026059	-0.514788	6.43727e-05	0.950866	0.952611
107158355	rs76381534	0.000238122	0.650259	-0.408479	7.8639e-07	0.130983	-0.529847	7.13636e-05	1.08009	0.926487
107159045	rs116992975	6.10856e-05	-1.21615e-10	-1.11873	4.03261e-07	-1.21615e-10	-1.06673	3.3596e-06	-1.21615e-10	-1.04939
107159080	rs61282578	3.92967e-05	-1.55986	-2.04234e-10	2.09181e-07	-1.72312	-2.04234e-10	2.15044e-06	-1.49554	-2.04234e-10
107159469	rs76562590	0.000180502	0.289823	-0.325085	6.82759e-07	-0.0876201	-0.452555	5.3701e-05	0.662806	1.05941
107159494	rs4855751	1.42407e-05	-1.36352	-1.21138	6.80281e-08	-1.64334	-1.20305	5.7641e-07	-1.73307	-1.07907
107159591	rs147639336	5.36741e-05	-1.21615e-10	-1.24808	3.36111e-07	-1.21615e-10	-1.24888	2.75877e-06	-1.21615e-10	-1.24643
107160554	rs75179661	6.39279e-05	-1.07325	-2.04234e-10	2.07998e-07	-1.72879	-2.04234e-10	5.59529e-06	-0.539288	-2.04234e-10
107161223	rs189702012	6.11577e-05	-1.21615e-10	-1.11755	4.08015e-07	-1.21615e-10	-1.05501	3.07752e-06	-1.21615e-10	-1.13709
107161789	rs9759096	1.53839e-05	-1.4801	-1.01758	7.17017e-08	-1.71436	-1.07944	2.12653e-06	-0.27485	-1.23187
107161966	rs191150215	5.16221e-05	-1.28706	-2.04234e-10	6.3303e-07	-0.615799	-2.04234e-10	2.27478e-06	-1.43933	-2.04234e-10
107162333	rs74535005	1.58798e-05	-1.66231	-0.803651	1.12821e-07	-1.60539	-0.735121	9.65195e-07	-1.41546	-0.881178
107162649	rs6809605	4.44258e-05	-0.957173	-0.480012	1.50514e-07	-1.6096	-0.442661	0.000230337	3.81133	-0.632997
107162676	rs6809614	2.46813e-05	-1.64461	-0.380351	1.69773e-07	-1.50905	-0.422798	1.8322e-06	-0.807529	-0.848168
107163487	rs7611829	1.49995e-05	-1.53201	-0.990981	7.44686e-08	-1.70195	-1.05399	1.85074e-06	-0.415908	-1.22972
107163962	rs28704180	5.82517e-05	-1.16623	-2.04234e-10	2.11655e-07	-1.71136	-2.04234e-10	0.000172657	2.8901	-2.04234e-10
107165648	rs138328675	0.000152161	-1.21615e-10	-0.206066	8.77298e-07	-1.21615e-10	-0.28947	5.97397e-06	-1.21615e-10	-0.4738
107167518	rs76275289	8.26252e-05	-1.21615e-10	-0.816691	4.63129e-07	-1.21615e-10	-0.928311	4.76284e-06	-1.21615e-10	-0.700368
107168202	rs13314819	3.31074e-05	-1.73125	-2.04234e-10	3.8783e-07	-1.10575	-2.04234e-10	9.58127e-06	-0.00140189	-2.04234e-10
107168315	rs7627215	1.16064e-05	-1.66648	-1.11297	6.91328e-08	-1.69517	-1.13512	1.68085e-05	0.954775	-0.394101
107168538	rs7649780	1.17144e-05	-1.66255	-1.10764	6.92705e-08	-1.69806	-1.13024	1.74524e-05	0.97912	-0.380852
107168975	rs13089832	5.48387e-05	-0.360677	-0.865933	1.13809e-07	-1.43223	-0.899568	8.30387e-06	0.868323	-1.01281
107169080	rs9836395	1.17434e-05	-1.64969	-1.11802	6.80498e-08	-1.70633	-1.13975	1.83506e-05	1.05527	-0.406821
107169235	rs9874738	0.000145447	-0.251194	-2.04234e-10	2.39631e-07	-1.58722	-2.04234e-10	0.0134399	7.24477	-2.04234e-10
107169398	rs6785039	1.16002e-05	-1.6776	-1.10238	7.04621e-08	-1.68583	-1.12541	1.60493e-05	0.882384	-0.367929
107169705	rs6437734	1.15204e-05	-1.68161	-1.10527	7.07824e-08	-1.67864	-1.12807	1.49148e-05	0.816166	-0.375023
107171023	rs141114416	5.6881e-05	-1.21615e-10	-1.19004	3.50486e-07	-1.21615e-10	-1.207	3.09291e-06	-1.21615e-10	-1.1321
107171248	rs62263305	5.47028e-05	-1.22909	-2.04234e-10	2.14921e-07	-1.69605	-2.04234e-10	6.3665e-06	-0.410163	-2.04234e-10
107171431	rs6798341	1.19951e-05	-1.68143	-1.06508	7.33741e-08	-1.68216	-1.08859	1.7301e-05	0.856083	-0.266532
107171639	rs113342446	3.30144e-05	-1.73406	-2.04234e-10	2.09645e-07	-1.7209	-2.04234e-10	1.7003e-06	-1.73041	-2.04234e-10
107172033	rs75701938	0.000168782	0.373246	-0.475642	3.75943e-07	-0.575371	-0.561507	6.94462e-05	1.19527	0.784072
107172339	rs885190	1.19862e-05	-1.68143	-1.06582	7.3323e-08	-1.68216	-1.08929	1.72712e-05	0.856083	-0.268255
107172996	rs12633354	5.40333e-05	-1.21615e-10	-1.2414	3.36963e-07	-1.21615e-10	-1.24634	4.04265e-06	-1.21615e-10	-0.864311
107173223	rs144466515	7.17347e-05	-1.21615e-10	-0.95803	4.15042e-07	-1.21615e-10	-1.03794	3.98587e-06	-1.21615e-10	-0.878456
107174014	rs9845513	1.18408e-05	-1.69425	-1.06521	7.44348e-08	-1.66768	-1.08872	1.57353e-05	0.761539	-0.266846
107174139	rs1282548	1.23662e-05	-1.63343	-1.08261	7.23752e-08	-1.68091	-1.10354	3.61185e-05	1.85789	-0.5323
107174600	rs41517052	1.18892e-05	-1.68806	-1.06732	7.37364e-08	-1.67514	-1.09068	1.64133e-05	0.808596	-0.271715
107175162	rs55652157	1.18981e-05	-1.68233	-1.0723	7.30924e-08	-1.67926	-1.09533	1.62999e-05	0.813237	-0.283289
107175486	rs1282549	9.86911e-06	-1.71104	-1.23056	6.06199e-08	-1.7281	-1.23359	8.06293e-07	-1.25781	-1.21871
107175888	rs1298162	1.23446e-05	-1.62419	-1.0936	7.10673e-08	-1.68888	-1.11381	3.71458e-05	1.9089	-0.55526
107175934	rs4597706	1.18071e-05	-1.68806	-1.07425	7.32611e-08	-1.67514	-1.09715	1.61507e-05	0.808596	-0.287846
107176378	rs7625409	1.69977e-05	-1.1669	-1.23103	7.84292e-08	-1.46471	-1.23941	6.81302e-07	-1.72367	-0.921287
107177112	rs2676363	1.72753e-05	-1.14821	-1.23352	7.93054e-08	-1.45177	-1.24124	6.87059e-07	-1.72612	-0.910431
107177328	rs117885545	6.528e-05	-1.21615e-10	-1.05232	4.30662e-07	-1.21615e-10	-1.00099	3.13846e-06	-1.21615e-10	-1.11748
107178242	rs13092776	1.1502e-05	-1.70027	-1.08822	7.34637e-08	-1.65937	-1.11016	1.41948e-05	0.712593	-0.32093
107178336	rs13092989	1.17352e-05	-1.69121	-1.07721	7.33283e-08	-1.67146	-1.09991	1.56651e-05	0.785014	-0.294789
107178398	rs34412275	0.000150514	-0.216947	-2.04234e-10	2.94291e-07	-1.38175	-2.04234e-10	2.76718e-05	1.0592	-2.04234e-10
107179156	rs7634607	0.000134517	-0.329316	-2.04234e-10	2.35636e-07	-1.60403	-2.04234e-10	0.0117763	7.11263	-2.04234e-10
107179183	rs6437735	0.000141035	-0.281994	-2.04234e-10	2.39127e-07	-1.58932	-2.04234e-10	0.0132531	7.23077	-2.04234e-10
107179237	rs55715782	9.50473e-06	-1.73331	-1.2459	6.21828e-08	-1.68667	-1.24957	9.55743e-07	-1.15779	-1.14869
107179527	rs2676362	4.27256e-05	-0.232288	-1.24392	6.62492e-08	-1.62706	-1.24583	0.0124306	8.41642	-1.24972
107179565	rs2676361	1.00996e-05	-1.71205	-1.20646	6.20344e-08	-1.72755	-1.21108	8.26503e-07	-1.26238	-1.18939
107179633	rs36051389	0.000146129	-0.246519	-2.04234e-10	2.90146e-07	-1.39593	-2.04234e-10	2.65822e-05	1.01903	-2.04234e-10
107179838	rs9862792	0.00013033	-0.360935	-2.04234e-10	2.33404e-07	-1.61355	-2.04234e-10	0.0108752	7.03303	-2.04234e-10
107180719	rs149195732	0.000129034	-0.37093	-2.04234e-10	2.85644e-07	-1.41157	-2.04234e-10	1.7641e-05	0.609016	-2.04234e-10
107180765	rs143481515	3.91628e-05	-1.56328	-2.04234e-10	2.19495e-07	-1.67499	-2.04234e-10	1.69513e-06	-1.73345	-2.04234e-10
107181434	rs3914624	1.94283e-05	-1.08662	-1.17765	6.84525e-08	-1.65321	-1.18697	2.46573e-05	0.946444	-0.00258122
107181540	rs41503446	0.000119784	-0.445315	-2.04234e-10	2.24589e-07	-1.65205	-2.04234e-10	0.00862888	6.80166	-2.04234e-10
107181737	rs4855752	9.57362e-06	-1.7222	-1.2498	6.0858e-08	-1.70805	-1.24973	1.245e-06	-1.17094	-0.871134
107182126	rs4855753	2.1827e-05	-1.02877	-1.11909	7.32051e-08	-1.64213	-1.13092	3.80244e-05	1.12704	0.249972
107182352	rs1282535	1.08185e-05	-1.73159	-1.11816	8.07168e-08	-1.54534	-1.13003	2.17243e-05	0.5641	0.253119
107182873	rs76364878	5.49548e-05	-1.22449	-2.04234e-10	4.17558e-07	-1.03189	-2.04234e-10	2.37345e-06	-1.39687	-2.04234e-10
107182970	rs71319257	7.33165e-05	-0.936219	-2.04234e-10	4.30853e-07	-1.00055	-2.04234e-10	3.04419e-06	-1.14798	-2.04234e-10
107183034	rs1282534	0.000103473	-0.591695	-2.04234e-10	4.0019e-07	-1.07438	-2.04234e-10	1.6933e-06	-1.73453	-2.04234e-10
107183065	rs3914623	2.54016e-05	-0.815946	-1.18025	6.4534e-08	-1.7151	-1.18402	0.00500045	6.32205	-0.0659759
107183439	rs6785450	1.75028e-05	-1.18729	-1.18135	6.46016e-08	-1.71299	-1.18509	2.26278e-05	0.82393	0.0340357
107183690	rs148754842	3.45338e-05	-1.68907	-2.04234e-10	2.2011e-07	-1.67219	-2.04234e-10	2.09979e-06	-1.51937	-2.04234e-10
107183830	rs1282533	0.000103473	-0.591695	-2.04234e-10	4.0019e-07	-1.07438	-2.04234e-10	1.6933e-06	-1.73453	-2.04234e-10
107184516	rs1282532	1.06698e-05	-1.734	-1.12958	7.87906e-08	-1.56497	-1.13456	2.3066e-05	0.643046	0.234103
107184851	rs6778790	9.51607e-06	-1.72822	-1.2498	6.17749e-08	-1.69311	-1.24971	1.36191e-06	-1.08995	-0.862376
107185073	rs1850344	1.77694e-05	-1.22112	-1.13241	6.74107e-08	-1.71819	-1.13733	2.57483e-05	0.763031	0.224123
107185101	rs374312107	7.52213e-05	-1.21615e-10	-0.910571	5.1642e-07	-1.21615e-10	-0.819397	3.41764e-06	-1.21615e-10	-1.03226
107185474	rs1282536	1.0882e-05	-1.73462	-1.10927	7.93855e-08	-1.57735	-1.11465	2.5924e-05	0.690486	0.303471
107185746	rs1298903	1.11979e-05	-1.73462	-1.08066	8.16469e-08	-1.57735	-1.08657	2.84237e-05	0.690486	0.395523
107186418	rs79449206	4.0909e-05	-1.51965	-2.04234e-10	2.33995e-07	-1.61102	-2.04234e-10	1.77167e-06	-1.68929	-2.04234e-10
107186568	rs34667500	0.000148797	-0.228425	-2.04234e-10	3.03775e-07	-1.35003	-2.04234e-10	1.63943e-05	0.535721	-2.04234e-10
107187344	rs1429	7.50633e-05	0.205441	-1.11811	8.23622e-08	-1.51688	-1.13831	0.000840254	4.07362	0.39887
107189004	rs144368433	7.3458e-05	-1.21615e-10	-0.934292	4.77246e-07	-1.21615e-10	-0.898284	3.26465e-06	-1.21615e-10	-1.07806
107189194	rs1960168	8.21615e-05	0.247136	-1.06946	8.7188e-08	-1.51097	-1.08728	0.00105066	4.12728	0.56868
107189294	rs11922626	0.000146413	-0.632125	0.387553	3.67065e-07	-1.40993	0.249148	0.00011771	0.115219	2.3918
107189599	rs140214372	6.8121e-05	-1.00972	-2.04234e-10	7.51398e-07	-0.444382	-2.04234e-10	2.6666e-06	-1.28041	-2.04234e-10
107190508	rs11923890	0.000141713	-0.611258	0.334059	3.52746e-07	-1.39855	0.197984	0.000111635	0.142219	2.3118
107190555	rs138789759	4.72736e-05	-1.37505	-2.04234e-10	2.12747e-07	-1.70622	-2.04234e-10	3.00801e-06	-1.15993	-2.04234e-10
107190919	rs147050127	4.7334e-05	-1.37378	-2.04234e-10	2.31876e-07	-1.62011	-2.04234e-10	3.52281e-06	-1.00195	-2.04234e-10
107191344	rs7433515	6.60958e-05	-1.21615e-10	-1.0399	4.11631e-07	-1.21615e-10	-1.04619	1.54913e-05	-1.21615e-10	0.479068
107191981	rs139971608	7.08167e-05	-1.21615e-10	-0.97091	4.69932e-07	-1.21615e-10	-0.91373	3.42751e-06	-1.21615e-10	-1.02938
107192026	rs149421897	3.75859e-05	-1.60438	-2.04234e-10	2.23913e-07	-1.65506	-2.04234e-10	3.51045e-06	-1.00547	-2.04234e-10
107193067	rs113946634	0.000150202	-0.556521	0.337493	3.64771e-07	-1.36832	0.201268	0.000120414	0.212778	2.31695
107193165	rs1282537	1.99717e-05	-1.36383	-0.872861	8.61496e-08	-1.7161	-0.894137	0.000488508	3.03827	0.891876
107193337	rs151038334	4.63677e-05	-1.3944	-2.04234e-10	2.10938e-07	-1.71475	-2.04234e-10	2.94281e-06	-1.18185	-2.04234e-10
107193644	rs1282538	1.52956e-05	-1.43555	-1.06789	7.38754e-08	-1.67814	-1.0858	0.00092937	3.99965	0.573647
107193791	rs113338078	0.000153479	-0.534938	0.337493	3.69204e-07	-1.35624	0.201268	0.000123799	0.240498	2.31695
107193943	rs12638417	3.49702e-05	-0.834776	-0.841734	8.82171e-08	-1.72263	-0.863883	0.0146122	6.36318	0.965218
107195949	rs75957644	5.9834e-05	-1.21615e-10	-1.13943	3.58491e-07	-1.21615e-10	-1.18441	2.8817e-06	-1.21615e-10	-1.20283
107196371	rs148598778	7.03985e-05	-0.976833	-2.04234e-10	3.68467e-07	-1.15697	-2.04234e-10	3.69299e-06	-0.954774	-2.04234e-10
107196460	rs6763295	1.44547e-05	-1.3109	-1.24908	6.28486e-08	-1.67587	-1.24972	5.36855e-06	0.286586	-0.867242
107196596	rs1282540	0.00016076	-0.151093	-2.04234e-10	5.55285e-07	-0.746835	-2.04234e-10	1.73947e-06	-1.70763	-2.04234e-10
107197161	rs1028162	0.000158948	-0.49001	0.327584	3.75137e-07	-1.33082	0.191793	0.000129195	0.298027	2.30209
107197288	rs17808847	4.93198e-05	-1.33268	-2.04234e-10	2.15485e-07	-1.69343	-2.04234e-10	3.17255e-06	-1.10668	-2.04234e-10
107197593	rs140842300	0.000103187	-0.594465	-2.04234e-10	2.57509e-07	-1.51526	-2.04234e-10	1.31193e-05	0.312871	-2.04234e-10
107197609	rs1282541	1.61338e-05	-1.38477	-1.06532	7.25779e-08	-1.6983	-1.08335	0.00117833	4.22888	0.581763
107197685	rs1282542	1.66305e-05	-1.36677	-1.053	7.30294e-08	-1.70381	-1.07164	0.00131796	4.30247	0.620161
107197857	rs2176331	4.98849e-05	-0.348787	-0.972499	9.43083e-08	-1.53115	-0.988601	0.000381357	2.84478	0.837745
107198451	rs2090408	5.10159e-05	-0.329488	-0.96938	9.53005e-08	-1.52371	-0.985574	0.000398339	2.87981	0.846286
107198681	rs36030758	4.66657e-05	-1.388	-2.04234e-10	2.1199e-07	-1.70978	-2.04234e-10	2.9591e-06	-1.17633	-2.04234e-10
107198940	rs7629840	1.14563e-05	-1.73256	-1.0599	7.35631e-08	-1.71164	-1.05654	8.60178e-07	-1.38632	-1.02551
107199208	rs1282543	0.00016076	-0.151093	-2.04234e-10	5.55285e-07	-0.746835	-2.04234e-10	1.73947e-06	-1.70763	-2.04234e-10
107199385	rs1282544	4.853e-05	-1.34882	-2.04234e-10	2.81645e-07	-1.42567	-2.04234e-10	4.02538e-06	-0.868592	-2.04234e-10
107199709	rs1282545	0.000244033	1.34651	-1.08022	1.28281e-07	-1.11804	-1.09405	0.0148691	6.80349	0.542336
107200353	rs9880129	3.40896e-05	-0.454284	-1.24773	6.34124e-08	-1.67091	-1.24575	0.0107148	8.2577	-1.23953
107200455	rs9824852	2.8986e-05	-0.823952	-1.04024	7.27046e-08	-1.72426	-1.05565	0.0414644	7.70385	0.667526
107200522	rs148653893	0.000118227	-1.21615e-10	-0.4584	7.77808e-07	-1.21615e-10	-0.409838	5.9713e-06	-1.21615e-10	-0.474247
107200933	rs59511673	6.64467e-05	-1.21615e-10	-1.03461	4.13783e-07	-1.21615e-10	-1.04098	1.57276e-05	-1.21615e-10	0.494202
107201311	rs1568423	0.000122511	0.649369	-1.07217	1.0114e-07	-1.36347	-1.08634	0.0020697	4.80568	0.568269
107201428	rs836927	0.000347555	1.69046	-1.07054	1.51776e-07	-0.959138	-1.08478	0.0270295	7.36999	0.573481
107201576	rs1568422	4.71336e-05	-1.37802	-2.04234e-10	2.1257e-07	-1.70705	-2.04234e-10	2.99675e-06	-1.16368	-2.04234e-10
107201671	rs116745324	3.30117e-05	-1.73414	-2.04234e-10	2.08996e-07	-1.724	-2.04234e-10	1.71404e-06	-1.72236	-2.04234e-10
107201939	rs9814575	2.94114e-05	-0.795901	-1.05372	7.19984e-08	-1.72105	-1.06862	0.0435294	7.79368	0.626301
107202017	rs836926	4.73072e-05	-1.37434	-2.04234e-10	2.80356e-07	-1.43026	-2.04234e-10	4.03037e-06	-0.867353	-2.04234e-10
107202528	rs836925	1.70934e-05	-1.37388	-1.01843	7.57923e-08	-1.70368	-1.03464	0.00149244	4.31455	0.732403
107202624	rs10511261	0.000129689	0.69171	-1.05757	1.05543e-07	-1.33488	-1.07232	0.00232921	4.87773	0.614345
107202643	rs56275065	1.53491e-05	-1.25019	-1.24976	6.38397e-08	-1.661	-1.24894	6.55808e-06	0.439522	-0.820036
107202656	rs17202946	1.44569e-05	-1.31043	-1.2494	6.24907e-08	-1.68329	-1.24801	5.85906e-06	0.309689	-0.802912
107202668	rs75749155	0.000185338	-0.337597	0.328771	4.18608e-07	-1.22231	0.192928	0.000145268	0.413503	2.30387
107203314	rs1097514	3.78257e-05	-0.358763	-1.23926	8.03377e-08	-1.43791	-1.24217	6.16123e-05	2.80512	-0.945466
107203890	rs117871923	9.75277e-05	-1.21615e-10	-0.650869	7.06213e-07	-1.21615e-10	-0.5064	4.1955e-06	-1.21615e-10	-0.8272
107203970	rs71319261	4.59497e-05	-1.40346	-2.04234e-10	2.11139e-07	-1.7138	-2.04234e-10	2.90147e-06	-1.19599	-2.04234e-10
107204114	rs11716906	4.67197e-05	-1.38684	-2.04234e-10	2.10861e-07	-1.71512	-2.04234e-10	3.03317e-06	-1.1516	-2.04234e-10
107204197	rs836924	4.57868e-05	-1.40701	-2.04234e-10	2.7208e-07	-1.46022	-2.04234e-10	3.82957e-06	-0.918458	-2.04234e-10
107204757	rs146577663	3.32631e-05	-1.72656	-2.04234e-10	2.25235e-07	-1.64917	-2.04234e-10	1.75677e-06	-1.69774	-2.04234e-10
107204817	rs16853512	4.6424e-05	-1.39319	-2.04234e-10	2.11698e-07	-1.71116	-2.04234e-10	2.93965e-06	-1.18292	-2.04234e-10
107205050	rs6769923	2.69885e-05	-0.916927	-1.01867	7.37577e-08	-1.73066	-1.03487	0.0352433	7.47711	0.731712
107205499	rs1299325	0.000168545	-0.103801	-2.04234e-10	5.76461e-07	-0.709409	-2.04234e-10	1.75081e-06	-1.70113	-2.04234e-10
107205742	rs1299704	3.5529e-05	-0.426229	-1.23443	7.81029e-08	-1.47029	-1.238	5.2468e-05	2.6675	-0.968508
107205840	rs1040194	0.000171009	-0.0892863	-2.04234e-10	5.83138e-07	-0.697894	-2.04234e-10	1.75451e-06	-1.69902	-2.04234e-10
107206236	rs9857411	0.000137054	-0.310634	-2.04234e-10	2.29854e-07	-1.62887	-2.04234e-10	0.0134622	7.24643	-2.04234e-10
107206294	rs75949518	7.06537e-05	-0.973215	-2.04234e-10	4.00533e-07	-1.07352	-2.04234e-10	2.219e-06	-1.46415	-2.04234e-10
107206496	rs1282546	0.000168023	-0.106906	-2.04234e-10	5.75044e-07	-0.711871	-2.04234e-10	1.75003e-06	-1.70158	-2.04234e-10
107206802	rs1516825	2.2733e-05	-1.60154	-0.50565	1.11958e-07	-1.73386	-0.614336	6.11511e-05	0.860116	0.992019
107208357	rs143415833	0.000183584	-1.21615e-10	-0.0183348	9.76033e-07	-1.21615e-10	-0.18282	7.01577e-06	-1.21615e-10	-0.313052
107208602	rs1282547	4.70887e-05	-1.37897	-2.04234e-10	2.79166e-07	-1.43451	-2.04234e-10	4.0015e-06	-0.874542	-2.04234e-10
107208688	rs6437736	2.29907e-05	-1.59574	-0.500181	1.12478e-07	-1.73427	-0.609282	6.33211e-05	0.885504	1.0015
107209752	rs77541310	4.59516e-05	-1.40342	-2.04234e-10	2.72977e-07	-1.45693	-2.04234e-10	3.85133e-06	-0.912793	-2.04234e-10
107210629	rs1356915	2.17987e-05	-1.58236	-0.566792	1.06029e-07	-1.73187	-0.670738	5.95217e-05	0.940198	0.884931
107210730	rs960062	3.0042e-05	-0.72819	-1.10022	6.82443e-08	-1.72407	-1.11916	0.0513751	8.13201	0.453683
107211378	rs78123483	0.000173924	-0.125192	0.0528045	3.26611e-07	-1.20723	-0.0703142	0.000133179	0.747301	1.88318
107211732	rs76816262	0.000930578	-1.21615e-10	1.6048	5.88364e-06	-1.21615e-10	1.61361	4.43808e-05	-1.21615e-10	1.5316
107211820	rs75713362	0.000191545	-0.0862612	0.110381	3.52826e-07	-1.18485	-0.015496	0.00015277	0.795589	1.97213
107212930	rs606999	4.51686e-05	-1.4206	-2.04234e-10	2.68719e-07	-1.47265	-2.04234e-10	3.74798e-06	-0.939995	-2.04234e-10
107213383	rs9288850	0.000156211	-0.179796	-2.04234e-10	2.38701e-07	-1.5911	-2.04234e-10	0.0186176	7.57065	-2.04234e-10
107214365	rs1963385	0.000194535	-0.0862612	0.12587	3.58071e-07	-1.18485	-0.000739379	0.000156451	0.795589	1.99595
107214412	rs146865474	1.38019e-05	-1.35971	-1.24649	6.17014e-08	-1.69545	-1.24856	4.75825e-06	0.199495	-0.900828
107214662	rs686564	5.99676e-05	-1.1372	-2.04234e-10	2.4068e-07	-1.58285	-2.04234e-10	6.20247e-06	-0.436264	-2.04234e-10
107214745	rs9845258	2.81213e-05	-0.801603	-1.09288	6.86254e-08	-1.73148	-1.10618	0.0399075	7.83248	0.500624
107214869	rs552994	0.000178037	-0.0490132	-2.04234e-10	6.02111e-07	-0.665874	-2.04234e-10	1.76532e-06	-1.69288	-2.04234e-10
107215258	rs74640097	0.000203888	-0.0468539	0.133417	3.68995e-07	-1.16199	0.00645296	0.000166185	0.844356	2.00753
107215330	rs657302	0.000180661	-0.0343854	-2.04234e-10	6.0917e-07	-0.65422	-2.04234e-10	1.76945e-06	-1.69055	-2.04234e-10
107215438	rs17809214	1.39083e-05	-1.43503	-1.16349	6.41742e-08	-1.71415	-1.19057	2.98928e-06	0.069604	-1.23578
107215648	rs524557	6.63028e-05	-1.03677	-2.04234e-10	2.53671e-07	-1.53028	-2.04234e-10	7.17885e-06	-0.290072	-2.04234e-10
107215701	rs659072	0.000178037	-0.0490132	-2.04234e-10	6.02111e-07	-0.665874	-2.04234e-10	1.76532e-06	-1.69288	-2.04234e-10
107215791	rs12487625	5.7511e-05	-1.21615e-10	-1.17903	3.59119e-07	-1.21615e-10	-1.18266	9.69855e-06	-1.21615e-10	0.0107646
107215926	rs116915218	0.000320658	-1.21615e-10	0.539368	1.62063e-06	-1.21615e-10	0.324251	1.34615e-05	-1.21615e-10	0.338618
107215936	rs12488266	6.05157e-05	-1.21615e-10	-1.1281	3.79468e-07	-1.21615e-10	-1.12755	1.14429e-05	-1.21615e-10	0.176162
107216170	rs16853533	5.20521e-05	-1.27876	-2.04234e-10	2.19496e-07	-1.67498	-2.04234e-10	3.39227e-06	-1.03971	-2.04234e-10
107216238	rs35286025	0.00014875	-0.228739	-2.04234e-10	2.35241e-07	-1.60571	-2.04234e-10	0.0165075	7.45036	-2.04234e-10
107216374	rs35463041	5.20521e-05	-1.27876	-2.04234e-10	2.19496e-07	-1.67498	-2.04234e-10	3.39227e-06	-1.03971	-2.04234e-10
107216702	rs117641631	5.50838e-05	-1.21615e-10	-1.22215	3.46456e-07	-1.21615e-10	-1.21856	2.81837e-06	-1.21615e-10	-1.22505
107216763	rs75312363	0.000200753	-0.0727264	0.143797	3.67104e-07	-1.17702	0.0163463	0.000163533	0.812351	2.02345
107216817	rs674217	4.64266e-05	-1.39313	-2.04234e-10	2.75562e-07	-1.44751	-2.04234e-10	3.91405e-06	-0.896641	-2.04234e-10
107217315	rs78561265	3.38021e-05	-1.71048	-2.04234e-10	2.11685e-07	-1.71122	-2.04234e-10	2.46624e-06	-1.35852	-2.04234e-10
107217356	rs577189	0.000178037	-0.0490132	-2.04234e-10	6.02111e-07	-0.665874	-2.04234e-10	1.76532e-06	-1.69288	-2.04234e-10
107217767	rs625301	4.49736e-05	-1.42493	-2.04234e-10	2.6766e-07	-1.4766	-2.04234e-10	3.72226e-06	-0.946882	-2.04234e-10
107217933	rs35401521	5.06742e-05	-1.30559	-2.04234e-10	2.1917e-07	-1.67647	-2.04234e-10	3.31762e-06	-1.06196	-2.04234e-10
107218094	rs16853539	5.26517e-05	-1.26731	-2.04234e-10	2.20418e-07	-1.67079	-2.04234e-10	3.44052e-06	-1.02559	-2.04234e-10
107218282	rs80084638	0.000205108	-0.0604965	0.153029	3.72985e-07	-1.16992	0.0251459	0.000168391	0.827485	2.03759
107218326	rs147921786	7.55407e-05	-0.906334	-2.04234e-10	7.82081e-07	-0.404358	-2.04234e-10	3.22396e-06	-1.0906	-2.04234e-10
107218413	rs150165561	0.000186334	-0.00346628	-2.04234e-10	6.24389e-07	-0.629544	-2.04234e-10	1.7785e-06	-1.68544	-2.04234e-10
107218424	rs35074010	7.06583e-05	-0.97315	-2.04234e-10	2.66747e-07	-1.48002	-2.04234e-10	7.54926e-06	-0.239763	-2.04234e-10
107218427	rs34329794	4.50726e-05	-1.42273	-2.04234e-10	2.74436e-07	-1.4516	-2.04234e-10	3.59471e-06	-0.98175	-2.04234e-10
107218627	rs2555701	0.000178037	-0.0490132	-2.04234e-10	6.02111e-07	-0.665874	-2.04234e-10	1.76532e-06	-1.69288	-2.04234e-10
107218957	rs9822490	9.97432e-06	-1.72458	-1.20641	6.29683e-08	-1.72946	-1.19423	6.17763e-07	-1.51616	-1.2267
107219226	rs9822866	2.23259e-05	-1.57616	-0.549095	1.07687e-07	-1.73265	-0.654434	6.30116e-05	0.965976	0.916131
107219309	rs34139997	5.60872e-05	-1.2041	-2.04234e-10	2.25919e-07	-1.64614	-2.04234e-10	3.71735e-06	-0.948201	-2.04234e-10
107219615	rs2947097	4.79771e-05	-1.36028	-2.04234e-10	2.84007e-07	-1.41732	-2.04234e-10	4.11896e-06	-0.845613	-2.04234e-10
107219990	rs74642722	0.000216796	-0.0207763	0.168726	3.87484e-07	-1.14676	0.0401129	0.000181159	0.876567	2.0616
107221108	rs73850104	9.93013e-06	-1.72077	-1.21466	6.24513e-08	-1.72874	-1.20319	5.55384e-07	-1.61296	-1.23635
107221122	rs76889214	0.000221232	-0.00696896	0.175175	3.93045e-07	-1.13866	0.0462631	0.000186096	0.893603	2.07145
107221335	rs17469251	0.000220023	-0.0207763	0.183503	4.07503e-07	-1.14676	0.0904872	0.000187642	0.876567	2.09676
107221504	rs140732915	7.70048e-05	-1.21615e-10	-0.887138	4.42153e-07	-1.21615e-10	-0.974661	4.52712e-06	-1.21615e-10	-0.751126
107222265	rs664595	7.16587e-05	-0.959091	-2.04234e-10	2.64813e-07	-1.48729	-2.04234e-10	8.02049e-06	-0.179213	-2.04234e-10
107222388	rs6781000	3.33917e-05	-0.676835	-1.04586	7.17237e-08	-1.71855	-1.07495	0.0651343	8.19391	0.629086
107222474	rs660075	0.000191951	0.0262335	-2.04234e-10	6.39399e-07	-0.605789	-2.04234e-10	1.78763e-06	-1.68032	-2.04234e-10
107222801	rs666880	0.000191951	0.0262335	-2.04234e-10	6.39399e-07	-0.605789	-2.04234e-10	1.78763e-06	-1.68032	-2.04234e-10
107222811	rs2042758	3.42608e-05	-0.645683	-1.05132	7.23042e-08	-1.71192	-1.07352	0.0763132	8.35716	0.624226
107223204	rs656975	0.000201092	0.0727556	-2.04234e-10	6.63705e-07	-0.568479	-2.04234e-10	1.80276e-06	-1.67189	-2.04234e-10
107223736	rs1426954	0.00023103	0.0194216	0.192119	4.05706e-07	-1.12311	0.0624244	0.000197281	0.92613	2.09729
107224046	rs1426953	2.32545e-05	-1.56984	-0.514668	1.11089e-07	-1.73332	-0.622668	6.86783e-05	0.991875	0.976346
107224830	rs860722	0.00019484	0.0411759	-2.04234e-10	6.47099e-07	-0.593818	-2.04234e-10	1.79238e-06	-1.67767	-2.04234e-10
107224956	rs2174015	0.000235876	0.00136673	0.230935	4.06596e-07	-1.15796	0.0994653	0.000214388	0.950285	2.15629
107225146	rs1820527	1.45989e-05	-1.30055	-1.24951	6.33774e-08	-1.66831	-1.2489	5.67515e-06	0.296126	-0.821242
107225278	rs17469460	0.00035238	0.633704	-2.04234e-10	6.36994e-07	-0.609556	-2.04234e-10	2.0247e-06	-1.55579	-2.04234e-10
107225678	rs10513196	3.49934e-05	-0.450096	-1.22575	6.57225e-08	-1.65309	-1.22779	0.00305329	6.88578	-1.12302
107225936	rs496486	0.00019484	0.0411759	-2.04234e-10	6.47099e-07	-0.593818	-2.04234e-10	1.79238e-06	-1.67767	-2.04234e-10
107226005	rs618213	0.00019484	0.0411759	-2.04234e-10	6.47099e-07	-0.593818	-2.04234e-10	1.79238e-06	-1.67767	-2.04234e-10
107226449	rs1426952	3.5661e-05	-0.629697	-1.02725	7.41412e-08	-1.70955	-1.05079	0.0861357	8.40571	0.696759
107226949	rs582543	4.4053e-05	-1.69524	0.249632	2.73596e-07	-1.57198	0.117316	3.34839e-05	-0.934766	2.18462
107228090	rs75460106	0.000221369	-0.094429	0.263255	4.17504e-07	-1.16235	0.130325	0.000189346	0.777143	2.20522
107228328	rs35024425	5.2476e-05	-1.27065	-2.04234e-10	2.20146e-07	-1.67202	-2.04234e-10	3.42638e-06	-1.02971	-2.04234e-10
107228565	rs1365629	3.23001e-05	-0.748349	-1.00759	7.43613e-08	-1.72521	-1.03217	0.0624766	8.02723	0.754105
107228696	rs80115318	0.000243679	-0.0468539	0.3117	4.3744e-07	-1.16199	0.17661	0.000217848	0.844356	2.27823
107229242	rs1346272	1.45207e-05	-1.30577	-1.24967	6.31808e-08	-1.67113	-1.24919	5.50495e-06	0.272583	-0.828148
107229259	rs1365628	0.000248505	-0.0468539	0.331312	4.45718e-07	-1.16199	0.195358	0.000224359	0.844356	2.30768
107229773	rs9868715	3.33499e-05	-1.72395	-2.04234e-10	3.42787e-07	-1.22921	-2.04234e-10	1.50063e-05	0.447258	-2.04234e-10
107230341	rs34039095	5.26944e-05	-1.2665	-2.04234e-10	2.19394e-07	-1.67545	-2.04234e-10	3.46014e-06	-1.0199	-2.04234e-10
107230362	rs565614	0.00018272	-0.0230516	-2.04234e-10	6.15841e-07	-0.643328	-2.04234e-10	1.78059e-06	-1.68427	-2.04234e-10
107230571	rs77623149	8.93059e-05	-0.738938	-2.04234e-10	4.70258e-07	-0.913035	-2.04234e-10	6.6523e-06	-0.366249	-2.04234e-10
107231594	rs737217	0.000269292	-0.0650697	0.429861	4.90696e-07	-1.16013	0.28964	0.000252414	0.815102	2.45476
107232423	rs11925707	0.000251989	-0.0722484	0.370628	4.61708e-07	-1.16434	0.232956	0.000229058	0.806229	2.36653
107232558	rs694995	4.5532e-05	-1.41259	-2.04234e-10	2.70695e-07	-1.46532	-2.04234e-10	3.79595e-06	-0.927277	-2.04234e-10
107232574	rs182970985	3.70399e-05	-1.61901	-2.04234e-10	2.29429e-07	-1.63072	-2.04234e-10	6.71116e-06	-0.35744	-2.04234e-10
107232711	rs11717262	5.26944e-05	-1.2665	-2.04234e-10	2.19394e-07	-1.67545	-2.04234e-10	3.46014e-06	-1.0199	-2.04234e-10
107232779	rs2937395	0.000175463	-0.0635791	-2.04234e-10	5.95172e-07	-0.677467	-2.04234e-10	1.76132e-06	-1.69515	-2.04234e-10
107233097	rs10511260	1.4668e-05	-1.29568	-1.24966	6.343e-08	-1.66721	-1.24917	5.62826e-06	0.294337	-0.827748
107233327	rs594635	5.25699e-05	-1.26886	-2.04234e-10	3.58899e-07	-1.18328	-2.04234e-10	1.92321e-06	-1.60722	-2.04234e-10
107233412	rs16853573	5.30145e-05	-1.26044	-2.04234e-10	2.1987e-07	-1.67328	-2.04234e-10	3.48612e-06	-1.01242	-2.04234e-10
107233889	rs10933904	3.14209e-05	-1.58872	-0.194808	1.4996e-07	-1.73091	-0.325036	0.000108438	0.913329	1.51164
107233976	rs11927696	0.000313722	-0.0722484	0.589751	5.69548e-07	-1.16434	0.442865	0.000316679	0.806229	2.69045
107234003	rs62263340	1.43902e-05	-1.31516	-1.2493	6.30428e-08	-1.67395	-1.24855	5.53627e-06	0.264381	-0.814272
107234151	rs11927739	0.000280481	-0.216393	0.621893	5.40557e-07	-1.24742	0.473703	0.000277519	0.627253	2.73742
107234199	rs62263341	4.08748e-05	-1.52049	-2.04234e-10	2.28282e-07	-1.63574	-2.04234e-10	1.83859e-06	-1.65221	-2.04234e-10
107234503	rs626889	4.18304e-05	-1.49738	-2.04234e-10	2.50526e-07	-1.54275	-2.04234e-10	3.40192e-06	-1.03687	-2.04234e-10
107235063	rs472246	3.30213e-05	-1.73385	-2.04234e-10	2.0721e-07	-1.73259	-2.04234e-10	2.11115e-06	-1.51398	-2.04234e-10
107235109	rs34040779	6.83118e-05	-1.00692	-2.04234e-10	2.47138e-07	-1.55637	-2.04234e-10	4.70998e-06	-0.711527	-2.04234e-10
107235192	rs9851647	3.04068e-05	-1.69458	-0.121755	1.67184e-07	-1.69712	-0.250102	5.9465e-05	0.207169	1.61701
107235366	rs640789	0.000112017	-0.512359	-2.04234e-10	4.4777e-07	-0.962038	-2.04234e-10	1.69314e-06	-1.73463	-2.04234e-10
107235503	rs498029	3.06676e-05	-0.561886	-1.24591	1.3455e-07	-0.915205	-1.24918	5.19357e-07	-1.67235	-1.24403
107235614	rs2174016	0.000109352	-0.452606	-0.0838246	1.76617e-07	-1.63717	-0.255161	0.225863	7.94547	2.12101
107235710	rs7433834	0.000171646	0.496626	-0.582195	3.98766e-07	-0.333702	-0.744241	8.69488e-05	1.58641	0.617694
107236084	rs7641917	3.89098e-05	-1.56976	-2.04234e-10	2.0892e-07	-1.72437	-2.04234e-10	2.34326e-06	-1.40967	-2.04234e-10
107236087	rs73202912	1.24202e-05	-1.46188	-1.2498	5.94937e-08	-1.73445	-1.24599	8.37487e-07	-1.30692	-1.13164
107237121	rs633043	0.000759947	1.40224	-2.04234e-10	8.2666e-07	-0.348924	-2.04234e-10	2.37411e-06	-1.39659	-2.04234e-10
107237299	rs80326644	0.000239906	-1.21615e-10	0.249242	1.7476e-06	-1.21615e-10	0.399684	1.58625e-05	-1.21615e-10	0.502748
107237696	rs671913	0.0151078	4.39196	-2.04234e-10	6.88106e-07	-0.532374	-2.04234e-10	0.000831026	4.46145	-2.04234e-10
107237703	rs483570	0.000443698	0.864139	-2.04234e-10	6.18469e-07	-0.63907	-2.04234e-10	2.024e-06	-1.55614	-2.04234e-10
107238607	rs513007	0.000225016	1.39972	-1.21455	2.21661e-07	-0.528713	-1.13646	4.41884e-06	-0.0515808	-0.723753
107238854	rs74762549	6.41488e-05	-1.21615e-10	-1.0698	3.82148e-07	-1.21615e-10	-1.12051	2.76951e-06	-1.21615e-10	-1.24254
107239227	rs620941	0.00040448	0.771597	-2.04234e-10	5.91942e-07	-0.682908	-2.04234e-10	1.99348e-06	-1.57133	-2.04234e-10
107239783	rs62263343	0.000334135	0.580539	-2.04234e-10	2.36886e-07	-1.59874	-2.04234e-10	0.000764683	4.37825	-2.04234e-10
107243836	rs151001836	5.14803e-05	-1.28981	-2.04234e-10	3.26099e-07	-1.27912	-2.04234e-10	3.08494e-06	-1.13468	-2.04234e-10
107244007	rs622745	0.000378136	0.704247	-2.04234e-10	5.57977e-07	-0.741999	-2.04234e-10	1.94454e-06	-1.59619	-2.04234e-10
107244359	rs623738	0.0160453	4.45217	-2.04234e-10	7.38391e-07	-0.461844	-2.04234e-10	0.000788845	4.40936	-2.04234e-10
107244909	rs3761962	3.35663e-05	-1.71748	-2.04234e-10	2.17241e-07	-1.68531	-2.04234e-10	2.03506e-06	-1.55068	-2.04234e-10
107245051	rs9876650	0.000291491	0.444005	-2.04234e-10	2.28755e-07	-1.63367	-2.04234e-10	0.000537847	4.02636	-2.04234e-10
107245533	rs595176	0.000366366	0.672628	-2.04234e-10	5.46854e-07	-0.762134	-2.04234e-10	1.93009e-06	-1.60365	-2.04234e-10
107246785	rs507078	0.00759091	3.7037	-2.04234e-10	5.23862e-07	-0.805088	-2.04234e-10	0.000356817	3.61601	-2.04234e-10
107247430	rs80152782	3.35234e-05	-1.71876	-2.04234e-10	2.06778e-07	-1.73467	-2.04234e-10	1.8397e-06	-1.65161	-2.04234e-10
107247923	rs114903661	9.03818e-05	-0.726963	-2.04234e-10	6.42827e-07	-0.600441	-2.04234e-10	2.67298e-05	1.02457	-2.04234e-10
107249542	rs62263344	0.000195404	1.2617	-1.21764	2.08007e-07	-0.581773	-1.14697	3.62419e-06	-0.237193	-0.736389
107249595	rs496826	0.000390985	0.737663	-2.04234e-10	5.70024e-07	-0.720639	-2.04234e-10	1.96026e-06	-1.58813	-2.04234e-10
107249701	rs594649	0.000390985	0.737663	-2.04234e-10	5.70024e-07	-0.720639	-2.04234e-10	1.96026e-06	-1.58813	-2.04234e-10
107250056	rs74581460	5.69146e-05	-1.18945	-2.04234e-10	2.94855e-07	-1.37983	-2.04234e-10	3.02761e-06	-1.15344	-2.04234e-10
107250058	rs1875461	0.000318465	0.532507	-2.04234e-10	2.33319e-07	-1.61391	-2.04234e-10	0.000620754	4.16972	-2.04234e-10
107250171	rs627179	0.000378136	0.704247	-2.04234e-10	5.57977e-07	-0.741999	-2.04234e-10	1.94454e-06	-1.59619	-2.04234e-10
107250912	rs9852806	0.000309836	0.505038	-2.04234e-10	2.35157e-07	-1.60606	-2.04234e-10	0.000608296	4.14945	-2.04234e-10
107251237	rs674779	0.00041092	0.787393	-2.04234e-10	5.88524e-07	-0.6887	-2.04234e-10	1.98452e-06	-1.57584	-2.04234e-10
107252011	rs74734236	0.000339574	0.596685	-2.04234e-10	1.08241e-06	-0.0793688	-2.04234e-10	2.03488e-05	0.751811	-2.04234e-10
107252190	rs62263345	3.90496e-05	-1.56617	-2.04234e-10	2.56964e-07	-1.51738	-2.04234e-10	7.82023e-06	-0.204499	-2.04234e-10
107252276	rs485236	0.000397287	0.753652	-2.04234e-10	5.75897e-07	-0.710389	-2.04234e-10	1.96795e-06	-1.58422	-2.04234e-10
107252496	rs483364	0.00041092	0.787393	-2.04234e-10	5.88524e-07	-0.6887	-2.04234e-10	1.98452e-06	-1.57584	-2.04234e-10
107253001	rs583593	0.00813114	3.77245	-2.04234e-10	5.39035e-07	-0.776536	-2.04234e-10	0.000381999	3.68421	-2.04234e-10
107253860	rs559882	0.000408804	0.78223	-2.04234e-10	5.65396e-07	-0.72879	-2.04234e-10	2.00643e-06	-1.56485	-2.04234e-10
107253932	rs559698	0.00041092	0.787393	-2.04234e-10	5.88524e-07	-0.6887	-2.04234e-10	1.98452e-06	-1.57584	-2.04234e-10
107254203	rs16853589	2.1689e-05	-0.952854	-1.20134	6.83523e-08	-1.70075	-1.14089	4.12091e-06	-0.115503	-0.729634
107254667	rs116651774	3.92009e-05	-1.56231	-2.04234e-10	2.51244e-07	-1.53989	-2.04234e-10	2.00219e-06	-1.56697	-2.04234e-10
107255235	rs644342	0.000165483	1.11275	-1.23488	1.80801e-07	-0.690701	-1.17822	2.91594e-06	-0.369832	-0.821188
107256955	rs678825	0.00840297	3.80534	-2.04234e-10	5.46496e-07	-0.762791	-2.04234e-10	0.000394666	3.71683	-2.04234e-10
107256966	rs615876	0.0004164	0.80064	-2.04234e-10	6.05001e-07	-0.661087	-2.04234e-10	1.99422e-06	-1.57096	-2.04234e-10
107257162	rs677861	0.00041092	0.787393	-2.04234e-10	5.88524e-07	-0.6887	-2.04234e-10	1.98452e-06	-1.57584	-2.04234e-10
107257359	rs9837251	0.000286148	0.425504	-2.04234e-10	2.27852e-07	-1.63762	-2.04234e-10	0.000521894	3.99625	-2.04234e-10
107257681	rs551072	0.000390985	0.737663	-2.04234e-10	5.70024e-07	-0.720639	-2.04234e-10	1.96026e-06	-1.58813	-2.04234e-10
107258020	rs2947095	0.000424426	0.819732	-2.04234e-10	6.00931e-07	-0.667836	-2.04234e-10	2.00085e-06	-1.56764	-2.04234e-10
107258062	rs184427589	8.37577e-05	-1.21615e-10	-0.803077	5.12552e-07	-1.21615e-10	-0.826915	4.67892e-06	-1.21615e-10	-0.718145
107258209	rs115201061	0.000242053	0.25815	-2.04234e-10	4.84153e-07	-0.883917	-2.04234e-10	1.56395e-05	0.48859	-2.04234e-10
107259022	rs586203	0.000390985	0.737663	-2.04234e-10	5.70024e-07	-0.720639	-2.04234e-10	1.96026e-06	-1.58813	-2.04234e-10
107260177	rs678465	0.000390985	0.737663	-2.04234e-10	5.70024e-07	-0.720639	-2.04234e-10	1.96026e-06	-1.58813	-2.04234e-10
107260512	rs75195565	0.000296026	0.459441	-2.04234e-10	5.75232e-07	-0.711544	-2.04234e-10	1.44242e-05	0.407694	-2.04234e-10
107260539	rs2947094	0.000397287	0.753652	-2.04234e-10	5.75897e-07	-0.710389	-2.04234e-10	1.96795e-06	-1.58422	-2.04234e-10
107260721	rs1648888	0.000390985	0.737663	-2.04234e-10	5.70024e-07	-0.720639	-2.04234e-10	1.96026e-06	-1.58813	-2.04234e-10
107260723	rs73202930	0.000286148	0.425504	-2.04234e-10	2.27852e-07	-1.63762	-2.04234e-10	0.000521894	3.99625	-2.04234e-10
107261466	rs662291	0.000145073	0.990669	-1.24444	1.63537e-07	-0.764094	-1.20518	2.53997e-06	-0.45394	-0.87512
107261525	rs631205	0.00040371	0.769692	-2.04234e-10	5.81859e-07	-0.700089	-2.04234e-10	1.97577e-06	-1.58026	-2.04234e-10
107261741	rs630346	0.000390985	0.737663	-2.04234e-10	5.70024e-07	-0.720639	-2.04234e-10	1.96026e-06	-1.58813	-2.04234e-10
107262113	rs1697689	0.00040371	0.769692	-2.04234e-10	5.81859e-07	-0.700089	-2.04234e-10	1.97577e-06	-1.58026	-2.04234e-10
107262796	rs139641236	0.000605067	-1.21615e-10	1.17433	4.41262e-06	-1.21615e-10	1.32591	3.76295e-05	-1.21615e-10	1.36658
107263056	rs648604	0.000372195	0.688413	-2.04234e-10	5.52374e-07	-0.752092	-2.04234e-10	1.93725e-06	-1.59994	-2.04234e-10
107263147	rs57964862	0.000186566	1.24063	-1.24284	1.91744e-07	-0.612712	-1.19744	3.03422e-06	-0.280862	-0.870395
107263574	rs661196	0.000384802	0.721723	-2.04234e-10	5.6424e-07	-0.730838	-2.04234e-10	1.9527e-06	-1.592	-2.04234e-10
107263876	rs73202936	0.000285433	0.423004	-2.04234e-10	2.29448e-07	-1.63064	-2.04234e-10	0.00054797	4.04501	-2.04234e-10
107265581	rs146254205	5.35878e-05	-1.21615e-10	-1.24968	3.36659e-07	-1.21615e-10	-1.24725	2.76468e-06	-1.21615e-10	-1.24429
107265642	rs9814405	1.13504e-05	-1.55672	-1.24503	6.7662e-08	-1.60218	-1.24962	6.69267e-07	-1.42169	-1.24109
107266110	rs694173	0.000390985	0.737663	-2.04234e-10	5.70024e-07	-0.720639	-2.04234e-10	1.96026e-06	-1.58813	-2.04234e-10
107266423	rs9857190	0.000267578	0.358406	-2.04234e-10	2.26301e-07	-1.64445	-2.04234e-10	0.000492841	3.93897	-2.04234e-10
107266759	rs9877739	0.000262768	0.340266	-2.04234e-10	2.25457e-07	-1.64819	-2.04234e-10	0.000478327	3.90908	-2.04234e-10
107266906	rs667022	0.000397287	0.753652	-2.04234e-10	5.75897e-07	-0.710389	-2.04234e-10	1.96795e-06	-1.58422	-2.04234e-10
107267536	rs639375	0.000378136	0.704247	-2.04234e-10	5.57977e-07	-0.741999	-2.04234e-10	1.94454e-06	-1.59619	-2.04234e-10
107267616	rs663923	0.000378136	0.704247	-2.04234e-10	5.57977e-07	-0.741999	-2.04234e-10	1.94454e-06	-1.59619	-2.04234e-10
107267870	rs77351050	3.37294e-05	-1.71264	-2.04234e-10	2.17713e-07	-1.68314	-2.04234e-10	1.97414e-06	-1.58108	-2.04234e-10
107268589	rs114640954	3.36682e-05	-1.71445	-2.04234e-10	2.18638e-07	-1.6789	-2.04234e-10	1.71363e-06	-1.7226	-2.04234e-10
107268609	rs9868075	0.000291841	0.445204	-2.04234e-10	2.3058e-07	-1.62572	-2.04234e-10	0.000568226	4.08131	-2.04234e-10
107270158	rs2895323	1.1606e-05	-1.53748	-1.242	6.65982e-08	-1.61786	-1.24978	6.84241e-07	-1.39634	-1.24432
107270460	rs16853606	0.000205879	1.29439	-1.1981	2.07853e-07	-0.579604	-1.14988	3.92691e-06	-0.243208	-0.650151
107271559	rs619984	0.000390985	0.737663	-2.04234e-10	5.70024e-07	-0.720639	-2.04234e-10	1.96026e-06	-1.58813	-2.04234e-10
107272864	rs635881	0.000384802	0.721723	-2.04234e-10	5.6424e-07	-0.730838	-2.04234e-10	1.9527e-06	-1.592	-2.04234e-10
107273231	rs182799783	5.46923e-05	-1.21615e-10	-1.22928	3.46306e-07	-1.21615e-10	-1.21899	2.80164e-06	-1.21615e-10	-1.23101
107273294	rs638030	0.0071169	3.63922	-2.04234e-10	5.18721e-07	-0.814951	-2.04234e-10	0.000350914	3.59933	-2.04234e-10
107274256	rs669706	0.000366366	0.672628	-2.04234e-10	5.46854e-07	-0.762134	-2.04234e-10	1.93009e-06	-1.60365	-2.04234e-10
107275631	rs709532	0.000390985	0.737663	-2.04234e-10	5.70024e-07	-0.720639	-2.04234e-10	1.96026e-06	-1.58813	-2.04234e-10
107275950	rs115759523	7.51777e-05	-0.91115	-2.04234e-10	4.71059e-07	-0.911335	-2.04234e-10	6.16186e-06	-0.442834	-2.04234e-10
107277228	rs62263348	0.000184289	1.22611	-1.2406	1.94509e-07	-0.60074	-1.1951	3.16118e-06	-0.26339	-0.846876
107278047	rs149120809	3.5523e-05	-1.66082	-2.04234e-10	2.3635e-07	-1.601	-2.04234e-10	1.69349e-06	-1.73442	-2.04234e-10
107278804	rs138437944	3.6959e-05	-1.6212	-2.04234e-10	2.54386e-07	-1.52747	-2.04234e-10	1.70511e-06	-1.72758	-2.04234e-10
107278968	rs747103	1.38649e-05	-1.71207	-0.889579	7.3614e-08	-1.67764	-1.08984	6.38792e-07	-1.57321	-1.13618
107279145	rs599984	0.000425643	0.822597	-2.04234e-10	5.78081e-07	-0.706604	-2.04234e-10	1.98131e-06	-1.57745	-2.04234e-10
107279887	rs477990	0.000390985	0.737663	-2.04234e-10	5.70024e-07	-0.720639	-2.04234e-10	1.96026e-06	-1.58813	-2.04234e-10
107280241	rs13317489	0.000262458	0.339086	-2.04234e-10	2.2387e-07	-1.65525	-2.04234e-10	0.000453119	3.85494	-2.04234e-10
107280486	rs13060816	2.22068e-05	-0.921984	-1.20862	6.775e-08	-1.69387	-1.15662	4.31439e-06	-0.054271	-0.744985
107281014	rs78658409	0.000266821	0.355571	-2.04234e-10	2.24599e-07	-1.652	-2.04234e-10	0.00046554	3.88199	-2.04234e-10
107281057	rs678635	0.000384802	0.721723	-2.04234e-10	5.6424e-07	-0.730838	-2.04234e-10	1.9527e-06	-1.592	-2.04234e-10
107282056	rs13319315	0.000266821	0.355571	-2.04234e-10	2.24599e-07	-1.652	-2.04234e-10	0.00046554	3.88199	-2.04234e-10
107282434	rs609613	0.000176826	1.18383	-1.23967	1.89923e-07	-0.626845	-1.19285	3.08714e-06	-0.293147	-0.840821
107282449	rs609642	0.000163056	1.10275	-1.23967	1.771e-07	-0.696747	-1.19285	2.83955e-06	-0.376746	-0.840821
107282813	rs78270266	5.94667e-05	-1.21615e-10	-1.14559	3.69565e-07	-1.21615e-10	-1.15399	3.03485e-06	-1.21615e-10	-1.15105
107283393	rs576698	0.000386354	0.72575	-2.04234e-10	5.64905e-07	-0.72966	-2.04234e-10	1.96e-06	-1.58827	-2.04234e-10
107283721	rs2937396	0.000397287	0.753652	-2.04234e-10	5.75897e-07	-0.710389	-2.04234e-10	1.96795e-06	-1.58422	-2.04234e-10
107283815	rs9882331	0.000281394	0.408752	-2.04234e-10	2.2705e-07	-1.64115	-2.04234e-10	0.000507836	3.96895	-2.04234e-10
107284442	rs150481126	4.96179e-05	-1.32665	-2.04234e-10	2.55601e-07	-1.5227	-2.04234e-10	2.73957e-06	-1.25341	-2.04234e-10
107284572	rs639921	0.000384802	0.721723	-2.04234e-10	5.6424e-07	-0.730838	-2.04234e-10	1.9527e-06	-1.592	-2.04234e-10
107284595	rs709530	0.00664034	3.56991	-2.04234e-10	4.92303e-07	-0.867223	-2.04234e-10	0.000305679	3.46132	-2.04234e-10
107285743	rs1648890	0.00685589	3.60186	-2.04234e-10	4.98718e-07	-0.854276	-2.04234e-10	0.000315498	3.49294	-2.04234e-10
107286360	rs665916	0.000390985	0.737663	-2.04234e-10	5.70024e-07	-0.720639	-2.04234e-10	1.96026e-06	-1.58813	-2.04234e-10
107286375	rs665940	0.000378136	0.704247	-2.04234e-10	5.57977e-07	-0.741999	-2.04234e-10	1.94454e-06	-1.59619	-2.04234e-10
107286416	rs647628	0.00645495	3.5416	-2.04234e-10	4.94689e-07	-0.862387	-2.04234e-10	0.00031145	3.48003	-2.04234e-10
107286471	rs74970984	5.76112e-05	-1.21615e-10	-1.17729	3.54692e-07	-1.21615e-10	-1.19507	3.19206e-06	-1.21615e-10	-1.10055
107287412	rs1648891	0.000378136	0.704247	-2.04234e-10	5.57977e-07	-0.741999	-2.04234e-10	1.94454e-06	-1.59619	-2.04234e-10
107288010	rs9842211	0.000253878	0.305848	-2.04234e-10	2.23903e-07	-1.6551	-2.04234e-10	0.00045189	3.85223	-2.04234e-10
107288156	rs74364444	0.000176556	-0.0573673	-2.04234e-10	7.91474e-07	-0.39242	-2.04234e-10	1.32599e-05	0.323536	-2.04234e-10
107288201	rs1282397	0.000390985	0.737663	-2.04234e-10	5.70024e-07	-0.720639	-2.04234e-10	1.96026e-06	-1.58813	-2.04234e-10
107288883	rs113532538	1.14451e-05	-1.54384	-1.2496	6.73754e-08	-1.61571	-1.24033	6.95082e-07	-1.40642	-1.21852
107289323	rs73202971	3.62134e-05	-1.64158	-2.04234e-10	4.03313e-07	-1.0666	-2.04234e-10	1.90759e-06	-1.61537	-2.04234e-10
107289906	rs501008	0.000405772	0.774785	-2.04234e-10	5.86828e-07	-0.691585	-2.04234e-10	1.96562e-06	-1.5854	-2.04234e-10
107290222	rs1648892	0.000379848	0.708765	-2.04234e-10	5.62462e-07	-0.733994	-2.04234e-10	1.93486e-06	-1.60118	-2.04234e-10
107290361	rs138919873	5.61256e-05	-1.21615e-10	-1.20341	3.64415e-07	-1.21615e-10	-1.16802	3.13182e-06	-1.21615e-10	-1.1196
107290889	rs1282394	0.000405772	0.774785	-2.04234e-10	5.86828e-07	-0.691585	-2.04234e-10	1.96562e-06	-1.5854	-2.04234e-10
107291545	rs649095	0.000419182	0.8073	-2.04234e-10	5.99282e-07	-0.670584	-2.04234e-10	1.98143e-06	-1.57739	-2.04234e-10
107292806	rs9758102	0.000405772	0.774785	-2.04234e-10	5.86828e-07	-0.691585	-2.04234e-10	1.96562e-06	-1.5854	-2.04234e-10
107293554	rs74818536	0.00053832	-1.21615e-10	1.05745	3.15636e-06	-1.21615e-10	0.990859	2.20651e-05	-1.21615e-10	0.832786
107293971	rs583305	0.000398614	0.756989	-2.04234e-10	5.8014e-07	-0.703048	-2.04234e-10	1.95715e-06	-1.58972	-2.04234e-10
107294247	rs590863	0.000398614	0.756989	-2.04234e-10	5.8014e-07	-0.703048	-2.04234e-10	1.95715e-06	-1.58972	-2.04234e-10
107294631	rs592665	0.000398614	0.756989	-2.04234e-10	5.8014e-07	-0.703048	-2.04234e-10	1.95715e-06	-1.58972	-2.04234e-10
107294634	rs28428925	3.64935e-05	-1.63387	-2.04234e-10	2.79439e-07	-1.43353	-2.04234e-10	6.40939e-06	-0.403448	-2.04234e-10
107294786	rs141187410	3.42818e-05	-1.69639	-2.04234e-10	2.06927e-07	-1.73395	-2.04234e-10	2.16286e-06	-1.48978	-2.04234e-10
107295008	rs9851055	2.92548e-05	-0.645235	-1.20973	7.43125e-08	-1.6034	-1.15463	6.08071e-06	0.311089	-0.767181
107295392	rs600011	0.00753389	3.69616	-2.04234e-10	5.2745e-07	-0.798264	-2.04234e-10	0.00034992	3.59649	-2.04234e-10
107295645	rs7639376	0.0003024	0.480745	-2.04234e-10	2.32446e-07	-1.61766	-2.04234e-10	0.000602134	4.13927	-2.04234e-10
107295665	rs7639292	0.000194053	0.0371274	-2.04234e-10	2.21753e-07	-1.66475	-2.04234e-10	0.000276351	3.36046	-2.04234e-10
107296192	rs112542832	0.00010907	-0.539015	-2.04234e-10	6.78251e-07	-0.546799	-2.04234e-10	2.01095e-06	-1.56261	-2.04234e-10
107296628	rs28513882	0.000451874	0.882397	-2.04234e-10	2.57614e-07	-1.51485	-2.04234e-10	0.00127749	4.89144	-2.04234e-10
107296652	rs622405	0.000426085	0.823633	-2.04234e-10	6.05655e-07	-0.660007	-2.04234e-10	1.98954e-06	-1.57331	-2.04234e-10
107296969	rs62261974	0.000599712	1.16544	-2.04234e-10	2.8109e-07	-1.42764	-2.04234e-10	0.00199567	5.33752	-2.04234e-10
107297351	rs35772758	0.000576276	1.12558	-2.04234e-10	2.68235e-07	-1.47445	-2.04234e-10	0.0015346	5.07481	-2.04234e-10
107297910	rs631757	0.000498312	0.980221	-2.04234e-10	6.709e-07	-0.557697	-2.04234e-10	2.07297e-06	-1.53223	-2.04234e-10
107298624	rs667792	0.000320129	1.78727	-1.24955	9.01652e-08	-1.32567	-1.239	6.42497e-06	0.601652	-1.00267
107298796	rs184377387	0.000146093	-0.246762	-2.04234e-10	6.12245e-07	-0.649185	-2.04234e-10	7.73681e-06	-0.215223	-2.04234e-10
107299472	rs659482	0.000471165	0.924203	-2.04234e-10	6.57518e-07	-0.577845	-2.04234e-10	2.0609e-06	-1.53807	-2.04234e-10
107299698	rs683194	0.0147418	4.36743	-2.04234e-10	6.90974e-07	-0.528214	-2.04234e-10	0.000641362	4.20238	-2.04234e-10
107300656	rs583812	0.000479157	0.941022	-2.04234e-10	6.64859e-07	-0.566742	-2.04234e-10	2.07039e-06	-1.53347	-2.04234e-10
107300979	rs601767	0.000542985	1.06608	-2.04234e-10	7.10081e-07	-0.500937	-2.04234e-10	2.12319e-06	-1.50829	-2.04234e-10
107302032	rs610358	0.000498312	0.980221	-2.04234e-10	6.709e-07	-0.557697	-2.04234e-10	2.07297e-06	-1.53223	-2.04234e-10
107302490	rs142029949	4.73777e-05	-1.37285	-2.04234e-10	3.58506e-07	-1.18437	-2.04234e-10	2.33835e-06	-1.41176	-2.04234e-10
107303276	rs56859585	0.000427192	2.04628	-1.22005	4.37196e-07	0.166296	-1.15223	5.77567e-06	0.236124	-0.743681
107303662	rs681211	0.000463331	0.907436	-2.04234e-10	6.50292e-07	-0.588896	-2.04234e-10	2.05156e-06	-1.54261	-2.04234e-10
107303700	rs681578	0.000332348	1.8165	-1.24132	3.43907e-07	-0.0299641	-1.19598	4.30682e-06	0.0505593	-0.851573
107303803	rs682043	0.00053243	1.04645	-2.04234e-10	7.13066e-07	-0.496743	-2.04234e-10	2.13271e-06	-1.50382	-2.04234e-10
107304061	rs683035	0.000360182	1.88921	-1.23361	3.68121e-07	0.0205306	-1.17844	4.74675e-06	0.102224	-0.805977
107304229	rs58603116	0.000419566	2.03553	-1.22732	4.12948e-07	0.122805	-1.1658	5.43466e-06	0.206818	-0.775233
107304422	rs184516773	0.000204172	0.0879579	-2.04234e-10	4.09608e-07	-1.05112	-2.04234e-10	1.33014e-05	0.32666	-2.04234e-10
107304699	rs7635655	0.000207715	0.105164	-2.04234e-10	2.22099e-07	-1.6632	-2.04234e-10	0.000278259	3.36734	-2.04234e-10
107305754	rs496718	0.00036958	0.681363	-2.04234e-10	5.36017e-07	-0.782151	-2.04234e-10	1.9215e-06	-1.60811	-2.04234e-10
107306297	rs600099	0.000292015	1.69445	-1.24865	3.0156e-07	-0.13405	-1.2233	3.44996e-06	-0.0868745	-0.935974
107306729	rs77517516	1.39239e-05	-1.48932	-1.10808	9.98783e-08	-1.33063	-1.13174	8.19399e-07	-1.52117	-0.939225
107306918	rs575685	2.57116e-05	-0.734624	-1.24944	1.89299e-07	-0.577632	-1.24536	5.46213e-07	-1.6486	-1.21736
107307266	rs1282401	0.000285268	1.67152	-1.2491	2.96178e-07	-0.149702	-1.22566	3.36771e-06	-0.102756	-0.944222
107307501	rs686504	2.45818e-05	-0.779191	-1.24981	1.7811e-07	-0.636449	-1.24747	5.49495e-07	-1.63633	-1.22364
107307503	rs1697692	0.000595157	2.27577	-1.11795	2.52024e-07	-0.353615	-1.18318	4.23178e-05	2.71393	-1.22994
107307582	rs1697691	2.47304e-05	-0.778415	-1.24456	1.87402e-07	-0.594352	-1.23871	5.47097e-07	-1.66584	-1.1985
107307807	rs9823983	0.000314994	0.521549	-2.04234e-10	2.31353e-07	-1.62237	-2.04234e-10	0.000574798	4.09281	-2.04234e-10
107308004	rs510801	0.000375381	0.696937	-2.04234e-10	5.4129e-07	-0.772362	-2.04234e-10	1.9284e-06	-1.60452	-2.04234e-10
107308283	rs649925	0.000362909	1.91282	-1.24967	3.55376e-07	0.0369732	-1.23011	4.13546e-06	0.119044	-0.960657
107308598	rs593867	0.000329069	1.81487	-1.24961	3.25539e-07	-0.0514459	-1.22939	3.67015e-06	-0.00307701	-0.957904
107308977	rs606028	2.58361e-05	-0.730427	-1.24881	1.92077e-07	-0.56487	-1.24355	5.45262e-07	-1.65495	-1.21275
107310227	rs558598	0.00055108	1.08087	-2.04234e-10	7.29661e-07	-0.473737	-2.04234e-10	2.15414e-06	-1.49382	-2.04234e-10
107311476	rs16853678	1.51543e-05	-1.26332	-1.2494	9.30122e-08	-1.29233	-1.24126	2.01903e-06	-0.540676	-1.01792
107311740	rs76878306	0.00013374	-0.335111	-2.04234e-10	6.18168e-07	-0.639557	-2.04234e-10	9.73501e-06	0.0145166	-2.04234e-10
107311858	rs16853679	1.38491e-05	-1.36984	-1.23294	8.41955e-08	-1.38574	-1.24744	1.4893e-06	-0.718337	-1.14457
107312280	rs713592	0.00079066	-1.21615e-10	1.44186	6.41027e-06	-1.21615e-10	1.69934	6.06149e-05	-1.21615e-10	1.84333
107312676	rs13063602	0.000326706	0.558056	-2.04234e-10	4.90018e-07	-0.871875	-2.04234e-10	1.83742e-06	-1.65285	-2.04234e-10
107312980	rs670752	0.000308669	1.72324	-1.22198	1.49017e-07	-0.813488	-1.24877	5.81569e-06	0.625409	-1.12606
107313250	rs696377	0.000701547	2.43886	-1.11658	2.93331e-07	-0.202812	-1.1822	3.46976e-05	2.51486	-1.2294
107313747	rs551861	2.35152e-05	-0.823668	-1.24969	1.76626e-07	-0.643819	-1.24846	5.25367e-07	-1.67759	-1.22728
107314192	rs709529	2.27462e-05	-0.858552	-1.24805	1.69721e-07	-0.690333	-1.24183	5.29803e-07	-1.68776	-1.2087
107314820	rs189338146	0.000157668	-1.21615e-10	-0.170514	1.13577e-06	-1.21615e-10	-0.0312538	6.61258e-06	-1.21615e-10	-0.372239
107316938	rs9288851	0.00030912	0.502725	-2.04234e-10	2.3039e-07	-1.62654	-2.04234e-10	0.000557656	4.06253	-2.04234e-10
107318320	rs638293	0.00626194	3.51124	-2.04234e-10	5.71156e-07	-0.718655	-2.04234e-10	0.000199497	3.03459	-2.04234e-10
107318614	rs78324708	5.36509e-05	-1.21615e-10	-1.24851	3.37817e-07	-1.21615e-10	-1.24381	2.75579e-06	-1.21615e-10	-1.24751
107320566	rs2176889	0.000187247	0.00142463	-2.04234e-10	2.18127e-07	-1.68124	-2.04234e-10	0.000236821	3.20609	-2.04234e-10
107320843	rs526034	0.000489907	0.96321	-2.04234e-10	7.06756e-07	-0.505632	-2.04234e-10	2.06729e-06	-1.53498	-2.04234e-10
107321180	rs149947029	0.000113005	-0.503576	-2.04234e-10	2.65088e-07	-1.48625	-2.04234e-10	1.56855e-05	0.491526	-2.04234e-10
107321616	rs9832655	0.000186042	-0.00503278	-2.04234e-10	2.1762e-07	-1.68357	-2.04234e-10	0.000231347	3.18271	-2.04234e-10
107322044	rs9874329	0.000305559	0.491138	-2.04234e-10	2.30149e-07	-1.62759	-2.04234e-10	0.000555035	4.05782	-2.04234e-10
107322153	rs112862441	4.47658e-05	-1.42956	-2.04234e-10	2.1256e-07	-1.70709	-2.04234e-10	1.70392e-06	-1.72828	-2.04234e-10
107322935	rs138253515	3.68824e-05	-1.62327	-2.04234e-10	2.06792e-07	-1.7346	-2.04234e-10	2.02844e-06	-1.55394	-2.04234e-10
107323269	rs669471	0.000505024	0.9936	-2.04234e-10	6.88421e-07	-0.531917	-2.04234e-10	2.10086e-06	-1.51887	-2.04234e-10
107324580	rs636952	0.000250018	1.52665	-1.23612	8.16928e-08	-1.41354	-1.24981	4.54635e-06	0.364361	-1.11125
107324793	rs139652566	8.67649e-05	-1.21615e-10	-0.767804	5.64328e-07	-1.21615e-10	-0.730681	3.81287e-06	-1.21615e-10	-0.922831
107326531	rs520978	0.000313865	0.517957	-2.04234e-10	5.00915e-07	-0.849881	-2.04234e-10	1.86499e-06	-1.63796	-2.04234e-10
107326902	rs13068274	0.000261436	0.335183	-2.04234e-10	1.23191e-06	0.0500064	-2.04234e-10	1.76743e-05	0.610902	-2.04234e-10
107326908	rs602959	0.00026671	1.51443	-1.15928	1.74744e-07	-0.691554	-1.21144	1.30752e-05	1.55312	-1.24361
107327153	rs13318899	3.91249e-05	-1.56425	-2.04234e-10	2.14418e-07	-1.69839	-2.04234e-10	2.68104e-06	-1.27501	-2.04234e-10
107327666	rs1070434	0.000481639	0.946189	-2.04234e-10	6.56058e-07	-0.580068	-2.04234e-10	2.05395e-06	-1.54145	-2.04234e-10
107328258	rs9878536	0.000322782	0.545972	-2.04234e-10	2.32996e-07	-1.6153	-2.04234e-10	0.000606245	4.14607	-2.04234e-10
107329177	rs74971584	1.26311e-05	-1.44646	-1.24839	7.92102e-08	-1.44583	-1.24838	1.41463e-06	-0.840054	-1.07429
107330905	rs9856673	0.000187247	0.00142463	-2.04234e-10	2.18127e-07	-1.68124	-2.04234e-10	0.000236821	3.20609	-2.04234e-10
107331068	rs9856715	0.000205655	0.0951925	-2.04234e-10	2.21974e-07	-1.66376	-2.04234e-10	0.000277172	3.36343	-2.04234e-10
107332519	rs62261980	0.000195042	0.0422117	-2.04234e-10	2.19454e-07	-1.67517	-2.04234e-10	0.000250475	3.26215	-2.04234e-10
107332855	rs150061418	3.2215e-05	-0.628532	-1.13004	1.06291e-07	-1.22251	-1.17763	2.4482e-06	-0.650839	-0.715021
107333473	rs9868167	0.000322782	0.545972	-2.04234e-10	2.32996e-07	-1.6153	-2.04234e-10	0.000606245	4.14607	-2.04234e-10
107335422	rs192304991	6.04979e-05	-1.21615e-10	-1.1284	4.00401e-07	-1.21615e-10	-1.07385	3.08515e-06	-1.21615e-10	-1.13461
107336432	rs77014457	0.000307887	-1.21615e-10	0.498727	1.71144e-06	-1.21615e-10	0.378773	1.27921e-05	-1.21615e-10	0.287617
107336492	rs56365846	6.06635e-05	-1.12566	-2.04234e-10	3.37615e-07	-1.24441	-2.04234e-10	3.51047e-06	-1.00546	-2.04234e-10
107337359	rs77442427	1.19231e-05	-1.59247	-1.16006	8.38029e-08	-1.46694	-1.17091	6.65725e-07	-1.61645	-1.05164
107337375	rs141392443	3.30054e-05	-1.73434	-2.04234e-10	2.06783e-07	-1.73465	-2.04234e-10	1.75955e-06	-1.69616	-2.04234e-10
107337528	rs1698331	0.000305162	0.489839	-2.04234e-10	4.91538e-07	-0.868778	-2.04234e-10	1.85821e-06	-1.6416	-2.04234e-10
107337878	rs114778981	0.000114681	-0.488848	-2.04234e-10	3.53966e-07	-1.19711	-2.04234e-10	9.16593e-06	-0.0457193	-2.04234e-10
107337903	rs115046276	3.42529e-05	-1.69723	-2.04234e-10	2.1311e-07	-1.70451	-2.04234e-10	1.8214e-06	-1.66161	-2.04234e-10
107337980	rs631400	0.000304737	1.70566	-1.21722	1.48263e-07	-0.820368	-1.24696	5.76359e-06	0.6215	-1.13115
107338952	rs9815412	0.000340603	0.599712	-2.04234e-10	2.35936e-07	-1.60276	-2.04234e-10	0.000660759	4.23218	-2.04234e-10
107339079	rs9871041	0.000340603	0.599712	-2.04234e-10	2.35936e-07	-1.60276	-2.04234e-10	0.000660759	4.23218	-2.04234e-10
107339408	rs144870706	0.000323959	0.54961	-2.04234e-10	1.07422e-06	-0.0869649	-2.04234e-10	1.81532e-05	0.637633	-2.04234e-10
107339778	rs660035	0.000222786	1.38044	-1.20523	1.28801e-07	-0.965718	-1.24233	4.69613e-06	0.433405	-1.14788
107339837	rs13318675	0.000722676	2.57228	-1.22033	1.19608e-07	-1.03465	-1.24745	1.35252e-05	1.50004	-1.1567
107339941	rs144721205	0.000199349	0.0640521	-2.04234e-10	4.87834e-06	1.42624	-2.04234e-10	1.10587e-05	0.142006	-2.04234e-10
107340246	rs13316169	0.000340603	0.599712	-2.04234e-10	2.35936e-07	-1.60276	-2.04234e-10	0.000660759	4.23218	-2.04234e-10
107340268	rs75803440	0.000302931	-1.21615e-10	0.482501	1.68485e-06	-1.21615e-10	0.363114	1.2599e-05	-1.21615e-10	0.272404
107340438	rs654060	1.37322e-05	-1.36393	-1.24733	9.77576e-08	-1.256	-1.22782	7.47453e-07	-1.59013	-0.96217
107340769	rs9839653	0.000360262	0.655826	-2.04234e-10	2.39167e-07	-1.58916	-2.04234e-10	0.000722632	4.32169	-2.04234e-10
107341200	rs117078843	5.81931e-05	-1.21615e-10	-1.16724	3.72319e-07	-1.21615e-10	-1.14657	2.9386e-06	-1.21615e-10	-1.18328
107341448	rs9844507	0.000353353	0.636463	-2.04234e-10	2.38033e-07	-1.59391	-2.04234e-10	0.000700685	4.29085	-2.04234e-10
107341962	rs116795940	8.15378e-05	-0.829939	-2.04234e-10	3.04356e-07	-1.34812	-2.04234e-10	2.42505e-06	-1.37536	-2.04234e-10
107342314	rs62261982	0.000212298	0.126984	-2.04234e-10	2.23393e-07	-1.65738	-2.04234e-10	0.00029225	3.4164	-2.04234e-10
107342662	rs13321566	0.000215556	0.142216	-2.04234e-10	2.24093e-07	-1.65425	-2.04234e-10	0.000299743	3.44171	-2.04234e-10
107342777	rs9813169	3.56736e-05	-1.6566	-2.04234e-10	2.60771e-07	-1.50267	-2.04234e-10	4.988e-06	-0.654178	-2.04234e-10
107343299	rs9817583	0.000216261	0.145482	-2.04234e-10	2.25106e-07	-1.64974	-2.04234e-10	0.000306619	3.46439	-2.04234e-10
107343333	rs625810	0.000417933	0.804316	-2.04234e-10	6.0781e-07	-0.656455	-2.04234e-10	1.99679e-06	-1.56967	-2.04234e-10
107343373	rs9855062	0.000215556	0.142216	-2.04234e-10	2.24093e-07	-1.65425	-2.04234e-10	0.000299743	3.44171	-2.04234e-10
107343402	rs609777	2.66445e-05	-0.700328	-1.24809	9.02503e-08	-1.32817	-1.23556	6.37156e-07	-1.72972	-0.982229
107343437	rs9817496	0.000219597	0.16079	-2.04234e-10	2.25846e-07	-1.64646	-2.04234e-10	0.000314518	3.48983	-2.04234e-10
107345012	rs9836754	1.44046e-05	-1.35659	-1.20687	6.40811e-08	-1.72376	-1.18241	8.70364e-07	-1.27596	-1.12409
107345627	rs186922399	6.14728e-05	-1.21615e-10	-1.11241	3.69423e-07	-1.21615e-10	-1.15437	3.00425e-06	-1.21615e-10	-1.16119
107346018	rs17204920	7.72924e-05	-0.88341	-2.04234e-10	2.59578e-07	-1.50726	-2.04234e-10	7.44034e-06	-0.254296	-2.04234e-10
107346973	rs667172	0.000264887	1.56897	-1.22067	1.38136e-07	-0.890167	-1.24791	5.18384e-06	0.508617	-1.12428
107347071	rs142985310	8.09522e-05	-1.21615e-10	-0.837147	4.81458e-07	-1.21615e-10	-0.889498	4.35648e-06	-1.21615e-10	-0.789549
107347400	rs114511906	0.000142686	-0.270361	-2.04234e-10	3.66206e-07	-1.16312	-2.04234e-10	8.47195e-06	-0.124452	-2.04234e-10
107352472	rs16853706	1.00688e-05	-1.67177	-1.24979	6.45566e-08	-1.65588	-1.24289	8.86545e-07	-1.3483	-1.03334
107353653	rs80161661	5.56552e-05	-1.21615e-10	-1.21183	3.51985e-07	-1.21615e-10	-1.20273	2.8021e-06	-1.21615e-10	-1.23084
107354130	rs643938	0.000562021	2.32845	-1.22791	1.24064e-07	-0.996375	-1.24915	8.11338e-06	0.955872	-1.12357
107354432	rs16844855	3.86406e-05	-1.5767	-2.04234e-10	2.06755e-07	-1.73478	-2.04234e-10	1.79578e-06	-1.67577	-2.04234e-10
107354552	rs590388	0.000481639	0.946189	-2.04234e-10	6.56058e-07	-0.580068	-2.04234e-10	2.05395e-06	-1.54145	-2.04234e-10
107355709	rs138690885	8.27444e-05	-0.815249	-2.04234e-10	2.33349e-07	-1.61378	-2.04234e-10	1.02349e-05	0.0645916	-2.04234e-10
107356200	rs9830054	0.000380623	0.710805	-2.04234e-10	2.42491e-07	-1.57535	-2.04234e-10	0.000788573	4.40901	-2.04234e-10
107356983	rs62261998	0.000373907	0.693003	-2.04234e-10	2.41397e-07	-1.57987	-2.04234e-10	0.000766619	4.38078	-2.04234e-10
107357435	rs62261999	8.11626e-05	-0.83455	-2.04234e-10	2.68483e-07	-1.47353	-2.04234e-10	6.9222e-06	-0.326479	-2.04234e-10
107358314	rs2177408	5.86133e-05	-1.21615e-10	-1.16004	3.81758e-07	-1.21615e-10	-1.12153	3.24446e-06	-1.21615e-10	-1.08426
107358323	rs116365867	0.000208808	0.110408	-2.04234e-10	7.09631e-07	-0.501573	-2.04234e-10	1.30075e-05	0.304311	-2.04234e-10
107359012	rs149682352	5.36187e-05	-1.21615e-10	-1.24911	3.38379e-07	-1.21615e-10	-1.24215	3.09651e-06	-1.21615e-10	-1.13094
107359264	rs12330925	7.5373e-05	-0.908557	-2.04234e-10	2.56248e-07	-1.52017	-2.04234e-10	7.19723e-06	-0.287516	-2.04234e-10
107360991	rs638702	0.000291236	1.673	-1.22987	1.49779e-07	-0.807394	-1.24976	5.76385e-06	0.597765	-1.10737
107361293	rs67501960	0.000371866	0.687528	-2.04234e-10	5.15487e-07	-0.821206	-2.04234e-10	1.88029e-06	-1.62979	-2.04234e-10
107361562	rs76136299	3.7297e-05	-1.61209	-2.04234e-10	2.13485e-07	-1.70275	-2.04234e-10	2.47618e-06	-1.35449	-2.04234e-10
107361996	rs624093	0.000277509	1.61714	-1.22229	1.45629e-07	-0.836428	-1.24883	5.40534e-06	0.551585	-1.12541
107362166	rs612846	0.000285353	1.64501	-1.22229	1.4775e-07	-0.82197	-1.24883	5.53128e-06	0.574616	-1.12541
107362392	rs35804300	1.00186e-05	-1.68745	-1.23911	6.23592e-08	-1.68387	-1.24953	7.80881e-07	-1.39233	-1.11621
107362769	rs618284	0.000285353	1.64501	-1.22229	1.4775e-07	-0.82197	-1.24883	5.53128e-06	0.574616	-1.12541
107362789	rs28538945	0.000366684	0.673494	-2.04234e-10	2.40218e-07	-1.58477	-2.04234e-10	0.000743229	4.34979	-2.04234e-10
107363065	rs55761904	3.31039e-05	-1.73136	-2.04234e-10	2.07691e-07	-1.73026	-2.04234e-10	1.79847e-06	-1.67427	-2.04234e-10
107363304	rs630850	0.00036609	1.89251	-1.22064	1.68439e-07	-0.691244	-1.2485	6.7689e-06	0.779964	-1.12884
107363861	rs595192	0.000488402	0.960133	-2.04234e-10	6.40367e-07	-0.604276	-2.04234e-10	2.0602e-06	-1.53841	-2.04234e-10
107364216	rs34859514	0.000288506	0.433711	-2.04234e-10	1.36147e-06	0.150001	-2.04234e-10	2.06569e-05	0.766836	-2.04234e-10
107365549	rs661276	0.000988818	2.88003	-1.21452	1.3762e-07	-0.895655	-1.24617	1.46034e-05	1.57175	-1.15171
107365774	rs1365627	1.00026e-05	-1.68234	-1.24582	6.24773e-08	-1.68227	-1.24925	8.18564e-07	-1.37631	-1.08511
107366390	rs6437738	0.000366684	0.673494	-2.04234e-10	2.40218e-07	-1.58477	-2.04234e-10	0.000743229	4.34979	-2.04234e-10
107366498	rs16853728	3.96808e-05	-1.55014	-2.04234e-10	2.07645e-07	-1.73049	-2.04234e-10	1.76449e-06	-1.69335	-2.04234e-10
107367400	rs62262001	5.82619e-05	-1.16606	-2.04234e-10	3.93092e-07	-1.09227	-2.04234e-10	3.30691e-06	-1.0652	-2.04234e-10
107367719	rs676556	0.000109749	0.716558	-1.24937	1.29345e-07	-0.968746	-1.23509	1.78176e-06	-0.676872	-1.00674
107368043	rs12053833	9.81848e-06	-1.70571	-1.24103	6.16765e-08	-1.69463	-1.24978	7.48387e-07	-1.44193	-1.10912
107368077	rs9810356	0.000332545	0.575769	-2.04234e-10	2.34608e-07	-1.6084	-2.04234e-10	0.00063592	4.19386	-2.04234e-10
107368122	rs12054310	1.34133e-05	-1.39294	-1.24182	8.34508e-08	-1.39226	-1.2498	1.50375e-06	-0.747515	-1.10574
107368746	rs700417	0.00105118	2.92955	-1.20289	1.36152e-07	-0.910672	-1.24187	1.50094e-05	1.61637	-1.1689
107368960	rs17391822	0.000360262	0.655826	-2.04234e-10	2.39167e-07	-1.58916	-2.04234e-10	0.000722632	4.32169	-2.04234e-10
107369755	rs6783198	0.000332545	0.575769	-2.04234e-10	2.34608e-07	-1.6084	-2.04234e-10	0.00063592	4.19386	-2.04234e-10
107369782	rs76384348	3.46439e-05	-1.68588	-2.04234e-10	2.06785e-07	-1.73464	-2.04234e-10	2.06377e-06	-1.53668	-2.04234e-10
107369930	rs614409	0.000361955	1.87113	-1.21062	1.61807e-07	-0.73412	-1.24579	6.50764e-06	0.758774	-1.14701
107370610	rs62262002	0.000320798	0.539806	-2.04234e-10	2.32668e-07	-1.6167	-2.04234e-10	0.00060027	4.13617	-2.04234e-10
107371482	rs658595	1.6356e-05	-1.21898	-1.21743	1.23457e-07	-1.04868	-1.20174	5.3659e-07	-1.73427	-1.14946
107371763	rs659888	1.60831e-05	-1.23739	-1.21585	1.21913e-07	-1.06319	-1.19982	5.38342e-07	-1.73379	-1.14668
107372780	rs77864129	0.000320133	0.537732	-2.04234e-10	1.48733e-06	0.238424	-2.04234e-10	2.19206e-05	0.826214	-2.04234e-10
107373125	rs9817115	3.51483e-05	-1.67143	-2.04234e-10	2.28023e-07	-1.63687	-2.04234e-10	4.0758e-06	-0.856146	-2.04234e-10
107373434	rs9854942	0.000326328	0.556897	-2.04234e-10	2.33581e-07	-1.61279	-2.04234e-10	0.000616969	4.16361	-2.04234e-10
107373474	rs688226	0.000542977	1.06606	-2.04234e-10	7.10074e-07	-0.500947	-2.04234e-10	2.12318e-06	-1.5083	-2.04234e-10
107373855	rs114776808	3.63503e-05	-1.6378	-2.04234e-10	2.41239e-07	-1.58053	-2.04234e-10	3.38404e-06	-1.04214	-2.04234e-10
107374323	rs600440	0.00105574	2.92056	-1.18958	1.36035e-07	-0.917497	-1.23591	1.44651e-05	1.59498	-1.18446
107374640	rs75774080	0.000338321	0.592991	-2.04234e-10	2.3556e-07	-1.60435	-2.04234e-10	0.000653695	4.22143	-2.04234e-10
107374851	rs189140810	0.000102755	-0.598661	-2.04234e-10	3.29618e-07	-1.26838	-2.04234e-10	8.06246e-06	-0.173993	-2.04234e-10
107374923	rs138618473	4.35961e-05	-1.45604	-2.04234e-10	3.23144e-07	-1.28822	-2.04234e-10	2.16228e-06	-1.49005	-2.04234e-10
107375183	rs144429160	8.58947e-05	-0.777883	-2.04234e-10	3.53529e-07	-1.19835	-2.04234e-10	2.34081e-06	-1.41072	-2.04234e-10
107375421	rs16853734	9.99898e-06	-1.70191	-1.22662	6.20115e-08	-1.69347	-1.24553	7.28974e-07	-1.4278	-1.14953
107375835	rs6809831	0.000226206	0.190443	-2.04234e-10	3.33599e-07	-1.25638	-2.04234e-10	4.45944e-05	1.5364	-2.04234e-10
107377040	rs329920	1.68258e-05	-1.21898	-1.18912	1.27668e-07	-1.04868	-1.1682	5.62129e-07	-1.73427	-1.10296
107377447	rs13314153	0.000332545	0.575769	-2.04234e-10	2.34608e-07	-1.6084	-2.04234e-10	0.00063592	4.19386	-2.04234e-10
107378221	rs116702149	3.86274e-05	-1.57704	-2.04234e-10	2.07837e-07	-1.72956	-2.04234e-10	1.71088e-06	-1.7242	-2.04234e-10
107378315	rs9288852	0.000350484	0.628309	-2.04234e-10	2.39142e-07	-1.58926	-2.04234e-10	0.000698868	4.28825	-2.04234e-10
107378874	rs138434635	6.267e-05	-1.09312	-2.04234e-10	3.07383e-07	-1.33822	-2.04234e-10	2.89499e-06	-1.19823	-2.04234e-10
107378989	rs62262004	0.000344817	0.612007	-2.04234e-10	2.3663e-07	-1.59982	-2.04234e-10	0.000673869	4.25182	-2.04234e-10
107379505	rs77002861	0.000301433	0.477542	-2.04234e-10	1.40625e-06	0.182365	-2.04234e-10	2.05632e-05	0.762293	-2.04234e-10
107379837	rs167924	0.162608	7.28726	-0.519171	7.88632e-07	0.516224	-0.912241	0.000714711	5.26859	-0.957922
107380054	rs75793655	4.36588e-05	-1.4546	-2.04234e-10	2.12537e-07	-1.7072	-2.04234e-10	1.71771e-06	-1.72022	-2.04234e-10
107380821	rs329926	0.0010175	2.85757	-1.16347	1.34748e-07	-0.940764	-1.22215	1.35957e-05	1.55541	-1.20686
107381646	rs62262006	0.000307786	0.498398	-2.04234e-10	2.30517e-07	-1.62599	-2.04234e-10	0.000561572	4.06953	-2.04234e-10
107381651	rs9869574	0.000242185	0.258695	-2.04234e-10	2.198e-07	-1.6736	-2.04234e-10	0.000379985	3.67892	-2.04234e-10
107381857	rs139680375	3.32577e-05	-1.72672	-2.04234e-10	2.08092e-07	-1.72834	-2.04234e-10	1.72079e-06	-1.71843	-2.04234e-10
107382007	rs116794457	8.99356e-05	-0.731912	-2.04234e-10	4.1493e-07	-1.03821	-2.04234e-10	4.84966e-06	-0.682303	-2.04234e-10
107382291	rs35957842	1.06997e-05	-1.6136	-1.24719	6.4933e-08	-1.64651	-1.24645	8.30033e-07	-1.29385	-1.15365
107382402	rs329925	0.000553045	2.33338	-1.24894	5.49099e-07	0.476894	-1.23493	4.69782e-06	0.368337	-1.08245
107382655	rs71319268	1.60847e-05	-1.20334	-1.2498	7.14784e-08	-1.5472	-1.24972	7.95179e-07	-1.32347	-1.16693
107383227	rs9862105	1.92677e-05	-1.08588	-1.1867	9.43669e-08	-1.28187	-1.23725	2.98562e-06	0.0816442	-1.24905
107383337	rs9879864	3.52953e-05	-0.505076	-1.16218	1.5551e-07	-0.794395	-1.22521	8.18463e-06	1.08562	-1.24457
107383677	rs11925392	1.1887e-05	-1.5619	-1.19366	6.0247e-08	-1.72191	-1.24596	4.8755e-07	-1.72978	-1.24979
107383949	rs191027397	5.03396e-05	-1.31221	-2.04234e-10	3.60557e-07	-1.17867	-2.04234e-10	1.92365e-06	-1.60699	-2.04234e-10
107385051	rs71319269	0.000597298	1.16141	-2.04234e-10	7.84367e-07	-0.40144	-2.04234e-10	2.18889e-06	-1.47782	-2.04234e-10
107385068	rs79689191	0.00064913	-1.21615e-10	1.24463	3.59469e-06	-1.21615e-10	1.1209	2.45317e-05	-1.21615e-10	0.938754
107385548	rs187764866	7.28939e-05	-0.942001	-2.04234e-10	4.18777e-07	-1.02898	-2.04234e-10	4.25729e-06	-0.812578	-2.04234e-10
107385566	rs147441718	3.6337e-05	-1.63817	-2.04234e-10	2.33917e-07	-1.61135	-2.04234e-10	3.77068e-06	-0.933956	-2.04234e-10
107385668	rs28447555	0.0006054	1.17488	-2.04234e-10	2.85106e-07	-1.41346	-2.04234e-10	0.00136267	4.95599	-2.04234e-10
107385697	rs113983076	4.31572e-05	-1.46616	-2.04234e-10	2.23702e-07	-1.656	-2.04234e-10	1.84545e-06	-1.64849	-2.04234e-10
107385910	rs16853756	1.42967e-05	-1.34873	-1.22225	8.31995e-08	-1.40543	-1.23964	1.22171e-06	-0.852566	-1.2084
107386894	rs329923	0.000232995	1.46965	-1.24964	2.55935e-07	-0.294681	-1.22671	7.19881e-06	0.906597	-1.19389
107387116	rs329922	0.000239865	1.49887	-1.2498	2.59841e-07	-0.275073	-1.23117	7.34025e-06	0.93313	-1.20097
107389086	rs23534	0.00313071	4.06526	-1.24725	1.08236e-06	1.08717	-1.16659	2.08434e-05	1.85858	-1.08276
107389790	rs79100532	3.36234e-05	-1.71578	-2.04234e-10	2.45912e-07	-1.56134	-2.04234e-10	2.71527e-06	-1.26232	-2.04234e-10
107389904	rs329921	0.000398416	1.95723	-1.20074	5.65107e-07	0.369559	-1.09886	1.39482e-05	1.38505	-1.01091
107389918	rs115512825	0.000151188	-0.212479	-2.04234e-10	6.12758e-07	-0.648348	-2.04234e-10	1.0167e-05	0.0579389	-2.04234e-10
107390579	rs193038	0.00313137	4.06526	-1.24703	1.08365e-06	1.08717	-1.16539	2.08786e-05	1.85858	-1.08107
107391229	rs114892940	0.00300338	2.77649	-2.04234e-10	7.26759e-06	1.82486	-2.04234e-10	0.000150982	2.75595	-2.04234e-10
107391698	rs79832685	3.91957e-05	-1.56244	-2.04234e-10	2.06755e-07	-1.73478	-2.04234e-10	1.75206e-06	-1.70042	-2.04234e-10
107391849	rs59002324	3.45829e-05	-1.68765	-2.04234e-10	2.55743e-07	-1.52214	-2.04234e-10	3.07369e-06	-1.13833	-2.04234e-10
107392560	rs78889046	0.000100337	-0.622472	-2.04234e-10	5.66997e-07	-0.725963	-2.04234e-10	5.99628e-06	-0.470073	-2.04234e-10
107392975	rs137929984	0.000102886	-0.59738	-2.04234e-10	5.80713e-07	-0.70206	-2.04234e-10	6.15882e-06	-0.443327	-2.04234e-10
107393171	rs76444380	0.00010436	-0.58316	-2.04234e-10	5.15916e-07	-0.820372	-2.04234e-10	7.69893e-06	-0.22013	-2.04234e-10
107393183	rs28666434	1.25781e-05	-1.72442	-0.974627	1.34439e-07	-1.30227	-0.862934	8.31875e-07	-1.64403	-0.801252
107393593	rs9867809	1.91911e-05	-1.71803	-0.558526	2.13999e-07	-1.26518	-0.435169	1.18025e-06	-1.65991	-0.435574
107394102	rs13087915	1.20192e-05	-1.52016	-1.22433	7.97616e-08	-1.49038	-1.19689	5.51507e-07	-1.70309	-1.15322
107394156	rs9817065	3.62621e-05	-1.64023	-2.04234e-10	4.30878e-07	-1.00049	-2.04234e-10	1.715e-06	-1.7218	-2.04234e-10
107395133	rs9811759	0.000658517	1.25898	-2.04234e-10	2.93304e-07	-1.38511	-2.04234e-10	0.00154754	5.08321	-2.04234e-10
107395223	rs114824662	3.32067e-05	-1.72825	-2.04234e-10	2.72153e-07	-1.45995	-2.04234e-10	1.73197e-06	-1.71195	-2.04234e-10
107395302	rs2399213	0.0006054	1.17488	-2.04234e-10	2.85106e-07	-1.41346	-2.04234e-10	0.00136267	4.95599	-2.04234e-10
107395322	rs35744194	9.70722e-06	-1.71829	-1.23985	6.5766e-08	-1.71094	-1.16928	6.17277e-07	-1.62486	-1.11879
107395404	rs140059674	0.000236761	0.236046	-2.04234e-10	9.91298e-07	-0.167301	-2.04234e-10	1.2322e-05	0.250177	-2.04234e-10
107396287	rs13326227	1.68844e-05	-1.24445	-1.16016	7.11966e-08	-1.72873	-1.07214	1.22772e-06	-1.07268	-0.983372
107397666	rs4855608	4.96211e-05	-0.0948338	-1.23175	9.52612e-08	-1.34415	-1.16554	1.11018e-05	1.27568	-1.12979
107398611	rs6779452	0.00078024	2.67415	-1.24555	3.18211e-07	-0.145665	-1.15794	7.59905e-06	0.837404	-1.07059
107399129	rs6782394	1.14102e-05	-1.54719	-1.24931	6.37405e-08	-1.69756	-1.21394	1.36434e-06	-0.784626	-1.16591
107399162	rs12495935	0.000689975	2.55172	-1.24607	3.00419e-07	-0.200721	-1.16042	6.85725e-06	0.738155	-1.07406
107399859	rs56118271	3.38509e-05	-1.70904	-2.04234e-10	2.50713e-07	-1.54201	-2.04234e-10	2.80239e-06	-1.23074	-2.04234e-10
107400064	rs78509118	7.80792e-05	-1.21615e-10	-0.873281	4.52404e-07	-1.21615e-10	-0.951741	3.59329e-06	-1.21615e-10	-0.982145
107401178	rs78332827	0.000153185	-0.19936	-2.04234e-10	4.86609e-07	-0.878857	-2.04234e-10	2.52459e-06	-1.33513	-2.04234e-10
107401267	rs13098734	1.22909e-05	-1.62205	-1.1001	6.13753e-08	-1.73366	-1.21565	5.01146e-07	-1.71206	-1.24001
107401605	rs1021504	9.64191e-06	-1.72409	-1.24079	6.59099e-08	-1.70257	-1.17546	6.27179e-07	-1.60762	-1.12012
107401883	rs9848674	2.30538e-05	-0.875544	-1.21763	6.65652e-08	-1.72033	-1.1478	1.655e-06	-0.66051	-1.0969
107402313	rs144118237	6.43242e-05	-1.06707	-2.04234e-10	3.25953e-07	-1.27956	-2.04234e-10	2.99124e-06	-1.16552	-2.04234e-10
107402645	rs114762662	0.00010146	-0.611344	-2.04234e-10	3.26954e-07	-1.2765	-2.04234e-10	7.94344e-06	-0.188866	-2.04234e-10
107403069	rs67944096	0.00181387	2.27221	-2.04234e-10	2.14584e-06	0.604971	-2.04234e-10	3.38297e-06	-1.04246	-2.04234e-10
107404701	rs6789529	0.00784424	4.98426	-1.24773	2.02689e-06	1.71901	-1.17107	4.43061e-05	2.63586	-1.10594
107405045	rs17811557	0.000419014	0.806898	-2.04234e-10	2.55747e-07	-1.52213	-2.04234e-10	0.00072373	4.32321	-2.04234e-10
107405724	rs144055638	6.33637e-05	-1.08211	-2.04234e-10	3.21934e-07	-1.29197	-2.04234e-10	2.95e-06	-1.17941	-2.04234e-10
107406020	rs140918553	5.39409e-05	-1.21615e-10	-1.24312	3.36341e-07	-1.21615e-10	-1.24819	2.75776e-06	-1.21615e-10	-1.24679
107406630	rs9854637	0.000149258	-0.225332	-2.04234e-10	2.80089e-07	-1.43121	-2.04234e-10	2.5968e-05	0.995654	-2.04234e-10
107407118	rs9858953	1.37131e-05	-1.58851	-1.02414	8.18244e-08	-1.73478	-0.926963	1.29764e-06	-1.11952	-0.88115
107407228	rs17206015	0.000120854	-0.436426	-2.04234e-10	6.93368e-07	-0.524756	-2.04234e-10	5.80675e-06	-0.502191	-2.04234e-10
107407710	rs74692051	0.000406639	0.776922	-2.04234e-10	1.28288e-06	0.0905451	-2.04234e-10	4.83999e-06	-0.684299	-2.04234e-10
107409104	rs13084588	0.00748811	3.69007	-2.04234e-10	6.74883e-06	1.75081	-2.04234e-10	8.51223e-06	-0.119709	-2.04234e-10
107409388	rs17811616	0.00156501	3.37189	-1.24725	4.78254e-07	0.321489	-1.21766	1.22536e-05	1.40781	-1.16321
107410556	rs13091609	0.000374162	0.693685	-2.04234e-10	1.72027e-06	0.38392	-2.04234e-10	2.58632e-05	0.99161	-2.04234e-10
107411130	rs148141611	0.000106425	-0.563566	-2.04234e-10	3.70442e-07	-1.15162	-2.04234e-10	2.81874e-06	-1.22492	-2.04234e-10
107411164	rs141197988	5.39951e-05	-1.21615e-10	-1.24211	3.36513e-07	-1.21615e-10	-1.24768	2.75965e-06	-1.21615e-10	-1.24611
107412084	rs144006013	0.000197056	-1.21615e-10	0.0524808	1.04398e-06	-1.21615e-10	-0.115521	1.57985e-05	-1.21615e-10	0.498705
107415183	rs371743108	5.45724e-05	-1.21615e-10	-1.23148	3.45698e-07	-1.21615e-10	-1.22075	2.76115e-06	-1.21615e-10	-1.24556
107416700	rs9879617	1.0324e-05	-1.72763	-1.16891	9.96531e-08	-1.34465	-1.11997	6.2514e-07	-1.64219	-1.0888
107416718	rs116190746	3.92374e-05	-1.56137	-2.04234e-10	2.06767e-07	-1.73472	-2.04234e-10	1.76008e-06	-1.69585	-2.04234e-10
107417178	rs11918431	0.00573023	4.6376	-1.21509	1.98653e-06	1.77627	-1.24844	3.10439e-05	2.40253	-1.22835
107417360	rs10433377	0.0104723	5.2444	-1.21892	2.26421e-06	1.90621	-1.24755	4.85318e-05	2.84614	-1.22513
107419996	rs10460809	0.0123258	5.43392	-1.24548	2.64955e-06	2.04345	-1.22763	5.88256e-05	2.99993	-1.18656
107420117	rs187774190	5.42416e-05	-1.21615e-10	-1.23756	3.43913e-07	-1.21615e-10	-1.22593	2.88889e-06	-1.21615e-10	-1.20034
107420244	rs77395863	5.46185e-05	-1.21615e-10	-1.23063	3.62401e-07	-1.21615e-10	-1.17357	2.8665e-06	-1.21615e-10	-1.20812
107420282	rs73206990	2.07141e-05	-0.970122	-1.23007	7.10339e-08	-1.55994	-1.24322	7.24668e-07	-1.33368	-1.24957
107420391	rs115323029	0.00014554	-0.250554	-2.04234e-10	3.70931e-06	1.15228	-2.04234e-10	7.51878e-06	-0.243808	-2.04234e-10
107420422	rs141549213	4.02722e-05	-1.53534	-2.04234e-10	2.18978e-07	-1.67735	-2.04234e-10	2.50113e-06	-1.34447	-2.04234e-10
107420807	rs148175409	5.41503e-05	-1.21615e-10	-1.23924	3.36654e-07	-1.21615e-10	-1.24726	2.76618e-06	-1.21615e-10	-1.24374
107422058	rs73206993	3.31432e-05	-1.73017	-2.04234e-10	2.27465e-07	-1.63932	-2.04234e-10	2.15107e-06	-1.49525	-2.04234e-10
107423160	rs143755278	7.24991e-05	-1.21615e-10	-0.947431	4.56913e-07	-1.21615e-10	-0.941824	2.88527e-06	-1.21615e-10	-1.20159
107423971	rs9883282	3.6174e-05	-0.461932	-1.18073	8.48581e-08	-1.39431	-1.23102	4.74313e-06	0.537982	-1.2425
107424030	rs7619002	3.65318e-05	-1.63282	-2.04234e-10	2.18115e-07	-1.6813	-2.04234e-10	1.85706e-06	-1.64222	-2.04234e-10
107424090	rs9846246	1.50072e-05	-1.27422	-1.24825	6.33736e-08	-1.73477	-1.1825	8.48976e-07	-1.23413	-1.19081
107424091	rs114985105	4.22211e-05	-1.48809	-2.04234e-10	2.69465e-07	-1.46988	-2.04234e-10	3.14944e-06	-1.11399	-2.04234e-10
107424894	rs13323455	6.99365e-05	-0.983417	-2.04234e-10	2.22923e-07	-1.65949	-2.04234e-10	2.84188e-05	1.08584	-2.04234e-10
107425115	rs72941377	3.31362e-05	-1.73038	-2.04234e-10	2.21473e-07	-1.66602	-2.04234e-10	2.10738e-06	-1.51577	-2.04234e-10
107425769	rs137913273	5.72606e-05	-1.21615e-10	-1.18339	3.54057e-07	-1.21615e-10	-1.19686	3.22289e-06	-1.21615e-10	-1.09093
107426567	rs140480077	3.65786e-05	-1.63154	-2.04234e-10	2.07151e-07	-1.73287	-2.04234e-10	1.98913e-06	-1.57352	-2.04234e-10
107426626	rs35974061	0.00159955	2.14647	-2.04234e-10	1.82788e-06	0.444594	-2.04234e-10	3.15223e-06	-1.1131	-2.04234e-10
107427479	rs142872177	7.0662e-05	-1.21615e-10	-0.973098	4.23695e-07	-1.21615e-10	-1.0173	3.34795e-06	-1.21615e-10	-1.05287
107427969	rs9838703	1.41806e-05	-1.37825	-1.20088	6.04639e-08	-1.71458	-1.24969	1.0246e-06	-0.99697	-1.23994
107427985	rs192409752	5.38835e-05	-1.21615e-10	-1.24418	3.35853e-07	-1.21615e-10	-1.24964	2.76128e-06	-1.21615e-10	-1.24552
107427986	rs184265756	0.000252997	-1.21615e-10	0.302371	1.73374e-06	-1.21615e-10	0.391721	1.00804e-05	-1.21615e-10	0.0493823
107430896	rs9874584	5.90034e-05	-1.15341	-2.04234e-10	2.33383e-07	-1.61363	-2.04234e-10	2.2438e-05	0.849545	-2.04234e-10
107431030	rs36120511	1.01834e-05	-1.66073	-1.24951	6.22282e-08	-1.72936	-1.20615	5.50521e-07	-1.65232	-1.20578
107431267	rs71319272	0.00166667	2.18758	-2.04234e-10	1.88511e-06	0.475423	-2.04234e-10	3.20472e-06	-1.09659	-2.04234e-10
107431866	rs145188263	3.83698e-05	-1.58373	-2.04234e-10	2.19284e-07	-1.67595	-2.04234e-10	2.29851e-06	-1.42895	-2.04234e-10
107431873	rs76484061	4.71895e-05	-0.151295	-1.22554	2.56984e-07	-0.316515	-1.20079	1.63105e-06	-0.526739	-1.24525
107432570	rs75917768	9.89691e-05	-1.21615e-10	-0.636197	5.51191e-07	-1.21615e-10	-0.754236	4.41418e-06	-1.21615e-10	-0.776391
107433315	rs72941384	3.44542e-05	-1.69138	-2.04234e-10	2.76925e-07	-1.44257	-2.04234e-10	3.12361e-06	-1.12222	-2.04234e-10
107433639	rs17206190	3.48487e-05	-1.67999	-2.04234e-10	2.11567e-07	-1.71178	-2.04234e-10	1.75577e-06	-1.6983	-2.04234e-10
107433734	rs143627309	1.78827e-05	-1.13885	-1.20832	6.92816e-08	-1.60167	-1.22647	5.99151e-07	-1.52579	-1.24767
107434285	rs6789151	1.39877e-05	-1.40394	-1.18888	5.96445e-08	-1.72868	-1.24923	9.96918e-07	-1.01957	-1.24473
107434691	rs6802235	1.56627e-05	-1.24135	-1.23837	6.3086e-08	-1.67419	-1.24762	5.70295e-07	-1.57533	-1.24748
107434809	rs142977973	3.58297e-05	-1.65223	-2.04234e-10	2.92766e-07	-1.38694	-2.04234e-10	1.80699e-06	-1.66955	-2.04234e-10
107436534	rs58485349	1.59577e-05	-1.23752	-1.22354	8.43576e-08	-1.38155	-1.2497	9.83437e-07	-1.0388	-1.23912
107437946	rs183520023	6.99153e-05	-0.983721	-2.04234e-10	2.53821e-07	-1.52969	-2.04234e-10	5.07454e-06	-0.636976	-2.04234e-10
107438047	rs17206274	7.62168e-05	-0.897423	-2.04234e-10	1.15408e-06	-0.015261	-2.04234e-10	2.26849e-06	-1.4421	-2.04234e-10
107438927	rs146087408	4.50549e-05	-1.42312	-2.04234e-10	2.45782e-07	-1.56187	-2.04234e-10	2.16424e-06	-1.48914	-2.04234e-10
107439217	rs117736160	0.000113042	-1.21615e-10	-0.503244	7.5145e-07	-1.21615e-10	-0.444312	7.17235e-06	-1.21615e-10	-0.290978
107440327	rs34369731	5.05542e-05	-1.30796	-2.04234e-10	5.00149e-07	-0.851412	-2.04234e-10	1.81152e-06	-1.66704	-2.04234e-10
107440645	rs16853787	7.97274e-05	-1.21615e-10	-0.852392	4.95667e-07	-1.21615e-10	-0.860412	3.04139e-06	-1.21615e-10	-1.1489
107441005	rs13096487	8.59937e-05	-0.776731	-2.04234e-10	1.47131e-06	0.227592	-2.04234e-10	2.47391e-06	-1.35541	-2.04234e-10
107441078	rs35964873	4.99563e-05	-1.31986	-2.04234e-10	5.06233e-07	-0.839321	-2.04234e-10	1.81034e-06	-1.6677	-2.04234e-10
107441267	rs144315514	3.84716e-05	-1.58109	-2.04234e-10	2.38136e-07	-1.59348	-2.04234e-10	2.55191e-06	-1.32437	-2.04234e-10
107441933	rs35456284	0.00130075	1.93969	-2.04234e-10	1.59875e-06	0.310662	-2.04234e-10	2.8909e-06	-1.19965	-2.04234e-10
107442260	rs145128715	5.44125e-05	-1.21615e-10	-1.23441	3.43292e-07	-1.21615e-10	-1.22773	2.8647e-06	-1.21615e-10	-1.20875
107442517	rs144749136	1.85733e-05	-1.0613	-1.24797	6.83464e-08	-1.598	-1.24372	6.38208e-07	-1.47713	-1.23317
107444551	rs78997171	0.000336282	0.586945	-2.04234e-10	3.98682e-07	-1.07815	-2.04234e-10	7.67764e-05	2.07969	-2.04234e-10
107445366	rs923952	3.52422e-05	-1.66876	-2.04234e-10	2.8671e-07	-1.40785	-2.04234e-10	3.30478e-06	-1.06584	-2.04234e-10
107445372	rs73208510	5.81446e-05	-1.16807	-2.04234e-10	5.67589e-07	-0.724919	-2.04234e-10	1.92116e-06	-1.60828	-2.04234e-10
107446233	rs1994925	6.54646e-05	-1.0495	-2.04234e-10	2.23959e-07	-1.65485	-2.04234e-10	2.78022e-05	1.0639	-2.04234e-10
107446302	rs6763306	3.45742e-05	-1.6879	-2.04234e-10	2.79404e-07	-1.43366	-2.04234e-10	3.16409e-06	-1.10935	-2.04234e-10
107446402	rs142492357	6.05035e-05	-1.21615e-10	-1.1283	3.88255e-07	-1.21615e-10	-1.10465	3.0844e-06	-1.21615e-10	-1.13486
107446619	rs17206415	0.000105432	-0.572936	-2.04234e-10	1.91739e-06	0.492403	-2.04234e-10	2.69357e-06	-1.27035	-2.04234e-10
107446867	rs79990982	0.000113427	-1.21615e-10	-0.499848	7.54106e-07	-1.21615e-10	-0.440784	7.20001e-06	-1.21615e-10	-0.287129
107446903	rs73208514	6.2944e-05	-1.08876	-2.04234e-10	2.27159e-07	-1.64067	-2.04234e-10	2.56662e-05	0.983963	-2.04234e-10
107447366	rs11705796	1.86037e-05	-1.05917	-1.24847	6.77689e-08	-1.60097	-1.24925	6.23263e-07	-1.49827	-1.23573
107447857	rs3761963	1.28005e-05	-1.49399	-1.18753	5.92786e-08	-1.7344	-1.24966	8.58689e-07	-1.16669	-1.24687
107448644	rs13065073	1.21411e-05	-1.48484	-1.24957	7.82959e-08	-1.48923	-1.21659	5.38263e-07	-1.66164	-1.21898
107449508	rs9839651	6.17467e-05	-1.10796	-2.04234e-10	2.28876e-07	-1.63314	-2.04234e-10	2.4671e-05	0.944416	-2.04234e-10
107450331	rs9862385	1.93371e-05	-1.1434	-1.12557	6.40118e-08	-1.69085	-1.2164	5.93032e-06	0.72856	-1.20969
107450448	rs1032479	2.02804e-05	-0.981712	-1.23964	7.32398e-08	-1.52526	-1.24731	6.4061e-07	-1.45994	-1.24661
107450690	rs73208527	4.44482e-05	-1.43668	-2.04234e-10	2.62363e-07	-1.49659	-2.04234e-10	1.96629e-06	-1.58507	-2.04234e-10
107450765	rs34590636	6.35853e-05	-1.07862	-2.04234e-10	6.69728e-07	-0.559445	-2.04234e-10	1.96268e-06	-1.5869	-2.04234e-10
107451298	rs73208531	1.94849e-05	-1.01197	-1.2494	6.91444e-08	-1.58191	-1.24821	6.46309e-07	-1.46611	-1.23158
107451713	rs144872285	5.43176e-05	-1.21615e-10	-1.23616	3.37943e-07	-1.21615e-10	-1.24344	2.7796e-06	-1.21615e-10	-1.23891
107452474	rs56170118	3.57127e-05	-1.6555	-2.04234e-10	2.95078e-07	-1.37908	-2.04234e-10	3.44272e-06	-1.02495	-2.04234e-10
107452490	rs9873274	1.17045e-05	-1.5521	-1.21894	5.96844e-08	-1.73286	-1.24438	7.96497e-07	-1.25809	-1.23065
107452806	rs75489265	5.39925e-05	-1.21615e-10	-1.24216	3.36484e-07	-1.21615e-10	-1.24777	2.77182e-06	-1.21615e-10	-1.24171
107453557	rs13095440	0.00155562	2.11862	-2.04234e-10	1.82807e-06	0.4447	-2.04234e-10	3.09926e-06	-1.13005	-2.04234e-10
107453682	rs35255150	1.1684e-05	-1.52298	-1.24981	7.69829e-08	-1.51628	-1.20645	5.54731e-07	-1.64326	-1.20722
107454009	rs67703174	6.20142e-05	-1.10364	-2.04234e-10	6.74735e-07	-0.551997	-2.04234e-10	1.94709e-06	-1.59488	-2.04234e-10
107455037	rs17206555	3.39297e-05	-1.70672	-2.04234e-10	2.10194e-07	-1.71829	-2.04234e-10	1.80784e-06	-1.66908	-2.04234e-10
107456479	rs17812080	1.20935e-05	-1.53312	-1.20522	9.64771e-08	-1.2534	-1.24361	5.34149e-07	-1.63874	-1.24956
107457464	rs186891376	9.05986e-05	-0.724566	-2.04234e-10	3.04476e-07	-1.34773	-2.04234e-10	6.95187e-06	-0.322201	-2.04234e-10
107458167	rs34251571	5.31048e-05	-1.25874	-2.04234e-10	5.40557e-07	-0.773717	-2.04234e-10	1.86364e-06	-1.63868	-2.04234e-10
107458463	rs11719879	1.95008e-05	-1.01588	-1.24467	7.1797e-08	-1.5431	-1.24938	6.30231e-07	-1.48042	-1.24246
107459468	rs180736397	7.56367e-05	-0.905063	-2.04234e-10	2.73212e-07	-1.45607	-2.04234e-10	5.60666e-06	-0.537258	-2.04234e-10
107459633	rs17206667	3.46933e-05	-1.68446	-2.04234e-10	2.16848e-07	-1.68712	-2.04234e-10	1.8002e-06	-1.67332	-2.04234e-10
107461731	rs9875732	1.01483e-05	-1.7346	-1.1791	7.84555e-08	-1.47152	-1.23226	1.07111e-06	-0.943479	-1.24903
107463068	rs116599176	0.000463004	0.906731	-2.04234e-10	2.50588e-06	0.760079	-2.04234e-10	3.55871e-05	1.31077	-2.04234e-10
107464170	rs11710737	1.00591e-05	-1.68208	-1.24045	6.02781e-08	-1.72685	-1.2405	7.36488e-07	-1.34287	-1.2242
107464834	rs9834110	1.21075e-05	-1.57226	-1.16492	5.96118e-08	-1.73105	-1.24741	7.5397e-07	-1.29393	-1.24969
107465817	rs6437740	1.11017e-05	-1.57537	-1.24853	7.18626e-08	-1.56794	-1.22362	5.6032e-07	-1.61472	-1.22574
107466069	rs9853274	5.84408e-05	-1.16299	-2.04234e-10	2.3442e-07	-1.6092	-2.04234e-10	2.19884e-05	0.829301	-2.04234e-10
107466181	rs17206814	1.63181e-05	-1.18933	-1.2494	6.43752e-08	-1.65339	-1.2482	5.95225e-07	-1.54846	-1.23157
107466226	rs184197979	5.59584e-05	-1.21615e-10	-1.2064	3.57762e-07	-1.21615e-10	-1.18645	2.81694e-06	-1.21615e-10	-1.22556
107466320	rs137871094	9.73366e-05	-1.21615e-10	-0.652831	5.4021e-07	-1.21615e-10	-0.774359	6.62939e-06	-1.21615e-10	-0.3697
107466411	rs13066717	1.11622e-05	-1.56983	-1.24864	7.23084e-08	-1.56227	-1.2231	5.57957e-07	-1.61944	-1.22524
107468586	rs79945589	6.18851e-05	-1.21615e-10	-1.10573	4.03268e-07	-1.21615e-10	-1.06672	3.2904e-06	-1.21615e-10	-1.0702
107468661	rs4855765	1.1771e-05	-1.57226	-1.19311	5.94766e-08	-1.73105	-1.24968	7.58243e-07	-1.29393	-1.24403
107469088	rs1494498	1.18775e-05	-1.57226	-1.1841	5.94694e-08	-1.73105	-1.2498	7.56277e-07	-1.29393	-1.24663
107469424	rs187333196	5.59584e-05	-1.21615e-10	-1.2064	3.57762e-07	-1.21615e-10	-1.18645	2.81694e-06	-1.21615e-10	-1.22556
107470258	rs2172733	7.2216e-05	-0.951344	-2.04234e-10	2.10641e-07	-1.71616	-2.04234e-10	3.4569e-05	1.28175	-2.04234e-10
107471059	rs36018692	1.18656e-05	-1.57226	-1.1851	5.94706e-08	-1.73105	-1.24978	7.56572e-07	-1.29393	-1.24624
107471306	rs74977068	6.85182e-05	-1.21615e-10	-1.00391	4.14983e-07	-1.21615e-10	-1.03808	4.135e-06	-1.21615e-10	-0.841725
107471699	rs2049339	1.99225e-05	-0.989437	-1.24972	7.00978e-08	-1.57146	-1.24497	6.61118e-07	-1.45231	-1.22272
107471861	rs2049340	1.92644e-05	-1.0231	-1.24965	6.90487e-08	-1.58701	-1.24449	6.48369e-07	-1.47288	-1.22162
107472455	rs143668477	0.000106037	-1.21615e-10	-0.567215	5.99819e-07	-1.21615e-10	-0.669689	4.83563e-06	-1.21615e-10	-0.685202
107472483	rs116047120	8.77469e-05	-0.756549	-2.04234e-10	1.49734e-06	0.245126	-2.04234e-10	5.07169e-06	-0.637538	-2.04234e-10
107473614	rs10804463	1.24145e-05	-1.53815	-1.174	5.9378e-08	-1.73401	-1.24838	7.9971e-07	-1.23572	-1.249
107473641	rs9853561	6.00523e-05	-1.13579	-2.04234e-10	2.31558e-07	-1.62149	-2.04234e-10	2.32839e-05	0.886551	-2.04234e-10
107474223	rs3761964	1.51409e-05	-1.26418	-1.24943	1.60177e-07	-0.755298	-1.23474	5.35189e-07	-1.6471	-1.23925
107474804	rs62262032	6.00523e-05	-1.13579	-2.04234e-10	2.31558e-07	-1.62149	-2.04234e-10	2.32839e-05	0.886551	-2.04234e-10
107474866	rs17812499	6.00523e-05	-1.13579	-2.04234e-10	2.31558e-07	-1.62149	-2.04234e-10	2.32839e-05	0.886551	-2.04234e-10
107476097	rs9878595	6.11908e-05	-1.11701	-2.04234e-10	2.29722e-07	-1.62945	-2.04234e-10	2.42131e-05	0.925682	-2.04234e-10
107476354	rs79779102	0.000866557	-1.21615e-10	1.53352	5.11583e-06	-1.21615e-10	1.47378	3.38705e-05	-1.21615e-10	1.26133
107477742	rs73210232	2.03332e-05	-1.00075	-1.218	7.22195e-08	-1.57673	-1.20988	7.06546e-07	-1.45926	-1.14932
107478350	rs143730742	0.000182319	-1.21615e-10	-0.0252486	1.27366e-06	-1.21615e-10	0.0833303	7.02854e-06	-1.21615e-10	-0.311234
107479750	rs62262033	6.07083e-05	-1.12493	-2.04234e-10	2.3064e-07	-1.62546	-2.04234e-10	2.46794e-05	0.944756	-2.04234e-10
107479754	rs1403774	9.64072e-06	-1.72631	-1.2387	6.61061e-08	-1.63852	-1.23654	5.74423e-07	-1.60714	-1.20846
107479882	rs116135353	0.000184495	-0.0133804	-2.04234e-10	2.26924e-06	0.660883	-2.04234e-10	6.48138e-06	-0.392279	-2.04234e-10
107480170	rs115015625	7.04483e-05	-0.976127	-2.04234e-10	3.13928e-07	-1.31715	-2.04234e-10	2.06955e-06	-1.53388	-2.04234e-10
107480375	rs1908323	3.65982e-05	-1.63101	-2.04234e-10	3.10219e-07	-1.32904	-2.04234e-10	3.69237e-06	-0.954945	-2.04234e-10
107481168	rs16853820	3.44734e-05	-1.69082	-2.04234e-10	2.7047e-07	-1.46616	-2.04234e-10	3.15029e-06	-1.11372	-2.04234e-10
107481491	rs34840956	6.16935e-05	-1.10883	-2.04234e-10	7.00297e-07	-0.514813	-2.04234e-10	2.0276e-06	-1.55436	-2.04234e-10
107481713	rs67269255	6.11281e-05	-1.11803	-2.04234e-10	6.5876e-07	-0.575958	-2.04234e-10	1.95143e-06	-1.59265	-2.04234e-10
107482066	rs28416757	7.07182e-05	-0.972302	-2.04234e-10	6.75745e-07	-0.550501	-2.04234e-10	4.90334e-06	-0.671295	-2.04234e-10
107482135	rs112981728	3.31717e-05	-1.72931	-2.04234e-10	2.15851e-07	-1.69173	-2.04234e-10	1.84403e-06	-1.64926	-2.04234e-10
107482165	rs1826660	7.93165e-05	0.317802	-1.17536	8.13203e-07	0.758024	-1.12336	2.23056e-06	-0.318181	-1.14078
107482378	rs141286702	5.65212e-05	-1.19639	-2.04234e-10	3.46025e-07	-1.21981	-2.04234e-10	4.44346e-06	-0.769778	-2.04234e-10
107482495	rs76658930	0.00130908	2.08163	-0.135558	8.63653e-07	-0.260973	-0.0441727	1.76707e-05	0.619183	-0.00848644
107482638	rs13069015	1.6264e-05	-1.47345	-0.968602	1.25403e-07	-1.40372	-0.831066	8.12893e-07	-1.7316	-0.736768
107482652	rs17207159	3.29906e-05	-1.73478	-2.04234e-10	2.11171e-07	-1.71365	-2.04234e-10	1.69764e-06	-1.73198	-2.04234e-10
107482793	rs9288853	0.00135335	1.85376	0.125574	7.39705e-07	-0.494957	0.034891	1.49592e-05	0.337472	0.106641
107482985	rs35123015	3.43405e-05	-1.69468	-2.04234e-10	2.23713e-07	-1.65595	-2.04234e-10	2.05314e-06	-1.54184	-2.04234e-10
107483069	rs62262034	0.000724608	1.44843	-0.0938006	5.96015e-07	-0.675299	-0.000752057	9.72687e-06	-0.0218866	0.0355665
107483187	rs10212337	8.88736e-05	-0.74379	-2.04234e-10	2.12462e-07	-1.70756	-2.04234e-10	2.66625e-05	1.02204	-2.04234e-10
107483205	rs13074399	0.000803429	1.45788	-2.04234e-10	1.09451e-06	-0.0682564	-2.04234e-10	2.49524e-06	-1.34683	-2.04234e-10
107483359	rs74901027	0.00697358	3.61888	-2.04234e-10	8.80604e-06	2.01688	-2.04234e-10	0.000286234	3.3956	-2.04234e-10
107483451	rs115665593	0.000110661	-0.524537	-2.04234e-10	4.78981e-07	-0.894656	-2.04234e-10	3.29302e-06	-1.06941	-2.04234e-10
107485897	rs2204260	8.96015e-05	-0.735633	-2.04234e-10	2.11346e-07	-1.71282	-2.04234e-10	2.89043e-05	1.10278	-2.04234e-10
107485991	rs76663837	5.96528e-05	-1.21615e-10	-1.14246	3.65328e-07	-1.21615e-10	-1.16552	2.92622e-06	-1.21615e-10	-1.1875
107486022	rs78785123	5.35913e-05	-1.21615e-10	-1.24962	3.35803e-07	-1.21615e-10	-1.24979	2.75673e-06	-1.21615e-10	-1.24717
107486052	rs78808858	1.6752e-05	-1.18411	-1.22837	8.90885e-08	-1.36823	-1.20846	9.07707e-07	-1.18494	-1.17311
107487393	rs9834084	9.27082e-05	-0.701548	-2.04234e-10	2.1035e-07	-1.71755	-2.04234e-10	3.06073e-05	1.16003	-2.04234e-10
107487707	rs10933913	0.000779877	1.76123	-0.333099	5.3147e-07	-0.540629	-0.250042	9.59137e-06	0.217173	-0.217522
107488492	rs9839514	0.000110919	-0.522203	-2.04234e-10	2.07204e-07	-1.73261	-2.04234e-10	4.11242e-05	1.45538	-2.04234e-10
107488739	rs10511264	0.000568287	1.40685	-0.295227	4.53841e-07	-0.738063	-0.210508	8.24114e-06	0.0252837	-0.177357
107488792	rs62262059	0.000579785	1.43183	-0.300181	4.57909e-07	-0.723968	-0.215678	8.35283e-06	0.0439966	-0.182608
107488963	rs41334246	3.07027e-05	-1.40421	-0.402441	1.42991e-07	-1.65031	-0.453231	1.53607e-06	-1.55741	-0.274573
107489399	rs6802705	1.58156e-05	-1.47455	-0.995459	1.17713e-07	-1.42585	-0.87222	7.80002e-07	-1.73429	-0.775385
107489647	rs76282863	1.69799e-05	-1.20704	-1.19193	9.15354e-08	-1.38689	-1.16271	9.47426e-07	-1.20784	-1.10737
107489708	rs9845070	9.70502e-05	-0.655777	-2.04234e-10	2.09227e-07	-1.7229	-2.04234e-10	3.30333e-05	1.2363	-2.04234e-10
107489754	rs13324371	1.7511e-05	-1.1881	-1.18007	9.43072e-08	-1.37148	-1.14828	9.83348e-07	-1.18892	-1.08908
107490908	rs62263960	9.59642e-05	-0.66703	-2.04234e-10	2.09481e-07	-1.72168	-2.04234e-10	3.24215e-05	1.21761	-2.04234e-10
107491892	rs138961599	4.32464e-05	-1.46409	-2.04234e-10	2.61525e-07	-1.49979	-2.04234e-10	1.99928e-06	-1.56842	-2.04234e-10
107492998	rs117599734	5.96262e-05	-1.21615e-10	-1.14291	3.83153e-07	-1.21615e-10	-1.11788	3.14374e-06	-1.21615e-10	-1.1158
107493902	rs34122256	5.71801e-05	-1.21615e-10	-1.1848	3.49005e-07	-1.21615e-10	-1.21123	3.02421e-06	-1.21615e-10	-1.15456
107494345	rs9871235	2.89698e-05	-0.961476	-0.903274	3.04195e-07	-0.564957	-0.78369	7.97952e-07	-1.73327	-0.753652
107494880	rs9847481	9.27082e-05	-0.701548	-2.04234e-10	2.1035e-07	-1.71755	-2.04234e-10	3.06073e-05	1.16003	-2.04234e-10
107494978	rs9847666	9.27082e-05	-0.701548	-2.04234e-10	2.1035e-07	-1.71755	-2.04234e-10	3.06073e-05	1.16003	-2.04234e-10
107495781	rs62263961	0.000734665	1.63535	-0.266937	5.29322e-07	-0.613721	-0.180999	9.36736e-06	0.123402	-0.147383
107496063	rs75455860	8.4889e-05	-0.789661	-2.04234e-10	4.96724e-07	-0.858283	-2.04234e-10	4.29492e-06	-0.80378	-2.04234e-10
107497112	rs115856500	3.6355e-05	-1.63767	-2.04234e-10	2.20565e-07	-1.67012	-2.04234e-10	2.06457e-06	-1.53629	-2.04234e-10
107497620	rs75315315	9.49766e-05	-1.21615e-10	-0.677375	6.46478e-07	-1.21615e-10	-0.594777	5.19548e-06	-1.21615e-10	-0.613424
107498310	rs78703726	3.99846e-05	-1.54251	-2.04234e-10	2.17345e-07	-1.68483	-2.04234e-10	1.72617e-06	-1.71531	-2.04234e-10
107499106	rs147500841	5.84144e-05	-1.21615e-10	-1.16344	3.72838e-07	-1.21615e-10	-1.14517	2.79995e-06	-1.21615e-10	-1.23161
107499990	rs13315728	9.05943e-05	-0.724615	-2.04234e-10	2.11008e-07	-1.71442	-2.04234e-10	2.94455e-05	1.12133	-2.04234e-10
107500917	rs10511265	0.000588681	1.44759	-0.300706	4.32776e-07	-0.620323	-0.375775	7.18758e-06	0.0275654	-0.316423
107501173	rs79333198	0.000165939	-0.119384	-2.04234e-10	7.41357e-07	-0.457835	-2.04234e-10	1.0325e-05	0.0733604	-2.04234e-10
107501282	rs873093	5.36528e-05	-0.695504	-0.552967	1.23539e-07	-1.64868	-0.601084	2.68298e-06	-0.710685	-0.563601
107501509	rs7624077	9.59642e-05	-0.66703	-2.04234e-10	2.09481e-07	-1.72168	-2.04234e-10	3.24215e-05	1.21761	-2.04234e-10
107501558	rs116018374	4.6868e-05	-1.38367	-2.04234e-10	2.88238e-07	-1.40253	-2.04234e-10	3.43476e-06	-1.02727	-2.04234e-10
107501680	rs7635850	9.37406e-05	-0.690474	-2.04234e-10	2.10056e-07	-1.71894	-2.04234e-10	3.11793e-05	1.17854	-2.04234e-10
107502063	rs62263962	9.48958e-05	-0.678226	-2.04234e-10	2.09748e-07	-1.72041	-2.04234e-10	3.18229e-05	1.19897	-2.04234e-10
107502947	rs9834673	1.19675e-05	-1.67478	-1.07403	8.61351e-08	-1.62363	-0.986769	6.96748e-07	-1.66665	-0.955898
107503063	rs1389795	1.19208e-05	-1.67869	-1.07403	8.56757e-08	-1.62898	-0.986769	6.99753e-07	-1.66234	-0.955898
107503874	rs73210258	4.84785e-05	-1.34989	-2.04234e-10	3.77324e-07	-1.13321	-2.04234e-10	1.70942e-06	-1.72506	-2.04234e-10
107504143	rs4855767	1.20031e-05	-1.66856	-1.07728	8.62655e-08	-1.61814	-0.990748	6.82993e-07	-1.68238	-0.960104
107506028	rs1032480	9.59642e-05	-0.66703	-2.04234e-10	2.09481e-07	-1.72168	-2.04234e-10	3.24215e-05	1.21761	-2.04234e-10
107507776	rs9839178	1.21395e-05	-1.64949	-1.08505	8.774e-08	-1.59165	-1.00029	6.67931e-07	-1.69459	-0.970196
107507895	rs149624961	4.8896e-05	-1.34131	-2.04234e-10	2.06809e-07	-1.73452	-2.04234e-10	4.69286e-06	-0.71517	-2.04234e-10
107508147	rs62263964	9.70502e-05	-0.655777	-2.04234e-10	2.09227e-07	-1.7229	-2.04234e-10	3.30333e-05	1.2363	-2.04234e-10
107508317	rs17812907	5.68229e-05	-1.19107	-2.04234e-10	4.69461e-07	-0.914732	-2.04234e-10	1.75373e-06	-1.69947	-2.04234e-10
107510457	rs6437745	0.000106236	-0.565339	-2.04234e-10	2.068e-07	-1.73457	-2.04234e-10	3.67516e-05	1.34297	-2.04234e-10
107511517	rs9877697	9.93898e-05	-0.631956	-2.04234e-10	2.08735e-07	-1.72525	-2.04234e-10	3.43623e-05	1.27575	-2.04234e-10
107511997	rs9844996	0.000101812	-0.60788	-2.04234e-10	2.08298e-07	-1.72735	-2.04234e-10	3.57537e-05	1.31544	-2.04234e-10
107512106	rs144758181	0.000134928	-1.21615e-10	-0.326267	9.4508e-07	-1.21615e-10	-0.215047	5.35383e-06	-1.21615e-10	-0.583401
107513092	rs17207620	0.000751818	1.65864	-0.267151	5.36371e-07	-0.600269	-0.181222	9.52873e-06	0.14071	-0.14761
107513158	rs36107229	4.68178e-05	-1.38474	-2.04234e-10	3.69441e-07	-1.15433	-2.04234e-10	1.70297e-06	-1.72884	-2.04234e-10
107513782	rs11714512	0.000522759	1.33497	-0.306852	4.30656e-07	-0.778368	-0.22264	7.71463e-06	-0.0284135	-0.189681
107513866	rs12330842	9.82656e-05	-0.643331	-2.04234e-10	2.08962e-07	-1.72416	-2.04234e-10	3.37218e-05	1.25693	-2.04234e-10
107514506	rs62263965	9.55416e-05	-0.671443	-2.04234e-10	2.10241e-07	-1.71806	-2.04234e-10	3.00563e-05	1.14186	-2.04234e-10
107514688	rs62263966	9.70502e-05	-0.655777	-2.04234e-10	2.09227e-07	-1.7229	-2.04234e-10	3.30333e-05	1.2363	-2.04234e-10
107514709	rs73212030	9.93898e-05	-0.631956	-2.04234e-10	2.08735e-07	-1.72525	-2.04234e-10	3.43623e-05	1.27575	-2.04234e-10
107514983	rs11710637	0.00055008	1.35966	-0.280599	4.48767e-07	-0.764565	-0.195247	8.07978e-06	-0.00999298	-0.161855
107515310	rs963110	1.21062e-05	-1.67176	-1.06552	8.70947e-08	-1.62294	-0.976384	7.04956e-07	-1.66591	-0.944926
107515483	rs963111	1.21062e-05	-1.67176	-1.06552	8.70947e-08	-1.62294	-0.976384	7.04956e-07	-1.66591	-0.944926
107516274	rs147914433	1.62124e-05	-1.21237	-1.23286	8.94115e-08	-1.3528	-1.22027	8.90307e-07	-1.19267	-1.18473
107516276	rs139987700	5.51396e-05	-1.21615e-10	-1.22114	3.51089e-07	-1.21615e-10	-1.20528	2.99811e-06	-1.21615e-10	-1.16323
107516847	rs7634587	5.41255e-05	-0.69494	-0.544761	1.24141e-07	-1.65174	-0.593165	2.80349e-06	-0.674891	-0.555457
107517063	rs4381933	4.5136e-05	-1.42133	-2.04234e-10	2.47648e-07	-1.55431	-2.04234e-10	2.60747e-06	-1.30283	-2.04234e-10
107517751	rs4855768	1.40825e-05	-1.5285	-1.05757	1.01906e-07	-1.48491	-0.957361	7.10106e-07	-1.73365	-0.869903
107517975	rs144661858	9.99937e-05	-1.21615e-10	-0.625898	7.79054e-07	-1.21615e-10	-0.408236	5.84706e-06	-1.21615e-10	-0.495273
107518803	rs117136650	7.71437e-05	-1.21615e-10	-0.885335	4.84182e-07	-1.21615e-10	-0.883856	3.13105e-06	-1.21615e-10	-1.11984
107519777	rs11707455	0.000901134	1.76054	-0.187889	6.18101e-07	-0.541033	-0.0986322	1.11798e-05	0.216656	-0.0637553
107520184	rs74949154	3.40126e-05	-1.70427	-2.04234e-10	2.12547e-07	-1.70715	-2.04234e-10	1.9889e-06	-1.57363	-2.04234e-10
107520406	rs75579655	3.45747e-05	-1.68788	-2.04234e-10	2.15907e-07	-1.69147	-2.04234e-10	2.06056e-06	-1.53823	-2.04234e-10
107520660	rs7644739	9.82656e-05	-0.643331	-2.04234e-10	2.08962e-07	-1.72416	-2.04234e-10	3.37218e-05	1.25693	-2.04234e-10
107521891	rs9831722	0.000104319	-0.583548	-2.04234e-10	2.07916e-07	-1.72919	-2.04234e-10	3.72108e-05	1.35539	-2.04234e-10
107522116	rs146747858	5.04474e-05	-1.31008	-2.04234e-10	2.66502e-07	-1.48094	-2.04234e-10	2.80221e-06	-1.2308	-2.04234e-10
107523275	rs9875750	0.000101812	-0.60788	-2.04234e-10	2.08298e-07	-1.72735	-2.04234e-10	3.57537e-05	1.31544	-2.04234e-10
107523482	rs79801045	5.38855e-05	-1.21615e-10	-1.24414	3.36333e-07	-1.21615e-10	-1.24822	2.78449e-06	-1.21615e-10	-1.23715
107523913	rs147980657	5.96582e-05	-1.21615e-10	-1.14237	3.82888e-07	-1.21615e-10	-1.11858	2.96603e-06	-1.21615e-10	-1.17399
107524097	rs9842741	9.09119e-05	-0.721114	-2.04234e-10	2.11696e-07	-1.71117	-2.04234e-10	2.76878e-05	1.05978	-2.04234e-10
107525060	rs76251161	6.37093e-05	-1.07668	-2.04234e-10	3.82191e-07	-1.1204	-2.04234e-10	2.73661e-06	-1.25449	-2.04234e-10
107526033	rs1053471	0.000551965	1.32391	-0.241435	4.62959e-07	-0.778832	-0.149847	8.1896e-06	-0.0455521	-0.112795
107526043	rs1053473	4.14985e-05	-1.50535	-2.04234e-10	2.20719e-07	-1.66943	-2.04234e-10	1.70967e-06	-1.72491	-2.04234e-10
107526182	rs13938	4.69032e-05	-1.38292	-2.04234e-10	3.80267e-07	-1.12544	-2.04234e-10	1.71033e-06	-1.72453	-2.04234e-10
107527596	rs9831296	7.81019e-05	-0.87299	-2.04234e-10	2.16679e-07	-1.6879	-2.04234e-10	2.15912e-05	0.811072	-2.04234e-10
107529255	rs10804464	7.49425e-05	-0.914284	-2.04234e-10	2.18913e-07	-1.67764	-2.04234e-10	2.01045e-05	0.739733	-2.04234e-10
107530735	rs9847515	7.56942e-05	-0.904304	-2.04234e-10	2.18345e-07	-1.68024	-2.04234e-10	2.04556e-05	0.757042	-2.04234e-10
107532069	rs11715679	0.00454284	3.19703	-0.00673048	1.917e-06	0.419681	0.0725205	3.56037e-05	1.19336	0.117877
107532150	rs17813292	7.65349e-05	-0.893258	-2.04234e-10	2.17738e-07	-1.68303	-2.04234e-10	2.08502e-05	0.776149	-2.04234e-10
107532718	rs79587975	0.000121569	-1.21615e-10	-0.430523	8.45406e-07	-1.21615e-10	-0.3265	4.92205e-06	-1.21615e-10	-0.667488
107536562	rs9813554	7.81019e-05	-0.87299	-2.04234e-10	2.16679e-07	-1.6879	-2.04234e-10	2.15912e-05	0.811072	-2.04234e-10
107536969	rs116705604	4.93274e-05	-1.33253	-2.04234e-10	3.58446e-07	-1.18454	-2.04234e-10	2.77174e-06	-1.24174	-2.04234e-10
107537098	rs9818299	0.0116876	4.13528	-2.04234e-10	6.69335e-07	-0.560032	-2.04234e-10	5.62042e-05	1.76778	-2.04234e-10
107537158	rs34920932	0.00226948	2.4963	-2.04234e-10	1.89832e-06	0.482406	-2.04234e-10	3.10205e-06	-1.12915	-2.04234e-10
107537515	rs7610096	0.0112847	4.1002	-2.04234e-10	6.58931e-07	-0.575698	-2.04234e-10	5.47022e-05	1.74069	-2.04234e-10
107538202	rs9843504	8.28513e-05	-0.813958	-2.04234e-10	2.1241e-07	-1.7078	-2.04234e-10	2.24422e-05	0.849731	-2.04234e-10
107538740	rs6802043	0.0130851	4.24823	-2.04234e-10	7.04234e-07	-0.509207	-2.04234e-10	6.13357e-05	1.85515	-2.04234e-10
107538782	rs6777608	0.0125854	4.20928	-2.04234e-10	6.91954e-07	-0.526798	-2.04234e-10	5.95139e-05	1.825	-2.04234e-10
107539330	rs9849007	0.0104867	4.02685	-2.04234e-10	6.37822e-07	-0.608257	-2.04234e-10	5.16946e-05	1.68414	-2.04234e-10
107540058	rs73194605	0.00226948	2.4963	-2.04234e-10	1.89832e-06	0.482406	-2.04234e-10	3.10205e-06	-1.12915	-2.04234e-10
107540241	rs6772524	0.00846948	3.81322	-2.04234e-10	5.61388e-07	-0.735905	-2.04234e-10	4.46977e-05	1.53871	-2.04234e-10
107540278	rs184834899	3.67513e-05	-1.62683	-2.04234e-10	2.07161e-07	-1.73282	-2.04234e-10	1.88418e-06	-1.62772	-2.04234e-10
107540714	rs6808795	0.0101316	3.99241	-2.04234e-10	6.06232e-07	-0.659054	-2.04234e-10	5.13103e-05	1.67668	-2.04234e-10
107541601	rs181329746	3.66058e-05	-1.6308	-2.04234e-10	2.32214e-07	-1.61866	-2.04234e-10	1.71067e-06	-1.72433	-2.04234e-10
107542605	rs2131949	4.04743e-05	-0.375131	-1.15521	9.84697e-08	-1.40103	-1.07553	8.60551e-07	-1.38899	-1.0224
107542894	rs6764391	0.0183818	4.58811	-2.04234e-10	6.73009e-07	-0.554558	-2.04234e-10	8.84876e-05	2.22165	-2.04234e-10
107543491	rs2172730	0.0335556	5.55417	-0.364217	1.18486e-06	0.825994	-0.814934	1.80905e-05	1.51625	-0.882077
107543724	rs78092648	0.000141484	-1.21615e-10	-0.278821	9.69959e-07	-1.21615e-10	-0.189064	5.44726e-06	-1.21615e-10	-0.5661
107543795	rs142222457	4.95555e-05	-1.32791	-2.04234e-10	2.76319e-07	-1.44476	-2.04234e-10	2.99658e-06	-1.16374	-2.04234e-10
107544376	rs73194611	0.00162237	2.16064	-2.04234e-10	1.66429e-06	0.350834	-2.04234e-10	3.34106e-06	-1.05492	-2.04234e-10
107544646	rs2029773	0.0630921	6.13552	-0.314172	1.58146e-06	1.07945	-0.779658	2.45695e-05	1.78988	-0.849584
107545050	rs9832537	0.000370387	1.89214	-1.20859	2.51721e-07	-0.388075	-1.14992	3.19302e-06	0.00883057	-1.10908
107545126	rs114581219	4.24513e-05	-1.48265	-2.04234e-10	3.87292e-07	-1.10714	-2.04234e-10	2.13832e-06	-1.50119	-2.04234e-10
107545170	rs6437748	0.0504294	6.24854	-0.651219	1.19902e-06	0.942506	-0.919567	2.43747e-05	1.90299	-0.970654
107545191	rs77580876	5.51548e-05	-1.21615e-10	-1.22086	3.40019e-07	-1.21615e-10	-1.23731	2.77761e-06	-1.21615e-10	-1.23962
107545533	rs6437749	6.11879e-05	-1.11706	-2.04234e-10	2.35177e-07	-1.60598	-2.04234e-10	1.39884e-05	0.377013	-2.04234e-10
107545577	rs6437750	6.00942e-05	-1.13509	-2.04234e-10	2.37168e-07	-1.59755	-2.04234e-10	1.3528e-05	0.343551	-2.04234e-10
107545750	rs56321989	3.97425e-05	-1.54858	-2.04234e-10	3.91377e-07	-1.09665	-2.04234e-10	1.70114e-06	-1.72992	-2.04234e-10
107545846	rs140409201	5.36168e-05	-1.21615e-10	-1.24914	3.36748e-07	-1.21615e-10	-1.24698	2.74954e-06	-1.21615e-10	-1.24978
107546328	rs144082753	3.58753e-05	-1.65096	-2.04234e-10	2.12205e-07	-1.70876	-2.04234e-10	1.78148e-06	-1.68377	-2.04234e-10
107546360	rs117270664	6.96404e-05	-1.21615e-10	-0.987661	3.86789e-07	-1.21615e-10	-1.10844	3.70666e-06	-1.21615e-10	-0.951081
107547254	rs9843695	9.08304e-05	-0.722011	-2.04234e-10	2.33814e-07	-1.61179	-2.04234e-10	5.08578e-06	-0.634764	-2.04234e-10
107547965	rs6768916	0.0135507	4.90779	-0.624605	5.84654e-07	0.270358	-0.965655	8.04246e-06	0.92925	-1.10573
107548579	rs76071343	9.00528e-05	-0.730609	-2.04234e-10	5.97711e-07	-0.67321	-2.04234e-10	4.60629e-06	-0.73379	-2.04234e-10
107548614	rs62263987	0.0111141	4.86929	-0.784328	5.15966e-07	0.249228	-1.0695	7.31413e-06	0.904886	-1.17629
107548685	rs13062337	3.58053e-05	-1.65291	-2.04234e-10	2.75861e-07	-1.44642	-2.04234e-10	1.88533e-06	-1.62711	-2.04234e-10
107548789	rs9849845	0.0114964	4.84816	-0.729378	5.6153e-07	0.304502	-1.04015	7.55696e-06	0.892052	-1.13079
107548934	rs12695172	0.0148162	5.05463	-0.682162	6.4978e-07	0.420129	-1.00981	8.81627e-06	1.02307	-1.10768
107549458	rs13067867	3.54275e-05	-1.66352	-2.04234e-10	2.70336e-07	-1.46665	-2.04234e-10	1.90992e-06	-1.61415	-2.04234e-10
107549462	rs2172734	0.0111459	4.84816	-0.760342	5.50697e-07	0.304502	-1.05963	7.44773e-06	0.892052	-1.14535
107549501	rs115637813	8.01165e-05	-0.847523	-2.04234e-10	2.64511e-07	-1.48844	-2.04234e-10	2.16835e-06	-1.48725	-2.04234e-10
107549699	rs9816888	0.0116237	4.85151	-0.721719	5.65326e-07	0.306368	-1.03528	7.60087e-06	0.894169	-1.12712
107550132	rs12493874	0.0105173	4.83345	-0.803678	5.27343e-07	0.287803	-1.08627	7.18725e-06	0.87593	-1.16483
107550505	rs72943079	0.000509792	0.777907	0.225091	5.62479e-07	-0.851494	0.11753	5.7619e-06	-0.550783	0.040838
107550583	rs6437751	0.0174476	5.10145	-0.565502	6.98177e-07	0.414207	-0.932051	9.04592e-06	0.987687	-1.04659
107550819	rs1908324	0.000128312	0.785542	-1.16208	1.4069e-07	-1.04084	-1.07892	1.52232e-06	-0.819399	-1.02158
107551087	rs6773830	0.0163682	5.02114	-0.549048	6.75053e-07	0.369282	-0.920808	8.67748e-06	0.937093	-1.03757
107551521	rs6810023	5.77307e-05	-1.17522	-2.04234e-10	2.43516e-07	-1.57113	-2.04234e-10	1.20586e-05	0.228562	-2.04234e-10
107552829	rs116535715	0.000106452	-0.563312	-2.04234e-10	3.19588e-07	-1.29928	-2.04234e-10	8.70307e-06	-0.0975363	-2.04234e-10
107553515	rs67354949	7.2317e-05	-0.949946	-2.04234e-10	4.59283e-07	-0.93665	-2.04234e-10	1.88993e-06	-1.62467	-2.04234e-10
107553632	rs75193453	3.34222e-05	-1.72178	-2.04234e-10	2.14563e-07	-1.69771	-2.04234e-10	1.69292e-06	-1.73475	-2.04234e-10
107553855	rs34863982	5.88887e-05	-1.15536	-2.04234e-10	3.73304e-07	-1.14392	-2.04234e-10	1.76708e-06	-1.69189	-2.04234e-10
107553971	rs6437752	5.75368e-05	-1.17858	-2.04234e-10	2.22808e-07	-1.66	-2.04234e-10	5.32779e-06	-0.588276	-2.04234e-10
107554120	rs35799408	5.68655e-05	-1.21615e-10	-1.19032	3.46861e-07	-1.21615e-10	-1.21739	2.88705e-06	-1.21615e-10	-1.20098
107554180	rs113647733	8.68792e-05	-0.766486	-2.04234e-10	3.62574e-07	-1.17309	-2.04234e-10	3.1039e-06	-1.12855	-2.04234e-10
107554242	rs146177788	0.000138829	-1.21615e-10	-0.297761	8.01502e-07	-1.21615e-10	-0.37983	7.4726e-06	-1.21615e-10	-0.249969
107554453	rs11720764	7.59254e-05	0.303167	-1.20442	2.48636e-07	-0.368141	-1.18219	2.47549e-06	-0.130603	-1.22417
107554970	rs11715719	7.55797e-05	0.316232	-1.22205	2.47082e-07	-0.357439	-1.19916	2.47704e-06	-0.11901	-1.23514
107555466	rs10933916	0.00013929	0.860943	-1.15539	1.2617e-07	-1.0374	-1.19129	1.19825e-06	-0.846682	-1.23367
107556367	rs75767299	7.13359e-05	-1.21615e-10	-0.963606	4.47337e-07	-1.21615e-10	-0.963004	3.61877e-06	-1.21615e-10	-0.975078
107556657	rs36043324	0.000433606	2.04766	-1.20653	1.60749e-06	1.43054	-1.11443	1.19603e-06	-0.989662	-1.09254
107556807	rs1494497	0.000148814	0.919524	-1.14783	1.28391e-07	-1.02593	-1.18531	1.23139e-06	-0.822612	-1.23046
107556982	rs79875988	6.86508e-05	-1.21615e-10	-1.00197	4.11609e-07	-1.21615e-10	-1.04624	3.43178e-06	-1.21615e-10	-1.02813
107557225	rs76113479	7.006e-05	-1.21615e-10	-0.981653	4.09186e-07	-1.21615e-10	-1.05215	3.36212e-06	-1.21615e-10	-1.04864
107557394	rs62263991	4.98048e-05	-1.32289	-2.04234e-10	2.2891e-07	-1.63299	-2.04234e-10	4.32477e-06	-0.796854	-2.04234e-10
107557568	rs9831116	0.00014734	0.919524	-1.15779	1.27385e-07	-1.02593	-1.19317	1.22623e-06	-0.822612	-1.23465
107558505	rs12186089	0.000457959	2.1054	-1.20962	1.68539e-06	1.48338	-1.11995	1.21994e-06	-0.963913	-1.09849
107559107	rs4855773	0.000260673	1.49954	-1.16728	1.69716e-07	-0.731627	-1.20056	1.67234e-06	-0.508637	-1.23835
107559222	rs7633858	9.87267e-05	0.526979	-1.16563	3.23395e-07	-0.151296	-1.13615	3.08592e-06	0.059176	-1.19354
107559476	rs116505334	3.76386e-05	-1.60298	-2.04234e-10	2.08477e-07	-1.72649	-2.04234e-10	1.69507e-06	-1.73349	-2.04234e-10
107559502	rs4129550	9.36363e-05	0.553207	-1.24479	2.95174e-07	-0.129339	-1.24941	3.02377e-06	0.0825427	-1.23725
107559552	rs4129549	5.13178e-05	-1.29297	-2.04234e-10	2.22171e-07	-1.66287	-2.04234e-10	4.52089e-06	-0.752504	-2.04234e-10
107560269	rs7637131	5.489e-05	-1.22567	-2.04234e-10	2.16516e-07	-1.68865	-2.04234e-10	5.01451e-06	-0.648876	-2.04234e-10
107560657	rs78257698	4.55629e-05	-1.41191	-2.04234e-10	2.13543e-07	-1.70248	-2.04234e-10	3.50337e-06	-1.00749	-2.04234e-10
107561983	rs13070401	0.00027108	1.37043	-0.99902	1.20513e-06	0.864484	-0.836461	3.23361e-06	-0.359614	-0.727999
107562280	rs79090426	0.000152023	-1.21615e-10	-0.206975	8.63129e-07	-1.21615e-10	-0.305752	6.81645e-06	-1.21615e-10	-0.341873
107562414	rs76631788	5.66099e-05	-0.877874	-0.316947	3.00317e-07	-0.951243	-0.410238	3.37324e-06	-0.601057	-0.444281
107562489	rs7626868	0.000830682	2.06779	-0.576548	4.41138e-07	-0.287082	-0.689878	1.44136e-05	1.22071	-0.813751
107562676	rs7649026	7.01172e-05	0.268891	-1.24973	2.08516e-07	-0.477484	-1.24882	2.19258e-06	-0.229517	-1.24661
107562756	rs7627127	4.46179e-05	-0.208354	-1.22452	1.26454e-07	-0.99069	-1.23575	2.74779e-06	-0.0432741	-1.20714
107562783	rs35349351	0.000279682	1.42282	-1.02017	1.27272e-06	0.946347	-0.86375	3.11207e-06	-0.367206	-0.758718
107562877	rs75515191	0.000134851	-1.21615e-10	-0.326835	7.7554e-07	-1.21615e-10	-0.412757	6.11993e-06	-1.21615e-10	-0.449662
107563795	rs74645423	9.07737e-05	-1.21615e-10	-0.722636	5.51436e-07	-1.21615e-10	-0.753791	4.20102e-06	-1.21615e-10	-0.825885
107563796	rs10460810	0.000524632	1.85011	-0.81842	3.20127e-07	-0.417981	-0.879619	1.01219e-05	1.06111	-1.00763
107564244	rs75996965	0.000142525	-1.21615e-10	-0.27149	8.11006e-07	-1.21615e-10	-0.368042	6.41037e-06	-1.21615e-10	-0.403294
107564415	rs77105381	5.62892e-05	-1.2005	-2.04234e-10	3.47153e-07	-1.21655	-2.04234e-10	2.45655e-06	-1.36246	-2.04234e-10
107564459	rs7644809	0.00625007	4.75882	-1.24948	1.22179e-06	1.26675	-1.225	7.34318e-05	3.23005	-1.1949
107564852	rs114771627	7.46096e-05	-0.918736	-2.04234e-10	1.24562e-06	0.0610702	-2.04234e-10	4.202e-06	-0.825653	-2.04234e-10
107565895	rs13062868	4.37316e-05	-1.45294	-2.04234e-10	2.86883e-07	-1.40724	-2.04234e-10	2.18867e-06	-1.47792	-2.04234e-10
107567130	rs10933917	3.78729e-05	-1.29868	-0.29809	1.37967e-07	-1.7143	-0.425005	2.46399e-06	-0.751157	-0.608273
107567286	rs35048845	4.34093e-05	-1.46033	-2.04234e-10	2.83622e-07	-1.41868	-2.04234e-10	2.16985e-06	-1.48655	-2.04234e-10
107567349	rs6773652	3.80566e-05	-1.29868	-0.29325	1.3859e-07	-1.7143	-0.420499	2.4738e-06	-0.751157	-0.604298
107567515	rs4855775	5.18319e-05	-1.283	-2.04234e-10	3.18023e-07	-1.30419	-2.04234e-10	2.13535e-06	-1.50258	-2.04234e-10
107567716	rs116495417	0.00049204	0.967556	-2.04234e-10	1.43772e-06	0.204494	-2.04234e-10	5.01897e-05	1.6546	-2.04234e-10
107568304	rs7645430	5.56738e-05	-1.2115	-2.04234e-10	2.14195e-07	-1.69943	-2.04234e-10	5.46052e-06	-0.563669	-2.04234e-10
107568357	rs7645507	5.38809e-05	0.0037986	-1.24803	1.66106e-07	-0.710715	-1.24298	1.72294e-06	-0.4674	-1.24978
107569446	rs77642849	9.74071e-05	-1.21615e-10	-0.652106	5.64744e-07	-1.21615e-10	-0.729945	4.38603e-06	-1.21615e-10	-0.782788
107569710	rs148191649	0.000192489	0.0290343	-2.04234e-10	7.74835e-07	-0.413667	-2.04234e-10	1.87559e-05	0.670294	-2.04234e-10
107569755	rs9849624	6.31811e-05	-1.085	-2.04234e-10	2.07731e-07	-1.73007	-2.04234e-10	6.54977e-06	-0.381783	-2.04234e-10
107569873	rs17227439	7.1171e-05	-0.96592	-2.04234e-10	2.06869e-07	-1.73423	-2.04234e-10	7.33057e-06	-0.269159	-2.04234e-10
107569887	rs17227496	5.88829e-05	-1.15545	-2.04234e-10	2.09974e-07	-1.71933	-2.04234e-10	5.94228e-06	-0.479119	-2.04234e-10
107570203	rs138181478	0.000121215	-1.21615e-10	-0.433438	6.1167e-07	-1.21615e-10	-0.650125	7.23383e-06	-1.21615e-10	-0.282444
107570328	rs9834162	6.46681e-05	-1.06174	-2.04234e-10	2.07046e-07	-1.73338	-2.04234e-10	6.32827e-06	-0.416186	-2.04234e-10
107570742	rs74349783	6.80486e-05	-1.21615e-10	-1.01078	4.11153e-07	-1.21615e-10	-1.04735	3.36813e-06	-1.21615e-10	-1.04685
107570753	rs1897495	9.85153e-05	0.256704	-0.897497	1.36883e-07	-1.12732	-1.01987	1.02023e-05	1.15974	-1.09834
107570882	rs1897496	0.000187984	0.75737	-0.752021	2.1708e-07	-0.832286	-0.853766	1.98316e-05	1.63031	-0.904242
107570901	rs138857343	6.25146e-05	-1.0956	-2.04234e-10	3.82013e-07	-1.12086	-2.04234e-10	2.45363e-06	-1.36364	-2.04234e-10
107572177	rs4855612	7.84315e-05	-1.21615e-10	-0.86878	4.61465e-07	-1.21615e-10	-0.931911	3.7906e-06	-1.21615e-10	-0.928689
107572221	rs140163113	3.41388e-05	-1.70057	-2.04234e-10	2.29183e-07	-1.63179	-2.04234e-10	1.88082e-06	-1.62951	-2.04234e-10
107572362	rs185452036	6.03956e-05	-1.21615e-10	-1.13009	3.61705e-07	-1.21615e-10	-1.17549	3.05721e-06	-1.21615e-10	-1.14371
107572460	rs143934296	9.04201e-05	-1.21615e-10	-0.726538	5.92369e-07	-1.21615e-10	-0.682188	4.37699e-06	-1.21615e-10	-0.784851
107572520	rs16853898	7.95291e-05	-1.21615e-10	-0.854883	4.67365e-07	-1.21615e-10	-0.919206	3.83931e-06	-1.21615e-10	-0.915921
107573194	rs146839947	6.68649e-05	-1.02833	-2.04234e-10	4.08063e-07	-1.0549	-2.04234e-10	2.58373e-06	-1.31198	-2.04234e-10
107573939	rs75162765	3.31258e-05	-1.73069	-2.04234e-10	2.06762e-07	-1.73475	-2.04234e-10	1.69541e-06	-1.73329	-2.04234e-10
107574393	rs149592572	5.41574e-05	-1.21615e-10	-1.23911	3.38093e-07	-1.21615e-10	-1.243	2.8238e-06	-1.21615e-10	-1.22313
107574762	rs117409822	5.41342e-05	-1.21615e-10	-1.23954	3.37978e-07	-1.21615e-10	-1.24334	2.82188e-06	-1.21615e-10	-1.22381
107575074	rs9852257	1.16301e-05	-1.62457	-1.15283	7.67406e-08	-1.56186	-1.16403	5.07685e-07	-1.73163	-1.20748
107575143	rs79240314	8.3423e-05	-1.21615e-10	-0.807081	5.25166e-07	-1.21615e-10	-0.802602	3.88525e-06	-1.21615e-10	-0.904024
107576434	rs9838263	3.90497e-05	-1.56617	-2.04234e-10	5.33322e-07	-0.787192	-2.04234e-10	1.70531e-06	-1.72747	-2.04234e-10
107576533	rs116738605	3.34129e-05	-1.72206	-2.04234e-10	2.10191e-07	-1.7183	-2.04234e-10	1.8834e-06	-1.62813	-2.04234e-10
107576819	rs13092666	2.31088e-05	-0.84208	-1.24871	1.69621e-07	-0.683367	-1.24938	1.39018e-06	-0.686605	-1.24518
107576916	rs13097121	3.73519e-05	-0.364135	-1.24649	2.6624e-07	-0.234151	-1.24777	2.14685e-06	-0.255976	-1.24124
107577262	rs9843526	3.84666e-05	-1.58121	-2.04234e-10	5.22062e-07	-0.80853	-2.04234e-10	1.70358e-06	-1.72848	-2.04234e-10
107577581	rs35216796	8.06127e-05	-0.841349	-2.04234e-10	5.68548e-07	-0.723231	-2.04234e-10	4.97748e-06	-0.656288	-2.04234e-10
107577610	rs1864894	3.49871e-05	-0.429564	-1.24646	2.48618e-07	-0.302649	-1.24775	2.00581e-06	-0.323969	-1.2412
107577904	rs1864895	3.25771e-05	-0.508753	-1.23864	2.30335e-07	-0.385658	-1.24112	1.86793e-06	-0.406348	-1.23003
107578288	rs2043261	1.73769e-05	-1.72721	-0.648659	9.83058e-08	-1.73134	-0.746899	8.99356e-07	-1.48085	-0.886434
107579115	rs17813802	3.78712e-05	-1.59681	-2.04234e-10	5.02136e-07	-0.847447	-2.04234e-10	1.69877e-06	-1.73131	-2.04234e-10
107580374	rs73194666	7.37458e-05	-0.930382	-2.04234e-10	5.43511e-07	-0.768268	-2.04234e-10	4.74334e-06	-0.70447	-2.04234e-10
107580529	rs138309393	5.38387e-05	-1.21615e-10	-1.24501	3.36584e-07	-1.21615e-10	-1.24747	2.7957e-06	-1.21615e-10	-1.23313
107580824	rs117946242	0.000144825	-1.21615e-10	-0.25548	8.4923e-07	-1.21615e-10	-0.321987	6.62553e-06	-1.21615e-10	-0.370281
107580886	rs34096942	1.71653e-05	-1.73143	-0.656685	9.64105e-08	-1.72684	-0.770865	8.54597e-07	-1.52959	-0.888745
107580954	rs35768529	2.96623e-05	-0.614934	-1.22619	2.08364e-07	-0.497159	-1.22987	1.69895e-06	-0.516972	-1.21423
107581048	rs9864366	3.74969e-05	-1.60675	-2.04234e-10	4.89506e-07	-0.872921	-2.04234e-10	1.69636e-06	-1.73273	-2.04234e-10
107581340	rs76198814	9.70744e-06	-1.71006	-1.24806	6.0927e-08	-1.70978	-1.24686	5.01831e-07	-1.70094	-1.24976
107581464	rs142559268	8.34205e-05	-1.21615e-10	-0.807112	4.9287e-07	-1.21615e-10	-0.866072	3.87865e-06	-1.21615e-10	-0.905725
107581573	rs75189185	9.70228e-06	-1.70927	-1.24937	6.0863e-08	-1.70899	-1.2487	5.02367e-07	-1.70003	-1.24961
107582495	rs117707735	6.77935e-05	-1.21615e-10	-1.01454	4.30139e-07	-1.21615e-10	-1.00221	3.42459e-06	-1.21615e-10	-1.03023
107583103	rs71319278	1.54022e-05	-1.63046	-0.866037	8.28139e-08	-1.71798	-0.931743	1.06397e-06	-1.16082	-1.03839
107583197	rs9875001	1.29949e-05	-1.58651	-1.07994	1.63572e-07	-0.821596	-1.14747	5.30866e-07	-1.72951	-1.16494
107583354	rs4437137	1.31786e-05	-1.46288	-1.18953	6.24277e-08	-1.73076	-1.20155	1.23747e-06	-0.814925	-1.23322
107583362	rs114053233	4.84721e-05	-1.35002	-2.04234e-10	3.79913e-07	-1.12637	-2.04234e-10	2.5401e-06	-1.32901	-2.04234e-10
107583496	rs116418696	3.36295e-05	-1.7156	-2.04234e-10	2.07079e-07	-1.73321	-2.04234e-10	1.79382e-06	-1.67687	-2.04234e-10
107583740	rs2163728	1.20802e-05	-1.60165	-1.13778	8.02429e-08	-1.5339	-1.14736	6.80137e-07	-1.5099	-1.13677
107584575	rs9881309	1.32517e-05	-1.52897	-1.11792	1.79917e-07	-0.696192	-1.17763	5.29792e-07	-1.70881	-1.18767
107585109	rs13322960	1.04278e-05	-1.71644	-1.17009	1.02511e-07	-1.22268	-1.21367	5.09313e-07	-1.71218	-1.22372
107585149	rs2082374	1.197e-05	-1.71396	-1.03464	7.51347e-08	-1.6627	-1.08434	7.28673e-07	-1.49382	-1.08392
107585300	rs2099308	1.70142e-05	-1.20801	-1.18895	1.23727e-07	-1.05636	-1.19188	1.15666e-06	-0.944601	-1.17108
107585635	rs28387018	1.18212e-05	-1.71131	-1.0498	7.37957e-08	-1.66741	-1.09761	7.25445e-07	-1.48498	-1.0972
107585744	rs149128078	6.16735e-05	-1.21615e-10	-1.10915	4.1828e-07	-1.21615e-10	-1.03017	3.13065e-06	-1.21615e-10	-1.11997
107586424	rs1368256	1.22746e-05	-1.70022	-1.02325	7.38378e-08	-1.68332	-1.08113	7.66461e-07	-1.45122	-1.07596
107587276	rs143881265	5.88682e-05	-1.1557	-2.04234e-10	3.60173e-07	-1.17973	-2.04234e-10	2.34463e-06	-1.40909	-2.04234e-10
107587513	rs28668039	1.0216e-05	-1.70463	-1.20242	1.01513e-07	-1.20776	-1.23837	4.95404e-07	-1.7219	-1.2417
107588368	rs6785336	1.65943e-05	-1.49035	-0.931592	1.09265e-07	-1.41796	-0.954576	9.89115e-07	-1.32265	-0.949505
107588505	rs9818603	1.00339e-05	-1.70543	-1.2196	1.00417e-07	-1.21116	-1.24583	4.93078e-07	-1.72063	-1.24767
107588992	rs4392414	1.65119e-05	-1.47653	-0.950394	1.09005e-07	-1.40225	-0.972676	9.88758e-07	-1.30476	-0.967762
107589551	rs6789170	2.29961e-05	-1.10085	-0.994835	1.19395e-07	-1.27188	-1.012	1.16276e-06	-1.06333	-1.04709
107589681	rs9879639	9.80993e-06	-1.71889	-1.22872	9.32365e-08	-1.28256	-1.24862	4.99265e-07	-1.70633	-1.2495
107589754	rs1991782	1.43527e-05	-1.64149	-0.925585	7.6856e-08	-1.72351	-1.00087	9.89203e-07	-1.26739	-1.00468
107590358	rs6792298	1.92386e-05	-1.19848	-1.07561	1.04798e-07	-1.32454	-1.08975	1.02364e-06	-1.11956	-1.11828
107590562	rs10804465	1.40907e-05	-1.63642	-0.949078	7.51685e-08	-1.72518	-1.0214	9.80237e-07	-1.25613	-1.02505
107590697	rs2082373	1.45504e-05	-1.59162	-0.961762	7.37146e-08	-1.73368	-1.03244	1.06486e-06	-1.16238	-1.03599
107590849	rs4479594	1.45161e-05	-1.6204	-0.935353	7.57548e-08	-1.72939	-1.00942	1.02689e-06	-1.22152	-1.01316
107591015	rs4404444	1.44287e-05	-1.6204	-0.94139	7.53562e-08	-1.72939	-1.0147	1.02153e-06	-1.22152	-1.01839
107591475	rs543293003	3.31232e-05	-1.73077	-2.04234e-10	2.07456e-07	-1.7314	-2.04234e-10	1.7901e-06	-1.67894	-2.04234e-10
107591546	rs2399215	1.50735e-05	-1.59776	-0.920308	7.64784e-08	-1.73307	-0.996244	1.09026e-06	-1.17471	-1.00008
107591674	rs11707020	9.7908e-06	-1.71236	-1.23721	9.65742e-08	-1.2462	-1.24981	4.95244e-07	-1.71434	-1.24957
107591815	rs75818596	1.07079e-05	-1.61448	-1.24555	5.9563e-08	-1.73258	-1.2467	6.62089e-07	-1.46545	-1.20811
107592034	rs10755066	1.50603e-05	-1.47693	-1.04201	9.90135e-08	-1.40353	-1.06753	8.94923e-07	-1.31096	-1.06127
107592185	rs11707950	9.75783e-06	-1.71629	-1.23665	9.51553e-08	-1.26101	-1.24979	4.96881e-07	-1.71098	-1.24964
107593303	rs112452605	8.56566e-05	-0.780659	-2.04234e-10	5.07967e-07	-0.835901	-2.04234e-10	2.46506e-06	-1.359	-2.04234e-10
107593376	rs147732919	0.000242909	0.261682	-2.04234e-10	5.91919e-07	-0.682947	-2.04234e-10	1.09061e-05	0.128106	-2.04234e-10
107593665	rs77924579	0.000295694	-1.21615e-10	0.458319	1.38443e-06	-1.21615e-10	0.166724	1.45854e-05	-1.21615e-10	0.418806
107593992	rs79019824	2.16261e-05	-1.17376	-0.983347	1.13472e-07	-1.33386	-1.0009	1.08975e-06	-1.13843	-1.03683
107594430	rs77699477	1.63179e-05	-1.37425	-1.06449	9.37298e-08	-1.44682	-1.07909	8.73387e-07	-1.28799	-1.1086
107594466	rs13317948	1.33197e-05	-1.42245	-1.21931	6.59184e-08	-1.65111	-1.22679	7.50097e-07	-1.30051	-1.24825
107594746	rs74842454	4.38807e-05	-1.44953	-2.04234e-10	4.01241e-07	-1.07175	-2.04234e-10	2.30384e-06	-1.42664	-2.04234e-10
107594886	rs1991783	1.09457e-05	-1.7258	-1.11226	6.61636e-08	-1.714	-1.16018	5.97528e-07	-1.57041	-1.20576
107594914	rs77934292	3.88704e-05	-1.57077	-2.04234e-10	2.40454e-07	-1.58379	-2.04234e-10	4.23267e-06	-0.818379	-2.04234e-10
107595311	rs11721139	1.65322e-05	-1.52745	-0.898244	1.85186e-07	-0.843122	-1.00183	6.04684e-07	-1.71404	-1.05022
107595782	rs62264009	1.09029e-05	-1.6179	-1.22408	1.32891e-07	-0.929451	-1.24734	4.85695e-07	-1.73465	-1.24873
107596245	rs75197882	3.30404e-05	-1.73327	-2.04234e-10	2.15395e-07	-1.69384	-2.04234e-10	1.98744e-06	-1.57437	-2.04234e-10
107596803	rs114712881	4.22007e-05	-1.48857	-2.04234e-10	2.69415e-07	-1.47006	-2.04234e-10	1.82687e-06	-1.65861	-2.04234e-10
107596954	rs6773129	1.02684e-05	-1.65563	-1.2463	1.18691e-07	-1.04264	-1.24716	4.91222e-07	-1.72694	-1.24513
107596998	rs6797873	1.73659e-05	-1.61097	-0.765524	1.72528e-07	-1.02709	-0.888669	6.56274e-07	-1.73478	-0.947607
107597141	rs4855778	1.06715e-05	-1.73424	-1.12919	6.81596e-08	-1.68222	-1.16224	5.60557e-07	-1.63276	-1.20728
107597621	rs6798345	9.97947e-06	-1.68072	-1.24976	6.39283e-08	-1.66068	-1.24787	5.36102e-07	-1.64873	-1.23591
107597633	rs73853005	1.04524e-05	-1.72247	-1.1617	6.54076e-08	-1.72713	-1.15855	5.35009e-07	-1.72379	-1.16289
107598075	rs138570905	3.45612e-05	-1.68827	-2.04234e-10	2.18942e-07	-1.67751	-2.04234e-10	1.75467e-06	-1.69893	-2.04234e-10
107598321	rs6437755	0.000188755	0.119656	-0.110209	9.9931e-07	0.0122182	-0.17147	5.84285e-06	-0.157292	-0.338701
107598811	rs114188682	3.5724e-05	-1.65518	-2.04234e-10	2.11921e-07	-1.7101	-2.04234e-10	1.73974e-06	-1.70748	-2.04234e-10
107598956	rs10933920	3.5642e-05	-1.07043	-0.587054	2.36799e-07	-0.972265	-0.62684	1.14747e-06	-1.35176	-0.771892
107599745	rs78012978	6.11386e-05	-1.21615e-10	-1.11786	3.73696e-07	-1.21615e-10	-1.14287	2.96202e-06	-1.21615e-10	-1.17534
107599953	rs10933921	3.23848e-05	-1.16747	-0.585848	2.12578e-07	-1.08134	-0.62567	1.09687e-06	-1.39789	-0.770868
107600439	rs6772533	0.000144932	-0.0384001	-0.216339	8.29042e-07	-0.0811384	-0.264908	4.67449e-06	-0.278098	-0.440995
107600492	rs74508203	5.83837e-05	-1.16397	-2.04234e-10	2.54607e-07	-1.52659	-2.04234e-10	3.31995e-06	-1.06126	-2.04234e-10
107600881	rs139714863	4.52719e-05	-1.41832	-2.04234e-10	3.61251e-07	-1.17674	-2.04234e-10	2.30341e-06	-1.42682	-2.04234e-10
107601890	rs56163686	5.67705e-05	-1.19199	-2.04234e-10	4.01033e-07	-1.07227	-2.04234e-10	2.97553e-06	-1.17079	-2.04234e-10
107602217	rs1432598	0.00015032	-0.0349565	-0.183286	8.17646e-07	-0.127254	-0.232634	4.87293e-06	-0.265793	-0.411724
107602496	rs1432597	0.000145318	-0.0783933	-0.173685	7.91217e-07	-0.169487	-0.223258	4.72019e-06	-0.306153	-0.403211
107602942	rs724461	0.000122821	-0.16408	-0.256199	6.555e-07	-0.277109	-0.30381	4.03626e-06	-0.389683	-0.476212
107603348	rs6806753	0.000149956	-0.0273339	-0.193331	8.13917e-07	-0.122015	-0.242443	4.82386e-06	-0.267012	-0.420626
107603762	rs16853945	7.21409e-05	0.195501	-1.14788	3.55821e-07	-0.0748477	-1.11704	1.30248e-06	-0.946544	-1.0504
107603830	rs960470	0.000138824	-0.164991	-0.132806	7.56996e-07	-0.253637	-0.183322	4.51683e-06	-0.386493	-0.366909
107604090	rs960471	0.00012169	-0.2362	-0.193331	6.64515e-07	-0.324816	-0.242443	3.97656e-06	-0.460168	-0.420626
107604277	rs840286	1.04529e-05	-1.63538	-1.24874	7.44354e-08	-1.5085	-1.24788	4.90738e-07	-1.73025	-1.2428
107608092	rs117362525	0.000161363	-1.21615e-10	-0.14735	1.09398e-06	-1.21615e-10	-0.0687384	8.76842e-06	-1.21615e-10	-0.0900551
107608835	rs76248766	6.73332e-05	-1.21615e-10	-1.02135	4.11826e-07	-1.21615e-10	-1.04572	3.16837e-06	-1.21615e-10	-1.10799
107609018	rs115277297	3.30197e-05	-1.7339	-2.04234e-10	2.07825e-07	-1.72962	-2.04234e-10	1.70836e-06	-1.72568	-2.04234e-10
107609481	rs709524	1.36462e-05	-1.68499	-0.932554	8.13329e-08	-1.6758	-0.991969	6.03288e-07	-1.7347	-1.03187
107609499	rs35723425	0.000629811	1.21441	-2.04234e-10	1.28797e-06	0.0945092	-2.04234e-10	3.27469e-06	-1.07499	-2.04234e-10
107609990	rs709523	1.47039e-05	-1.67483	-0.868065	8.68553e-08	-1.66854	-0.933538	6.3671e-07	-1.73474	-0.977915
107610302	rs76177252	5.35973e-05	-1.21615e-10	-1.24951	3.3592e-07	-1.21615e-10	-1.24945	2.79967e-06	-1.21615e-10	-1.23171
107610473	rs709522	1.35927e-05	-1.67089	-0.950585	8.14956e-08	-1.65757	-1.0082	5.945e-07	-1.73447	-1.04677
107611113	rs34206370	0.000292593	-0.916124	1.3639	1.55908e-06	-0.929866	1.2154	6.75542e-06	-1.28897	0.938097
107611114	rs185440148	0.000110422	-0.526693	-2.04234e-10	3.46046e-07	-1.21975	-2.04234e-10	4.74302e-06	-0.704538	-2.04234e-10
107611525	rs148098998	6.05318e-05	-1.12784	-2.04234e-10	3.32809e-07	-1.25875	-2.04234e-10	4.1085e-06	-0.848155	-2.04234e-10
107611941	rs709521	1.53169e-05	-1.65414	-0.847915	9.0075e-08	-1.64686	-0.918812	6.45709e-07	-1.73268	-0.965937
107612781	rs12633960	0.000482302	-0.17172	1.11928	2.63411e-06	-0.250175	1.06016	1.84581e-05	-0.168881	0.823172
107613567	rs114798211	4.23202e-05	-1.48574	-2.04234e-10	3.15597e-07	-1.31185	-2.04234e-10	2.75001e-06	-1.24961	-2.04234e-10
107613923	rs709520	1.43036e-05	-1.65755	-0.91295	8.4992e-08	-1.64619	-0.977567	6.11627e-07	-1.73271	-1.02014
107613942	rs193250873	7.02489e-05	-0.97896	-2.04234e-10	7.57031e-07	-0.436913	-2.04234e-10	3.97407e-06	-0.881422	-2.04234e-10
107614584	rs6778247	5.38576e-05	-1.24466	-2.04234e-10	3.89348e-07	-1.10184	-2.04234e-10	2.69237e-06	-1.27079	-2.04234e-10
107614911	rs78538631	0.000511824	-0.159311	1.16629	2.88147e-06	-0.238081	1.13782	1.93346e-05	-0.15646	0.857143
107615040	rs709519	0.000343023	-0.843655	1.45045	1.91854e-06	-0.828052	1.32105	7.49009e-06	-1.24721	0.999579
107617146	rs141305562	6.3751e-05	-1.07602	-2.04234e-10	6.65928e-07	-0.565135	-2.04234e-10	3.58389e-06	-0.984763	-2.04234e-10
107617229	rs840288	1.38905e-05	-1.66378	-0.936018	8.25543e-08	-1.6546	-0.998264	5.99161e-07	-1.73432	-1.03911
107617531	rs144971222	3.7016e-05	-1.61965	-2.04234e-10	2.06836e-07	-1.73439	-2.04234e-10	1.88757e-06	-1.62592	-2.04234e-10
107617663	rs709518	1.6083e-05	-1.63644	-0.8168	9.47185e-08	-1.62489	-0.890521	6.64986e-07	-1.72951	-0.939694
107618514	rs709517	1.6371e-05	-1.63148	-0.804016	9.63328e-08	-1.61964	-0.878867	6.73034e-07	-1.72831	-0.928861
107618914	rs697962	0.000353925	-0.857069	1.49515	1.86575e-06	-0.8713	1.3364	7.88893e-06	-1.24512	1.04936
107619385	rs709516	0.000229005	-0.841987	1.04473	1.22675e-06	-0.85634	0.902147	5.40817e-06	-1.23383	0.660533
107620120	rs115842358	3.31019e-05	-1.73141	-2.04234e-10	2.1353e-07	-1.70254	-2.04234e-10	1.71538e-06	-1.72158	-2.04234e-10
107620140	rs78002162	7.61711e-05	-1.21615e-10	-0.898023	4.83359e-07	-1.21615e-10	-0.885556	3.69945e-06	-1.21615e-10	-0.953027
107620659	rs709515	2.32136e-05	-1.05308	-1.03318	1.79886e-07	-0.78967	-1.08432	7.34072e-07	-1.45325	-1.11711
107620896	rs709514	1.67091e-05	-1.66153	-0.753524	9.84677e-08	-1.6439	-0.83269	6.99896e-07	-1.73222	-0.885813
107622059	rs77275934	0.000121378	-0.276455	-0.155643	6.59273e-07	-0.435652	-0.139527	5.81e-06	-0.269422	-0.232209
107622282	rs80066018	3.96144e-05	-1.55181	-2.04234e-10	2.52914e-07	-1.53327	-2.04234e-10	3.06547e-06	-1.14101	-2.04234e-10
107622656	rs117703233	8.99698e-05	-1.21615e-10	-0.731531	5.3161e-07	-1.21615e-10	-0.790407	4.58905e-06	-1.21615e-10	-0.73754
107623057	rs78727096	0.000128738	-0.241586	-0.131638	6.98015e-07	-0.402729	-0.115348	6.15761e-06	-0.234469	-0.209055
107623247	rs118034417	5.3583e-05	-1.21615e-10	-1.24977	3.38253e-07	-1.21615e-10	-1.24252	2.7593e-06	-1.21615e-10	-1.24624
107624530	rs4247450	2.26447e-05	-1.04164	-1.06944	1.7869e-07	-0.764863	-1.1158	7.16628e-07	-1.44928	-1.14513
107625207	rs11707678	1.41378e-05	-1.66172	-0.920429	8.45362e-08	-1.64485	-0.984287	6.07901e-07	-1.73265	-1.02631
107625828	rs116619977	3.30036e-05	-1.73439	-2.04234e-10	2.07779e-07	-1.72984	-2.04234e-10	1.70343e-06	-1.72857	-2.04234e-10
107626267	rs114304068	3.85491e-05	-1.57907	-2.04234e-10	3.81687e-07	-1.12172	-2.04234e-10	2.02879e-06	-1.55377	-2.04234e-10
107626777	rs1700452	1.59803e-05	-1.63883	-0.820817	9.49498e-08	-1.61879	-0.894179	6.64569e-07	-1.72674	-0.943092
107626808	rs1432595	1.53081e-05	-1.65281	-0.849806	9.10645e-08	-1.63422	-0.920528	6.4616e-07	-1.73039	-0.967526
107627300	rs76298899	4.2189e-05	-1.48885	-2.04234e-10	2.11607e-07	-1.71158	-2.04234e-10	3.25386e-06	-1.08137	-2.04234e-10
107627378	rs1437235	1.57947e-05	-1.64828	-0.823056	9.22331e-08	-1.6292	-0.912799	6.44593e-07	-1.7293	-0.971051
107627532	rs1437234	1.57277e-05	-1.65281	-0.82277	9.33298e-08	-1.63422	-0.895957	6.6105e-07	-1.73039	-0.944743
107627569	rs1437233	1.4869e-05	-1.64626	-0.885466	8.87795e-08	-1.62736	-0.952805	6.28847e-07	-1.72773	-0.997349
107627644	rs1437232	1.57992e-05	-1.64828	-0.82277	9.37997e-08	-1.6292	-0.895957	6.61776e-07	-1.7293	-0.944743
107628176	rs3910485	1.20336e-05	-1.5332	-1.2101	1.4326e-07	-0.956185	-1.14547	5.43846e-07	-1.73309	-1.13722
107628504	rs1653905	0.000337419	-0.743624	1.33395	1.79975e-06	-0.725303	1.15439	7.7681e-06	-1.134	0.922816
107628526	rs1653906	1.67449e-05	-1.62989	-0.783022	9.70559e-08	-1.60587	-0.885162	6.744e-07	-1.72483	-0.930314
107629427	rs1700456	1.61582e-05	-1.61837	-0.830212	9.47518e-08	-1.58833	-0.926725	6.50929e-07	-1.72143	-0.969138
107629549	rs1653907	1.63122e-05	-1.61297	-0.826118	9.56692e-08	-1.58229	-0.923132	6.54334e-07	-1.71956	-0.965788
107629975	rs4974375	1.57323e-05	-1.66236	-0.812929	9.11579e-08	-1.64219	-0.911538	6.5278e-07	-1.73276	-0.954971
107629982	rs4974374	1.56567e-05	-1.64818	-0.831933	9.14734e-08	-1.62203	-0.928235	6.44421e-07	-1.73007	-0.970545
107630178	rs1700457	1.74769e-05	-1.62288	-0.747249	1.00384e-07	-1.60087	-0.856438	6.9274e-07	-1.72307	-0.905245
107630289	rs1347651	1.71998e-05	-1.62279	-0.763315	9.92024e-08	-1.60143	-0.867721	6.85675e-07	-1.72459	-0.913975
107630310	rs1370283	1.7385e-05	-1.61208	-0.763315	1.00366e-07	-1.58977	-0.867721	6.88012e-07	-1.72119	-0.913975
107630420	rs1368255	1.73313e-05	-1.6175	-0.760996	9.9982e-08	-1.59566	-0.865665	6.88126e-07	-1.72295	-0.912048
107631033	rs80312787	5.61798e-05	-1.21615e-10	-1.20245	3.57401e-07	-1.21615e-10	-1.18746	2.99537e-06	-1.21615e-10	-1.16414
107631733	rs75172902	0.000111217	-0.873148	0.353626	7.59392e-07	-0.618399	0.184599	2.54335e-06	-1.52391	0.196176
107632378	rs12630342	2.02399e-05	-1.61825	-0.605107	1.28194e-07	-1.4794	-0.733368	7.9465e-07	-1.72376	-0.76731
107632393	rs858825	2.19584e-05	-1.62686	-0.515001	1.36286e-07	-1.49915	-0.652412	8.62777e-07	-1.71985	-0.688961
107633477	rs844473	1.8862e-05	-1.64832	-0.64553	1.16061e-07	-1.54272	-0.769479	7.75762e-07	-1.71293	-0.802192
107633797	rs709439	0.000384778	-0.670205	1.39187	2.78901e-06	-0.365974	1.2331	7.04178e-06	-1.41818	1.10882
107634759	rs116187795	3.35553e-05	-1.71781	-2.04234e-10	2.20288e-07	-1.67138	-2.04234e-10	1.69597e-06	-1.73296	-2.04234e-10
107634915	rs697954	2.20726e-05	-1.63916	-0.497506	1.34228e-07	-1.53015	-0.636628	8.79905e-07	-1.71549	-0.673665
107634956	rs709437	0.000398216	-0.686292	1.44228	2.95739e-06	-0.384224	1.30997	7.25104e-06	-1.42692	1.14685
107635062	rs77232887	3.30205e-05	-1.73388	-2.04234e-10	2.27211e-07	-1.64044	-2.04234e-10	1.69421e-06	-1.734	-2.04234e-10
107635275	rs697952	0.000370326	-0.686979	1.37036	2.70211e-06	-0.38783	1.2233	6.63921e-06	-1.43395	1.06573
107635650	rs3866221	0.000355676	-0.718783	1.3618	2.58474e-06	-0.423922	1.21499	6.47545e-06	-1.45087	1.05768
107637010	rs77742462	5.58556e-05	-1.20824	-2.04234e-10	4.18476e-07	-1.0297	-2.04234e-10	2.00314e-06	-1.5665	-2.04234e-10
107637166	rs840425	2.06453e-05	-1.63168	-0.571839	1.27624e-07	-1.51368	-0.703548	8.22493e-07	-1.71815	-0.738473
107637425	rs76790366	4.52317e-05	-1.41921	-2.04234e-10	2.2364e-07	-1.65628	-2.04234e-10	3.75481e-06	-0.938176	-2.04234e-10
107637462	rs561644885	0.000258511	0.323932	-2.04234e-10	6.76799e-07	-0.548943	-2.04234e-10	1.57246e-05	0.494012	-2.04234e-10
107637500	rs840424	2.14379e-05	-1.65359	-0.512253	1.29651e-07	-1.55154	-0.649934	8.75029e-07	-1.70815	-0.68656
107637856	rs858823	2.13555e-05	-1.6547	-0.515001	1.2854e-07	-1.55767	-0.652412	8.76457e-07	-1.70412	-0.688961
107638405	rs840423	2.00138e-05	-1.6659	-0.568686	1.21014e-07	-1.5697	-0.700718	8.43439e-07	-1.69575	-0.735734
107639271	rs861452	2.07223e-05	-1.6827	-0.517098	1.2109e-07	-1.59687	-0.672907	9.04023e-07	-1.68642	-0.675689
107640405	rs709513	2.13617e-05	-1.53567	-0.633732	1.2306e-07	-1.47781	-0.775831	7.77537e-07	-1.73448	-0.778351
107640533	rs13086279	0.000428816	-0.412911	1.24293	2.48795e-06	-0.346654	1.09955	6.7806e-06	-1.29318	0.946035
107641162	rs78815027	7.62699e-05	-1.21615e-10	-0.896727	4.90695e-07	-1.21615e-10	-0.870495	4.09149e-06	-1.21615e-10	-0.852304
107641224	rs709511	1.88193e-05	-1.69955	-0.596568	1.10125e-07	-1.62534	-0.739368	8.52281e-07	-1.66695	-0.754096
107642594	rs190419229	3.33575e-05	-1.72372	-2.04234e-10	2.17658e-07	-1.68339	-2.04234e-10	1.70068e-06	-1.73019	-2.04234e-10
107642870	rs36113367	0.000453227	-0.377433	1.26282	2.62185e-06	-0.288487	1.09381	6.84554e-06	-1.29337	0.955759
107643732	rs12634720	0.000119971	-0.532075	0.0883197	8.52398e-07	-0.49946	0.181197	5.74301e-06	-0.539353	0.0261252
107643800	rs34520051	5.41123e-05	-1.23994	-2.04234e-10	4.86194e-07	-0.879709	-2.04234e-10	2.48387e-06	-1.35139	-2.04234e-10
107643812	rs709510	0.000264279	0.085934	0.260064	3.30465e-06	0.722393	0.314376	3.85849e-06	-0.933996	0.0230585
107644417	rs7645949	4.7212e-05	-1.37636	-2.04234e-10	4.78045e-07	-0.896612	-2.04234e-10	2.27103e-06	-1.44098	-2.04234e-10
107645116	rs9831003	3.68058e-05	-1.16491	-0.460442	2.84268e-07	-1.00364	-0.412756	9.81057e-07	-1.67857	-0.601768
107645193	rs9868359	6.40208e-05	-0.472142	-0.599654	8.44177e-07	0.217257	-0.545211	1.14156e-06	-1.39127	-0.737545
107645774	rs10933925	1.83771e-05	-1.2887	-1.0312	1.11272e-07	-1.38282	-0.971522	6.7948e-07	-1.58457	-1.06307
107645827	rs1437240	6.09606e-05	-0.472142	-0.648635	7.9968e-07	0.217257	-0.599362	1.09796e-06	-1.39127	-0.776489
107645999	rs13322639	3.38623e-05	-1.15133	-0.557375	2.62857e-07	-0.978802	-0.515906	9.11941e-07	-1.66883	-0.684565
107646145	rs76288446	6.19345e-05	-1.21615e-10	-1.10493	3.84039e-07	-1.21615e-10	-1.11557	3.18279e-06	-1.21615e-10	-1.10345
107646310	rs35654296	6.43758e-05	-1.06627	-2.04234e-10	7.38647e-07	-0.461497	-2.04234e-10	3.17285e-06	-1.10658	-2.04234e-10
107646381	rs79705010	6.72132e-05	-1.21615e-10	-1.02314	4.20683e-07	-1.21615e-10	-1.02444	3.55301e-06	-1.21615e-10	-0.993417
107646728	rs4855779	1.71905e-05	-1.26367	-1.12298	1.11772e-07	-1.21632	-1.13354	5.86999e-07	-1.61272	-1.18123
107646807	rs9837335	5.96531e-05	-0.362322	-0.780138	4.7439e-07	-0.13657	-0.767717	9.65308e-07	-1.36627	-0.930253
107646869	rs115077636	4.36749e-05	-1.45423	-2.04234e-10	3.46091e-07	-1.21962	-2.04234e-10	1.85057e-06	-1.64572	-2.04234e-10
107646895	rs9861097	5.91613e-05	-0.400475	-0.750263	4.40585e-07	-0.303108	-0.675106	1.02596e-06	-1.37061	-0.864978
107646959	rs62262295	3.33376e-05	-1.72432	-2.04234e-10	2.08382e-07	-1.72694	-2.04234e-10	1.69324e-06	-1.73457	-2.04234e-10
107648967	rs72946504	4.42273e-05	-1.44166	-2.04234e-10	3.3378e-07	-1.25584	-2.04234e-10	1.87337e-06	-1.63347	-2.04234e-10
107649477	rs34113315	1.17714e-05	-1.70033	-1.065	9.24935e-08	-1.52146	-1.01772	6.28708e-07	-1.62049	-1.10481
107649493	rs35355004	1.18219e-05	-1.69605	-1.065	9.34668e-08	-1.51099	-1.01772	6.33565e-07	-1.61279	-1.10481
107649599	rs1370286	5.34384e-05	-0.435692	-0.816785	3.97379e-07	-0.341847	-0.73958	9.52957e-07	-1.38186	-0.927538
107649723	rs1347652	4.27191e-05	-0.247038	-1.22932	4.47654e-07	0.267637	-1.22993	9.97947e-07	-1.01557	-1.2477
107650548	rs2163723	1.50742e-05	-1.26955	-1.24847	1.60882e-07	-0.736177	-1.24947	5.7434e-07	-1.56798	-1.24777
107650668	rs6799066	1.22354e-05	-1.47776	-1.24891	1.10881e-07	-1.11036	-1.2475	5.23803e-07	-1.67052	-1.23733
107650833	rs6799193	1.61663e-05	-1.20026	-1.24781	1.78103e-07	-0.635784	-1.24817	5.997e-07	-1.52553	-1.24701
107651213	rs75620952	1.52757e-05	-1.65827	-0.846474	9.46818e-08	-1.72951	-0.78629	6.89052e-07	-1.72926	-0.904387
107652349	rs11918812	4.78419e-05	-1.3631	-2.04234e-10	3.6856e-07	-1.15671	-2.04234e-10	1.96569e-06	-1.58537	-2.04234e-10
107652379	rs6800099	1.49808e-05	-1.27712	-1.24711	1.68026e-07	-0.693531	-1.24866	5.74305e-07	-1.56689	-1.24892
107652584	rs1437239	1.52138e-05	-1.2609	-1.2479	1.66102e-07	-0.704561	-1.24916	5.83009e-07	-1.55241	-1.24836
107652635	rs1437238	1.64667e-05	-1.18257	-1.2471	1.83182e-07	-0.607183	-1.24865	6.06624e-07	-1.51213	-1.24893
107652672	rs1437237	1.56955e-05	-1.2293	-1.24833	1.71146e-07	-0.674409	-1.24939	5.89692e-07	-1.54143	-1.24794
107653101	rs6803097	2.67518e-05	-1.36643	-0.577975	2.2108e-07	-1.14729	-0.520501	8.59748e-07	-1.70769	-0.704643
107653333	rs6790611	4.91145e-05	-1.33685	-2.04234e-10	3.80784e-07	-1.12408	-2.04234e-10	1.99901e-06	-1.56856	-2.04234e-10
107653460	rs58488421	3.33341e-05	-1.72442	-2.04234e-10	2.13283e-07	-1.7037	-2.04234e-10	1.78777e-06	-1.68024	-2.04234e-10
107653839	rs62262296	3.30678e-05	-1.73245	-2.04234e-10	2.24912e-07	-1.65061	-2.04234e-10	1.75533e-06	-1.69855	-2.04234e-10
107654012	rs34846285	1.38986e-05	-1.36654	-1.23267	7.81846e-08	-1.47012	-1.23712	4.88257e-07	-1.72834	-1.24978
107654051	rs34301746	5.11194e-05	-1.29684	-2.04234e-10	4.24316e-07	-1.01584	-2.04234e-10	2.55822e-06	-1.3219	-2.04234e-10
107654101	rs10933926	1.52234e-05	-1.2609	-1.24727	1.66166e-07	-0.704561	-1.24877	5.82738e-07	-1.55241	-1.24882
107654556	rs12638978	1.52183e-05	-1.2609	-1.24761	1.66131e-07	-0.704561	-1.24898	5.8287e-07	-1.55241	-1.24859
107654661	rs17228803	2.55977e-05	-1.39432	-0.594182	2.13406e-07	-1.18071	-0.522409	8.38797e-07	-1.71307	-0.72393
107654969	rs76734039	3.89021e-05	-1.56996	-2.04234e-10	3.06956e-07	-1.33961	-2.04234e-10	1.9149e-06	-1.61155	-2.04234e-10
107655280	rs115009954	3.37719e-05	-1.71138	-2.04234e-10	2.16671e-07	-1.68794	-2.04234e-10	1.69755e-06	-1.73202	-2.04234e-10
107655546	rs6773152	4.3985e-05	-1.44716	-2.04234e-10	3.31442e-07	-1.26287	-2.04234e-10	1.86735e-06	-1.63669	-2.04234e-10
107655823	rs16854040	4.39733e-05	-1.44742	-2.04234e-10	3.31328e-07	-1.26321	-2.04234e-10	1.86706e-06	-1.63685	-2.04234e-10
107655906	rs60378907	5.01659e-05	-1.31567	-2.04234e-10	3.73889e-07	-1.14236	-2.04234e-10	1.98503e-06	-1.57558	-2.04234e-10
107655945	rs79935078	0.000131131	-0.354811	-2.04234e-10	3.82937e-07	-1.11845	-2.04234e-10	3.55556e-06	-0.9927	-2.04234e-10
107658077	rs1437236	1.99017e-05	-1.66424	-0.575958	1.7001e-07	-1.4346	-0.495861	1.02757e-06	-1.57037	-0.663647
107658968	rs114870536	3.88302e-05	-1.57181	-2.04234e-10	2.64168e-07	-1.48973	-2.04234e-10	1.91158e-06	-1.61328	-2.04234e-10
107660171	rs113095953	4.10522e-05	-1.51616	-2.04234e-10	2.99299e-07	-1.36487	-2.04234e-10	1.96595e-06	-1.58524	-2.04234e-10
107661065	rs147365801	0.000352328	-1.21615e-10	0.633556	2.17256e-06	-1.21615e-10	0.617345	2.17539e-05	-1.21615e-10	0.818579
107661284	rs1370285	3.25036e-05	-1.72359	-0.0260636	2.44434e-07	-1.63876	0.0713914	1.64482e-06	-1.61836	-0.145227
107661419	rs1370284	3.14902e-05	-1.727	-0.0543291	2.4013e-07	-1.64935	0.0642148	1.59504e-06	-1.63005	-0.164265
107661851	rs79080871	3.41796e-05	-1.69938	-2.04234e-10	2.08588e-07	-1.72595	-2.04234e-10	1.77429e-06	-1.68781	-2.04234e-10
107661951	rs4855614	1.53123e-05	-1.27573	-1.22661	1.62754e-07	-0.738482	-1.23559	5.80081e-07	-1.56013	-1.24567
107662050	rs4855780	3.84727e-05	-1.40422	-0.176839	3.13826e-07	-1.19528	-0.122195	1.19781e-06	-1.71719	-0.363528
107662734	rs7625167	2.51163e-05	-1.51106	-0.496429	1.86391e-07	-1.3938	-0.444671	8.77423e-07	-1.72395	-0.668033
107662893	rs75790969	5.30439e-05	-1.25989	-2.04234e-10	4.18537e-07	-1.02955	-2.04234e-10	2.10349e-06	-1.51762	-2.04234e-10
107663201	rs4974372	2.58519e-05	-1.51106	-0.467561	1.88745e-07	-1.3938	-0.432124	9.057e-07	-1.72395	-0.636314
107663752	rs199546036	3.4065e-05	-1.70274	-2.04234e-10	2.08965e-07	-1.72415	-2.04234e-10	1.76742e-06	-1.69169	-2.04234e-10
107663835	rs6437758	1.4813e-05	-1.30784	-1.22766	1.55065e-07	-0.786063	-1.23641	5.68585e-07	-1.57971	-1.24611
107664279	rs78585103	4.33378e-05	-1.46198	-2.04234e-10	2.26335e-07	-1.6443	-2.04234e-10	2.20625e-06	-1.46992	-2.04234e-10
107664331	rs6785736	2.55316e-05	-1.51848	-0.47261	1.86058e-07	-1.40297	-0.437287	9.00233e-07	-1.72553	-0.640785
107665240	rs72946516	5.16705e-05	-1.28612	-2.04234e-10	4.05337e-07	-1.0616	-2.04234e-10	2.06675e-06	-1.53523	-2.04234e-10
107665390	rs7634272	3.91306e-05	-1.42191	-0.142188	3.17881e-07	-1.21796	-0.0866789	1.23136e-06	-1.72108	-0.33201
107665412	rs115362477	0.000138891	-0.297318	-2.04234e-10	4.24109e-07	-1.01633	-2.04234e-10	7.97019e-06	-0.185504	-2.04234e-10
107665491	rs7612434	5.08309e-05	-1.3025	-2.04234e-10	3.9727e-07	-1.0817	-2.04234e-10	2.0444e-06	-1.54611	-2.04234e-10
107665634	rs2895338	5.42677e-05	-1.23708	-2.04234e-10	4.3031e-07	-1.00181	-2.04234e-10	2.13637e-06	-1.5021	-2.04234e-10
107665719	rs4519696	1.49629e-05	-1.29727	-1.22817	1.57462e-07	-0.77033	-1.2368	5.72117e-07	-1.57331	-1.24631
107665783	rs9826639	3.90318e-05	-1.43058	-0.13605	3.16338e-07	-1.22912	-0.080389	1.23607e-06	-1.72285	-0.326421
107666995	rs55748569	3.43437e-05	-1.69459	-2.04234e-10	2.50456e-07	-1.54303	-2.04234e-10	1.69292e-06	-1.73476	-2.04234e-10
107667120	rs114651875	3.8761e-05	-1.57359	-2.04234e-10	2.06968e-07	-1.73375	-2.04234e-10	1.85344e-06	-1.64417	-2.04234e-10
107667385	rs11920000	4.67806e-05	-1.38554	-2.04234e-10	3.58361e-07	-1.18478	-2.04234e-10	1.93817e-06	-1.59947	-2.04234e-10
107667791	rs111859571	4.29161e-05	-1.47176	-2.04234e-10	3.16899e-07	-1.30773	-2.04234e-10	2.04021e-06	-1.54816	-2.04234e-10
107667951	rs6774951	4.23587e-05	-1.43913	-0.0457054	3.43197e-07	-1.24015	0.0121417	1.34006e-06	-1.72449	-0.244002
107669035	rs13078925	4.22071e-05	-1.43058	-0.0578354	3.42723e-07	-1.22912	-0.000277014	1.32747e-06	-1.72285	-0.255086
107670166	rs10511267	5.17974e-05	-1.28367	-2.04234e-10	4.06556e-07	-1.0586	-2.04234e-10	2.07014e-06	-1.5336	-2.04234e-10
107670185	rs1370281	2.7795e-05	-1.51848	-0.387671	2.02929e-07	-1.40297	-0.350488	9.70776e-07	-1.72553	-0.565342
107670358	rs1370280	1.50261e-05	-1.28656	-1.23466	1.59197e-07	-0.75447	-1.2417	5.74562e-07	-1.56678	-1.24858
107670369	rs72946523	5.08825e-05	-1.30149	-2.04234e-10	3.97765e-07	-1.08045	-2.04234e-10	2.04577e-06	-1.54544	-2.04234e-10
107670620	rs34647537	2.61876e-05	-1.53294	-0.432779	1.90338e-07	-1.42094	-0.396572	9.29992e-07	-1.72832	-0.605469
107670878	rs73853010	4.7676e-05	-1.36658	-2.04234e-10	3.81789e-07	-1.12145	-2.04234e-10	2.48132e-06	-1.35242	-2.04234e-10
107671109	rs114248343	5.085e-05	-1.30212	-2.04234e-10	4.07467e-07	-1.05636	-2.04234e-10	4.11204e-06	-0.847292	-2.04234e-10
107671154	rs58107952	5.08825e-05	-1.30149	-2.04234e-10	3.97765e-07	-1.08045	-2.04234e-10	2.04577e-06	-1.54544	-2.04234e-10
107671354	rs62262301	4.31555e-05	-1.43913	-0.0270681	3.49808e-07	-1.24015	0.0312197	1.36309e-06	-1.72449	-0.226962
107671598	rs62262302	3.31841e-05	-1.72894	-2.04234e-10	2.20554e-07	-1.67018	-2.04234e-10	1.77774e-06	-1.68587	-2.04234e-10
107671737	rs13092316	2.88911e-05	-1.61954	-0.247925	2.57246e-07	-1.36244	-0.153844	1.48314e-06	-1.50388	-0.363168
107671812	rs10933927	1.49119e-05	-1.29727	-1.23158	1.57051e-07	-0.77033	-1.23942	5.71382e-07	-1.57331	-1.2476
107671945	rs10933928	2.99164e-05	-1.61024	-0.222355	2.62464e-07	-1.35702	-0.139181	1.52484e-06	-1.4935	-0.345828
107673558	rs1370279	4.09185e-05	-1.47929	-0.0401359	3.26677e-07	-1.29078	0.0134354	1.34898e-06	-1.72998	-0.231886
107673643	rs117619053	5.49534e-05	-1.21615e-10	-1.22452	3.36643e-07	-1.21615e-10	-1.24729	2.77257e-06	-1.21615e-10	-1.24144
107674251	rs147673991	3.70189e-05	-1.61958	-2.04234e-10	2.43838e-07	-1.56981	-2.04234e-10	1.83601e-06	-1.65362	-2.04234e-10
107674451	rs75601316	5.91018e-05	-1.15174	-2.04234e-10	4.76916e-07	-0.898978	-2.04234e-10	2.26714e-06	-1.44269	-2.04234e-10
107675460	rs9831459	4.76453e-05	-1.70629	0.339065	3.63556e-07	-1.6034	0.433014	2.45e-06	-1.5873	0.22217
107675862	rs111285832	6.01808e-05	-1.13365	-2.04234e-10	4.46529e-07	-0.964813	-2.04234e-10	2.27011e-06	-1.44139	-2.04234e-10
107676074	rs934677	3.07393e-05	-1.60737	-0.198089	2.73635e-07	-1.32615	-0.12837	1.5797e-06	-1.48794	-0.316032
107676333	rs2399218	3.18794e-05	-1.60737	-0.161672	2.78406e-07	-1.32615	-0.111082	1.6231e-06	-1.48794	-0.288934
107676808	rs13090662	3.14529e-05	-1.61567	-0.166843	2.72823e-07	-1.34112	-0.116372	1.59659e-06	-1.49955	-0.293793
107676849	rs145495207	6.09339e-05	-1.21615e-10	-1.12122	3.57404e-07	-1.21615e-10	-1.18745	2.99254e-06	-1.21615e-10	-1.16509
107676972	rs112996921	6.06154e-05	-1.12646	-2.04234e-10	4.5018e-07	-0.95667	-2.04234e-10	2.28156e-06	-1.43635	-2.04234e-10
107677801	rs75972094	4.29161e-05	-1.47176	-2.04234e-10	3.16899e-07	-1.30773	-2.04234e-10	2.04021e-06	-1.54816	-2.04234e-10
107678364	rs113508240	3.47672e-05	-1.68233	-2.04234e-10	2.15873e-07	-1.69163	-2.04234e-10	1.76548e-06	-1.69279	-2.04234e-10
107678501	rs934676	3.25186e-05	-1.60737	-0.14182	2.84118e-07	-1.32615	-0.0907763	1.65367e-06	-1.48794	-0.270274
107678587	rs7636577	2.66243e-05	-1.66653	-0.282648	1.84472e-07	-1.5683	-0.280519	1.06383e-06	-1.7225	-0.476842
107678614	rs934675	1.32697e-05	-1.40956	-1.23597	1.38418e-07	-0.893384	-1.24266	5.27631e-07	-1.65164	-1.24893
107678653	rs7614471	2.65529e-05	-1.66653	-0.285335	1.83976e-07	-1.5683	-0.28321	1.06128e-06	-1.7225	-0.479244
107678876	rs7638958	6.1184e-05	-1.11712	-2.04234e-10	3.93417e-07	-1.09145	-2.04234e-10	2.40522e-06	-1.38357	-2.04234e-10
107678877	rs934674	3.30984e-05	-1.59921	-0.132307	2.9109e-07	-1.31164	-0.0810467	1.6875e-06	-1.47663	-0.261328
107679318	rs77040300	6.18388e-05	-1.10647	-2.04234e-10	3.97715e-07	-1.08058	-2.04234e-10	2.42464e-06	-1.37553	-2.04234e-10
107679324	rs9814498	1.38618e-05	-1.36714	-1.23472	1.5026e-07	-0.812197	-1.24176	5.45926e-07	-1.61789	-1.2486
107679947	rs140673001	7.0568e-05	-1.21615e-10	-0.974429	5.0104e-07	-1.21615e-10	-0.849632	3.35936e-06	-1.21615e-10	-1.04946
107680185	rs9288859	1.43099e-05	-1.33329	-1.23676	1.5544e-07	-0.776831	-1.24323	5.53659e-07	-1.6033	-1.24912
107680573	rs56720779	6.22749e-05	-1.09945	-2.04234e-10	4.00577e-07	-1.07341	-2.04234e-10	2.43756e-06	-1.37021	-2.04234e-10
107680908	rs7650758	4.18215e-05	-1.41101	-0.0865877	3.95028e-07	-1.05306	-0.0343014	2.22501e-06	-1.24315	-0.218302
107681007	rs4431105	1.53229e-05	-1.26197	-1.23968	1.70151e-07	-0.684386	-1.24525	5.72433e-07	-1.56942	-1.24965
107681500	rs4974387	4.29333e-05	-1.52446	0.0530977	3.23209e-07	-1.35102	0.0630046	1.45443e-06	-1.73428	-0.152322
107682269	rs7632266	4.1662e-05	-1.40465	-0.0967693	3.94557e-07	-1.04384	-0.0447098	2.22111e-06	-1.23532	-0.227888
107682425	rs7610126	1.44354e-05	-1.32303	-1.23829	1.57748e-07	-0.76102	-1.2443	5.5676e-07	-1.5974	-1.24943
107682846	rs148909614	3.98468e-05	-1.54596	-2.04234e-10	2.34463e-07	-1.60902	-2.04234e-10	1.75324e-06	-1.69974	-2.04234e-10
107682964	rs6790356	2.61921e-05	-1.67457	-0.29098	1.80633e-07	-1.58099	-0.288861	1.05992e-06	-1.71873	-0.484288
107683422	rs11711293	4.13215e-05	-1.40465	-0.104975	3.9126e-07	-1.04384	-0.0530995	2.20402e-06	-1.23532	-0.235613
107683515	rs35400899	0.000227841	0.197645	-2.04234e-10	1.38664e-06	0.168325	-2.04234e-10	3.73922e-06	-0.942336	-2.04234e-10
107684192	rs1816592	2.66097e-05	-1.6784	-0.271335	1.8309e-07	-1.58715	-0.269194	1.08094e-06	-1.71666	-0.466725
107684469	rs6794289	2.58876e-05	-1.70591	-0.271335	1.75576e-07	-1.62905	-0.269194	1.10193e-06	-1.69743	-0.466725
107684667	rs12487898	4.52417e-05	-1.53854	0.119556	3.38963e-07	-1.37014	0.129712	1.5453e-06	-1.73474	-0.0912591
107684861	rs151154746	3.94382e-05	-1.55627	-2.04234e-10	2.32506e-07	-1.6174	-2.04234e-10	1.74562e-06	-1.7041	-2.04234e-10
107684880	rs697961	1.3547e-05	-1.39215	-1.23269	1.42174e-07	-0.869014	-1.24025	5.36471e-07	-1.63598	-1.24797
107685126	rs73198318	4.55694e-05	-1.41177	-2.04234e-10	2.87375e-07	-1.40553	-2.04234e-10	2.0127e-06	-1.56173	-2.04234e-10
107685225	rs9818009	5.09962e-05	-1.29925	-2.04234e-10	3.7e-07	-1.15281	-2.04234e-10	2.08049e-06	-1.52861	-2.04234e-10
107685268	rs13092082	4.25732e-05	-1.59174	0.111961	2.99297e-07	-1.43789	0.0730113	1.52072e-06	-1.73142	-0.110607
107685831	rs11707812	4.58138e-05	-1.35059	-0.0558277	4.45267e-07	-0.964781	-0.00286218	2.44723e-06	-1.17693	-0.189324
107686035	rs28645318	3.99683e-05	-1.54292	-2.04234e-10	2.8974e-07	-1.39733	-2.04234e-10	1.81757e-06	-1.66371	-2.04234e-10
107686360	rs78863497	5.23725e-05	-1.27262	-2.04234e-10	3.81544e-07	-1.12209	-2.04234e-10	2.11922e-06	-1.51016	-2.04234e-10
107686420	rs709506	2.87793e-05	-1.67497	-0.196375	1.99222e-07	-1.56293	-0.20897	1.14769e-06	-1.72112	-0.402333
107687197	rs13081628	4.68515e-05	-1.31496	-0.0690616	4.61861e-07	-0.914666	-0.0163872	2.52252e-06	-1.13416	-0.201794
107687238	rs75748349	3.41504e-05	-1.70023	-2.04234e-10	2.08679e-07	-1.72552	-2.04234e-10	1.77254e-06	-1.6888	-2.04234e-10
107687290	rs6779687	4.32166e-05	-1.46478	-2.04234e-10	3.16524e-07	-1.30892	-2.04234e-10	2.06129e-06	-1.53788	-2.04234e-10
107687406	rs57999941	4.79444e-05	-1.54126	0.180299	3.60484e-07	-1.35217	0.173297	1.62779e-06	-1.73455	-0.0394364
107687579	rs2163726	4.73162e-05	-1.53433	0.160178	3.56772e-07	-1.34244	0.153226	1.59842e-06	-1.73425	-0.0579414
107688039	rs2163727	0.000101034	-1.21615e-10	-0.615552	5.61913e-07	-1.21615e-10	-0.734971	3.89336e-06	-1.21615e-10	-0.901941
107688341	rs697960	1.50045e-05	-1.31877	-1.20389	1.67664e-07	-0.724041	-1.22031	5.70934e-07	-1.58758	-1.23411
107688670	rs6807905	3.92898e-05	-1.56004	-2.04234e-10	3.1141e-07	-1.32521	-2.04234e-10	2.09708e-06	-1.52066	-2.04234e-10
107688718	rs709505	4.94452e-05	-1.65453	0.324391	3.96565e-07	-1.47743	0.393951	2.59955e-06	-1.50536	0.199482
107689210	rs11708384	4.92477e-05	-1.54807	0.21393	3.69221e-07	-1.36177	0.206846	1.67867e-06	-1.73473	-0.00848159
107689500	rs9877892	6.20051e-05	-1.10379	-2.04234e-10	4.40551e-07	-0.97829	-2.04234e-10	2.32398e-06	-1.41793	-2.04234e-10
107689544	rs9877634	6.1932e-05	-1.10497	-2.04234e-10	4.39982e-07	-0.979583	-2.04234e-10	2.32204e-06	-1.41877	-2.04234e-10
107689755	rs709504	4.76842e-05	-1.59282	0.226415	4.26985e-07	-1.30337	0.293798	2.40232e-06	-1.49031	0.105536
107690280	rs709503	1.27561e-05	-1.43964	-1.24536	1.30438e-07	-0.95559	-1.23983	5.31913e-07	-1.64404	-1.24845
107690800	rs709502	1.11372e-05	-1.6039	-1.21681	9.74449e-08	-1.27024	-1.21679	5.01203e-07	-1.71743	-1.23452
107690962	rs77497232	4.3481e-05	-1.45868	-2.04234e-10	3.35146e-07	-1.25175	-2.04234e-10	2.08992e-06	-1.52409	-2.04234e-10
107691697	rs840281	2.64924e-05	-1.73248	-0.221667	2.48777e-07	-1.63092	0.0811569	1.29602e-06	-1.73159	-0.270328
107692078	rs55887743	2.58429e-05	-1.5543	-0.424673	2.44601e-07	-1.38919	-0.177499	1.03585e-06	-1.71967	-0.506313
107692467	rs709500	2.22369e-05	-1.73206	-0.397189	1.93077e-07	-1.68715	-0.116081	1.10492e-06	-1.7333	-0.428138
107692697	rs113778880	4.14677e-05	-0.477788	-1.0283	2.43124e-07	-0.423739	-1.149	1.83964e-06	-0.595848	-1.0558
107693015	rs709499	2.02179e-05	-1.73142	-0.493014	1.73968e-07	-1.68965	-0.2178	1.00127e-06	-1.73282	-0.527123
107693136	rs840282	2.0299e-05	-1.73206	-0.48837	1.75352e-07	-1.68715	-0.212378	1.00534e-06	-1.7333	-0.522585
107694834	rs709498	1.40451e-05	-1.42844	-1.16029	1.55754e-07	-0.857787	-1.16025	5.54587e-07	-1.6591	-1.19164
107694945	rs709497	1.37566e-05	-1.4487	-1.16079	1.50449e-07	-0.891941	-1.16075	5.47168e-07	-1.67217	-1.19204
107695088	rs78541174	4.79754e-05	-1.36032	-2.04234e-10	2.20592e-07	-1.67	-2.04234e-10	3.23755e-06	-1.08639	-2.04234e-10
107695487	rs76517697	5.25524e-05	-1.26919	-2.04234e-10	4.21234e-07	-1.02313	-2.04234e-10	2.66264e-06	-1.28189	-2.04234e-10
107695503	rs17826288	2.23784e-05	-1.53125	-0.591664	2.06374e-07	-1.37342	-0.363208	8.87949e-07	-1.71327	-0.666779
107696287	rs145647670	5.04863e-05	-1.3093	-2.04234e-10	2.40256e-07	-1.58461	-2.04234e-10	3.55039e-06	-0.994155	-2.04234e-10
107696703	rs117086445	6.29554e-05	-1.21615e-10	-1.08858	4.61926e-07	-1.21615e-10	-0.930912	3.02179e-06	-1.21615e-10	-1.15536
107696967	rs111226225	0.000164604	-0.127465	-2.04234e-10	1.88444e-06	0.475069	-2.04234e-10	7.79489e-06	-0.207744	-2.04234e-10
107697156	rs12486547	2.01126e-05	-1.55544	-0.674216	1.71481e-07	-1.44164	-0.480203	8.15164e-07	-1.71615	-0.749426
107697427	rs709496	9.89517e-06	-1.705	-1.23396	7.49014e-08	-1.5608	-1.18935	4.99778e-07	-1.72115	-1.23365
107697531	rs78338714	1.14475e-05	-1.54908	-1.24415	7.9028e-08	-1.45092	-1.24559	5.52505e-07	-1.60522	-1.24929
107697666	rs709494	1.02241e-05	-1.6902	-1.21606	8.10657e-08	-1.49919	-1.17186	5.01547e-07	-1.73423	-1.21704
107698638	rs9822449	3.43792e-05	-1.69355	-2.04234e-10	4.95602e-07	-0.860543	-2.04234e-10	1.70435e-06	-1.72803	-2.04234e-10
107698868	rs11709371	9.89779e-06	-1.70637	-1.23233	7.5352e-08	-1.55795	-1.1862	5.00516e-07	-1.72132	-1.232
107698943	rs709490	9.91651e-06	-1.71033	-1.22648	7.49523e-08	-1.57404	-1.17542	5.05604e-07	-1.71711	-1.22611
107699360	rs1653902	1.21603e-05	-1.56695	-1.16588	1.07874e-07	-1.21389	-1.17146	5.23246e-07	-1.71293	-1.19599
107699938	rs78955471	3.33232e-05	-1.72475	-2.04234e-10	2.07404e-07	-1.73165	-2.04234e-10	1.85987e-06	-1.6407	-2.04234e-10
107700952	rs709488	1.02029e-05	-1.69463	-1.2137	7.9937e-08	-1.53137	-1.15371	5.07351e-07	-1.72652	-1.21324
107701048	rs709487	1.01197e-05	-1.70086	-1.21566	7.85464e-08	-1.54571	-1.15692	5.07977e-07	-1.72332	-1.21521
107701306	rs709486	1.01629e-05	-1.70057	-1.21169	7.9614e-08	-1.53869	-1.15044	5.10886e-07	-1.72161	-1.21122
107701342	rs709485	9.99939e-06	-1.71008	-1.2184	7.64996e-08	-1.56755	-1.16148	5.10806e-07	-1.715	-1.21797
107701505	rs709484	9.97462e-06	-1.71256	-1.2184	7.59996e-08	-1.57411	-1.16148	5.12004e-07	-1.71266	-1.21797
107701816	rs145857266	6.41172e-05	-1.07029	-2.04234e-10	2.36011e-07	-1.60244	-2.04234e-10	3.04615e-06	-1.14733	-2.04234e-10
107701931	rs141887965	6.44118e-05	-1.21615e-10	-1.06571	3.79281e-07	-1.21615e-10	-1.12804	3.32666e-06	-1.21615e-10	-1.05924
107702162	rs709483	1.21621e-05	-1.57941	-1.15327	1.07922e-07	-1.22564	-1.15927	5.25175e-07	-1.71943	-1.18581
107702184	rs55812350	2.02621e-05	-1.66901	-0.553238	1.56236e-07	-1.69996	-0.314991	1.03004e-06	-1.71858	-0.513027
107702259	rs7646320	3.29978e-05	-1.73456	-2.04234e-10	2.07603e-07	-1.73069	-2.04234e-10	1.72081e-06	-1.71842	-2.04234e-10
107702427	rs115445463	0.000100628	-0.619572	-2.04234e-10	3.22339e-07	-1.29071	-2.04234e-10	2.93914e-06	-1.1831	-2.04234e-10
107702506	rs709482	1.01199e-05	-1.71712	-1.19937	7.73549e-08	-1.58683	-1.13108	5.24559e-07	-1.70758	-1.19883
107702697	rs709481	1.00832e-05	-1.7196	-1.20054	7.70267e-08	-1.5893	-1.13287	5.25774e-07	-1.7041	-1.2
107702703	rs709480	1.00716e-05	-1.7196	-1.20169	7.689e-08	-1.5893	-1.13464	5.25167e-07	-1.7041	-1.20115
107702730	rs709479	1.00949e-05	-1.7196	-1.19937	7.71646e-08	-1.5893	-1.13108	5.2639e-07	-1.7041	-1.19883
107702741	rs75499466	5.79378e-05	-1.21615e-10	-1.17163	3.45325e-07	-1.21615e-10	-1.22183	3.13115e-06	-1.21615e-10	-1.11981
107702901	rs858762	1.0223e-05	-1.71539	-1.19097	7.91333e-08	-1.57682	-1.11836	5.28021e-07	-1.70945	-1.19038
107702917	rs840283	1.01987e-05	-1.72151	-1.18724	7.81133e-08	-1.59534	-1.11282	5.34379e-07	-1.70123	-1.18664
107702940	rs865169	1.02641e-05	-1.72151	-1.18085	7.82758e-08	-1.59534	-1.11074	5.36992e-07	-1.70123	-1.18176
107703027	rs863465	1.02182e-05	-1.7196	-1.18724	7.85869e-08	-1.5893	-1.11282	5.32847e-07	-1.7041	-1.18664
107703283	rs1619187	1.02805e-05	-1.71907	-1.18168	7.83991e-08	-1.59258	-1.11193	5.34505e-07	-1.70504	-1.18259
107703287	rs1700448	1.0268e-05	-1.71907	-1.1829	7.82635e-08	-1.59258	-1.11366	5.3386e-07	-1.70504	-1.1838
107703656	rs709477	1.00662e-05	-1.72283	-1.19899	7.55528e-08	-1.6044	-1.13709	5.28444e-07	-1.69926	-1.19977
107703749	rs4383527	1.0089e-05	-1.72283	-1.19673	7.59399e-08	-1.6044	-1.13198	5.28869e-07	-1.69926	-1.19897
107703856	rs709476	1.00662e-05	-1.72283	-1.19899	7.55528e-08	-1.6044	-1.13709	5.28444e-07	-1.69926	-1.19977
107704364	rs709475	1.00492e-05	-1.72452	-1.19899	7.51219e-08	-1.61012	-1.13709	5.30076e-07	-1.69617	-1.19977
107704702	rs697959	1.0036e-05	-1.72403	-1.2008	7.57618e-08	-1.59894	-1.13978	5.29548e-07	-1.69538	-1.20156
107705110	rs709472	9.80776e-06	-1.72452	-1.22332	7.23102e-08	-1.61012	-1.17523	5.17451e-07	-1.69617	-1.22388
107705154	rs9841836	9.79959e-06	-1.72452	-1.22415	7.22088e-08	-1.61012	-1.17664	5.17025e-07	-1.69617	-1.2247
107705304	rs28636524	1.37627e-05	-1.67176	-0.937278	1.59175e-07	-1.23179	-0.764527	7.50627e-07	-1.73213	-0.81593
107705359	rs35887155	1.79654e-05	-1.61101	-0.731544	1.5236e-07	-1.50266	-0.537413	7.66572e-07	-1.73189	-0.795154
107705366	rs76136486	3.33806e-05	-1.72303	-2.04234e-10	2.17828e-07	-1.68261	-2.04234e-10	1.83372e-06	-1.65486	-2.04234e-10
107705730	rs78295131	3.37653e-05	-1.71157	-2.04234e-10	2.07321e-07	-1.73205	-2.04234e-10	1.90996e-06	-1.61413	-2.04234e-10
107705748	rs709470	9.73405e-06	-1.72881	-1.22657	7.07424e-08	-1.62651	-1.18076	5.20984e-07	-1.68615	-1.22709
107705831	rs709469	9.79161e-06	-1.72998	-1.2195	7.14091e-08	-1.63172	-1.16617	5.2589e-07	-1.68256	-1.22132
107707089	rs709468	9.46302e-06	-1.73459	-1.24903	6.52081e-08	-1.65947	-1.22926	5.26903e-07	-1.65253	-1.24942
107707411	rs709467	9.82274e-06	-1.72238	-1.22392	6.56946e-08	-1.70843	-1.17287	5.94923e-07	-1.55439	-1.22615
107707458	rs697958	9.57895e-06	-1.72834	-1.2431	6.71923e-08	-1.60903	-1.24973	5.01352e-07	-1.71103	-1.24062
107707753	rs697957	1.38333e-05	-1.73217	-0.871756	1.06074e-07	-1.52114	-0.881047	7.52037e-07	-1.71967	-0.826514
107708877	rs709465	2.6646e-05	-1.73253	-0.215834	2.22418e-07	-1.66322	0.00145868	1.17571e-06	-1.69017	-0.409174
107708956	rs9845309	3.08784e-05	-1.64228	-0.158672	2.94221e-07	-1.4041	0.0221138	1.38461e-06	-1.46044	-0.475357
107709068	rs62262334	1.54609e-05	-1.67297	-0.81972	1.00562e-07	-1.71878	-0.73676	7.55478e-07	-1.68329	-0.858331
107709857	rs7638293	1.48922e-05	-1.47638	-1.05379	9.03138e-08	-1.5794	-0.98363	8.86498e-07	-1.26438	-1.11731
107710476	rs74774412	5.43555e-05	-1.23546	-2.04234e-10	2.96825e-07	-1.37317	-2.04234e-10	2.12331e-06	-1.50824	-2.04234e-10
107710789	rs75849699	3.31008e-05	-1.73145	-2.04234e-10	2.11383e-07	-1.71265	-2.04234e-10	1.71153e-06	-1.72382	-2.04234e-10
107714075	rs877859	2.05228e-05	-1.10565	-1.10382	1.16203e-07	-1.25673	-1.05425	1.3336e-06	-0.807196	-1.16613
107717103	rs115853016	3.36171e-05	-1.71597	-2.04234e-10	2.07144e-07	-1.7329	-2.04234e-10	1.75623e-06	-1.69804	-2.04234e-10
107718463	rs709453	1.6561e-05	-1.43803	-0.985923	7.66228e-08	-1.61761	-1.10981	9.33337e-07	-1.30297	-1.02723
107718549	rs146983331	3.58205e-05	-1.65248	-2.04234e-10	2.09012e-07	-1.72393	-2.04234e-10	1.90263e-06	-1.61797	-2.04234e-10
107718577	rs142180366	0.00047148	-1.21615e-10	0.924871	2.69649e-06	-1.21615e-10	0.83339	2.53521e-05	-1.21615e-10	0.97165
107718768	rs143675541	3.76704e-05	-1.60213	-2.04234e-10	2.06756e-07	-1.73478	-2.04234e-10	1.84577e-06	-1.64831	-2.04234e-10
107718890	rs709451	1.25708e-05	-1.62745	-1.07218	7.62216e-08	-1.73032	-1.00236	6.95282e-07	-1.47274	-1.15191
107719289	rs76009270	1.22028e-05	-1.51699	-1.21235	6.62099e-08	-1.62766	-1.24583	6.95711e-07	-1.41033	-1.2137
107719363	rs57886585	1.2237e-05	-1.61672	-1.10982	7.38583e-08	-1.72143	-1.04274	6.93737e-07	-1.45334	-1.17354
107719448	rs58155302	1.37974e-05	-1.63097	-0.975559	8.54003e-08	-1.72604	-0.892928	7.54996e-07	-1.47132	-1.07094
107719518	rs58456303	1.20695e-05	-1.63906	-1.10126	7.39826e-08	-1.73013	-1.03236	6.70449e-07	-1.49383	-1.16719
107719543	rs6769636	1.21218e-05	-1.64552	-1.09048	7.48023e-08	-1.73211	-1.01936	6.69996e-07	-1.50259	-1.1591
107720138	rs1368258	1.26117e-05	-1.65482	-1.04156	7.94586e-08	-1.73174	-0.959343	6.93987e-07	-1.50309	-1.12343
107720228	rs709450	1.34221e-05	-1.51267	-1.12144	6.86106e-08	-1.62516	-1.21271	7.41372e-07	-1.42428	-1.13619
107720863	rs6437761	1.22138e-05	-1.48219	-1.24625	7.5019e-08	-1.51026	-1.23832	6.9309e-07	-1.37938	-1.24843
107720888	rs7649924	1.18462e-05	-1.51735	-1.24165	7.12158e-08	-1.55533	-1.24527	6.56722e-07	-1.43567	-1.24603
107721213	rs9823579	1.46988e-05	-1.60204	-0.941202	8.69702e-08	-1.70484	-0.895916	8.43002e-07	-1.40312	-1.02888
107721381	rs112819018	5.38346e-05	-1.24509	-2.04234e-10	4.95482e-07	-0.860786	-2.04234e-10	2.48634e-06	-1.3504	-2.04234e-10
107721902	rs709448	7.77429e-05	-0.877598	-2.04234e-10	1.06208e-06	-0.098335	-2.04234e-10	4.79436e-06	-0.693771	-2.04234e-10
107722014	rs9828514	0.000100835	-0.972567	0.35505	2.58881e-06	0.316575	0.47606	2.38891e-06	-1.27699	-0.113389
107722134	rs6798831	0.000293628	-0.81644	1.26775	7.98414e-06	0.851956	1.06694	5.80337e-06	-1.43992	0.93715
107722490	rs13062097	5.03594e-05	-0.682646	-0.629174	2.58366e-07	-0.904817	-0.607124	3.25728e-06	-0.510128	-0.570193
107722745	rs139407704	3.35478e-05	-1.71804	-2.04234e-10	2.10055e-07	-1.71895	-2.04234e-10	1.70389e-06	-1.7283	-2.04234e-10
107722749	rs1657582	1.69099e-05	-1.63138	-0.771726	9.17427e-08	-1.58915	-0.958176	8.19786e-07	-1.62711	-0.832815
107723236	rs145585611	4.34878e-05	-1.45852	-2.04234e-10	3.69249e-07	-1.15484	-2.04234e-10	2.1302e-06	-1.505	-2.04234e-10
107723468	rs4855784	8.1702e-05	0.264445	-1.09237	2.1157e-06	1.67809	-1.08727	1.53925e-06	-0.682096	-1.14782
107723742	rs13068362	5.15745e-05	-0.0825363	-1.20544	1.96332e-07	-0.642803	-1.14371	3.39074e-06	0.142063	-1.18223
107724093	rs13093493	5.5442e-05	0.00924681	-1.22492	2.00087e-07	-0.592215	-1.17535	3.69387e-06	0.252382	-1.20692
107725248	rs11715159	1.50769e-05	-1.2749	-1.24294	3.8013e-07	0.10178	-1.22758	5.17836e-07	-1.68434	-1.23497
107725501	rs934673	4.72116e-05	-0.159472	-1.2169	1.74051e-07	-0.745083	-1.16189	3.12931e-06	0.0761663	-1.19657
107725659	rs10514748	1.73588e-05	-1.70365	-0.673256	1.03681e-07	-1.73445	-0.690551	9.05166e-07	-1.63166	-0.729193
107725831	rs1866001	4.63719e-05	-0.182286	-1.21203	1.78413e-07	-0.72818	-1.15404	3.17392e-06	0.0841743	-1.19042
107726194	rs9821923	0.000301334	1.38392	-0.906708	1.47732e-05	3.3494	-0.815146	5.01894e-06	0.20574	-0.853733
107726315	rs2010031	4.44653e-05	-0.215723	-1.22057	1.74977e-07	-0.733694	-1.16797	3.01809e-06	0.0446826	-1.20127
107727402	rs62262357	3.3734e-05	-1.7125	-2.04234e-10	2.07743e-07	-1.73002	-2.04234e-10	1.84768e-06	-1.64728	-2.04234e-10
107727645	rs709442	4.46616e-05	-0.191068	-1.24082	1.72222e-07	-0.711774	-1.20576	3.0912e-06	0.0963864	-1.22904
107727687	rs111488175	0.000177871	-0.0499444	-2.04234e-10	1.92314e-06	0.495397	-2.04234e-10	6.12498e-06	-0.448837	-2.04234e-10
107727790	rs76185701	7.07292e-05	-1.21615e-10	-0.972147	4.34014e-07	-1.21615e-10	-0.993239	3.55796e-06	-1.21615e-10	-0.992026
107727953	rs148931761	3.30276e-05	-1.73366	-2.04234e-10	2.35792e-07	-1.60337	-2.04234e-10	1.69292e-06	-1.73476	-2.04234e-10
107728669	rs74514486	0.000134376	-0.33036	-2.04234e-10	3.94457e-07	-1.08881	-2.04234e-10	3.99207e-06	-0.876903	-2.04234e-10
107728835	rs709441	1.69963e-05	-1.19714	-1.20087	4.52887e-07	0.218796	-1.16947	5.60549e-07	-1.65545	-1.1846
107728986	rs78202830	6.81732e-05	-1.21615e-10	-1.00895	4.2201e-07	-1.21615e-10	-1.02129	3.44458e-06	-1.21615e-10	-1.02441
107729547	rs7621004	2.70659e-05	-0.714773	-1.21796	1.18806e-07	-1.12519	-1.16363	1.75808e-06	-0.499072	-1.19792
107730020	rs9881040	0.000127467	0.689773	-1.07292	8.93634e-06	3.00286	-0.9713	2.93712e-06	-0.22931	-0.954474
107731038	rs186177658	0.000166403	-1.21615e-10	-0.116591	7.55545e-07	-1.21615e-10	-0.438877	8.45237e-06	-1.21615e-10	-0.126765
107731345	rs117845662	5.59259e-05	-1.21615e-10	-1.20698	3.85007e-07	-1.21615e-10	-1.11306	2.91968e-06	-1.21615e-10	-1.18974
107731546	rs17827026	0.00017498	-0.0663317	-2.04234e-10	2.53393e-06	0.771209	-2.04234e-10	5.60513e-06	-0.537531	-2.04234e-10
107731742	rs145400668	0.000102375	-0.602366	-2.04234e-10	7.17205e-07	-0.490956	-2.04234e-10	4.84581e-06	-0.683099	-2.04234e-10
107731747	rs149226684	5.35895e-05	-1.21615e-10	-1.24965	3.36189e-07	-1.21615e-10	-1.24864	2.75241e-06	-1.21615e-10	-1.24874
107731894	rs79533079	4.94067e-05	-1.33092	-2.04234e-10	6.28813e-07	-0.622483	-2.04234e-10	2.94268e-06	-1.18189	-2.04234e-10
107731924	rs9835822	1.70759e-05	-1.39499	-0.998349	1.86223e-07	-0.843033	-0.996342	9.52221e-07	-1.25532	-1.05485
107732083	rs696375	1.36135e-05	-1.37123	-1.24872	8.02698e-08	-1.4535	-1.22742	6.94643e-07	-1.38967	-1.2359
107732643	rs76212840	4.35739e-05	-1.45655	-2.04234e-10	3.58171e-07	-1.18531	-2.04234e-10	1.86633e-06	-1.63724	-2.04234e-10
107732739	rs696372	1.20275e-05	-1.50686	-1.23695	9.17214e-08	-1.31646	-1.2311	5.35175e-07	-1.64626	-1.24011
107732751	rs696371	1.1568e-05	-1.57732	-1.20544	8.64278e-08	-1.41421	-1.19279	5.2737e-07	-1.68772	-1.21334
107732977	rs10804466	0.000189699	0.476222	-0.461788	8.73927e-05	5.25784	-0.945986	3.82374e-06	-0.60199	-0.317992
107733200	rs67802191	1.91619e-05	-1.20245	-1.07564	2.54268e-07	-0.321393	-1.20653	8.04812e-07	-1.45086	-1.0275
107733600	rs9859911	2.36476e-05	-1.14554	-0.9222	1.64356e-07	-0.856812	-1.10747	1.29784e-06	-1.05548	-0.945034
107733618	rs78544568	8.81732e-05	-0.751702	-2.04234e-10	7.96967e-07	-0.385504	-2.04234e-10	3.23049e-06	-1.08858	-2.04234e-10
107734523	rs141712252	0.000105171	-1.21615e-10	-0.575414	7.15546e-07	-1.21615e-10	-0.493272	5.05114e-06	-1.21615e-10	-0.641598
107734685	rs9865320	2.2106e-05	-1.20712	-0.928039	1.50492e-07	-0.941092	-1.11131	1.21256e-06	-1.11781	-0.950665
107735016	rs12638894	2.45021e-05	-1.31309	-0.719153	1.54379e-07	-1.06158	-0.965331	1.42223e-06	-1.16066	-0.748327
107735106	rs9824025	2.63059e-05	-0.770839	-1.19037	1.72042e-06	1.60908	-1.22507	7.25631e-07	-1.39265	-1.18928
107735643	rs78276533	0.000333574	0.578859	-2.04234e-10	2.02705e-05	2.85061	-2.04234e-10	9.11513e-06	-0.0512763	-2.04234e-10
107735908	rs9809413	1.8437e-05	-1.24533	-1.07132	2.40198e-07	-0.391836	-1.19302	7.76955e-07	-1.48194	-1.03165
107736058	rs7614400	2.91165e-05	-0.683882	-1.17582	2.08177e-06	1.79005	-1.2154	7.72894e-07	-1.34423	-1.1746
107736434	rs13082419	2.65057e-05	-0.777826	-1.17582	1.74952e-06	1.61617	-1.2154	7.305e-07	-1.40064	-1.1746
107736605	rs34253623	5.20658e-05	-1.2785	-2.04234e-10	1.5642e-06	0.288812	-2.04234e-10	1.88447e-06	-1.62756	-2.04234e-10
107737151	rs12489680	9.72276e-05	-0.356059	-0.297892	8.14049e-06	2.80604	-0.867755	2.73052e-06	-1.04979	-0.206931
107737288	rs1344878	2.73887e-05	-0.754164	-1.16671	1.84004e-06	1.66033	-1.2091	7.47662e-07	-1.3866	-1.16542
107737386	rs1344877	2.63508e-05	-0.794307	-1.1652	1.67492e-06	1.56524	-1.20804	7.33995e-07	-1.40657	-1.1639
107737411	rs1344876	1.65796e-05	-1.67837	-0.744462	9.69806e-08	-1.51295	-0.978856	7.86069e-07	-1.73149	-0.770431
107737519	rs7617649	1.64328e-05	-1.68035	-0.751378	9.67752e-08	-1.51001	-0.983914	7.80747e-07	-1.73155	-0.777166
107737807	rs7639961	1.66534e-05	-1.68331	-0.735083	9.64645e-08	-1.52516	-0.971977	7.92532e-07	-1.73244	-0.761295
107738059	rs7632057	1.68902e-05	-1.68331	-0.720968	9.74725e-08	-1.52516	-0.961582	8.03507e-07	-1.73244	-0.747542
107739094	rs6790456	1.6773e-05	-1.29755	-1.11369	2.28772e-07	-0.41265	-1.22094	7.53852e-07	-1.46708	-1.07669
107739316	rs696369	1.2969e-05	-1.41863	-1.24981	1.44046e-07	-0.847516	-1.24867	5.8073e-07	-1.55775	-1.24693
107739547	rs77252783	6.64742e-05	-0.698133	-0.336059	5.41995e-06	2.42927	-0.897748	2.17519e-06	-1.2318	-0.252296
107739712	rs117953259	5.36735e-05	-1.21615e-10	-1.24809	3.3923e-07	-1.21615e-10	-1.23964	2.76313e-06	-1.21615e-10	-1.24485
107740044	rs9830474	1.85412e-05	-1.29309	-1.01792	2.44109e-07	-0.391259	-1.17744	8.5408e-07	-1.45419	-0.964755
107740232	rs55656137	1.37272e-05	-1.43726	-1.17437	1.67107e-07	-0.765078	-1.1826	6.3485e-07	-1.55561	-1.15997
107740699	rs13084719	7.07363e-05	-0.151084	-0.820963	1.53941e-05	3.66856	-1.09314	1.6214e-06	-1.03275	-0.745165
107741260	rs7625134	1.87927e-05	-1.30301	-0.994529	2.39952e-07	-0.421749	-1.16413	8.74538e-07	-1.45639	-0.938877
107741369	rs75898753	0.000116094	-0.476607	-2.04234e-10	1.59265e-06	0.306836	-2.04234e-10	4.20485e-06	-0.824973	-2.04234e-10
107741832	rs76013415	7.98582e-05	-0.850753	-2.04234e-10	7.92138e-07	-0.391581	-2.04234e-10	2.4781e-06	-1.35372	-2.04234e-10
107741880	rs9860959	1.4897e-05	-1.64973	-0.880119	9.06534e-08	-1.47239	-1.08688	6.94806e-07	-1.71614	-0.909194
107741932	rs12494209	1.52289e-05	-1.65442	-0.853389	9.13492e-08	-1.48068	-1.07094	7.16166e-07	-1.7183	-0.876754
107742197	rs2163724	6.86114e-05	-0.826005	-0.176541	4.36957e-06	2.13182	-0.815719	2.36734e-06	-1.32613	-0.0733143
107742331	rs2116692	1.4481e-05	-1.65442	-0.903747	8.85173e-08	-1.48068	-1.10243	6.7777e-07	-1.7183	-0.931858
107742972	rs6797205	1.43809e-05	-1.64445	-0.92065	8.87931e-08	-1.46662	-1.11339	6.69788e-07	-1.71396	-0.948051
107743074	rs6797306	1.42235e-05	-1.64973	-0.926377	8.79574e-08	-1.47239	-1.11707	6.64671e-07	-1.71614	-0.953534
107743093	rs6785917	1.41457e-05	-1.64973	-0.931864	8.76495e-08	-1.47239	-1.12058	6.61191e-07	-1.71614	-0.958784
107743200	rs6786010	1.40531e-05	-1.65442	-0.933745	8.68218e-08	-1.48068	-1.12177	6.58578e-07	-1.7183	-0.960584
107743335	rs6786106	1.41019e-05	-1.64015	-0.944539	8.72449e-08	-1.46899	-1.12861	6.54778e-07	-1.71377	-0.970906
107744023	rs7622560	7.59898e-05	-0.196516	-0.703891	1.42575e-05	3.51831	-1.01958	1.79905e-06	-1.05519	-0.618766
107744282	rs139135582	3.92517e-05	-1.56101	-2.04234e-10	2.29701e-07	-1.62954	-2.04234e-10	1.86778e-06	-1.63646	-2.04234e-10
107744507	rs6437763	1.17339e-05	-1.72291	-1.04561	7.67128e-08	-1.61025	-1.116	5.76735e-07	-1.73378	-1.07781
107744870	rs183706887	5.73224e-05	-1.21615e-10	-1.18231	3.58241e-07	-1.21615e-10	-1.18511	3.00602e-06	-1.21615e-10	-1.16059
107745603	rs150684216	5.85761e-05	-1.21615e-10	-1.16068	3.64975e-07	-1.21615e-10	-1.16649	3.09437e-06	-1.21615e-10	-1.13163
107745898	rs149398038	0.000146647	-0.242977	-2.04234e-10	4.65873e-07	-0.922403	-2.04234e-10	6.87679e-06	-0.333061	-2.04234e-10
107746368	rs9288860	1.32012e-05	-1.69086	-0.959836	7.79636e-08	-1.5719	-1.13818	6.34393e-07	-1.73078	-0.985518
107746437	rs10049267	2.06e-05	-1.29491	-0.910802	2.49608e-07	-0.429004	-1.11742	9.35707e-07	-1.47766	-0.850004
107746567	rs840290	3.86263e-05	-1.57707	-2.04234e-10	2.06831e-07	-1.73442	-2.04234e-10	1.92845e-06	-1.6045	-2.04234e-10
107746685	rs13068587	2.10437e-05	-1.71908	-0.465325	8.88854e-08	-1.65625	-0.922719	1.20416e-06	-1.70965	-0.36578
107746804	rs13088907	1.49741e-05	-1.36512	-1.15956	3.80011e-07	0.0779379	-1.20405	5.793e-07	-1.64893	-1.15822
107747337	rs77446541	0.000154031	-0.193852	-2.04234e-10	2.27428e-06	0.663102	-2.04234e-10	5.35926e-06	-0.582386	-2.04234e-10
107747644	rs12633408	8.29486e-05	-0.757242	-0.0555416	4.70921e-06	2.12952	-0.738556	2.79404e-06	-1.29305	0.0593242
107747672	rs11712272	2.51884e-05	-1.23655	-0.768076	1.46431e-07	-1.07116	-1.0086	1.46864e-06	-1.09786	-0.779014
107747872	rs6790265	1.95748e-05	-1.32288	-0.933884	2.37429e-07	-0.468183	-1.12827	9.0898e-07	-1.48733	-0.869318
107747924	rs34709920	1.99255e-05	-1.08794	-1.15106	7.26076e-07	0.719284	-1.19795	6.76595e-07	-1.50224	-1.14966
107747958	rs142527581	3.31072e-05	-1.73126	-2.04234e-10	3.02725e-07	-1.35349	-2.04234e-10	1.91043e-06	-1.61388	-2.04234e-10
107748005	rs12634052	0.000279561	-1.21615e-10	0.402216	3.00426e-06	-1.21615e-10	0.941469	1.07186e-05	-1.21615e-10	0.110771
107748140	rs6437764	1.25159e-05	-1.72278	-0.981228	6.98802e-08	-1.66824	-1.15129	6.19119e-07	-1.73475	-1.00592
107749362	rs78957057	0.000639115	0.779134	0.449945	6.50789e-05	2.57509	1.44195	2.5252e-05	0.881062	0.0866296
107749363	rs79864817	0.000822946	0.755772	0.726114	8.91076e-05	2.54448	1.7868	3.1536e-05	0.85723	0.332688
107750920	rs16854140	5.04844e-05	-1.66684	0.357498	2.52731e-07	-1.7265	0.192505	2.46729e-06	-1.60227	0.244175
107751201	rs146397417	0.000250034	-1.21615e-10	0.290592	1.90171e-06	-1.21615e-10	0.484191	1.90827e-05	-1.21615e-10	0.687567
107751307	rs113366070	0.00039501	-1.57855	2.32645	5.49984e-06	-0.694863	2.24102	2.17323e-05	-1.63528	2.45287
107751318	rs7628143	0.000103405	-0.894844	0.302496	5.78611e-06	2.43683	-0.839929	4.87671e-06	-1.28198	0.605235
107751529	rs17827366	5.4485e-05	-1.26765	0.034569	3.5853e-06	0.619077	0.499205	2.52997e-06	-1.30723	-0.0257745
107752824	rs78787609	8.66573e-05	-1.21615e-10	-0.769045	5.05606e-07	-1.21615e-10	-0.840559	4.35476e-06	-1.21615e-10	-0.789943
107753295	rs696048	1.34998e-05	-1.41788	-1.21045	5.47951e-05	4.7831	-0.938059	5.8804e-07	-1.63821	-1.15396
107754929	rs2163725	1.27468e-05	-1.48299	-1.20273	0.00692141	8.15232	0.531491	5.05764e-07	-1.71779	-1.22511
107754954	rs696367	2.30174e-05	-1.64494	-0.449819	1.12368e-07	-1.35479	-0.989747	1.00369e-06	-1.65618	-0.601354
107754994	rs74361663	5.12039e-05	-1.29519	-2.04234e-10	6.85413e-07	-0.536296	-2.04234e-10	2.36188e-06	-1.40175	-2.04234e-10
107755067	rs146136779	5.57734e-05	-1.21615e-10	-1.20971	4.95067e-07	-1.21615e-10	-0.861623	2.79675e-06	-1.21615e-10	-1.23275
107755448	rs12053889	2.43831e-05	-1.56443	-0.472691	1.99302e-07	-0.787691	-0.983803	1.00573e-06	-1.61133	-0.644174
107755716	rs141659911	5.66031e-05	-1.19494	-2.04234e-10	7.07418e-07	-0.504696	-2.04234e-10	2.69421e-06	-1.27011	-2.04234e-10
107757060	rs696366	1.69317e-05	-1.17533	-1.22649	0.307812	11.9393	0.539379	5.31281e-07	-1.65306	-1.24062
107757086	rs1006044	2.75555e-05	-1.41672	-0.498087	2.657e-07	-0.4866	-0.99735	1.13721e-06	-1.48419	-0.648439
107757352	rs114536392	5.06859e-05	-1.30536	-2.04234e-10	6.42767e-07	-0.600535	-2.04234e-10	2.37757e-06	-1.39513	-2.04234e-10
107757807	rs78557764	5.86235e-05	-1.15987	-2.04234e-10	8.08846e-07	-0.370709	-2.04234e-10	2.70916e-06	-1.26457	-2.04234e-10
107758430	rs56047435	6.53901e-05	-1.49443	0.443795	4.27576e-07	-0.614567	-0.393618	2.45485e-06	-1.57179	0.208643
107758491	rs56297124	6.633e-05	-1.49088	0.454518	4.14428e-07	-0.653428	-0.385989	2.44798e-06	-1.58455	0.218594
107758573	rs16854148	6.51037e-05	-1.49882	0.443795	4.04432e-07	-0.670216	-0.393618	2.40871e-06	-1.59076	0.208643
107759028	rs115405090	0.00011077	-0.52355	-2.04234e-10	1.58219e-06	0.300246	-2.04234e-10	4.60855e-06	-0.733299	-2.04234e-10
107759178	rs138860394	8.08135e-05	-0.838861	-2.04234e-10	1.48174e-06	0.234655	-2.04234e-10	2.89526e-06	-1.19814	-2.04234e-10
107759422	rs9876161	2.41675e-05	-1.68985	-0.356151	2.64711e-07	-0.977536	-0.510142	1.4737e-06	-1.50022	-0.373214
107759884	rs117218433	0.000210576	-1.21615e-10	0.118842	2.25533e-06	-1.21615e-10	0.654736	8.34249e-06	-1.21615e-10	-0.139851
107760585	rs56204935	4.63447e-05	-1.3949	-2.04234e-10	5.88527e-07	-0.688695	-2.04234e-10	2.15081e-06	-1.49537	-2.04234e-10
107760800	rs696365	1.4029e-05	-1.39008	-1.1998	0.102136	10.645	0.730515	5.07235e-07	-1.71706	-1.22293
107760846	rs113030298	4.26058e-05	-1.47901	-2.04234e-10	4.1717e-07	-1.03282	-2.04234e-10	2.12853e-06	-1.50578	-2.04234e-10
107761411	rs2116693	0.000152065	-1.6154	1.4087	0.0326	7.12911	3.10439	4.47003e-06	-1.73392	0.970106
107761471	rs114168353	4.3744e-05	-1.45265	-2.04234e-10	2.09727e-07	-1.72051	-2.04234e-10	1.89353e-06	-1.62277	-2.04234e-10
107762718	rs11715122	5.85435e-05	-1.51352	0.352284	3.88463e-07	-0.74076	-0.363359	2.51728e-06	-1.56456	0.226525
107763036	rs74423809	5.55049e-05	-1.21453	-2.04234e-10	5.15481e-07	-0.821217	-2.04234e-10	2.44767e-06	-1.36608	-2.04234e-10
107763040	rs2271054	2.19951e-05	-1.71723	-0.42295	5.75171e-07	-0.167962	-0.543687	1.14402e-06	-1.70749	-0.41918
107764851	rs143442617	5.39807e-05	-1.21615e-10	-1.24238	3.36263e-07	-1.21615e-10	-1.24842	2.83271e-06	-1.21615e-10	-1.21998
107765249	rs3206652	0.000447069	-1.49133	2.36304	0.00202095	3.22367	4.22909	1.2039e-05	-1.61472	1.84165
107765392	rs9879947	8.9431e-05	-1.66878	0.931241	0.00524456	5.91964	2.48674	2.93106e-06	-1.72168	0.535838
107766361	rs41267009	5.38378e-05	-1.54307	0.298042	3.18322e-07	-0.804581	-0.498672	2.11441e-06	-1.59035	0.0779146
107767725	rs77190948	5.76865e-05	-1.21615e-10	-1.17598	3.84919e-07	-1.21615e-10	-1.11328	3.08743e-06	-1.21615e-10	-1.13387
107768269	rs77562174	5.85164e-05	-1.1617	-2.04234e-10	8.0657e-07	-0.373526	-2.04234e-10	2.70469e-06	-1.26623	-2.04234e-10
107768273	rs114487073	0.000184467	-0.0135366	-2.04234e-10	4.72291e-06	1.39386	-2.04234e-10	5.65204e-06	-0.529195	-2.04234e-10
107769230	rs696364	1.24485e-05	-1.50389	-1.20552	0.0402518	9.74716	0.697184	4.98836e-07	-1.73047	-1.22622
107769252	rs2007775	5.54258e-05	-1.21615e-10	-1.21596	4.85691e-07	-1.21615e-10	-0.880744	2.76666e-06	-1.21615e-10	-1.24357
107769319	rs36115125	3.37062e-05	-1.71332	-2.04234e-10	4.66559e-07	-0.920932	-2.04234e-10	1.88878e-06	-1.62528	-2.04234e-10
107769592	rs117960314	5.68064e-05	-1.21615e-10	-1.19136	3.78786e-07	-1.21615e-10	-1.12935	2.98205e-06	-1.21615e-10	-1.1686
107769626	rs141622665	5.75524e-05	-1.21615e-10	-1.17831	3.83701e-07	-1.21615e-10	-1.11645	3.07843e-06	-1.21615e-10	-1.13679
107769934	rs78109567	5.40629e-05	-1.24086	-2.04234e-10	6.8655e-07	-0.534638	-2.04234e-10	2.68379e-06	-1.27398	-2.04234e-10
107770023	rs62264060	3.30015e-05	-1.73445	-2.04234e-10	1.24924e-06	0.0639757	-2.04234e-10	1.69296e-06	-1.73473	-2.04234e-10
107770938	rs9855486	1.80676e-05	-1.70225	-0.634635	2.35275e-07	-0.86744	-0.738123	1.10728e-06	-1.52792	-0.631383
107771093	rs4974386	1.81059e-05	-1.69787	-0.636898	2.2973e-07	-0.889228	-0.740186	1.11682e-06	-1.51708	-0.633652
107771486	rs137991987	6.34966e-05	-1.21615e-10	-1.08002	4.00703e-07	-1.21615e-10	-1.0731	3.26838e-06	-1.21615e-10	-1.07692
107771578	rs55794936	3.40919e-05	-1.73392	0.0319745	6.09119e-06	1.16555	0.482728	2.18201e-06	-1.69647	0.215502
107771909	rs78567403	0.000244916	-0.287946	0.557857	1.16044e-05	0.561519	1.73131	1.17906e-05	0.116592	0.0894964
107772993	rs60804754	5.42633e-05	-1.23716	-2.04234e-10	6.90519e-07	-0.528874	-2.04234e-10	2.6934e-06	-1.27041	-2.04234e-10
107772995	rs4855615	7.70744e-05	-1.726	0.839769	0.00169122	4.90793	2.36671	2.84277e-06	-1.6696	0.453165
107773640	rs4855616	3.49555e-05	-1.67693	-2.04234e-10	6.76278e-07	-0.549712	-2.04234e-10	1.71831e-06	-1.71987	-2.04234e-10
107773642	rs142271704	3.84747e-05	-1.581	-2.04234e-10	2.08336e-07	-1.72717	-2.04234e-10	2.14443e-06	-1.49834	-2.04234e-10
107773771	rs150835453	5.98488e-05	-1.21615e-10	-1.13918	5.08637e-07	-1.21615e-10	-0.834583	3.05642e-06	-1.21615e-10	-1.14397
107775166	rs59354664	5.50389e-05	-1.22297	-2.04234e-10	7.05904e-07	-0.506838	-2.04234e-10	2.73058e-06	-1.2567	-2.04234e-10
107775167	rs697951	0.000121236	-1.59605	1.16278	0.0304638	7.37773	2.788	3.56926e-06	-1.73475	0.7459
107775269	rs111345106	3.62909e-05	-1.63944	-2.04234e-10	5.6308e-07	-0.732895	-2.04234e-10	1.88655e-06	-1.62646	-2.04234e-10
107775377	rs77680293	3.95658e-05	-1.55304	-2.04234e-10	7.62743e-07	-0.429395	-2.04234e-10	1.73218e-06	-1.71183	-2.04234e-10
107776646	rs12695175	2.39445e-05	-1.72763	-0.327635	3.78706e-07	-0.674149	-0.455409	1.39621e-06	-1.6038	-0.323653
107777003	rs187168190	5.92071e-05	-1.14996	-2.04234e-10	2.72724e-07	-1.45786	-2.04234e-10	3.88638e-06	-0.903734	-2.04234e-10
107777051	rs3762679	0.000391501	-1.52601	2.26499	0.00152426	3.06251	4.10819	1.07354e-05	-1.63867	1.751
107777733	rs75035086	3.37428e-05	-1.71224	-2.04234e-10	2.42958e-07	-1.57343	-2.04234e-10	1.70424e-06	-1.72809	-2.04234e-10
107777842	rs73198398	3.09245e-05	-1.73455	-0.0649102	5.1877e-06	1.11795	0.369779	1.97826e-06	-1.69078	0.111781
107778495	rs7647161	3.29945e-05	-1.73466	-2.04234e-10	3.21158e-07	-1.29438	-2.04234e-10	1.69288e-06	-1.73478	-2.04234e-10
107778816	rs74885884	5.39674e-05	-1.24263	-2.04234e-10	6.84659e-07	-0.537396	-2.04234e-10	2.67921e-06	-1.27569	-2.04234e-10
107778850	rs77452075	0.000153174	-0.199428	-2.04234e-10	3.66913e-06	1.14139	-2.04234e-10	4.84191e-06	-0.683904	-2.04234e-10
107780406	rs7653452	7.051e-05	-1.73188	0.756634	0.00123606	4.70405	2.25707	2.69596e-06	-1.64765	0.378195
107780621	rs61003406	5.57627e-05	-1.2099	-2.04234e-10	7.20303e-07	-0.486645	-2.04234e-10	2.76529e-06	-1.24407	-2.04234e-10
107780738	rs3804638	0.000347144	-1.54527	2.164	0.00122453	2.96843	3.98332	9.65396e-06	-1.65159	1.65774
107780932	rs75869932	5.57627e-05	-1.2099	-2.04234e-10	7.20303e-07	-0.486645	-2.04234e-10	2.76529e-06	-1.24407	-2.04234e-10
107781450	rs56319702	5.00305e-05	-1.47335	0.154979	3.56784e-07	-0.595199	-0.593987	1.93501e-06	-1.529	-0.0720952
107784280	rs72620098	4.65862e-05	-1.46702	0.0773211	3.43843e-07	-0.582029	-0.644103	1.81258e-06	-1.52339	-0.143072
107785020	rs9816026	4.23762e-05	-1.48442	-2.04234e-10	1.28409e-06	0.0914901	-2.04234e-10	1.95276e-06	-1.59197	-2.04234e-10
107785327	rs6771677	4.8104e-05	-1.46119	0.103546	3.54256e-07	-0.569952	-0.626345	1.8662e-06	-1.5182	-0.119112
107785344	rs765090	1.31455e-05	-1.46229	-1.19264	0.064137	10.1358	0.774425	5.0926e-07	-1.72161	-1.2144
107785611	rs765091	0.000105537	-1.64027	1.06832	0.0183069	6.9893	2.66717	3.27244e-06	-1.73121	0.655538
107785811	rs11715299	4.7578e-05	-1.46119	0.0925522	3.52e-07	-0.569952	-0.632735	1.86498e-06	-1.5182	-0.119766
107786584	rs144855434	6.93363e-05	-0.992037	-2.04234e-10	3.2518e-07	-1.28194	-2.04234e-10	3.7051e-06	-0.951502	-2.04234e-10
107786744	rs12494095	4.86699e-05	-1.45693	0.110983	3.59573e-07	-0.56118	-0.620219	1.904e-06	-1.51441	-0.10285
107787008	rs12488322	4.69551e-05	-1.45693	0.0751127	3.50933e-07	-0.56118	-0.644541	1.84236e-06	-1.51441	-0.135762
107787315	rs56978732	5.6805e-05	-1.19138	-2.04234e-10	7.41105e-07	-0.458174	-2.04234e-10	2.81527e-06	-1.22615	-2.04234e-10
107787525	rs10933931	4.67295e-05	-1.45306	0.0664344	3.51658e-07	-0.553257	-0.650402	1.83406e-06	-1.51096	-0.143719
107788041	rs77685169	5.63661e-05	-1.19914	-2.04234e-10	7.32336e-07	-0.470078	-2.04234e-10	2.79423e-06	-1.23366	-2.04234e-10
107788321	rs77918431	5.63661e-05	-1.19914	-2.04234e-10	7.32336e-07	-0.470078	-2.04234e-10	2.79423e-06	-1.23366	-2.04234e-10
107788577	rs143936304	5.35994e-05	-1.21615e-10	-1.24947	3.85613e-07	-1.21615e-10	-1.11148	2.7506e-06	-1.21615e-10	-1.24939
107788606	rs61053975	6.44391e-05	-1.72029	0.655009	0.00165746	5.13065	2.12383	2.3752e-06	-1.67885	0.282719
107789790	rs56063635	2.45492e-05	-1.67111	-0.359218	8.58178e-07	-0.266959	-0.0445468	1.43217e-06	-1.60888	-0.293147
107790291	rs144358948	6.08135e-05	-1.21615e-10	-1.12319	3.94904e-07	-1.21615e-10	-1.08767	3.13225e-06	-1.21615e-10	-1.11946
107790391	rs56087650	2.26434e-05	-1.73185	-0.379288	3.8468e-07	-0.610608	-0.503296	1.29812e-06	-1.62488	-0.37542
107790835	rs3804639	0.000253858	-1.58675	1.89252	0.00070345	2.75157	3.64586	7.3202e-06	-1.67821	1.40764
107790847	rs9881756	2.4032e-05	-1.73226	-0.319361	4.07635e-07	-0.608216	-0.447728	1.37803e-06	-1.6252	-0.315362
107791551	rs151216934	0.000116578	-1.21615e-10	-0.472442	6.92075e-07	-1.21615e-10	-0.526623	5.91848e-06	-1.21615e-10	-0.483132
107792161	rs115168495	6.20457e-05	-1.10313	-2.04234e-10	1.33327e-06	0.129074	-2.04234e-10	2.48977e-06	-1.34902	-2.04234e-10
107792540	rs13067707	2.41342e-05	-1.66733	-0.380044	2.51412e-07	-1.03523	-0.503997	1.53781e-06	-1.45468	-0.376177
107793257	rs11712440	3.89155e-05	-1.41005	-0.159562	3.12797e-07	-0.515448	-0.805315	1.53099e-06	-1.49235	-0.34295
107793443	rs139175466	5.74308e-05	-1.18042	-2.04234e-10	7.53633e-07	-0.441411	-2.04234e-10	2.84527e-06	-1.21555	-2.04234e-10
107793709	rs3804640	1.16241e-05	-1.61639	-1.16153	0.0186995	8.75452	0.923168	5.12755e-07	-1.73368	-1.19549
107794140	rs17827795	1.14741e-05	-1.6217	-1.16921	0.0173221	8.70399	0.897183	5.118e-07	-1.7331	-1.19794
107794364	rs79929960	4.27894e-05	-1.47471	-2.04234e-10	2.06856e-07	-1.73429	-2.04234e-10	2.16814e-06	-1.48734	-2.04234e-10
107794452	rs4131094	3.63035e-05	-1.63909	-2.04234e-10	2.40946e-06	0.720839	-2.04234e-10	1.98785e-06	-1.57416	-2.04234e-10
107794536	rs138940292	3.30672e-05	-1.73246	-2.04234e-10	2.34748e-07	-1.6078	-2.04234e-10	1.70021e-06	-1.73046	-2.04234e-10
107795372	rs12638945	0.000225412	-1.62489	1.81182	0.000517248	2.54348	3.54648	6.66529e-06	-1.69258	1.32828
107795826	rs7623277	5.66802e-05	-1.19358	-2.04234e-10	7.38609e-07	-0.461548	-2.04234e-10	2.80928e-06	-1.22828	-2.04234e-10
107796097	rs4855617	5.32963e-05	-1.73218	0.477042	0.00091166	4.74873	1.90798	2.08679e-06	-1.65339	0.127806
107796106	rs11705815	3.93706e-05	-1.42837	-0.129614	3.32468e-07	-0.4766	-0.783174	1.529e-06	-1.51669	-0.319914
107796676	rs59866026	2.33556e-05	-1.73266	-0.347513	3.08383e-06	0.931482	0.03613	1.4859e-06	-1.67265	-0.192543
107796840	rs117735672	6.21927e-05	-1.21615e-10	-1.10077	3.67214e-07	-1.21615e-10	-1.16037	3.06566e-06	-1.21615e-10	-1.14095
107797178	rs75593859	5.55551e-05	-1.21615e-10	-1.21363	3.52853e-07	-1.21615e-10	-1.20027	2.82355e-06	-1.21615e-10	-1.22322
107797690	rs78882257	5.77527e-05	-1.17484	-2.04234e-10	7.60089e-07	-0.432881	-2.04234e-10	2.86071e-06	-1.21014	-2.04234e-10
107798119	rs4855618	4.56696e-05	-1.73218	0.322608	0.000737909	4.74873	1.69653	1.8253e-06	-1.65339	-0.00607432
107798578	rs2289079	3.08547e-05	-1.06664	-0.735079	0.000374063	3.43046	2.33541	9.35442e-07	-1.52282	-0.805131
107798600	rs78089130	5.81881e-05	-1.16732	-2.04234e-10	7.68834e-07	-0.421442	-2.04234e-10	2.88158e-06	-1.20287	-2.04234e-10
107798755	rs75680983	5.81881e-05	-1.16732	-2.04234e-10	7.68834e-07	-0.421442	-2.04234e-10	2.88158e-06	-1.20287	-2.04234e-10
107799465	rs989305	1.29434e-05	-1.51503	-1.1554	0.0490231	9.67526	0.966224	5.2159e-07	-1.72978	-1.18231
107799729	rs3804641	3.66643e-05	-1.4392	-0.190002	3.13159e-07	-0.498642	-0.820964	1.41741e-06	-1.52581	-0.386577
107800002	rs12330590	2.30196e-05	-1.72958	-0.365082	3.62497e-07	-0.648441	-0.52486	1.32059e-06	-1.61262	-0.370509
107800548	rs58197437	5.97421e-05	-1.14097	-2.04234e-10	7.43472e-07	-0.454986	-2.04234e-10	2.83554e-06	-1.21898	-2.04234e-10
107800806	rs144398114	3.3251e-05	-1.72692	-2.04234e-10	2.84218e-07	-1.41658	-2.04234e-10	1.70942e-06	-1.72506	-2.04234e-10
107800814	rs147813236	5.35855e-05	-1.21615e-10	-1.24973	3.36221e-07	-1.21615e-10	-1.24855	2.7565e-06	-1.21615e-10	-1.24725
107800880	rs7619476	4.95085e-05	-1.73299	0.404131	0.000790109	4.70451	1.8091	1.96526e-06	-1.64835	0.0627677
107802464	rs35159203	1.56184e-05	-1.38835	-1.09421	0.0676438	9.73312	1.23033	5.62654e-07	-1.69896	-1.13734
107803241	rs115040833	3.66422e-05	-1.6298	-2.04234e-10	2.48285e-07	-1.55174	-2.04234e-10	2.08388e-06	-1.52698	-2.04234e-10
107803503	rs35397021	2.82186e-05	-1.73229	-0.158737	4.32506e-07	-0.624698	-0.372023	1.60357e-06	-1.63552	-0.153466
107804768	rs147436956	7.0069e-05	-1.21615e-10	-0.981525	4.0517e-07	-1.21615e-10	-1.06201	4.01767e-06	-1.21615e-10	-0.870509
107805140	rs112750402	4.61913e-05	-1.39821	-2.04234e-10	2.10172e-07	-1.71839	-2.04234e-10	2.18116e-06	-1.48135	-2.04234e-10
107805334	rs17827915	7.44017e-05	-1.72723	0.805699	0.00123666	4.6689	2.29271	2.68515e-06	-1.6884	0.414924
107805553	rs326346	1.49141e-05	-1.60346	-0.925239	0.0206571	8.02963	1.74762	6.30867e-07	-1.73476	-0.987117
107805790	rs718689	2.78308e-05	-1.35069	-0.554169	2.89434e-07	-0.375516	-1.02287	1.06966e-06	-1.49431	-0.699557
107807063	rs73200305	3.60519e-05	-1.64605	-2.04234e-10	2.07187e-07	-1.7327	-2.04234e-10	1.87654e-06	-1.63179	-2.04234e-10
107807187	rs190739050	3.35815e-05	-1.71703	-2.04234e-10	3.89438e-07	-1.10161	-2.04234e-10	1.69799e-06	-1.73177	-2.04234e-10
107807482	rs12486124	2.59888e-05	-1.31882	-0.654524	3.00668e-07	-0.281625	-1.07869	1.03146e-06	-1.43718	-0.793059
107807485	rs327133	1.76551e-05	-1.5181	-0.841881	0.0552056	8.77336	1.98689	6.79064e-07	-1.72795	-0.9203
107808621	rs141733861	5.32115e-05	-1.25673	-2.04234e-10	1.01625e-06	-0.142439	-2.04234e-10	2.21331e-06	-1.46672	-2.04234e-10
107809333	rs3804642	6.52614e-05	-1.21615e-10	-1.0526	4.05536e-07	-1.21615e-10	-1.06111	3.4859e-06	-1.21615e-10	-1.01249
107810278	rs190676535	7.58901e-05	-0.90172	-2.04234e-10	6.3823e-07	-0.607618	-2.04234e-10	2.95725e-06	-1.17695	-2.04234e-10
107811037	rs7612356	3.2994e-05	-1.73468	-2.04234e-10	7.06102e-06	1.79603	-2.04234e-10	1.71318e-06	-1.72286	-2.04234e-10
107811142	rs326341	1.93733e-05	-1.53415	-0.732958	0.000482173	7.1724	-1.15266	7.05775e-07	-1.73051	-0.879159
107811787	rs3762681	5.02334e-05	-1.05253	-0.261797	0.000413456	2.89914	2.96685	1.46605e-06	-1.45715	-0.421497
107812507	rs76114932	3.46031e-05	-1.68706	-2.04234e-10	6.0179e-07	-0.666408	-2.04234e-10	1.69425e-06	-1.73397	-2.04234e-10
107812520	rs141768347	5.49842e-05	-1.21615e-10	-1.22396	4.62292e-07	-1.21615e-10	-0.930121	2.79626e-06	-1.21615e-10	-1.23293
107812747	rs59719634	4.44237e-05	-1.14002	-0.29721	0.000304357	2.6663	2.89334	1.34372e-06	-1.51187	-0.453895
107812920	rs60171151	4.42477e-05	-1.14908	-0.292123	0.000300098	2.6416	2.90394	1.34254e-06	-1.5174	-0.449244
107813107	rs71321252	3.3043e-05	-1.73319	-2.04234e-10	5.98077e-06	1.62999	-2.04234e-10	1.73582e-06	-1.70973	-2.04234e-10
107813133	rs78673584	3.30266e-05	-1.73369	-2.04234e-10	6.1325e-06	1.65504	-2.04234e-10	1.73216e-06	-1.71184	-2.04234e-10
107813397	rs326342	1.79043e-05	-1.57702	-0.768949	0.000364596	6.90769	-1.16746	6.83381e-07	-1.73455	-0.907364
107814175	rs162066	0.000165037	-0.854198	0.72936	5.90302e-06	-0.214344	1.83125	6.84516e-06	-0.586707	0.249037
107814234	rs62264068	3.49213e-05	-1.67791	-2.04234e-10	2.06803e-07	-1.73455	-2.04234e-10	1.82773e-06	-1.65813	-2.04234e-10
107814442	rs60429561	2.40272e-05	-1.73315	-0.318666	3.59802e-06	1.04487	0.0769566	1.48732e-06	-1.70293	-0.161305
107815325	rs76731736	6.67488e-05	-1.21615e-10	-1.03007	4.27423e-07	-1.21615e-10	-1.00854	3.50541e-06	-1.21615e-10	-1.0069
107815740	rs187414412	5.36294e-05	-1.21615e-10	-1.24891	3.39526e-07	-1.21615e-10	-1.23877	2.75111e-06	-1.21615e-10	-1.24921
107815763	rs7637244	3.3043e-05	-1.73319	-2.04234e-10	5.98077e-06	1.62999	-2.04234e-10	1.73582e-06	-1.70973	-2.04234e-10
107815846	rs141727942	3.79935e-05	-1.59359	-2.04234e-10	6.11337e-07	-0.650668	-2.04234e-10	1.73227e-06	-1.71178	-2.04234e-10
107816216	rs7639774	3.30266e-05	-1.73369	-2.04234e-10	6.1325e-06	1.65504	-2.04234e-10	1.73216e-06	-1.71184	-2.04234e-10
107816314	rs7628325	3.32493e-05	-1.72697	-2.04234e-10	1.10559e-05	2.2444	-2.04234e-10	1.69572e-06	-1.73311	-2.04234e-10
107816693	rs6796011	4.18443e-05	-1.23	-0.267048	0.000252077	2.41518	2.95599	1.30915e-06	-1.56553	-0.426304
107816733	rs34910554	3.32108e-05	-1.72813	-2.04234e-10	1.07602e-05	2.2173	-2.04234e-10	1.69674e-06	-1.7325	-2.04234e-10
107816888	rs59729164	2.05606e-05	-1.73356	-0.474073	3.40743e-06	1.17732	-0.109923	1.26173e-06	-1.69882	-0.329907
107817299	rs17231503	3.32108e-05	-1.72813	-2.04234e-10	1.07602e-05	2.2173	-2.04234e-10	1.69674e-06	-1.7325	-2.04234e-10
107818444	rs77850688	3.54727e-05	-1.66224	-2.04234e-10	6.70271e-07	-0.558635	-2.04234e-10	1.70358e-06	-1.72848	-2.04234e-10
107818478	rs62264069	5.59959e-05	-1.0465	-0.159227	0.000506683	2.91365	3.15568	1.62386e-06	-1.46308	-0.313325
107818777	rs7635063	3.45604e-05	-1.6883	-2.04234e-10	5.53793e-05	3.85564	-2.04234e-10	1.6929e-06	-1.73477	-2.04234e-10
107818905	rs140234058	5.8708e-05	-1.21615e-10	-1.15843	3.39333e-07	-1.21615e-10	-1.23933	3.0722e-06	-1.21615e-10	-1.13882
107819041	rs326361	1.84601e-05	-1.48018	-0.835214	0.000213145	6.37994	-1.17653	6.58074e-07	-1.718	-0.961651
107819276	rs147707050	3.3043e-05	-1.7332	-2.04234e-10	2.19442e-07	-1.67523	-2.04234e-10	1.93882e-06	-1.59913	-2.04234e-10
107819280	rs78924750	5.36032e-05	-1.21615e-10	-1.2494	3.36262e-07	-1.21615e-10	-1.24843	2.74954e-06	-1.21615e-10	-1.24978
107820063	rs7640424	3.34745e-05	-1.72022	-2.04234e-10	8.95015e-06	2.03311	-2.04234e-10	1.87002e-06	-1.63526	-2.04234e-10
107820388	rs326360	1.93341e-05	-1.18095	-1.08818	3.70543e-07	0.0982436	-1.24959	6.68074e-07	-1.5056	-1.15896
107820619	rs326359	1.89195e-05	-1.36547	-0.925336	0.0328426	8.98953	1.25139	6.54646e-07	-1.67092	-1.01395
107820695	rs12630206	8.37336e-05	-1.08567	0.282302	2.36827e-06	-0.422204	1.1258	3.87883e-06	-0.788456	-0.117224
107821546	rs17828045	2.50129e-05	-1.6726	-0.339014	3.61911e-06	1.57953	-0.451868	1.53452e-06	-1.51445	-0.318546
107822134	rs186444104	5.58772e-05	-1.21615e-10	-1.20785	3.40873e-07	-1.21615e-10	-1.23481	2.92005e-06	-1.21615e-10	-1.18961
107822245	rs1561029	8.55696e-05	-1.38196	0.600282	4.85688e-06	-0.0759511	1.49779	4.18222e-06	-0.991129	0.160758
107822310	rs326358	1.7414e-05	-1.65271	-0.721021	2.26198e-06	1.4638	-0.806123	1.07266e-06	-1.48567	-0.705399
107822481	rs327139	1.86806e-05	-1.70358	-0.599934	4.18174e-06	1.96685	-0.694682	1.10833e-06	-1.57573	-0.582627
107822833	rs77066838	5.21216e-05	-1.27743	-2.04234e-10	7.31283e-07	-0.471516	-2.04234e-10	2.56297e-06	-1.32005	-2.04234e-10
107823224	rs80003826	3.30026e-05	-1.73442	-2.04234e-10	3.07944e-07	-1.3364	-2.04234e-10	1.69299e-06	-1.73472	-2.04234e-10
107823982	rs3749274	1.46129e-05	-1.68912	-0.859982	4.24323e-05	4.78322	-1.19387	6.65665e-07	-1.70307	-0.96511
107824061	rs162064	0.000105421	-1.31629	0.743244	4.14645e-06	-0.407734	1.67142	5.16832e-06	-0.904591	0.285926
107824222	rs34154497	5.1036e-05	-1.63097	0.332495	4.08192e-06	1.06545	0.182561	3.2633e-06	-1.43791	0.359437
107824563	rs326356	9.42347e-05	-1.39969	0.71447	4.71054e-06	-0.245327	1.63657	4.51039e-06	-1.01551	0.260681
107824663	rs326355	9.42347e-05	-1.39969	0.71447	4.71054e-06	-0.245327	1.63657	4.51039e-06	-1.01551	0.260681
107824778	rs114116690	3.32264e-05	-1.72766	-2.04234e-10	2.20892e-07	-1.66864	-2.04234e-10	1.76405e-06	-1.6936	-2.04234e-10
107825810	rs79429418	8.16867e-05	-1.04074	0.212622	2.34718e-06	-0.344186	1.03884	3.72585e-06	-0.768898	-0.17702
107825953	rs74683410	7.99635e-05	-1.11724	0.267803	2.25444e-06	-0.453401	1.10774	3.56791e-06	-0.859548	-0.129685
107826539	rs9858866	1.451e-05	-1.71124	-0.844924	2.83003e-05	4.37523	-1.19092	6.80116e-07	-1.68466	-0.962046
107828001	rs4855619	0.000237826	0.744591	-0.504056	0.000874932	4.37965	2.23594	5.34079e-06	0.0595061	-0.645345
107828418	rs61224082	0.000102985	-0.971529	0.37511	3.02854e-06	-0.274043	1.22356	3.65321e-06	-0.923582	-0.042025
107828479	rs7649316	0.000244147	0.775398	-0.508631	0.000909204	4.42797	2.22604	5.46015e-06	0.0857271	-0.649464
107828707	rs78456010	1.86513e-05	-1.08146	-1.22363	4.43402e-07	0.205802	-1.17764	6.56269e-07	-1.46551	-1.21689
107828905	rs1982493	4.63307e-05	-1.3952	-2.04234e-10	1.32266e-06	0.121084	-2.04234e-10	2.18396e-06	-1.48007	-2.04234e-10
107829307	rs74474327	0.000101353	-1.01258	0.40019	2.95054e-06	-0.331053	1.25448	3.57835e-06	-0.965921	-0.0203897
107829484	rs34937412	4.24969e-05	-1.53154	0.0499628	1.91995e-06	0.579317	-0.0855781	2.79467e-06	-1.30789	0.0743919
107829507	rs35168062	0.000209105	-0.988825	1.10066	3.75903e-06	-0.915176	2.08077	9.50826e-06	-0.60459	0.595539
107829562	rs17231712	0.000203168	-1.02739	1.11042	3.89257e-06	-0.891879	2.09239	9.15863e-06	-0.650701	0.604185
107829766	rs4855620	1.55036e-05	-1.71054	-0.779399	2.79018e-05	4.33454	-1.16441	7.08691e-07	-1.69913	-0.90642
107829806	rs4855621	5.34912e-05	-1.25149	-2.04234e-10	1.65464e-06	0.345022	-2.04234e-10	2.50099e-06	-1.34452	-2.04234e-10
107830164	rs13075747	0.000216616	-0.97416	1.12128	3.7942e-06	-0.930403	2.10531	9.85989e-06	-0.586555	0.613817
107830245	rs12490871	0.000273447	0.901969	-0.521864	0.0010763	4.62541	2.19731	6.01101e-06	0.193748	-0.661368
107830442	rs115010315	3.98492e-05	-1.5459	-2.04234e-10	4.05914e-07	-1.06017	-2.04234e-10	2.29845e-06	-1.42898	-2.04234e-10
107832118	rs2117762	1.65857e-05	-1.65349	-0.768971	5.95462e-05	5.08812	-1.15993	6.93148e-07	-1.73022	-0.897502
107832166	rs76428539	0.000104404	-1.024	0.44126	3.05443e-06	-0.346988	1.30502	3.66418e-06	-0.977703	0.0150965
107832768	rs62264093	0.000276352	0.917057	-0.526387	0.001091	4.64883	2.18746	6.06439e-06	0.206655	-0.665433
107833289	rs7648181	0.000194556	-0.997766	1.03748	3.53183e-06	-0.910485	2.01374	8.89465e-06	-0.60937	0.533608
107833850	rs75476641	5.79058e-05	-1.21615e-10	-1.17219	3.55927e-07	-1.21615e-10	-1.19159	3.04075e-06	-1.21615e-10	-1.14911
107835448	rs162070	3.66855e-05	-1.52241	-0.106215	1.65453e-06	0.578078	-0.233121	2.37144e-06	-1.31442	-0.0832936
107836538	rs74698748	8.84892e-05	-0.748124	-2.04234e-10	7.59371e-07	-0.433827	-2.04234e-10	3.9694e-06	-0.882596	-2.04234e-10
107837232	rs78787436	5.49995e-05	-1.21615e-10	-1.22368	3.54026e-07	-1.21615e-10	-1.19695	2.85344e-06	-1.21615e-10	-1.21269
107837243	rs73200321	1.53921e-05	-1.69941	-0.797742	6.72993e-07	0.0110193	-0.565601	8.41035e-07	-1.66211	-0.772221
107837265	rs7616463	1.50294e-05	-1.71566	-0.805336	7.62411e-07	0.145121	-0.574952	8.14401e-07	-1.68649	-0.780028
107837635	rs147693431	3.32335e-05	-1.72745	-2.04234e-10	3.15943e-07	-1.31075	-2.04234e-10	1.70057e-06	-1.73025	-2.04234e-10
107838131	rs4855552	1.75888e-05	-1.66026	-0.70348	5.53226e-05	4.92375	-1.06913	7.16005e-07	-1.73076	-0.864517
107838220	rs57550393	0.00016719	-1.21615e-10	-0.111872	2.14925e-06	-1.21615e-10	0.606557	6.06952e-06	-1.21615e-10	-0.457933
107838805	rs161880	0.000137943	-1.30298	0.998816	5.18515e-06	-0.472093	1.95933	5.86137e-06	-0.998258	0.50543
107838891	rs182736	3.9498e-05	-1.55475	-2.04234e-10	2.26809e-06	0.660377	-2.04234e-10	2.46388e-06	-1.35948	-2.04234e-10
107839341	rs162069	0.000135116	-1.31318	0.98831	5.21145e-06	-0.45448	1.94678	5.73025e-06	-1.0116	0.496149
107839732	rs4855622	1.81307e-05	-1.64648	-0.68692	6.3312e-05	5.04907	-1.05955	7.24248e-07	-1.73324	-0.85059
107839987	rs78000837	8.99386e-05	-1.05828	0.326398	2.52662e-06	-0.395052	1.16337	3.2032e-06	-1.01309	-0.083971
107840137	rs75380735	7.57301e-05	-0.90383	-2.04234e-10	2.06773e-07	-1.7347	-2.04234e-10	3.24308e-06	-1.08469	-2.04234e-10
107840329	rs34319035	3.57317e-05	-1.65497	-2.04234e-10	2.06922e-07	-1.73398	-2.04234e-10	1.84684e-06	-1.64774	-2.04234e-10
107840773	rs179046	3.85492e-05	-1.57907	-2.04234e-10	2.48863e-06	0.753169	-2.04234e-10	2.37794e-06	-1.39498	-2.04234e-10
107840830	rs170534	0.000151541	-1.19002	0.979876	4.06648e-06	-0.697684	1.9419	6.51721e-06	-0.869753	0.482988
107841077	rs62264095	0.000334649	1.1459	-0.563818	0.00101708	4.91779	1.84834	7.17451e-06	0.375252	-0.66593
107841381	rs76978584	9.08725e-05	-1.0641	0.34255	2.55656e-06	-0.403251	1.18335	3.22855e-06	-1.01911	-0.0700742
107842305	rs114562923	9.01048e-05	-1.08026	0.350231	2.52272e-06	-0.426068	1.19284	3.19614e-06	-1.03581	-0.0634617
107842737	rs55991325	2.84583e-05	-1.62624	-0.256325	2.03077e-07	-1.07211	-0.680625	1.10718e-06	-1.6924	-0.466996
107843004	rs326338	0.000149727	-1.21587	0.993674	4.05694e-06	-0.711319	1.95319	6.36807e-06	-0.910802	0.500887
107843481	rs721328	9.67999e-05	-1.07509	0.41673	2.7584e-06	-0.418756	1.27485	3.40295e-06	-1.03046	-0.00610711
107844017	rs11926884	0.000314437	1.17901	-0.659235	0.000882035	4.96807	1.6556	6.78651e-06	0.40361	-0.749886
107844129	rs12485895	2.74061e-05	-1.65454	-0.265695	1.87218e-07	-1.14518	-0.688861	1.08373e-06	-1.70928	-0.471516
107844499	rs326347	1.05834e-05	-1.69988	-1.17184	1.29538e-05	3.51653	-1.1137	5.32713e-07	-1.7245	-1.16649
107844939	rs75650450	5.37984e-05	-1.24576	-2.04234e-10	7.70528e-07	-0.41924	-2.04234e-10	2.6415e-06	-1.28987	-2.04234e-10
107845243	rs326348	1.13438e-05	-1.64719	-1.15514	2.16816e-05	4.01015	-1.09225	5.36479e-07	-1.7347	-1.14924
107845395	rs68044584	6.06221e-05	-1.55703	0.430686	2.82154e-06	0.602666	0.276056	3.83114e-06	-1.3765	0.458448
107845553	rs11922336	0.000638759	1.75396	-0.525438	0.00299665	5.91933	1.92736	1.17676e-05	0.843256	-0.639119
107845632	rs148228788	6.08476e-05	-1.21615e-10	-1.12263	3.66942e-07	-1.21615e-10	-1.16111	3.16017e-06	-1.21615e-10	-1.11059
107845745	rs326349	1.08579e-05	-1.6814	-1.16471	1.57543e-05	3.70322	-1.10467	5.32834e-07	-1.73165	-1.15911
107845928	rs139469233	9.90787e-05	-1.25611	0.621018	2.6815e-06	-0.680405	1.50822	3.46004e-06	-1.21799	0.198054
107846184	rs116892936	5.39586e-05	-1.21615e-10	-1.24279	3.63762e-07	-1.21615e-10	-1.16982	2.77483e-06	-1.21615e-10	-1.24062
107846617	rs17232205	0.000324869	1.12053	-0.568107	0.000798874	4.7051	1.81954	7.89501e-06	0.478785	-0.673766
107846911	rs75259631	4.67277e-05	-1.38667	-2.04234e-10	5.8764e-07	-0.690202	-2.04234e-10	2.10821e-06	-1.51537	-2.04234e-10
107847513	rs326350	1.06333e-05	-1.68987	-1.17714	1.29587e-05	3.5253	-1.12209	5.20895e-07	-1.73362	-1.1798
107847601	rs115744908	3.41562e-05	-1.70006	-2.04234e-10	2.41903e-07	-1.57778	-2.04234e-10	1.94415e-06	-1.59639	-2.04234e-10
107847696	rs62264097	0.000462341	1.31204	-0.406739	0.00153166	5.05942	2.11612	1.13349e-05	0.700617	-0.533944
107847725	rs9839167	0.000513054	1.40039	-0.391014	0.00180277	5.19105	2.14747	1.24465e-05	0.779674	-0.519448
107847902	rs7633919	0.000449095	1.43459	-0.558361	0.00137247	5.24184	1.82397	1.09588e-05	0.810313	-0.677381
107848134	rs141232360	0.00013976	-1.21615e-10	-0.291082	3.84278e-06	-1.21615e-10	1.18763	7.59451e-06	-1.21615e-10	-0.233787
107848221	rs17232226	1.28293e-05	-1.71871	-0.960556	5.21074e-07	0.0862985	-0.896724	6.73489e-07	-1.70285	-0.953647
107849070	rs374917803	5.93182e-05	-1.21615e-10	-1.14809	4.10831e-07	-1.21615e-10	-1.04813	2.92858e-06	-1.21615e-10	-1.18669
107849213	rs150466179	0.000549387	-1.21615e-10	1.0778	3.21765e-06	-1.21615e-10	1.01009	2.63024e-05	-1.21615e-10	1.00845
107849242	rs117437723	0.000185589	-1.21615e-10	-0.00746882	9.21039e-07	-1.21615e-10	-0.240815	9.61013e-06	-1.21615e-10	0.00160609
107849273	rs12634669	8.37819e-05	-1.36857	0.56578	2.26608e-06	-0.831454	1.49094	2.72352e-06	-1.36862	0.109329
107849307	rs57625411	8.73035e-05	-1.21615e-10	-0.761615	5.07861e-07	-1.21615e-10	-0.83611	3.81714e-06	-1.21615e-10	-0.921712
107849749	rs17828607	1.26876e-05	-1.73346	-0.956916	6.77458e-07	0.347262	-0.895231	6.63016e-07	-1.72663	-0.945539
107850172	rs114064324	3.35459e-05	-1.71809	-2.04234e-10	2.3019e-07	-1.62741	-2.04234e-10	1.81952e-06	-1.66264	-2.04234e-10
107850867	rs162074	1.06818e-05	-1.69627	-1.16619	1.17809e-05	3.41562	-1.1077	5.28741e-07	-1.72942	-1.16905
107851173	rs326351	1.06255e-05	-1.69714	-1.17061	1.17748e-05	3.42087	-1.11347	5.25775e-07	-1.73071	-1.17339
107851333	rs199531511	6.03278e-05	-1.21615e-10	-1.13121	3.89319e-07	-1.21615e-10	-1.10192	3.12044e-06	-1.21615e-10	-1.12324
107851377	rs80311355	8.59032e-05	-1.37684	0.599058	2.37767e-06	-0.844475	1.55203	2.74263e-06	-1.37689	0.124594
107851467	rs13074183	4.54866e-05	-1.41359	-2.04234e-10	1.44016e-06	0.206195	-2.04234e-10	2.9573e-06	-1.17694	-2.04234e-10
107852132	rs162073	1.05298e-05	-1.7003	-1.1765	1.12516e-05	3.38319	-1.12124	5.23333e-07	-1.72958	-1.17917
107852799	rs74984139	8.4018e-05	-1.37684	0.576868	2.26797e-06	-0.844475	1.5048	2.72756e-06	-1.37689	0.119083
107852890	rs77864091	8.40185e-05	-1.36857	0.5686	2.27448e-06	-0.831454	1.49464	2.73061e-06	-1.36862	0.111927
107853290	rs369121724	5.37885e-05	-1.21615e-10	-1.24595	3.36746e-07	-1.21615e-10	-1.24699	2.7965e-06	-1.21615e-10	-1.23284
107853364	rs326352	1.04574e-05	-1.7062	-1.1775	1.04352e-05	3.30825	-1.12162	5.23294e-07	-1.7269	-1.18192
107853648	rs326353	1.04593e-05	-1.70332	-1.1802	1.07939e-05	3.34565	-1.12522	5.21194e-07	-1.72831	-1.18453
107856796	rs13072473	1.48128e-05	-1.47744	-1.05808	0.00163036	6.71972	0.518279	5.85545e-07	-1.6914	-1.10502
107856822	rs9858939	1.48491e-05	-1.48166	-1.05141	0.00162334	6.69525	0.538435	5.90377e-07	-1.68899	-1.09921
107856953	rs13077007	1.53793e-05	-1.4443	-1.05369	0.00198833	6.90492	0.531564	5.96191e-07	-1.6772	-1.1012
107858443	rs6769732	1.52598e-05	-1.41791	-1.08787	0.00208185	7.04624	0.436211	5.84805e-07	-1.66514	-1.13255
107858477	rs374166493	5.73484e-05	-1.21615e-10	-1.18186	3.75886e-07	-1.21615e-10	-1.13703	2.8291e-06	-1.21615e-10	-1.22125
107859187	rs62264098	1.45681e-05	-1.46671	-1.08546	0.00142276	6.65785	0.443942	5.7103e-07	-1.69102	-1.1305
107859273	rs62264099	1.38762e-05	-1.50131	-1.09952	0.00125745	6.58016	0.398118	5.58734e-07	-1.70086	-1.14243
107859312	rs72620099	1.96903e-05	-1.67903	-0.571845	1.42188e-07	-1.19799	-0.911173	8.79814e-07	-1.70652	-0.682734
107859370	rs13090346	1.39806e-05	-1.48599	-1.10734	0.00134063	6.67036	0.371978	5.58396e-07	-1.69487	-1.14903
107859558	rs35703078	4.60278e-05	-1.40176	-2.04234e-10	1.28911e-06	0.0953935	-2.04234e-10	3.04156e-06	-1.14884	-2.04234e-10
107860012	rs327148	1.01085e-05	-1.69674	-1.22089	1.06385e-05	3.3875	-1.18158	5.03364e-07	-1.72921	-1.21844
107860187	rs60417658	7.55318e-05	-1.38108	0.474632	1.83237e-06	-0.931053	1.3781	2.55e-06	-1.36929	0.0441689
107860193	rs138671771	7.77133e-05	-1.35261	0.474632	1.91219e-06	-0.888413	1.3781	2.62486e-06	-1.34035	0.0441689
107860249	rs9841475	1.44559e-05	-1.45256	-1.10734	0.00161989	6.85957	0.371978	5.66279e-07	-1.68085	-1.14903
107860686	rs118184974	5.59266e-05	-1.21615e-10	-1.20697	3.44771e-07	-1.21615e-10	-1.22344	2.81047e-06	-1.21615e-10	-1.22786
107860806	rs6788515	1.43229e-05	-1.46954	-1.09961	0.00149736	6.76471	0.388183	5.63042e-07	-1.68812	-1.14749
107861766	rs12152307	4.65858e-05	-1.38971	-2.04234e-10	1.24395e-06	0.0597307	-2.04234e-10	3.14216e-06	-1.1163	-2.04234e-10
107862921	rs9856973	4.63918e-05	-1.39388	-2.04234e-10	1.2961e-06	0.100798	-2.04234e-10	2.34919e-06	-1.40714	-2.04234e-10
107862959	rs327154	1.63324e-05	-1.19735	-1.2405	0.000106126	5.7101	-1.20403	6.08255e-07	-1.52195	-1.23642
107863213	rs326324	1.52613e-05	-1.26989	-1.23579	7.98247e-05	5.41863	-1.19736	5.86695e-07	-1.56179	-1.23268
107863271	rs74391783	5.38487e-05	-1.24483	-2.04234e-10	1.14187e-06	-0.0258927	-2.04234e-10	2.10694e-06	-1.51597	-2.04234e-10
107863793	rs138649797	5.54875e-05	-1.21615e-10	-1.21485	3.39284e-07	-1.21615e-10	-1.23948	2.85234e-06	-1.21615e-10	-1.21307
107863970	rs79162993	6.30219e-05	-1.59808	0.51056	1.39787e-06	-1.22589	1.40228	2.19289e-06	-1.55243	0.0764415
107864673	rs11917909	3.33017e-05	-1.7254	-2.04234e-10	4.54139e-06	1.35467	-2.04234e-10	1.81044e-06	-1.66764	-2.04234e-10
107864693	rs326325	1.74862e-05	-1.12912	-1.24048	0.000124744	5.87134	-1.20364	6.2695e-07	-1.49089	-1.23722
107864963	rs13093976	3.31533e-05	-1.72986	-2.04234e-10	4.66226e-06	1.38094	-2.04234e-10	1.78481e-06	-1.6819	-2.04234e-10
107864996	rs118018802	5.3844e-05	-1.21615e-10	-1.24492	3.3593e-07	-1.21615e-10	-1.24942	2.80902e-06	-1.21615e-10	-1.22838
107865263	rs9822398	0.000653467	1.10412	0.147171	0.00206018	4.58587	2.88612	1.70271e-05	0.469445	0.104149
107865763	rs10514749	0.00063792	1.07193	0.155282	0.00194373	4.53779	2.87601	1.65617e-05	0.441091	0.104792
107865932	rs16854238	1.6603e-05	-1.72189	-0.699534	1.07303e-07	-1.44178	-0.94888	7.06734e-07	-1.73028	-0.878033
107866326	rs57645341	0.000621417	1.03991	0.161086	0.00187132	4.48989	2.88595	1.61936e-05	0.412914	0.110491
107866387	rs78903881	5.41132e-05	-1.21615e-10	-1.23993	3.38889e-07	-1.21615e-10	-1.24065	2.78616e-06	-1.21615e-10	-1.23655
107866853	rs12485266	1.64588e-05	-1.72498	-0.705165	1.05209e-07	-1.45733	-0.953041	7.02248e-07	-1.73202	-0.882658
107867309	rs118058215	0.00359811	-1.21615e-10	2.95716	2.924e-05	-1.21615e-10	3.21697	0.000235103	-1.21615e-10	3.19881
107867826	rs57182717	0.000817142	1.35359	0.121217	0.00278383	4.95553	2.81749	2.05417e-05	0.689896	0.0713478
107868015	rs73200355	3.51208e-05	-1.67221	-2.04234e-10	2.07034e-07	-1.73344	-2.04234e-10	1.84641e-06	-1.64797	-2.04234e-10
107868027	rs57585440	0.000746348	1.35359	0.0305956	0.00233623	4.95553	2.6422	1.89153e-05	0.689896	-0.0111366
107868110	rs59107359	0.000817142	1.35359	0.121217	0.00278383	4.95553	2.81749	2.05417e-05	0.689896	0.0713478
107868197	rs1435635	1.62318e-05	-1.70496	-0.739076	1.16455e-07	-1.33746	-0.971346	6.95216e-07	-1.71151	-0.913231
107868272	rs60140727	0.000812563	1.3873	0.0818914	0.00273315	5.0051	2.74955	2.03633e-05	0.719772	0.0327497
107868442	rs13069689	4.15171e-05	-1.5049	-2.04234e-10	8.51301e-07	-0.319551	-2.04234e-10	2.4024e-06	-1.38474	-2.04234e-10
107868527	rs72931609	5.8123e-05	-1.63597	0.467528	1.22889e-06	-1.30185	1.3494	2.02116e-06	-1.59667	0.0391252
107868661	rs10514750	0.000888056	1.37122	0.186805	0.00313049	4.98147	2.90891	2.26687e-05	0.705523	0.154252
107868935	rs139006283	5.05559e-05	-1.30793	-2.04234e-10	2.25608e-07	-1.64752	-2.04234e-10	2.60754e-06	-1.3028	-2.04234e-10
107869757	rs62264106	0.00088197	1.36435	0.186805	0.00333084	5.04351	2.90891	2.14195e-05	0.648837	0.154252
107869895	rs17232450	0.00131563	1.79353	0.157539	0.00550664	5.59614	2.85901	3.20695e-05	1.08137	0.125321
107870139	rs2117761	0.000887384	1.40502	0.152249	0.00310156	5.03113	2.84997	2.25739e-05	0.735492	0.120092
107870306	rs60080056	0.000829459	1.40502	0.0847458	0.00270574	5.03113	2.71344	2.09676e-05	0.735492	0.0462728
107870835	rs13082569	3.32306e-05	-1.72753	-2.04234e-10	4.4227e-06	1.32819	-2.04234e-10	1.79758e-06	-1.67477	-2.04234e-10
107871847	rs58300903	0.000892551	1.44419	0.11889	0.00297702	5.068	2.77212	2.25098e-05	0.772812	0.079924
107871854	rs11920542	0.000923939	1.45072	0.146925	0.00321882	5.09813	2.82008	2.32153e-05	0.776039	0.10756
107871870	rs57414689	0.000887979	1.38222	0.175726	0.00305744	4.99763	2.86914	2.24757e-05	0.715268	0.135953
107871891	rs58004035	0.000950335	1.54068	0.0851277	0.00330191	5.2296	2.7141	2.36614e-05	0.855982	0.0466491
107872182	rs72931612	5.691e-05	-1.63597	0.446438	1.19353e-06	-1.30185	1.3202	1.96831e-06	-1.59667	0.0126302
107872309	rs4855554	5.73405e-05	-1.21615e-10	-1.182	3.36965e-07	-1.21615e-10	-1.24634	3.04641e-06	-1.21615e-10	-1.14725
107872665	rs11920797	0.00081673	1.4228	0.0515058	0.00262222	5.05721	2.656	2.06144e-05	0.75126	0.0135185
107872922	rs11921625	0.000775677	1.37122	0.0515058	0.00243096	4.98147	2.656	1.96928e-05	0.705523	0.0135185
107873194	rs150696515	9.28244e-05	-1.21615e-10	-0.700296	5.16783e-07	-1.21615e-10	-0.818693	5.15555e-06	-1.21615e-10	-0.621138
107873200	rs117635492	0.00010312	-1.21615e-10	-0.595108	8.7756e-07	-1.21615e-10	-0.289171	4.54379e-06	-1.21615e-10	-0.747451
107873527	rs62264141	0.000771356	1.37122	0.0459201	0.00240753	4.98147	2.64632	1.95847e-05	0.705523	0.00801503
107874638	rs13063741	3.32545e-05	-1.72682	-2.04234e-10	4.53737e-06	1.35379	-2.04234e-10	1.79044e-06	-1.67875	-2.04234e-10
107875055	rs326345	1.95836e-05	-1.02583	-1.23048	0.000190126	6.27274	-1.18361	6.87114e-07	-1.41057	-1.2259
107875412	rs147902513	0.00016164	-1.21615e-10	-0.145636	1.00086e-06	-1.21615e-10	-0.157706	7.62713e-06	-1.21615e-10	-0.229501
107875733	rs62264142	0.000762779	1.3873	0.0186656	0.00235105	5.0051	2.59896	1.93395e-05	0.719772	-0.0188358
107876004	rs78394934	5.65816e-05	-1.21615e-10	-1.19532	3.47807e-07	-1.21615e-10	-1.21467	2.8216e-06	-1.21615e-10	-1.22391
107876232	rs6795280	3.35771e-05	-1.71716	-2.04234e-10	3.77517e-06	1.16988	-2.04234e-10	1.83005e-06	-1.65687	-2.04234e-10
107876247	rs34161295	0.000772148	1.40502	0.0131476	0.00238996	5.03113	2.58934	1.95394e-05	0.735492	-0.0242715
107876367	rs11926978	0.000772148	1.40502	0.0131476	0.00238996	5.03113	2.58934	1.95394e-05	0.735492	-0.0242715
107876432	rs11919348	0.000738319	1.37122	0.00214599	0.00223093	4.98147	2.57014	1.87581e-05	0.705523	-0.0351085
107876471	rs80009837	3.30009e-05	-1.73447	-2.04234e-10	2.40841e-07	-1.58218	-2.04234e-10	1.73436e-06	-1.71058	-2.04234e-10
107876692	rs326344	1.8833e-05	-1.05236	-1.24303	0.000170072	6.18297	-1.20531	6.67532e-07	-1.42843	-1.23695
107876697	rs62264143	0.000610176	1.15351	0.0292317	0.00169489	4.65947	2.61734	1.58914e-05	0.512995	-0.00842665
107876850	rs11923518	0.000772148	1.40502	0.0131476	0.00238996	5.03113	2.58934	1.95394e-05	0.735492	-0.0242715
107877134	rs13091474	3.35771e-05	-1.71716	-2.04234e-10	3.77517e-06	1.16988	-2.04234e-10	1.83005e-06	-1.65687	-2.04234e-10
107877463	rs17232556	0.000742387	1.37122	0.00764104	0.00225244	4.98147	2.57973	1.88599e-05	0.705523	-0.0296958
107877538	rs17232563	0.000738319	1.37122	0.00214599	0.00223093	4.98147	2.57014	1.87581e-05	0.705523	-0.0351085
107878004	rs145750184	5.35857e-05	-1.21615e-10	-1.24972	3.35853e-07	-1.21615e-10	-1.24964	2.74958e-06	-1.21615e-10	-1.24976
107878213	rs76893212	0.000759523	1.40502	-0.00333758	0.00232215	5.03113	2.56056	1.92247e-05	0.735492	-0.0405098
107878216	rs116662742	4.44371e-05	-1.43693	-2.04234e-10	4.76071e-07	-0.900749	-2.04234e-10	2.1726e-06	-1.48529	-2.04234e-10
107878336	rs189010	1.62644e-05	-1.72318	-0.718851	1.0701e-07	-1.44806	-0.945333	6.97142e-07	-1.73103	-0.890948
107878670	rs72931621	5.73041e-05	-1.60986	0.427222	1.18493e-06	-1.30453	1.31566	2.00684e-06	-1.58336	0.0187056
107879024	rs4855623	6.11302e-05	-1.21615e-10	-1.118	4.74095e-07	-1.21615e-10	-0.904909	2.95062e-06	-1.21615e-10	-1.1792
107879274	rs62264144	0.000755378	1.40502	-0.00880967	0.00230003	5.03113	2.55099	1.91213e-05	0.735492	-0.0458996
107879516	rs62264145	0.000756831	1.4228	-0.0246632	0.00229612	5.05721	2.5232	1.91243e-05	0.75126	-0.0615136
107879730	rs62264146	0.00077642	1.40502	0.0186656	0.00241305	5.03113	2.59896	1.96459e-05	0.735492	-0.0188358
```
