## Supplementary material for "Characterization of shared and ancestry-specific signals driving complex traits using multi-ancestry fine-mapping": susiex_nc3.cs80.summary

```
# chr3:106879837-107879837
CS_ID	CS_LENGTH	CS_PURITY	MAX_PIP_SNP	BP	REF_ALLELE	ALT_ALLELE	REF_FRQ	BETA	SE	-LOG10P	MAX_PIP	POST-HOC_PROB_POP1	POST-HOC_PROB_POP2
1	156	0	rs167924	107379837	G,G	A,A	0.362823,0.017857	0.0229359,0.0355154	0.00411209,0.0322784	7.61307,0.566697	0.162608	0.74445	0.405661
2	11	0.766954	rs696366	107757060	A,A	C,C	0.557654,0.865079	-0.0183947,-0.0239579	0.00398085,0.0125123	5.41765,1.25552	0.307812	0.995204	0.719657
3	14	0.498578	rs2174016	107235614	C,C	T,T	0.643141,0.069444	-0.0170542,-0.0422794	0.00412703,0.0168157	4.44474,1.92345	0.225863	0.970989	0.621379
```
