## Supplementary material for "Characterization of shared and ancestry-specific signals driving complex traits using multi-ancestry fine-mapping": susiex_nc1.cs80.snp

```
BP	SNP	PIP(CS1)	LogBF(CS1,Pop1)	LogBF(CS1,Pop2)
107161165	chr3:107161165:A:G	1.20402e-06	-1.61071	-3.67067e-10
107161188	chr3:107161188:G:A	1.54248e-06	-1.29245e-10	-1.36298
107161583	chr3:107161583:AC:A	8.8281e-06	-1.29245e-10	0.381566
107161903	chr3:107161903:C:T	1.83146e-06	-1.29245e-10	-1.19126
107161940	chr3:107161940:C:T	1.60194e-06	-1.08995	-0.235205
107162120	chr3:107162120:G:A	2.41196e-06	-1.29245e-10	-0.915936
107162153	chr3:107162153:A:G	1.63337e-06	-1.30573	-3.67067e-10
107162377	chr3:107162377:C:G	2.40107e-06	-1.29245e-10	-0.920461
107162595	chr3:107162595:G:A	1.57061e-06	-1.34491	-3.67067e-10
107162689	chr3:107162689:T:C	6.79969e-06	-1.29245e-10	0.120503
107163406	chr3:107163406:G:A	3.08266e-06	-1.29245e-10	-0.67058
107163646	chr3:107163646:C:T	2.43379e-06	-1.29245e-10	-0.906926
107163732	chr3:107163732:G:A	2.38614e-06	-1.29245e-10	-0.926698
107163928	chr3:107163928:C:G	1.96957e-06	-1.09642	-0.0221444
107164458	chr3:107164458:C:T	1.11936e-06	-1.24853	-0.435087
107164664	chr3:107164664:T:C	1.53477e-06	-1.29245e-10	-1.36799
107164865	chr3:107164865:C:T	3.00226e-06	-1.29245e-10	-0.697009
107165184	chr3:107165184:A:G	1.73883e-06	-1.29245e-10	-1.24316
107165796	chr3:107165796:C:A	1.21628e-06	-1.60057	-3.67067e-10
107166353	chr3:107166353:G:A	1.90956e-06	-1.1495	-3.67067e-10
107166685	chr3:107166685:G:C	6.44311e-06	0.0666374	-3.67067e-10
107166730	chr3:107166730:C:T	7.02027e-06	-1.29245e-10	0.152428
107166879	chr3:107166879:A:G	2.44562e-06	-1.30033	0.398256
107166880	chr3:107166880:T:C	1.72532e-06	-1.29245e-10	-1.25096
107167061	chr3:107167061:C:T	6.92661e-06	0.138997	-3.67067e-10
107167587	chr3:107167587:CAAA:C	2.43018e-06	-1.29245e-10	-0.908408
107167784	chr3:107167784:C:T	1.91639e-06	-1.62197	0.476044
107168171	chr3:107168171:A:G	2.1551e-06	-1.29245e-10	-1.02854
107168235	chr3:107168235:T:C	0.000111655	-0.750166	3.6692
107168243	chr3:107168243:C:T	1.55099e-06	-1.29245e-10	-1.35748
107168316	chr3:107168316:C:T	1.07857e-06	-0.513109	-1.20763
107168519	chr3:107168519:T:C	1.77702e-06	-1.29245e-10	-1.22143
107168620	chr3:107168620:G:A	7.44972e-07	-1.06768	-1.0231
107168799	chr3:107168799:T:C	2.01077e-06	-1.29245e-10	-1.09786
107169002	chr3:107169002:C:T	2.17517e-06	-1.29245e-10	-1.01927
107169038	chr3:107169038:A:G	2.16328e-06	-1.29245e-10	-1.02475
107169057	chr3:107169057:G:A	7.63855e-07	-1.40944	-0.656307
107169200	chr3:107169200:C:T	3.10974e-07	-1.61691	-1.34751
107169253	chr3:107169253:G:A	6.83159e-06	-1.29245e-10	0.125184
107169443	chr3:107169443:T:C	1.68606e-06	-1.29245e-10	-1.27398
107169748	chr3:107169748:A:C	6.02319e-07	-1.1965	-1.10684
107169918	chr3:107169918:T:C	1.52352e-06	-1.29245e-10	-1.37535
107169923	chr3:107169923:C:A	1.1144e-06	-1.00773	-0.680332
107170056	chr3:107170056:T:C	1.76109e-06	-1.29245e-10	-1.23044
107170345	chr3:107170345:T:C	7.35007e-07	-1.37272	-0.731533
107170708	chr3:107170708:T:C	1.55317e-06	-1.29245e-10	-1.35608
107170906	chr3:107170906:C:G	1.90773e-06	-1.29245e-10	-1.15046
107171812	chr3:107171812:G:A	1.74988e-06	-1.29245e-10	-1.23682
107171859	chr3:107171859:C:T	2.54416e-06	-1.29245e-10	-0.862572
107171995	chr3:107171995:AT:A	2.41747e-06	-1.29245e-10	-0.913654
107172345	chr3:107172345:A:C	2.39826e-06	-1.29245e-10	-0.921629
107172436	chr3:107172436:T:C	1.20066e-06	-1.6135	-3.67067e-10
107172486	chr3:107172486:A:G	1.94391e-06	-1.29245e-10	-1.13167
107172795	chr3:107172795:A:C	2.41712e-06	-1.29245e-10	-0.913796
107172844	chr3:107172844:T:G	1.52958e-06	-1.29245e-10	-1.37138
107172880	chr3:107172880:C:T	1.68297e-06	-1.29245e-10	-1.27582
107173192	chr3:107173192:A:G	4.05114e-06	-1.29245e-10	-0.397375
107173455	chr3:107173455:A:C	2.48639e-06	-1.29245e-10	-0.885541
107173587	chr3:107173587:G:A	2.49871e-06	-1.29245e-10	-0.880599
107174084	chr3:107174084:G:C	1.74832e-06	-1.29245e-10	-1.23772
107174880	chr3:107174880:C:T	1.66376e-06	-1.29245e-10	-1.28729
107175072	chr3:107175072:C:T	3.17873e-06	-1.29245e-10	-0.639894
107175256	chr3:107175256:T:C	1.5346e-06	-1.29245e-10	-1.3681
107175586	chr3:107175586:T:C	2.17864e-06	-1.29245e-10	-1.01767
107175801	chr3:107175801:G:C	1.23279e-06	-1.58709	-3.67067e-10
107175952	chr3:107175952:T:C	2.69593e-06	-1.29245e-10	-0.804629
107176433	chr3:107176433:T:C	1.78589e-06	-1.21646	-3.67067e-10
107176456	chr3:107176456:C:A	9.30543e-07	-1.63719	-0.231173
107176732	chr3:107176732:A:T	1.94373e-06	-1.28314	0.151373
107177154	chr3:107177154:TGAA:T	1.54759e-06	-1.29245e-10	-1.35967
107177471	chr3:107177471:A:G	8.6687e-07	-0.812111	-1.12713
107177987	chr3:107177987:C:A	1.32736e-06	-1.51318	-3.67067e-10
107178578	chr3:107178578:A:G	7.75705e-07	-1.39918	-0.651175
107179087	chr3:107179087:ACTAC:A	2.32969e-06	-1.29245e-10	-0.950639
107179596	chr3:107179596:T:C	2.3826e-06	-1.29245e-10	-0.928179
107179752	chr3:107179752:A:C	1.55152e-06	-1.29245e-10	-1.35714
107179840	chr3:107179840:T:C	1.54026e-06	-1.29245e-10	-1.36442
107180257	chr3:107180257:C:T	1.68204e-06	-1.34902	0.0726513
107180305	chr3:107180305:A:G	7.64578e-07	-1.38273	-0.682073
107180363	chr3:107180363:T:C	3.36227e-06	-1.29245e-10	-0.583756
107180474	chr3:107180474:C:T	1.36145e-06	-1.38001	-0.107814
107180967	chr3:107180967:G:A	1.17098e-06	-1.63853	-3.67067e-10
107181052	chr3:107181052:A:G	3.04698e-07	-1.61082	-1.37399
107181082	chr3:107181082:A:G	1.93184e-06	-1.29245e-10	-1.1379
107181248	chr3:107181248:A:C	1.57567e-06	-1.29245e-10	-1.34169
107181812	chr3:107181812:C:T	1.53391e-06	-1.29245e-10	-1.36855
107181849	chr3:107181849:C:G	1.78009e-06	-1.29245e-10	-1.21971
107182031	chr3:107182031:G:A	1.40471e-06	-1.45654	-3.67067e-10
107182133	chr3:107182133:T:C	1.51516e-06	-1.63707	0.256218
107182181	chr3:107182181:T:C	1.8732e-06	-1.29245e-10	-1.16873
107182532	chr3:107182532:T:C	2.65029e-06	-1.29245e-10	-0.821705
107182590	chr3:107182590:G:T	2.65402e-06	-1.29245e-10	-0.820298
107183079	chr3:107183079:A:G	6.82612e-06	-1.29245e-10	0.124382
107183633	chr3:107183633:C:T	1.64524e-06	-1.29245e-10	-1.29849
107183912	chr3:107183912:T:C	1.54621e-06	-1.29245e-10	-1.36057
107184047	chr3:107184047:T:C	1.90224e-06	-1.29245e-10	-1.15334
107184178	chr3:107184178:T:TC	1.56038e-06	-1.29245e-10	-1.35145
107184202	chr3:107184202:G:A	2.03124e-06	-1.29245e-10	-1.08773
107184363	chr3:107184363:C:T	3.42466e-07	-1.49948	-1.36847
107184432	chr3:107184432:C:A	7.14359e-06	-1.29245e-10	0.169842
107185007	chr3:107185007:T:C	1.92325e-06	-1.29245e-10	-1.14236
107185330	chr3:107185330:G:A	7.93745e-06	-1.29245e-10	0.275218
107185351	chr3:107185351:A:T	1.7791e-06	-1.29245e-10	-1.22027
107185879	chr3:107185879:A:G	1.7677e-06	-1.29245e-10	-1.22669
107187089	chr3:107187089:T:C	1.54506e-06	-1.29245e-10	-1.36131
107187285	chr3:107187285:TG:T	7.86731e-07	-1.26122	-0.775022
107187441	chr3:107187441:GA:G	1.95167e-06	-1.29245e-10	-1.12769
107187675	chr3:107187675:A:G	1.65718e-06	-1.29245e-10	-1.29126
107187743	chr3:107187743:C:T	2.12472e-06	-1.29245e-10	-1.04274
107188057	chr3:107188057:A:G	2.85402e-06	-1.29245e-10	-0.747645
107188083	chr3:107188083:T:C	2.09628e-06	-1.05621	-3.67067e-10
107188498	chr3:107188498:C:T	1.5452e-06	-1.63713	0.275915
107189572	chr3:107189572:T:C	2.51112e-06	-1.29245e-10	-0.875644
107189586	chr3:107189586:G:C	4.41175e-06	-1.29245e-10	-0.312102
107189955	chr3:107189955:A:C	3.52486e-06	-1.29245e-10	-0.536534
107190025	chr3:107190025:T:C	9.81462e-05	-0.728321	3.51841
107190624	chr3:107190624:C:G	2.26681e-06	-1.29245e-10	-0.978002
107191093	chr3:107191093:T:C	2.66725e-06	-1.16294	0.347616
107191267	chr3:107191267:G:C	8.19751e-05	-0.66282	3.27286
107191384	chr3:107191384:G:A	4.84204e-07	-1.28905	-1.23258
107191523	chr3:107191523:A:T	1.63048e-06	-1.29245e-10	-1.3075
107191698	chr3:107191698:A:G	0.000200256	-1.29245e-10	3.50322
107192604	chr3:107192604:C:T	6.06199e-06	-1.29245e-10	0.00566388
107193089	chr3:107193089:A:C	1.78072e-06	-1.29245e-10	-1.21935
107193545	chr3:107193545:C:T	1.96233e-06	-1.29245e-10	-1.12224
107194478	chr3:107194478:T:A	3.35469e-06	-1.6363	1.05028
107195385	chr3:107195385:T:C	6.18781e-06	-1.29245e-10	0.0262075
107195461	chr3:107195461:T:C	1.00075e-06	-1.25827	-0.537357
107195468	chr3:107195468:G:A	2.07638e-06	-1.29245e-10	-1.06575
107195698	chr3:107195698:C:T	6.36479e-06	-1.29245e-10	0.0544078
107195865	chr3:107195865:G:T	4.95244e-07	-1.30297	-1.19611
107196267	chr3:107196267:C:T	1.77894e-06	-1.29245e-10	-1.22036
107196426	chr3:107196426:A:C	8.01588e-07	-1.32799	-0.689542
107196485	chr3:107196485:G:C	1.65413e-06	-1.29245e-10	-1.2931
107196521	chr3:107196521:A:T	1.67374e-06	-1.29245e-10	-1.28131
107197828	chr3:107197828:G:A	3.51707e-06	-1.29245e-10	-0.538747
107198068	chr3:107198068:T:C	8.56288e-07	-1.27424	-0.677283
107198619	chr3:107198619:G:A	1.59272e-06	-1.29245e-10	-1.33093
107198736	chr3:107198736:C:A	1.04711e-06	-1.22311	-0.527229
107199146	chr3:107199146:C:T	2.99552e-06	-1.29245e-10	-0.699257
107199549	chr3:107199549:T:C	3.88859e-06	-1.63784	1.19951
107199601	chr3:107199601:G:A	3.53051e-07	-1.48247	-1.35505
107199784	chr3:107199784:G:A	1.60565e-06	-1.29245e-10	-1.32285
107200269	chr3:107200269:C:T	2.16917e-06	-1.29245e-10	-1.02203
107200764	chr3:107200764:G:C	2.42529e-06	-1.29245e-10	-0.910421
107201383	chr3:107201383:T:C	1.35415e-06	-1.2197	-0.273497
107201661	chr3:107201661:C:T	1.57082e-06	-1.29245e-10	-1.34478
107201788	chr3:107201788:T:A	2.04101e-05	-1.29259	2.51225
107201798	chr3:107201798:A:G	8.80837e-06	-1.29245e-10	0.379328
107202248	chr3:107202248:G:T	1.53815e-06	-1.29245e-10	-1.36579
107202333	chr3:107202333:A:T	2.00335e-06	-1.29245e-10	-1.10155
107202702	chr3:107202702:T:G	3.42796e-07	-1.62613	-1.24086
107202712	chr3:107202712:G:A	1.54815e-06	-1.29245e-10	-1.35932
107202893	chr3:107202893:G:A	8.12897e-07	-1.57483	-0.42869
107202907	chr3:107202907:G:A	1.89243e-06	-1.15851	-3.67067e-10
107203563	chr3:107203563:C:T	1.63908e-06	-1.30224	-3.67067e-10
107203900	chr3:107203900:T:C	5.63063e-07	-1.49155	-0.879185
107203968	chr3:107203968:A:C	3.2703e-07	-1.58501	-1.32906
107204028	chr3:107204028:G:A	9.82887e-07	-1.5755	-0.238138
107204119	chr3:107204119:A:T	4.4275e-07	-1.55512	-1.056
107204423	chr3:107204423:C:T	1.56716e-06	-1.57225	0.225147
107205456	chr3:107205456:T:G	7.80781e-06	-1.29245e-10	0.258751
107205838	chr3:107205838:G:A	1.14104e-06	-1.55046	-0.113972
107206389	chr3:107206389:T:C	4.32034e-06	-1.29245e-10	-0.33304
107206592	chr3:107206592:T:C	6.03944e-06	-1.29245e-10	0.0019381
107206621	chr3:107206621:C:G	1.54989e-06	-1.29245e-10	-1.35819
107206722	chr3:107206722:G:C	2.12867e-06	-1.29245e-10	-1.04087
107206877	chr3:107206877:C:T	1.52522e-06	-1.29245e-10	-1.37423
107207051	chr3:107207051:A:G	1.16716e-06	-1.62422	-0.0175768
107207135	chr3:107207135:A:G	1.37321e-06	-1.47923	-3.67067e-10
107207275	chr3:107207275:A:T	6.12239e-07	-1.05272	-1.23429
107207380	chr3:107207380:C:T	1.72623e-06	-1.25044	-3.67067e-10
107207450	chr3:107207450:C:G	1.57738e-06	-1.34061	-3.67067e-10
107208017	chr3:107208017:T:G	6.08991e-07	-1.07959	-1.21274
107208249	chr3:107208249:G:A	4.57324e-06	0.675009	-0.951161
107208659	chr3:107208659:G:A	3.49973e-06	-0.543688	-3.67067e-10
107209521	chr3:107209521:T:G	4.21588e-06	-1.29245e-10	-0.357514
107209643	chr3:107209643:G:A	3.11071e-06	-1.51117	0.849649
107209739	chr3:107209739:C:G	2.48359e-06	-1.29245e-10	-0.88667
107209993	chr3:107209993:G:A	9.22633e-07	-1.50696	-0.369938
107210082	chr3:107210082:A:G	4.79138e-07	-1.57454	-0.9576
107210943	chr3:107210943:G:A	1.53278e-06	-1.29245e-10	-1.36929
107211564	chr3:107211564:T:TCAC	7.07587e-07	-0.900583	-1.24169
107211755	chr3:107211755:C:T	1.69703e-06	-1.26749	-3.67067e-10
107212158	chr3:107212158:T:C	2.20022e-06	-1.29245e-10	-1.00782
107212270	chr3:107212270:G:T	6.77685e-06	-1.29245e-10	0.117139
107212536	chr3:107212536:A:G	1.5887e-06	-1.29245e-10	-1.33346
107213047	chr3:107213047:G:C	1.55414e-06	-1.29245e-10	-1.35545
107213934	chr3:107213934:A:G	6.17074e-07	-1.07707	-1.20207
107213944	chr3:107213944:A:C	3.76557e-06	-1.29245e-10	-0.470473
107213960	chr3:107213960:C:T	5.92065e-07	-1.13928	-1.18124
107214014	chr3:107214014:T:C	2.96031e-07	-1.63864	-1.37502
107214058	chr3:107214058:A:G	7.31834e-07	-1.55807	-0.550504
107214847	chr3:107214847:T:A	7.64348e-06	-1.29245e-10	0.237479
107214890	chr3:107214890:G:A	7.43427e-06	-1.29245e-10	0.209727
107215188	chr3:107215188:A:G	7.44838e-06	-1.29245e-10	0.211622
107215732	chr3:107215732:A:G	2.07121e-06	-1.29245e-10	-1.06824
107216040	chr3:107216040:G:A	4.46222e-06	-1.29245e-10	-0.300727
107216877	chr3:107216877:T:C	1.06202e-06	-1.14854	-0.587658
107216956	chr3:107216956:A:C	6.35024e-07	-0.895456	-1.35501
107217018	chr3:107217018:T:C	8.60629e-07	-0.587633	-1.35883
107217352	chr3:107217352:C:T	1.54515e-06	-0.956258	-0.404997
107217664	chr3:107217664:T:C	1.56768e-06	-1.29245e-10	-1.34678
107217775	chr3:107217775:A:C	7.28098e-06	-1.29245e-10	0.188892
107217809	chr3:107217809:T:C	1.91737e-06	-1.29245e-10	-1.14542
107218085	chr3:107218085:G:A	2.73331e-06	-1.29245e-10	-0.790862
107218434	chr3:107218434:A:C	6.58197e-06	-1.29245e-10	0.0879603
107218515	chr3:107218515:A:G	3.95914e-07	-1.35299	-1.36994
107219160	chr3:107219160:T:G	4.52766e-07	-1.62909	-0.959667
107219609	chr3:107219609:C:A	3.16228e-07	-1.57475	-1.37291
107219825	chr3:107219825:T:A	1.54933e-06	-1.29245e-10	-1.35855
107219871	chr3:107219871:C:T	2.42398e-06	-1.29245e-10	-0.910964
107219941	chr3:107219941:C:T	4.23436e-06	-1.29245e-10	-0.353142
107219972	chr3:107219972:A:ACCATCCT	1.54778e-06	-1.29245e-10	-1.35955
107219975	chr3:107219975:T:TTAA	1.55846e-06	-1.29245e-10	-1.35268
107220147	chr3:107220147:C:T	9.11244e-07	-1.31141	-0.577904
107220170	chr3:107220170:G:A	7.18371e-07	-1.33335	-0.793789
107220618	chr3:107220618:A:G	1.9187e-06	-1.29245e-10	-1.14473
107220736	chr3:107220736:G:C	1.6381e-06	-1.29245e-10	-1.30284
107220899	chr3:107220899:T:C	1.22913e-06	-1.59007	-3.67067e-10
107221991	chr3:107221991:C:A	2.89486e-06	-1.29245e-10	-0.733438
107222186	chr3:107222186:A:G	1.08314e-06	-1.60655	-0.109954
107222346	chr3:107222346:C:A	1.53956e-06	-1.57672	0.211848
107222657	chr3:107222657:A:G	2.02004e-06	-1.29245e-10	-1.09326
107224890	chr3:107224890:G:A	7.00398e-07	-1.4133	-0.739175
107225164	chr3:107225164:G:C	3.53653e-06	-1.29245e-10	-0.533227
107225834	chr3:107225834:G:A	2.2777e-06	-1.29245e-10	-0.973206
107226238	chr3:107226238:CATA:C	7.07898e-07	-1.40422	-0.737604
107226365	chr3:107226365:A:G	1.72511e-06	-1.22821	-0.0228772
107226888	chr3:107226888:T:C	1.09191e-05	-1.56523	2.15936
107227186	chr3:107227186:C:T	3.74135e-06	-1.29245e-10	-0.476927
107227522	chr3:107227522:C:G	1.57259e-06	-1.29245e-10	-1.34365
107227740	chr3:107227740:C:T	3.69131e-07	-1.42364	-1.36933
107227972	chr3:107227972:A:G	1.57596e-06	-1.29245e-10	-1.34151
107228063	chr3:107228063:G:A	1.5718e-06	-1.29245e-10	-1.34415
107228488	chr3:107228488:T:C	1.76399e-06	-1.29245e-10	-1.2288
107228838	chr3:107228838:G:A	1.58456e-06	-1.29245e-10	-1.33607
107229757	chr3:107229757:C:G	1.04644e-06	-1.61353	-0.137448
107230004	chr3:107230004:G:A	1.4768e-06	-1.4065	-3.67067e-10
107230220	chr3:107230220:G:C	3.33045e-06	-1.29245e-10	-0.593265
107230272	chr3:107230272:C:G	3.56624e-07	-1.46076	-1.36669
107230284	chr3:107230284:AG:A	1.58761e-06	-1.29245e-10	-1.33414
107230321	chr3:107230321:G:A	6.66052e-07	-1.28387	-0.918888
107230437	chr3:107230437:G:A	1.56365e-06	-1.29245e-10	-1.34935
107230992	chr3:107230992:C:T	2.66031e-06	-1.29245e-10	-0.817933
107231209	chr3:107231209:A:G	1.6922e-06	-1.29245e-10	-1.27034
107231598	chr3:107231598:T:C	1.60122e-06	-1.29245e-10	-1.32561
107231870	chr3:107231870:A:C	3.53244e-06	-1.29245e-10	-0.534385
107231883	chr3:107231883:A:T	1.19655e-06	-1.41878	-0.198149
107232120	chr3:107232120:C:T	3.75144e-06	-1.29245e-10	-0.474233
107232315	chr3:107232315:T:C	2.69814e-06	-1.29245e-10	-0.803811
107232687	chr3:107232687:T:C	1.22399e-06	-1.60201	0.00774526
107232701	chr3:107232701:G:T	3.40781e-06	-1.29245e-10	-0.570305
107232820	chr3:107232820:A:G	3.20656e-06	-1.29245e-10	-0.631174
107232833	chr3:107232833:T:A	2.89534e-06	-1.29245e-10	-0.733271
107234024	chr3:107234024:G:A	1.63971e-06	-1.29245e-10	-1.30185
107234116	chr3:107234116:C:T	1.40555e-06	-1.45594	-3.67067e-10
107234312	chr3:107234312:C:A	3.65649e-06	-1.29245e-10	-0.499871
107234617	chr3:107234617:A:G	1.07805e-06	-1.58027	-0.140947
107234733	chr3:107234733:G:C	2.15479e-06	-1.29245e-10	-1.02868
107234799	chr3:107234799:C:A	7.17603e-07	-1.29463	-0.833587
107234844	chr3:107234844:T:C	2.46e-06	-1.29245e-10	-0.896211
107235203	chr3:107235203:T:A	1.94528e-06	-1.58353	0.452563
107235638	chr3:107235638:A:G	3.08853e-06	-1.29245e-10	-0.668678
107235651	chr3:107235651:C:T	3.72867e-07	-1.41108	-1.37183
107236424	chr3:107236424:G:T	1.57123e-06	-1.29245e-10	-1.34451
107236539	chr3:107236539:T:C	1.08154e-06	-1.61138	-0.106617
107236984	chr3:107236984:AGAGTT:A	7.47378e-07	-1.61451	-0.47305
107237651	chr3:107237651:T:C	7.03484e-07	-1.29735	-0.850733
107237788	chr3:107237788:C:T	2.57156e-06	-1.29245e-10	-0.851862
107237877	chr3:107237877:T:C	3.50603e-07	-1.56682	-1.27766
107237883	chr3:107237883:A:G	3.08475e-06	-1.29245e-10	-0.669903
107238593	chr3:107238593:T:C	3.67145e-06	-1.29245e-10	-0.495787
107238713	chr3:107238713:T:G	4.38199e-06	-1.29245e-10	-0.318872
107239195	chr3:107239195:T:C	1.5686e-06	-1.29245e-10	-1.34619
107239384	chr3:107239384:G:T	1.30019e-06	-1.53387	-3.67067e-10
107239741	chr3:107239741:G:A	3.97011e-06	-1.29245e-10	-0.41758
107241834	chr3:107241834:A:G	2.55908e-06	-1.29717	0.440447
107242050	chr3:107242050:C:T	1.89196e-06	-1.29245e-10	-1.15876
107242063	chr3:107242063:A:G	1.10086e-06	-1.58202	-0.118261
107242618	chr3:107242618:C:T	1.91748e-06	-1.29245e-10	-1.14536
107242651	chr3:107242651:C:A	1.23674e-06	-0.767616	-0.816278
107243087	chr3:107243087:A:G	1.30145e-05	0.556518	0.213169
107243458	chr3:107243458:C:G	8.49877e-07	-0.626655	-1.33238
107243656	chr3:107243656:G:A	1.06245e-06	-1.56639	-0.169401
107243674	chr3:107243674:C:G	8.48501e-07	-0.631564	-1.32909
107243908	chr3:107243908:A:G	7.87874e-07	-0.708903	-1.32589
107244024	chr3:107244024:T:C	1.0437e-06	-1.59195	-0.161651
107244350	chr3:107244350:G:A	1.31258e-06	-1.52438	-3.67067e-10
107244450	chr3:107244450:C:T	2.35171e-06	-1.29245e-10	-0.941231
107244696	chr3:107244696:A:G	7.64013e-07	-0.702702	-1.36284
107244739	chr3:107244739:T:C	8.46485e-06	-1.28197	1.62152
107244935	chr3:107244935:G:A	1.46721e-05	0.935735	-0.0461609
107245174	chr3:107245174:T:C	5.9318e-07	-0.950999	-1.36763
107245968	chr3:107245968:T:C	5.97061e-06	-1.29245e-10	-0.00952406
107246425	chr3:107246425:T:C	6.90255e-06	-1.29245e-10	0.135517
107246640	chr3:107246640:G:A	3.87443e-06	-1.56656	1.12459
107246645	chr3:107246645:A:G	1.78238e-06	-0.338314	-0.880112
107246798	chr3:107246798:G:C	2.77463e-06	-1.29245e-10	-0.775856
107246826	chr3:107246826:A:C	5.45309e-07	-1.60922	-0.793552
107246862	chr3:107246862:A:G	1.19114e-06	-1.62146	-3.67067e-10
107247046	chr3:107247046:T:C	1.66485e-06	-1.29245e-10	-1.28664
107247051	chr3:107247051:G:A	1.77605e-06	-1.29245e-10	-1.22198
107247988	chr3:107247988:A:G	1.52561e-06	-1.29245e-10	-1.37398
107248991	chr3:107248991:G:A	1.57037e-06	-1.29245e-10	-1.34506
107249030	chr3:107249030:G:A	2.20308e-05	0.730482	0.565583
107250050	chr3:107250050:A:T	1.6412e-06	-1.29245e-10	-1.30094
107250684	chr3:107250684:A:G	1.52453e-06	-1.29245e-10	-1.37469
107251159	chr3:107251159:T:C	3.80806e-05	1.04456	0.798774
107251289	chr3:107251289:G:A	1.21072e-06	-0.661009	-0.944153
107251633	chr3:107251633:A:T	1.80782e-06	-1.29245e-10	-1.20425
107252397	chr3:107252397:A:G	1.52975e-06	-1.29245e-10	-1.37127
107252480	chr3:107252480:T:C	6.08528e-06	-0.665315	0.674815
107253668	chr3:107253668:A:G	7.57266e-06	-0.441918	0.670089
107253810	chr3:107253810:T:C	3.63208e-06	-1.29245e-10	-0.506567
107253961	chr3:107253961:G:A	1.93998e-06	-0.509977	-0.623717
107254430	chr3:107254430:A:G	2.27622e-06	-0.627792	-0.346067
107254449	chr3:107254449:A:G	1.53009e-06	-1.29245e-10	-1.37105
107254726	chr3:107254726:T:G	1.69403e-06	-1.29245e-10	-1.26926
107255250	chr3:107255250:T:G	1.52493e-06	-1.29245e-10	-1.37442
107255365	chr3:107255365:C:T	3.58356e-05	-1.29245e-10	1.78257
107255676	chr3:107255676:A:G	1.52786e-06	-1.29245e-10	-1.3725
107256118	chr3:107256118:T:C	1.99739e-06	-1.14675	0.0422153
107256150	chr3:107256150:A:G	3.45349e-06	0.353751	-0.910739
107256552	chr3:107256552:A:G	7.94859e-07	-1.37304	-0.652923
107256701	chr3:107256701:G:A	1.71589e-06	-1.29245e-10	-1.25644
107256781	chr3:107256781:C:T	2.17797e-06	-1.29245e-10	-1.01798
107256926	chr3:107256926:A:G	4.6863e-06	-1.29245e-10	-0.251731
107256931	chr3:107256931:C:T	3.22393e-06	-1.46919	0.84342
107257052	chr3:107257052:C:T	2.1761e-06	-1.29245e-10	-1.01884
107257142	chr3:107257142:C:G	2.95774e-06	-1.45819	0.746245
107257423	chr3:107257423:A:G	3.048e-06	-1.36671	0.684827
107257428	chr3:107257428:G:T	2.68483e-06	-1.41564	0.60688
107257597	chr3:107257597:T:C	1.6909e-06	-1.29245e-10	-1.27111
107257875	chr3:107257875:G:A	1.75532e-06	-1.29245e-10	-1.23372
107257957	chr3:107257957:A:G	1.38518e-05	0.83204	-3.67067e-10
107258051	chr3:107258051:A:T	3.11442e-06	-1.29245e-10	-0.660331
107258171	chr3:107258171:A:G	1.71113e-06	0.0588248	-1.31805
107258343	chr3:107258343:C:T	1.56072e-06	-1.29245e-10	-1.35123
107258361	chr3:107258361:C:T	1.47038e-06	-0.287139	-1.12372
107258489	chr3:107258489:C:T	3.7439e-07	-1.45096	-1.32787
107258698	chr3:107258698:C:T	1.5388e-06	-1.29245e-10	-1.36537
107258844	chr3:107258844:T:A	1.31431e-06	-0.399878	-1.12318
107258988	chr3:107258988:A:G	1.54712e-06	-1.29245e-10	-1.35998
107259243	chr3:107259243:T:TTGAC	1.91478e-06	-1.29245e-10	-1.14677
107259370	chr3:107259370:C:A	2.91083e-06	-0.727934	-3.67067e-10
107259513	chr3:107259513:C:T	3.55402e-06	-1.4069	0.8786
107259680	chr3:107259680:A:G	1.55339e-05	-1.07278	2.01943
107259899	chr3:107259899:T:A	7.57136e-07	-1.59562	-0.478968
107260304	chr3:107260304:A:G	1.6496e-06	-1.29245e-10	-1.29584
107261032	chr3:107261032:A:G	6.64254e-06	-0.856212	0.953332
107261586	chr3:107261586:A:G	1.74361e-06	-1.29245e-10	-1.24042
107261739	chr3:107261739:C:T	1.52377e-06	-1.29245e-10	-1.37518
107261821	chr3:107261821:C:T	1.56072e-06	-1.29245e-10	-1.35123
107261909	chr3:107261909:A:G	1.51298e-06	-0.436867	-0.945428
107262523	chr3:107262523:A:G	1.17431e-06	-1.63569	-3.67067e-10
107262880	chr3:107262880:C:T	4.34532e-06	0.0493525	-0.376627
107263008	chr3:107263008:G:C	2.16107e-06	-1.29245e-10	-1.02577
107263470	chr3:107263470:G:A	1.3836e-06	-0.158277	-1.31341
107263613	chr3:107263613:G:A	3.65137e-07	-1.43646	-1.3674
107263688	chr3:107263688:A:G	4.78487e-07	-1.41953	-1.11397
107263719	chr3:107263719:A:C	3.321e-06	-1.29245e-10	-0.596107
107264410	chr3:107264410:ACTTTAATTACATCTGCAAAATCCCTTCAAAGAAGTACTTGGATTTGTATTCGAATGAATAAGCAGAGGTCAGAAATCTTGGGTATGGATGCAT:A	5.12419e-06	-1.29245e-10	-0.162401
107264432	chr3:107264432:C:T	1.19398e-06	-0.337779	-1.2813
107264568	chr3:107264568:GA:G	1.80153e-06	-1.20774	-3.67067e-10
107264760	chr3:107264760:T:C	1.71591e-05	2.36645	-1.32029
107264910	chr3:107264910:C:T	1.26459e-06	-1.56162	-3.67067e-10
107265228	chr3:107265228:T:C	2.80705e-06	-1.29245e-10	-0.764239
107265478	chr3:107265478:T:C	2.12924e-05	2.62839	-1.36642
107266221	chr3:107266221:G:A	7.11743e-06	-1.29245e-10	0.166173
107266384	chr3:107266384:C:T	1.56958e-06	-1.29245e-10	-1.34557
107266468	chr3:107266468:T:G	1.57256e-06	-1.29245e-10	-1.34367
107266481	chr3:107266481:C:T	3.47567e-05	3.1031	-1.3511
107266833	chr3:107266833:G:A	5.42032e-06	-1.29245e-10	-0.106218
107266938	chr3:107266938:T:C	1.14664e-06	-0.514235	-1.1453
107267088	chr3:107267088:C:T	7.115e-06	-1.29245e-10	0.165832
107267274	chr3:107267274:TG:T	3.47116e-06	-0.551886	-3.67067e-10
107267314	chr3:107267314:C:T	2.73438e-05	-1.29245e-10	1.51211
107267533	chr3:107267533:T:A	4.70202e-06	1.01173	-1.26011
107268038	chr3:107268038:A:G	1.56323e-06	-1.29245e-10	-1.34962
107268184	chr3:107268184:A:C	1.55956e-06	-1.29245e-10	-1.35197
107268384	chr3:107268384:T:C	4.60562e-06	-1.29245e-10	-0.269096
107268609	chr3:107268609:C:T	3.78187e-07	-1.53765	-1.23109
107268674	chr3:107268674:G:A	1.59912e-06	-1.29245e-10	-1.32692
107268678	chr3:107268678:C:G	1.57878e-06	-1.29245e-10	-1.33972
107268972	chr3:107268972:C:G	4.25782e-07	-1.468	-1.18221
107269063	chr3:107269063:C:T	6.47876e-06	-0.0910323	0.163187
107269131	chr3:107269131:A:G	4.12303e-07	-1.49872	-1.18365
107269373	chr3:107269373:T:C	8.46596e-06	-1.29245e-10	0.339679
107269487	chr3:107269487:C:G	2.03785e-05	2.0754	-0.857291
107269592	chr3:107269592:T:C	5.03388e-07	-1.1074	-1.37537
107269874	chr3:107269874:G:C	2.17822e-05	2.22116	-0.93644
107269885	chr3:107269885:C:T	7.89664e-06	-1.29245e-10	0.270063
107269908	chr3:107269908:G:A	3.88184e-06	-1.29245e-10	-0.440064
107270113	chr3:107270113:C:T	1.68203e-06	-1.29245e-10	-1.27637
107270182	chr3:107270182:A:T	4.47913e-06	-1.29245e-10	-0.296945
107270206	chr3:107270206:G:A	4.38305e-06	-1.29245e-10	-0.31863
107270260	chr3:107270260:T:G	3.06519e-06	-1.06629	0.390028
107270682	chr3:107270682:T:C	2.91336e-06	-1.29245e-10	-0.727066
107270744	chr3:107270744:G:A	4.3597e-06	-1.29245e-10	-0.32397
107270774	chr3:107270774:T:C	5.41522e-06	-0.283185	0.176026
107270930	chr3:107270930:A:G	1.2449e-05	1.44631	-0.721049
107270935	chr3:107270935:T:C	1.76355e-06	-1.22904	-3.67067e-10
107270943	chr3:107270943:T:C	6.71177e-06	-0.259854	0.367343
107270967	chr3:107270967:T:A	1.59837e-06	-1.29245e-10	-1.32739
107270985	chr3:107270985:G:A	3.58564e-06	0.685445	-1.20488
107271042	chr3:107271042:G:A	4.25106e-06	-1.29245e-10	-0.349206
107271118	chr3:107271118:A:C	1.6856e-06	-1.29245e-10	-1.27425
107271398	chr3:107271398:C:T	5.96987e-06	-0.215861	0.206212
107271442	chr3:107271442:A:G	7.64895e-06	-1.29245e-10	0.238194
107271628	chr3:107271628:C:T	4.68715e-07	-1.24967	-1.30447
107271631	chr3:107271631:G:A	8.88011e-06	-1.29245e-10	0.38744
107271906	chr3:107271906:C:T	1.86069e-06	-1.29245e-10	-1.17543
107272059	chr3:107272059:AATG:A	5.7172e-06	-0.294362	0.241466
107272218	chr3:107272218:A:G	3.42444e-06	0.639294	-1.20473
107272729	chr3:107272729:C:T	3.46579e-06	-1.29245e-10	-0.553434
107272827	chr3:107272827:C:T	2.22821e-06	-1.29245e-10	-0.995175
107272977	chr3:107272977:C:T	4.13084e-06	-1.29245e-10	-0.377892
107273019	chr3:107273019:A:G	2.24906e-06	-1.63261	0.646744
107273205	chr3:107273205:G:A	7.21943e-06	-0.16043	0.340832
107273233	chr3:107273233:G:A	6.54988e-06	1.17863	-1.09555
107273275	chr3:107273275:G:T	2.29171e-06	-1.29245e-10	-0.967073
107273313	chr3:107273313:G:GA	4.49083e-06	-1.29245e-10	-0.294336
107273922	chr3:107273922:C:G	9.77188e-06	-1.29245e-10	0.483136
107273983	chr3:107273983:G:T	7.49658e-06	-1.29245e-10	0.218073
107274410	chr3:107274410:C:T	3.68735e-06	-1.62656	1.13509
107274578	chr3:107274578:G:A	2.42181e-06	-1.29245e-10	-0.911858
107274702	chr3:107274702:T:TG	3.54403e-06	0.649363	-1.18047
107274739	chr3:107274739:A:T	4.4261e-06	-1.29245e-10	-0.308856
107274867	chr3:107274867:G:T	2.09407e-06	-1.29245e-10	-1.05726
107274985	chr3:107274985:T:C	3.78253e-06	-1.29245e-10	-0.465981
107275320	chr3:107275320:A:T	6.87939e-06	1.24354	-1.11139
107275510	chr3:107275510:A:G	4.59568e-06	-1.29245e-10	-0.271257
107275588	chr3:107275588:T:C	4.38475e-06	-1.29245e-10	-0.318242
107275664	chr3:107275664:A:G	2.04298e-05	2.07173	-0.851112
107275711	chr3:107275711:C:T	4.52535e-06	-1.29245e-10	-0.286679
107275772	chr3:107275772:T:C	1.67932e-06	-1.27799	-3.67067e-10
107275809	chr3:107275809:A:G	4.44294e-06	-1.29245e-10	-0.305057
107275909	chr3:107275909:G:A	5.64031e-06	-0.265655	0.19922
107276078	chr3:107276078:T:C	2.41186e-05	2.30935	-0.922743
107276268	chr3:107276268:T:G	2.83515e-06	-1.29245e-10	-0.754277
107276344	chr3:107276344:T:C	5.71688e-06	-1.29245e-10	-0.0529506
107276411	chr3:107276411:G:A	4.95862e-06	-1.29245e-10	-0.195247
107276476	chr3:107276476:G:T	3.66762e-06	0.672058	-1.16889
107276694	chr3:107276694:C:T	2.42319e-06	-1.29245e-10	-0.911288
107277059	chr3:107277059:A:G	1.1901e-06	-1.62233	-3.67067e-10
107277120	chr3:107277120:A:C	2.18463e-06	-1.01493	-3.67067e-10
107277207	chr3:107277207:A:C	1.80169e-05	1.09251	0.00242714
107277233	chr3:107277233:T:C	1.1778e-06	-1.63272	-3.67067e-10
107277502	chr3:107277502:T:C	1.54556e-06	-1.29245e-10	-1.36099
107277684	chr3:107277684:A:G	6.73804e-06	-0.30879	0.420185
107277767	chr3:107277767:A:T	5.62003e-06	-0.272212	0.202175
107277768	chr3:107277768:A:G	6.46614e-06	1.30521	-1.235
107277928	chr3:107277928:G:A	1.17206e-06	-1.63761	-3.67067e-10
107278122	chr3:107278122:A:T	2.57962e-06	-1.61552	0.766792
107278272	chr3:107278272:C:T	2.42828e-06	-1.29245e-10	-0.909192
107278466	chr3:107278466:G:A	1.39132e-05	-1.29245e-10	0.836464
107278770	chr3:107278770:A:G	1.84409e-06	-1.29245e-10	-1.18439
107278868	chr3:107278868:C:T	4.06042e-06	-1.29245e-10	-0.395088
107278907	chr3:107278907:C:G	5.29892e-06	-1.29245e-10	-0.128871
107278950	chr3:107278950:TC:T	3.96474e-06	-1.29245e-10	-0.418933
107279483	chr3:107279483:G:A	2.37508e-06	-1.29245e-10	-0.931341
107279712	chr3:107279712:T:G	1.74781e-06	-1.29245e-10	-1.23801
107279761	chr3:107279761:CA:C	1.17423e-06	-1.63576	-3.67067e-10
107280135	chr3:107280135:A:G	5.4302e-06	-0.374089	0.26969
107280177	chr3:107280177:T:C	2.10242e-06	-0.3331	-0.720182
107280351	chr3:107280351:G:A	5.39904e-06	-1.29245e-10	-0.110152
107280652	chr3:107280652:A:G	2.49032e-06	-1.58911	0.705149
107280979	chr3:107280979:A:T	1.59941e-06	-1.29245e-10	-1.32674
107281381	chr3:107281381:A:AG	5.05892e-06	-0.379768	0.204548
107281665	chr3:107281665:C:T	1.58805e-06	-1.29245e-10	-1.33387
107281725	chr3:107281725:G:C	1.53119e-06	-1.29245e-10	-1.37033
107281818	chr3:107281818:G:C	2.36404e-06	-1.29245e-10	-0.936001
107281982	chr3:107281982:TA:T	2.17714e-06	-1.29245e-10	-1.01836
107282019	chr3:107282019:G:T	1.64828e-06	-1.29245e-10	-1.29664
107282359	chr3:107282359:C:T	7.93947e-06	-1.29245e-10	0.275473
107282974	chr3:107282974:G:A	2.41213e-06	-0.576525	-0.339338
107283044	chr3:107283044:A:C	2.81397e-05	1.90197	-0.361157
107283084	chr3:107283084:A:C	2.43545e-06	-0.569949	-0.336294
107283148	chr3:107283148:T:G	1.87391e-05	-1.29245e-10	1.13424
107283353	chr3:107283353:C:G	5.89021e-06	-0.363422	0.340339
107283385	chr3:107283385:T:C	2.14018e-06	-0.575259	-0.460227
107283473	chr3:107283473:A:T	1.21032e-05	0.874659	-0.177564
107283479	chr3:107283479:T:C	7.82112e-06	-1.29245e-10	0.260453
107283499	chr3:107283499:C:T	2.11455e-06	-1.5791	0.531565
107283551	chr3:107283551:G:A	4.68501e-06	-1.29245e-10	-0.252007
107283565	chr3:107283565:A:C	2.13803e-06	-0.570635	-0.465855
107283583	chr3:107283583:A:C	6.06574e-06	-0.328714	0.334996
107283591	chr3:107283591:A:G	1.63312e-06	-1.29245e-10	-1.30588
107283655	chr3:107283655:A:C	2.23497e-06	-0.523924	-0.468224
107283704	chr3:107283704:A:G	2.33823e-06	-0.519063	-0.427916
107283814	chr3:107283814:C:T	7.95829e-06	-1.29245e-10	0.277841
107283981	chr3:107283981:G:A	2.33655e-06	-0.558824	-0.388874
107284004	chr3:107284004:G:T	1.90209e-06	-1.53851	0.385087
107284169	chr3:107284169:G:A	1.3037e-05	0.944465	-0.173045
107284207	chr3:107284207:G:A	2.82972e-06	-1.29245e-10	-0.756197
107284270	chr3:107284270:G:C	3.99023e-07	-1.62583	-1.08929
107284513	chr3:107284513:G:A	1.21072e-06	-1.60516	-3.67067e-10
107284557	chr3:107284557:A:T	2.37065e-06	-1.29245e-10	-0.933209
107284591	chr3:107284591:G:A	2.45542e-06	-0.625334	-0.272741
107284729	chr3:107284729:G:A	2.60087e-06	-0.525252	-0.315276
107284779	chr3:107284779:A:G	1.85969e-06	-1.29245e-10	-1.17596
107284844	chr3:107284844:G:A	5.4457e-06	1.12898	-1.23053
107285062	chr3:107285062:A:G	3.02278e-06	-1.29245e-10	-0.690198
107285256	chr3:107285256:G:A	2.75899e-06	-1.29245e-10	-0.781509
107285349	chr3:107285349:A:G	6.20582e-06	-0.314923	0.344036
107285387	chr3:107285387:GC:G	1.58776e-06	-1.29245e-10	-1.33405
107285460	chr3:107285460:G:A	7.7801e-06	-1.29245e-10	0.255195
107285470	chr3:107285470:A:G	2.60192e-06	-0.56176	-0.278363
107285808	chr3:107285808:A:C	2.87265e-06	-1.29245e-10	-0.741138
107285905	chr3:107285905:C:T	2.83188e-06	-1.29245e-10	-0.755433
107286181	chr3:107286181:C:T	6.25099e-06	-0.264902	0.301269
107286362	chr3:107286362:C:T	2.90705e-06	-1.29245e-10	-0.729236
107287039	chr3:107287039:A:G	5.46299e-06	-1.29245e-10	-0.0983773
107287451	chr3:107287451:A:G	2.1963e-06	-1.29245e-10	-1.0096
107287739	chr3:107287739:T:C	1.85203e-06	-1.29245e-10	-1.18009
107288416	chr3:107288416:C:T	2.28994e-05	1.13768	0.197056
107288672	chr3:107288672:C:G	2.46087e-06	-1.29245e-10	-0.895861
107288800	chr3:107288800:C:T	2.49828e-06	-1.29245e-10	-0.880773
107289469	chr3:107289469:T:C	1.59038e-06	-1.29245e-10	-1.3324
107289711	chr3:107289711:G:A	9.28572e-06	-0.198674	0.630778
107290045	chr3:107290045:G:C	8.70209e-06	-1.29245e-10	0.367189
107290181	chr3:107290181:A:T	9.12847e-06	-0.330742	0.745766
107290786	chr3:107290786:C:T	1.49761e-06	-0.788591	-0.603915
107291135	chr3:107291135:G:A	6.68998e-07	-0.86348	-1.33487
107291200	chr3:107291200:T:C	4.6566e-06	-1.29245e-10	-0.258088
107291635	chr3:107291635:A:G	8.37699e-06	0.329115	-3.67067e-10
107291697	chr3:107291697:AAT:A	1.55265e-06	-1.29245e-10	-1.35641
107291822	chr3:107291822:T:A	1.42969e-06	-0.78721	-0.651705
107292179	chr3:107292179:C:T	6.1794e-07	-1.08633	-1.19141
107292655	chr3:107292655:T:C	1.25447e-06	-0.753923	-0.815739
107292895	chr3:107292895:C:T	1.66612e-06	-1.29245e-10	-1.28588
107292920	chr3:107292920:GTAGA:G	4.95878e-06	-1.29245e-10	-0.195214
107293190	chr3:107293190:T:C	1.23075e-06	-0.804238	-0.784511
107293232	chr3:107293232:A:G	1.64801e-06	-1.11563	-0.181179
107293618	chr3:107293618:C:T	4.38637e-06	-1.29245e-10	-0.317871
107293823	chr3:107293823:C:A	1.54221e-06	-1.29245e-10	-1.36316
107294071	chr3:107294071:G:C	1.56895e-06	-1.29245e-10	-1.34597
107294072	chr3:107294072:A:T	7.86634e-06	-1.29245e-10	0.266219
107294226	chr3:107294226:T:C	1.91517e-06	-1.29245e-10	-1.14657
107294594	chr3:107294594:TA:T	2.58858e-06	-1.29245e-10	-0.845265
107294720	chr3:107294720:A:G	1.26681e-06	-0.788458	-0.771416
107294802	chr3:107294802:C:A	1.68679e-06	-1.27354	-3.67067e-10
107294818	chr3:107294818:T:C	1.60505e-06	-1.29245e-10	-1.32322
107295118	chr3:107295118:G:A	1.88949e-06	-1.29245e-10	-1.16006
107295399	chr3:107295399:T:C	7.78738e-06	-1.29245e-10	0.25613
107295462	chr3:107295462:C:T	5.98704e-07	-1.07205	-1.23731
107295603	chr3:107295603:G:T	6.41335e-07	-0.892168	-1.34841
107295651	chr3:107295651:T:C	1.37698e-06	-0.808898	-0.667581
107295726	chr3:107295726:C:T	1.41971e-06	-0.790488	-0.655435
107296058	chr3:107296058:T:C	6.68455e-07	-0.850116	-1.34904
107296070	chr3:107296070:A:C	1.20472e-06	-1.6166	0.00647266
107296131	chr3:107296131:C:T	2.00498e-06	-1.10074	-3.67067e-10
107296286	chr3:107296286:G:A	1.54896e-06	-1.29245e-10	-1.35879
107296525	chr3:107296525:A:G	1.83717e-06	-1.29245e-10	-1.18815
107296627	chr3:107296627:A:T	1.57477e-06	-1.34226	-3.67067e-10
107296651	chr3:107296651:C:T	7.8041e-06	-1.29245e-10	0.258276
107296763	chr3:107296763:T:C	1.53461e-06	-1.29245e-10	-1.3681
107296831	chr3:107296831:T:C	1.0794e-06	-1.63542	-0.0845466
107296961	chr3:107296961:T:A	1.73386e-06	-1.29245e-10	-1.24603
107297125	chr3:107297125:T:G	6.62898e-07	-0.92971	-1.2778
107297314	chr3:107297314:C:A	6.94899e-07	-1.04145	-1.11891
107297692	chr3:107297692:A:G	6.74483e-07	-0.886982	-1.3032
107297885	chr3:107297885:G:A	3.24438e-06	-1.29245e-10	-0.61945
107297931	chr3:107297931:T:C	4.51462e-06	-1.29245e-10	-0.289052
107298107	chr3:107298107:C:T	2.23934e-06	-1.29245e-10	-0.990191
107298260	chr3:107298260:A:G	1.87105e-06	-1.29245e-10	-1.16987
107298482	chr3:107298482:A:G	1.52777e-05	-1.29245e-10	0.930023
107298497	chr3:107298497:A:T	2.17594e-06	0.301563	-1.32048
107298667	chr3:107298667:A:G	6.07232e-06	-0.496227	0.503593
107298972	chr3:107298972:G:A	5.5698e-06	-0.45279	0.373776
107299422	chr3:107299422:C:T	1.40488e-06	-1.61619	0.159767
107299600	chr3:107299600:C:T	1.67589e-06	-1.29245e-10	-1.28003
107299951	chr3:107299951:C:T	2.17596e-05	1.09689	0.186791
107300058	chr3:107300058:T:G	3.10823e-06	-1.29245e-10	-0.662319
107300262	chr3:107300262:G:A	1.65041e-06	-1.29245e-10	-1.29535
107300586	chr3:107300586:A:G	1.52803e-06	-1.29245e-10	-1.37239
107300866	chr3:107300866:A:G	3.76043e-06	-0.210844	-0.260996
107300943	chr3:107300943:A:G	5.05825e-06	-0.493335	0.317982
107301526	chr3:107301526:A:G	3.09577e-06	-1.29245e-10	-0.666337
107301605	chr3:107301605:T:G	3.12181e-06	-1.29245e-10	-0.65796
107301985	chr3:107301985:C:T	8.90497e-07	-0.75833	-1.15402
107302170	chr3:107302170:A:T	1.86408e-06	-1.29245e-10	-1.17361
107302220	chr3:107302220:A:C	1.9091e-06	-1.29245e-10	-1.14974
107302281	chr3:107302281:C:G	2.12039e-06	-1.04477	-3.67067e-10
107302314	chr3:107302314:T:C	2.40492e-06	-1.29245e-10	-0.918859
107302429	chr3:107302429:A:G	3.15234e-06	-1.29245e-10	-0.648228
107302613	chr3:107302613:C:T	1.54827e-06	-1.29245e-10	-1.35924
107302891	chr3:107302891:A:G	1.55173e-06	-1.29245e-10	-1.357
107303332	chr3:107303332:G:A	1.56919e-06	-1.29245e-10	-1.34581
107303473	chr3:107303473:CTGTT:C	2.86508e-06	-1.29245e-10	-0.743779
107303552	chr3:107303552:C:T	2.98577e-06	-1.29245e-10	-0.702516
107303670	chr3:107303670:C:T	1.49684e-05	1.56624	-0.656677
107304653	chr3:107304653:C:A	2.95898e-06	-1.29245e-10	-0.71153
107304665	chr3:107304665:A:G	2.94875e-06	-1.29245e-10	-0.714992
107304857	chr3:107304857:T:C	2.88127e-06	-1.29245e-10	-0.738141
107305048	chr3:107305048:T:A	3.37688e-06	-1.29245e-10	-0.579421
107305055	chr3:107305055:C:T	1.52459e-06	-1.29245e-10	-1.37465
107305386	chr3:107305386:C:T	2.44035e-06	-0.904234	-3.67067e-10
107305439	chr3:107305439:G:A	2.80474e-06	-1.29245e-10	-0.765063
107305493	chr3:107305493:T:C	1.68548e-06	-1.29245e-10	-1.27432
107305688	chr3:107305688:C:T	2.62229e-06	-1.29245e-10	-0.832326
107305695	chr3:107305695:G:A	2.00027e-06	-1.29245e-10	-1.10309
107305795	chr3:107305795:G:A	1.56608e-06	-1.29245e-10	-1.3478
107305806	chr3:107305806:T:C	1.52348e-06	-1.29245e-10	-1.37537
107305947	chr3:107305947:A:G	4.58201e-06	-1.29245e-10	-0.274237
107306022	chr3:107306022:T:C	1.85755e-06	-1.29245e-10	-1.17712
107306252	chr3:107306252:C:T	2.9655e-06	-1.29245e-10	-0.709327
107306282	chr3:107306282:G:A	7.37186e-07	-0.892953	-1.20834
107306588	chr3:107306588:C:T	1.88076e-06	-1.29245e-10	-1.1647
107306828	chr3:107306828:A:G	1.57257e-06	-1.29245e-10	-1.34366
107306944	chr3:107306944:T:C	6.21329e-06	-1.29245e-10	0.030317
107306969	chr3:107306969:C:T	1.70522e-06	-1.29245e-10	-1.26268
107306978	chr3:107306978:C:T	1.6855e-06	-1.29245e-10	-1.27431
107307037	chr3:107307037:A:G	1.88235e-06	-1.29245e-10	-1.16385
107307152	chr3:107307152:G:A	1.54289e-06	-1.29245e-10	-1.36271
107307204	chr3:107307204:C:T	2.31582e-06	-1.29245e-10	-0.95661
107307399	chr3:107307399:T:C	4.06154e-06	-1.29245e-10	-0.394811
107307445	chr3:107307445:G:C	1.95324e-06	-1.29245e-10	-1.12688
107307949	chr3:107307949:C:T	1.89097e-06	-1.29245e-10	-1.15928
107307995	chr3:107307995:TACAGGCGTGAGCCACTGTGCCCA:T	2.35358e-06	-1.29245e-10	-0.940435
107308013	chr3:107308013:T:C	2.53674e-06	-1.29245e-10	-0.865493
107308021	chr3:107308021:C:A	2.4179e-06	-1.29245e-10	-0.913475
107308073	chr3:107308073:C:T	1.84166e-06	-1.29245e-10	-1.18571
107308087	chr3:107308087:C:T	2.17271e-06	-1.0204	-3.67067e-10
107308234	chr3:107308234:G:A	2.98362e-06	-1.29245e-10	-0.703236
107308567	chr3:107308567:A:G	1.88784e-06	-1.29245e-10	-1.16094
107308704	chr3:107308704:C:A	1.56894e-06	-1.29245e-10	-1.34597
107308710	chr3:107308710:T:C	1.55404e-06	-1.29245e-10	-1.35551
107308814	chr3:107308814:G:A	2.38067e-06	-1.29245e-10	-0.928993
107308875	chr3:107308875:G:A	3.00303e-06	-1.29245e-10	-0.696754
107308943	chr3:107308943:G:C	1.88784e-06	-1.29245e-10	-1.16094
107309000	chr3:107309000:G:T	2.352e-06	-1.29245e-10	-0.941107
107309026	chr3:107309026:T:G	1.87626e-06	-1.29245e-10	-1.16709
107309072	chr3:107309072:A:G	1.88821e-06	-1.29245e-10	-1.16075
107309088	chr3:107309088:A:G	1.83547e-06	-1.29245e-10	-1.18907
107309247	chr3:107309247:C:T	2.45969e-06	-1.29245e-10	-0.896337
107309317	chr3:107309317:C:A	1.71579e-06	-1.29245e-10	-1.2565
107309487	chr3:107309487:G:C	1.65411e-06	-1.29245e-10	-1.29311
107309590	chr3:107309590:G:A	1.61435e-06	-1.29245e-10	-1.31744
107309843	chr3:107309843:T:A	1.70455e-06	-1.29245e-10	-1.26307
107309909	chr3:107309909:C:T	2.09943e-06	-1.29245e-10	-1.05471
107309926	chr3:107309926:G:C	5.66328e-07	-1.58496	-0.78
107309981	chr3:107309981:T:A	1.71541e-06	-1.29245e-10	-1.25672
107310061	chr3:107310061:A:T	1.71855e-06	-1.29245e-10	-1.25489
107310103	chr3:107310103:T:A	1.68547e-06	-1.29245e-10	-1.27433
107310113	chr3:107310113:G:T	1.69907e-06	-1.29245e-10	-1.26629
107310199	chr3:107310199:A:G	6.4666e-07	-1.60594	-0.626372
107310434	chr3:107310434:C:T	2.84314e-06	-1.29245e-10	-0.751465
107310446	chr3:107310446:T:C	1.71851e-06	-1.29245e-10	-1.25492
107310755	chr3:107310755:C:G	1.7274e-05	-1.29245e-10	1.05283
107310821	chr3:107310821:C:T	2.25845e-06	-1.29245e-10	-0.981695
107310914	chr3:107310914:T:C	3.20947e-06	-1.29245e-10	-0.630269
107311076	chr3:107311076:T:C	3.21345e-06	-1.29245e-10	-0.629027
107311361	chr3:107311361:G:C	2.27345e-06	-1.29245e-10	-0.975073
107311429	chr3:107311429:G:A	2.55244e-06	-1.29245e-10	-0.859323
107311517	chr3:107311517:C:T	1.52617e-06	-1.29245e-10	-1.37361
107311546	chr3:107311546:A:G	3.20057e-06	-1.29245e-10	-0.633045
107311564	chr3:107311564:C:G	1.50583e-06	-1.38703	-3.67067e-10
107311573	chr3:107311573:G:A	1.17643e-06	-1.63389	-3.67067e-10
107311934	chr3:107311934:T:C	3.37678e-06	-1.29245e-10	-0.579452
107312269	chr3:107312269:T:C	3.20171e-06	-1.29245e-10	-0.632689
107312568	chr3:107312568:A:G	2.02029e-06	-1.29245e-10	-1.09313
107312670	chr3:107312670:T:C	2.51712e-06	-1.29245e-10	-0.873257
107312771	chr3:107312771:G:C	6.75665e-06	-1.29245e-10	0.114154
107313000	chr3:107313000:A:G	1.60571e-06	-1.29245e-10	-1.3228
107313044	chr3:107313044:A:G	1.21527e-05	-1.29245e-10	0.701177
107313110	chr3:107313110:T:C	6.13899e-07	-1.5785	-0.705803
107313203	chr3:107313203:T:C	2.49466e-06	-1.29245e-10	-0.882223
107313594	chr3:107313594:A:G	5.83909e-07	-1.59491	-0.739476
107313731	chr3:107313731:T:TA	3.70703e-05	-1.29245e-10	1.81644
107313737	chr3:107313737:C:A	5.95989e-07	-1.5936	-0.720305
107313754	chr3:107313754:T:C	3.16619e-06	-1.29245e-10	-0.643846
107313764	chr3:107313764:A:G	3.18724e-06	-1.29245e-10	-0.637218
107314213	chr3:107314213:C:T	3.4276e-06	-1.29245e-10	-0.564512
107314214	chr3:107314214:T:C	1.54727e-06	-1.29245e-10	-1.35988
107314379	chr3:107314379:T:C	1.95723e-06	-1.29245e-10	-1.12484
107314538	chr3:107314538:G:A	7.08305e-06	-1.29245e-10	0.16133
107314625	chr3:107314625:G:A	5.98435e-07	-1.35829	-0.951518
107314782	chr3:107314782:G:A	1.8628e-06	-1.17429	-3.67067e-10
107314872	chr3:107314872:A:G	3.18477e-06	-1.29245e-10	-0.637994
107314876	chr3:107314876:C:T	1.17494e-05	-1.29245e-10	0.66743
107315016	chr3:107315016:T:C	1.32658e-06	-1.51377	-3.67067e-10
107315211	chr3:107315211:C:T	3.47605e-06	-1.29245e-10	-0.550477
107315228	chr3:107315228:C:G	6.17902e-07	-1.5781	-0.6997
107315342	chr3:107315342:A:G	6.1074e-07	-1.584	-0.705461
107315380	chr3:107315380:A:G	1.62101e-06	-1.29245e-10	-1.31332
107315674	chr3:107315674:A:G	3.19109e-06	-1.29245e-10	-0.63601
107315693	chr3:107315693:C:T	1.59429e-06	-1.29245e-10	-1.32994
107315735	chr3:107315735:C:CTA	3.19351e-06	-1.29245e-10	-0.635254
107316123	chr3:107316123:T:C	3.20473e-06	-1.29245e-10	-0.631745
107316389	chr3:107316389:T:C	3.05244e-06	-1.29245e-10	-0.680433
107316495	chr3:107316495:G:A	1.59338e-06	-1.29245e-10	-1.33052
107316530	chr3:107316530:G:A	1.52346e-06	-1.29245e-10	-1.37539
107316554	chr3:107316554:A:G	2.7662e-06	-1.29245e-10	-0.778898
107316654	chr3:107316654:G:A	2.79368e-06	-1.29245e-10	-0.769012
107316836	chr3:107316836:C:T	5.44955e-07	-1.58752	-0.815909
107316951	chr3:107316951:T:C	2.83936e-06	-1.29245e-10	-0.752797
107316966	chr3:107316966:T:G	2.32152e-06	-1.29245e-10	-0.954151
107317086	chr3:107317086:C:T	1.71128e-06	-1.29245e-10	-1.25914
107317177	chr3:107317177:T:C	2.20049e-06	-1.29245e-10	-1.00769
107317337	chr3:107317337:T:C	3.09068e-06	-1.29245e-10	-0.667983
107317386	chr3:107317386:A:T	7.00311e-06	-1.29245e-10	0.149981
107317388	chr3:107317388:A:G	1.76627e-06	-1.29245e-10	-1.2275
107317532	chr3:107317532:C:T	2.29837e-06	-1.29245e-10	-0.964176
107317613	chr3:107317613:C:G	1.10056e-06	-1.29933	-0.401229
107317643	chr3:107317643:G:A	7.00311e-06	-1.29245e-10	0.149981
107317699	chr3:107317699:G:A	8.30195e-07	-1.39431	-0.588154
107318025	chr3:107318025:C:A	1.52355e-06	-1.29245e-10	-1.37533
107318460	chr3:107318460:C:T	1.67041e-06	-1.29245e-10	-1.28331
107318493	chr3:107318493:C:T	1.67041e-06	-1.29245e-10	-1.28331
107318709	chr3:107318709:T:G	7.00311e-06	-1.29245e-10	0.149981
107319002	chr3:107319002:G:T	2.0247e-06	-1.29245e-10	-1.09095
107322159	chr3:107322159:C:T	1.22409e-06	-0.2409	-1.35327
107322383	chr3:107322383:G:A	4.01395e-07	-1.46628	-1.2429
107322461	chr3:107322461:T:C	4.00433e-07	-1.47435	-1.23723
107323372	chr3:107323372:C:T	4.09247e-07	-1.46535	-1.22446
107323401	chr3:107323401:C:T	4.04862e-07	-1.4732	-1.22738
107323768	chr3:107323768:T:C	1.72737e-06	-1.29245e-10	-1.24977
107324028	chr3:107324028:C:A	2.09794e-06	-1.29245e-10	-1.05542
107324049	chr3:107324049:C:T	2.08096e-06	-1.29245e-10	-1.06355
107324080	chr3:107324080:T:A	4.0926e-07	-1.47255	-1.21723
107324641	chr3:107324641:C:T	1.52466e-06	-1.29245e-10	-1.3746
107324874	chr3:107324874:A:C	4.06385e-07	-1.48202	-1.21481
107325029	chr3:107325029:A:G	3.68629e-07	-1.46357	-1.33077
107325060	chr3:107325060:C:A	4.22637e-07	-1.43889	-1.21873
107325117	chr3:107325117:A:G	3.65114e-07	-1.47138	-1.33254
107325272	chr3:107325272:C:T	2.6649e-06	-1.29245e-10	-0.816207
107325310	chr3:107325310:G:A	5.12213e-06	-1.29245e-10	-0.162804
107325401	chr3:107325401:C:T	9.25868e-07	-0.810485	-1.06291
107325592	chr3:107325592:A:C	7.28452e-07	-0.737986	-1.37522
107325623	chr3:107325623:C:T	3.47798e-07	-1.50208	-1.35043
107325833	chr3:107325833:G:A	1.75563e-06	-1.29245e-10	-1.23355
107325982	chr3:107325982:G:A	4.17867e-06	-0.366381	-3.67067e-10
107326101	chr3:107326101:C:G	1.17222e-06	-1.63748	-3.67067e-10
107326204	chr3:107326204:T:C	7.32774e-06	-1.29245e-10	0.195294
107326419	chr3:107326419:AT:A	3.02703e-06	-1.29245e-10	-0.688791
107326421	chr3:107326421:T:A	3.03045e-06	-1.29245e-10	-0.687662
107326447	chr3:107326447:T:C	3.55923e-07	-1.4659	-1.36351
107326919	chr3:107326919:G:A	1.5411e-06	-1.29245e-10	-1.36388
107327058	chr3:107327058:G:A	3.87885e-06	-1.29245e-10	-0.440836
107327082	chr3:107327082:A:G	1.53601e-06	-1.29245e-10	-1.36719
107327089	chr3:107327089:G:A	1.548e-06	-1.29245e-10	-1.35941
107327093	chr3:107327093:C:A	3.02385e-06	-1.46132	0.771472
107327192	chr3:107327192:C:T	2.99143e-06	-1.45862	0.758001
107327311	chr3:107327311:C:T	1.76067e-06	-1.29245e-10	-1.23068
107327535	chr3:107327535:C:T	2.77545e-06	-1.29245e-10	-0.775563
107327660	chr3:107327660:G:A	2.13378e-06	-1.29245e-10	-1.03848
107327818	chr3:107327818:C:A	5.01277e-07	-1.11616	-1.37081
107328382	chr3:107328382:C:G	1.53896e-06	-1.29245e-10	-1.36527
107328557	chr3:107328557:T:C	1.04951e-05	-1.29245e-10	0.554532
107328686	chr3:107328686:G:C	2.48613e-06	-1.29245e-10	-0.885647
107328851	chr3:107328851:C:T	1.2022e-06	-1.61222	-3.67067e-10
107329119	chr3:107329119:C:G	3.35387e-06	-1.29245e-10	-0.586259
107329125	chr3:107329125:T:G	1.61576e-06	-1.29245e-10	-1.31657
107329169	chr3:107329169:G:A	1.70815e-06	-1.29245e-10	-1.26096
107329228	chr3:107329228:GGAA:G	5.03626e-07	-1.43777	-1.04452
107329457	chr3:107329457:C:T	3.356e-07	-1.63473	-1.25348
107329458	chr3:107329458:G:A	1.94677e-06	-1.29245e-10	-1.1302
107329698	chr3:107329698:G:T	1.53239e-06	-1.29245e-10	-1.36954
107330123	chr3:107330123:G:A	1.98635e-06	-1.29245e-10	-1.11008
107330398	chr3:107330398:G:A	1.54192e-06	-1.29245e-10	-1.36334
107330520	chr3:107330520:A:G	2.13247e-06	-1.29245e-10	-1.03909
107330521	chr3:107330521:G:A	1.52964e-06	-1.29245e-10	-1.37134
107330541	chr3:107330541:G:A	7.81664e-07	-1.61412	-0.428582
107330946	chr3:107330946:C:A	1.8631e-06	-1.29245e-10	-1.17413
107331028	chr3:107331028:G:C	3.66247e-07	-1.45332	-1.3475
107331076	chr3:107331076:A:T	1.69516e-06	-1.29245e-10	-1.2686
107331229	chr3:107331229:T:C	7.29644e-07	-1.5029	-0.608674
107331543	chr3:107331543:G:A	3.62356e-07	-1.45323	-1.35827
107331739	chr3:107331739:G:A	1.92868e-06	-1.29245e-10	-1.13954
107331827	chr3:107331827:G:A	1.79526e-06	-1.29245e-10	-1.21123
107331836	chr3:107331836:C:T	7.07373e-07	-1.49831	-0.644264
107331915	chr3:107331915:C:T	1.63566e-06	-1.29245e-10	-1.30433
107331966	chr3:107331966:C:T	6.94554e-07	-1.47635	-0.684511
107332105	chr3:107332105:G:C	2.35955e-06	-1.29245e-10	-0.937902
107332117	chr3:107332117:G:A	3.66022e-07	-1.45268	-1.34876
107332150	chr3:107332150:C:T	2.33049e-06	-1.29245e-10	-0.950296
107332284	chr3:107332284:C:T	4.70188e-06	-0.248411	-3.67067e-10
107332357	chr3:107332357:C:G	3.44352e-06	-1.29245e-10	-0.559878
107332454	chr3:107332454:C:T	1.53519e-06	-1.29245e-10	-1.36772
107332498	chr3:107332498:T:A	3.62965e-07	-1.45345	-1.35638
107332570	chr3:107332570:T:C	3.60272e-07	-1.49314	-1.32413
107332699	chr3:107332699:G:A	2.23304e-06	-1.29245e-10	-0.99301
107332700	chr3:107332700:A:G	1.76405e-06	-1.22876	-3.67067e-10
107332781	chr3:107332781:C:T	2.07853e-06	-1.29245e-10	-1.06471
107332795	chr3:107332795:C:T	1.89714e-06	-1.29245e-10	-1.15603
107332934	chr3:107332934:A:G	1.67296e-06	-1.29245e-10	-1.28178
107332944	chr3:107332944:T:G	1.53116e-06	-1.29245e-10	-1.37035
107333076	chr3:107333076:C:A	4.46768e-07	-1.61868	-0.983412
107333236	chr3:107333236:G:A	5.58932e-07	-1.49069	-0.887415
107333240	chr3:107333240:C:CT	1.73735e-06	-1.29245e-10	-1.24401
107333296	chr3:107333296:C:T	7.69771e-07	-1.50005	-0.557988
107333302	chr3:107333302:T:A	4.10546e-07	-1.31247	-1.37417
107333340	chr3:107333340:C:T	1.5311e-06	-1.29245e-10	-1.37039
107333798	chr3:107333798:C:T	2.54485e-06	-1.29245e-10	-0.862301
107333896	chr3:107333896:T:C	2.67547e-06	-1.29245e-10	-0.812249
107333950	chr3:107333950:G:A	1.52977e-06	-1.29245e-10	-1.37125
107333951	chr3:107333951:C:T	2.02708e-06	-1.29245e-10	-1.08978
107334087	chr3:107334087:C:T	1.54975e-06	-1.29245e-10	-1.35828
107334120	chr3:107334120:G:A	1.52646e-06	-1.29245e-10	-1.37342
107334125	chr3:107334125:GTTC:G	1.53003e-06	-1.29245e-10	-1.37109
107334279	chr3:107334279:G:A	2.97012e-07	-1.63857	-1.37179
107334490	chr3:107334490:C:G	2.06005e-06	-1.29245e-10	-1.07364
107334548	chr3:107334548:G:A	9.87708e-06	-1.29245e-10	0.493843
107334855	chr3:107334855:T:C	1.67789e-06	-1.29245e-10	-1.27884
107335105	chr3:107335105:G:A	2.47843e-06	-0.888748	-3.67067e-10
107335120	chr3:107335120:G:T	1.74776e-06	-1.29245e-10	-1.23804
107335188	chr3:107335188:A:G	1.76669e-06	-1.29245e-10	-1.22727
107335369	chr3:107335369:C:T	2.37276e-06	-1.29245e-10	-0.93232
107335440	chr3:107335440:G:A	1.79554e-06	-1.29245e-10	-1.21107
107335827	chr3:107335827:T:C	1.94516e-06	-1.29245e-10	-1.13103
107335851	chr3:107335851:C:G	1.88837e-06	-1.29245e-10	-1.16066
107335867	chr3:107335867:C:T	1.23293e-06	-1.58698	-3.67067e-10
107335914	chr3:107335914:G:C	1.7907e-06	-1.29245e-10	-1.21377
107336020	chr3:107336020:G:A	2.12551e-06	-1.29245e-10	-1.04236
107336259	chr3:107336259:T:C	3.62415e-07	-1.46598	-1.34536
107336507	chr3:107336507:A:G	3.7486e-06	-1.29245e-10	-0.474993
107336519	chr3:107336519:A:G	2.006e-06	-1.29245e-10	-1.10023
107336560	chr3:107336560:G:A	2.85489e-06	-1.29245e-10	-0.74734
107336615	chr3:107336615:C:T	1.77592e-06	-1.22206	-3.67067e-10
107336642	chr3:107336642:CT:C	1.97018e-06	-1.29245e-10	-1.11825
107336675	chr3:107336675:C:T	1.68635e-06	-1.29245e-10	-1.27381
107336943	chr3:107336943:G:A	2.95601e-06	-1.29245e-10	-0.712534
107336951	chr3:107336951:G:T	7.26598e-07	-1.49076	-0.624999
107337008	chr3:107337008:T:C	1.69371e-06	-1.29245e-10	-1.26945
107337029	chr3:107337029:C:T	3.07705e-06	-1.29245e-10	-0.672401
107337396	chr3:107337396:AC:A	1.63661e-06	-1.29245e-10	-1.30375
107337404	chr3:107337404:A:G	2.1536e-06	-1.29245e-10	-1.02923
107337454	chr3:107337454:A:G	2.73006e-06	-1.29245e-10	-0.792049
107337513	chr3:107337513:G:A	1.95967e-06	-1.29245e-10	-1.1236
107337573	chr3:107337573:C:T	1.53081e-06	-1.29245e-10	-1.37058
107337634	chr3:107337634:C:T	1.5293e-06	-1.29245e-10	-1.37156
107337699	chr3:107337699:T:C	1.44239e-06	-1.43007	-3.67067e-10
107337791	chr3:107337791:C:T	1.54461e-06	-1.29245e-10	-1.3616
107337935	chr3:107337935:G:A	1.63069e-06	-1.29245e-10	-1.30737
107338041	chr3:107338041:G:A	1.53968e-06	-1.29245e-10	-1.3648
107338061	chr3:107338061:C:T	1.96682e-06	-1.29245e-10	-1.11996
107338373	chr3:107338373:C:T	3.70063e-07	-1.44465	-1.3458
107338664	chr3:107338664:A:G	6.77345e-06	-1.29245e-10	0.116637
107338667	chr3:107338667:A:G	1.79559e-06	-1.29245e-10	-1.21104
107338728	chr3:107338728:G:A	1.92293e-06	-1.29245e-10	-1.14252
107338983	chr3:107338983:T:G	1.52388e-06	-1.29245e-10	-1.37512
107339571	chr3:107339571:C:T	1.94762e-06	-1.29245e-10	-1.12977
107339574	chr3:107339574:G:T	3.98247e-07	-1.51877	-1.19829
107339638	chr3:107339638:T:G	3.4814e-06	-1.29245e-10	-0.548939
107339790	chr3:107339790:G:T	1.9315e-06	-1.29245e-10	-1.13808
107339926	chr3:107339926:T:A	1.71988e-06	-1.29245e-10	-1.25412
107340008	chr3:107340008:G:C	7.12067e-07	-1.63872	-0.497236
107340474	chr3:107340474:T:C	1.1942e-06	-1.6189	-3.67067e-10
107340898	chr3:107340898:A:G	1.79031e-06	-1.29245e-10	-1.21398
107340939	chr3:107340939:G:A	1.58629e-06	-1.29245e-10	-1.33498
107340989	chr3:107340989:T:C	2.05827e-06	-1.29245e-10	-1.07451
107341189	chr3:107341189:G:A	1.6919e-06	-1.29245e-10	-1.27052
107341326	chr3:107341326:CTTAA:C	1.72803e-06	-1.29245e-10	-1.24939
107341439	chr3:107341439:A:C	1.69936e-06	-1.29245e-10	-1.26612
107341549	chr3:107341549:C:T	4.22237e-07	-1.47119	-1.18737
107341974	chr3:107341974:T:C	3.75786e-07	-1.44328	-1.33183
107342086	chr3:107342086:G:A	1.63321e-06	-1.29245e-10	-1.30583
107342186	chr3:107342186:C:G	1.14249e-05	-1.29245e-10	0.639418
107342298	chr3:107342298:C:T	1.81226e-06	-1.29245e-10	-1.2018
107342470	chr3:107342470:A:G	2.57165e-06	-1.29245e-10	-0.851825
107342653	chr3:107342653:T:A	7.54027e-07	-1.48539	-0.59331
107342890	chr3:107342890:G:A	1.61472e-06	-1.29245e-10	-1.31721
107342923	chr3:107342923:A:G	7.14527e-07	-1.63695	-0.495555
107343018	chr3:107343018:G:A	3.50999e-06	-1.29245e-10	-0.540759
107343331	chr3:107343331:G:A	4.21909e-07	-1.47132	-1.18802
107343447	chr3:107343447:C:T	7.33398e-07	-1.38801	-0.71843
107343554	chr3:107343554:C:T	1.6289e-06	-1.29245e-10	-1.30847
107343587	chr3:107343587:C:T	1.53532e-06	-1.29245e-10	-1.36763
107343622	chr3:107343622:G:A	1.77199e-06	-1.29245e-10	-1.22427
107343731	chr3:107343731:A:G	1.38211e-06	-1.47276	-3.67067e-10
107343736	chr3:107343736:G:C	2.59651e-06	-1.29245e-10	-0.842207
107343806	chr3:107343806:A:T	2.18868e-06	-1.29245e-10	-1.01308
107343876	chr3:107343876:T:A	1.76101e-06	-1.29245e-10	-1.23049
107344008	chr3:107344008:A:T	2.18715e-06	-1.29245e-10	-1.01377
107344173	chr3:107344173:T:A	1.77447e-06	-1.29245e-10	-1.22287
107345251	chr3:107345251:G:A	4.61898e-06	-0.2662	-3.67067e-10
107346349	chr3:107346349:C:A	2.27989e-06	-1.29245e-10	-0.972246
107346545	chr3:107346545:C:T	1.54552e-06	-1.29245e-10	-1.36101
107346668	chr3:107346668:A:G	1.74389e-06	-1.29245e-10	-1.24025
107346692	chr3:107346692:C:T	2.18619e-06	-1.29245e-10	-1.01421
107346914	chr3:107346914:T:A	1.5505e-06	-1.29245e-10	-1.3578
107346936	chr3:107346936:C:T	1.69229e-06	-1.29245e-10	-1.27029
107346951	chr3:107346951:T:C	8.45657e-07	-0.930961	-1.03305
107346966	chr3:107346966:G:A	2.03159e-06	-1.29245e-10	-1.08756
107347019	chr3:107347019:C:T	1.73514e-06	-1.29245e-10	-1.24529
107347074	chr3:107347074:C:T	2.08723e-06	-1.29245e-10	-1.06054
107347921	chr3:107347921:A:G	1.61943e-06	-1.29245e-10	-1.3143
107348027	chr3:107348027:G:A	2.05779e-06	-1.29245e-10	-1.07474
107348109	chr3:107348109:A:G	2.7363e-06	-1.29245e-10	-0.789769
107348316	chr3:107348316:T:C	1.86262e-06	-1.29245e-10	-1.17439
107348474	chr3:107348474:G:C	1.57618e-06	-1.29245e-10	-1.34137
107348644	chr3:107348644:T:C	3.10821e-06	-1.29245e-10	-0.662326
107348741	chr3:107348741:C:T	1.94951e-06	-1.29245e-10	-1.1288
107349299	chr3:107349299:C:T	2.2257e-06	-1.29245e-10	-0.996301
107349515	chr3:107349515:G:A	4.24837e-07	-1.35483	-1.29759
107349923	chr3:107349923:C:T	3.51068e-07	-1.57104	-1.27211
107349983	chr3:107349983:T:C	9.14085e-06	0.416379	-3.67067e-10
107350002	chr3:107350002:C:T	1.96493e-06	-1.29245e-10	-1.12092
107350094	chr3:107350094:T:C	7.41445e-06	0.207057	-3.67067e-10
107350419	chr3:107350419:T:C	1.52971e-06	-1.29245e-10	-1.3713
107350728	chr3:107350728:T:C	1.78225e-06	-1.29245e-10	-1.2185
107350784	chr3:107350784:A:G	1.76831e-06	-1.29245e-10	-1.22635
107350872	chr3:107350872:G:T	1.52402e-06	-1.29245e-10	-1.37502
107351193	chr3:107351193:AT:A	3.57707e-07	-1.55312	-1.27129
107351199	chr3:107351199:A:G	3.58217e-07	-1.48534	-1.33765
107351464	chr3:107351464:T:C	2.07226e-06	-1.29245e-10	-1.06773
107351515	chr3:107351515:C:T	1.63539e-06	-1.29245e-10	-1.30449
107351665	chr3:107351665:GT:G	3.75306e-06	-1.29245e-10	-0.473802
107351835	chr3:107351835:G:A	4.12261e-07	-1.5147	-1.16777
107351937	chr3:107351937:T:C	1.71931e-06	-1.29245e-10	-1.25445
107352038	chr3:107352038:C:T	1.52655e-06	-1.29245e-10	-1.37337
107352217	chr3:107352217:T:C	1.13088e-06	-1.34752	-0.325854
107352562	chr3:107352562:G:A	4.00147e-07	-1.41431	-1.29798
107352568	chr3:107352568:T:C	7.79477e-06	-1.29245e-10	0.25708
107352594	chr3:107352594:A:G	3.49982e-07	-1.59186	-1.25438
107353265	chr3:107353265:A:T	1.16948e-06	-1.31386	-0.325954
107353338	chr3:107353338:T:C	1.71129e-06	-1.29245e-10	-1.25913
107353427	chr3:107353427:C:T	1.54746e-06	-1.29245e-10	-1.35976
107353434	chr3:107353434:T:G	3.76048e-07	-1.51956	-1.25485
107353701	chr3:107353701:T:G	3.18882e-07	-1.59782	-1.34149
107354258	chr3:107354258:A:G	4.09495e-07	-1.59042	-1.09879
107354416	chr3:107354416:T:C	1.29197e-06	-1.54021	-3.67067e-10
107354495	chr3:107354495:T:G	1.52993e-06	-1.29245e-10	-1.37115
107354553	chr3:107354553:A:AT	1.95844e-06	-1.29245e-10	-1.12422
107354721	chr3:107354721:C:T	1.0523e-06	-1.36634	-0.379054
107354764	chr3:107354764:T:G	1.52386e-06	-1.29245e-10	-1.37513
107354953	chr3:107354953:T:C	1.8109e-06	-1.29245e-10	-1.20255
107355012	chr3:107355012:T:A	9.71725e-07	-1.54874	-0.276315
107355084	chr3:107355084:T:C	9.79545e-07	-1.5525	-0.264537
107355132	chr3:107355132:C:A	3.6734e-06	-0.495256	-3.67067e-10
107355324	chr3:107355324:T:C	1.9494e-06	-1.29245e-10	-1.12885
107355369	chr3:107355369:C:T	1.66012e-06	-1.29245e-10	-1.28948
107355379	chr3:107355379:C:T	3.43066e-06	-0.563621	-3.67067e-10
107355394	chr3:107355394:C:T	5.53201e-07	-1.59184	-0.796569
107355437	chr3:107355437:G:A	1.52955e-06	-1.29245e-10	-1.3714
107355441	chr3:107355441:A:G	1.40189e-06	-1.45855	-3.67067e-10
107355472	chr3:107355472:A:C	3.29033e-06	-1.29245e-10	-0.605386
107355528	chr3:107355528:T:A	2.24221e-06	-1.29245e-10	-0.988911
107355909	chr3:107355909:C:T	2.03539e-06	-1.29245e-10	-1.08569
107356051	chr3:107356051:T:C	1.5435e-06	-1.29245e-10	-1.36232
107356063	chr3:107356063:A:G	1.36664e-06	-0.412987	-1.07103
107356096	chr3:107356096:T:A	2.15218e-06	-1.29245e-10	-1.02989
107356179	chr3:107356179:A:G	1.12806e-06	-1.62419	-0.0516836
107356400	chr3:107356400:G:A	1.52649e-06	-1.29245e-10	-1.3734
107356426	chr3:107356426:AT:A	5.97286e-07	-1.46951	-0.842225
107356950	chr3:107356950:C:A	4.4842e-07	-1.309	-1.2894
107357097	chr3:107357097:T:C	1.28785e-06	-1.50643	-0.0369681
107357098	chr3:107357098:C:T	1.13432e-05	-1.29245e-10	0.632244
107357146	chr3:107357146:C:A	6.70942e-06	-1.29245e-10	0.107138
107357228	chr3:107357228:C:T	5.50358e-06	-1.29245e-10	-0.0909745
107357294	chr3:107357294:C:T	5.07527e-06	-1.34618	1.17419
107357586	chr3:107357586:G:A	1.18132e-06	-1.62974	-3.67067e-10
107358407	chr3:107358407:G:A	1.9564e-06	-1.29245e-10	-1.12527
107358582	chr3:107358582:C:A	1.83394e-06	-1.29245e-10	-1.1899
107358955	chr3:107358955:T:C	1.41764e-06	-1.50682	0.0594423
107359050	chr3:107359050:T:C	1.39384e-06	-1.49654	0.0322348
107359183	chr3:107359183:C:T	3.13543e-06	-1.29245e-10	-0.653609
107359211	chr3:107359211:C:T	6.07162e-07	-1.59642	-0.698911
107359640	chr3:107359640:C:T	1.46739e-06	-1.49759	0.0846975
107359964	chr3:107359964:G:T	2.5345e-06	-1.29245e-10	-0.866377
107360024	chr3:107360024:T:C	1.29686e-06	-1.53643	-3.67067e-10
107360067	chr3:107360067:C:T	2.07416e-06	-1.29245e-10	-1.06682
107360387	chr3:107360387:A:G	8.86291e-07	-1.39484	-0.522246
107360510	chr3:107360510:C:A	4.86501e-06	-1.29245e-10	-0.214306
107360613	chr3:107360613:G:A	2.98246e-06	-1.29245e-10	-0.703624
107360869	chr3:107360869:T:C	1.68862e-06	-0.707104	-0.565356
107361471	chr3:107361471:C:T	1.56959e-06	-1.29245e-10	-1.34556
107361648	chr3:107361648:G:T	6.74493e-07	-1.58697	-0.603201
107361835	chr3:107361835:T:C	8.49937e-07	-0.648385	-1.31058
107362174	chr3:107362174:T:C	1.13956e-05	-1.29245e-10	0.63685
107362283	chr3:107362283:C:T	3.92102e-06	-1.29245e-10	-0.430023
107363204	chr3:107363204:C:A	5.08394e-07	-1.44846	-1.02442
107363321	chr3:107363321:G:T	8.45099e-07	-1.40905	-0.55563
107363424	chr3:107363424:A:T	8.11588e-07	-1.40197	-0.603168
107363810	chr3:107363810:GAGAGAGAA:G	1.67154e-06	-1.29245e-10	-1.28263
107363961	chr3:107363961:T:G	2.33915e-06	-1.29245e-10	-0.946585
107364239	chr3:107364239:C:T	1.64104e-06	-1.21774	-0.0833046
107364344	chr3:107364344:C:T	0.000270546	-1.29245e-10	3.80407
107365189	chr3:107365189:G:A	2.39732e-06	-1.29245e-10	-0.922021
107365414	chr3:107365414:C:A	1.28139e-06	-1.54843	-3.67067e-10
107365590	chr3:107365590:C:T	1.66382e-06	-1.29245e-10	-1.28726
107365754	chr3:107365754:GT:G	3.17878e-07	-1.5728	-1.36966
107365931	chr3:107365931:C:T	5.13916e-06	-0.625059	0.465575
107365989	chr3:107365989:TAA:T	8.449e-07	-0.605712	-1.3592
107365999	chr3:107365999:T:C	1.13701e-06	-1.52645	-0.141517
107366005	chr3:107366005:G:A	1.19953e-06	-1.61444	-3.67067e-10
107366327	chr3:107366327:C:G	2.61026e-06	-1.29245e-10	-0.836923
107366418	chr3:107366418:T:A	2.2286e-06	-0.994999	-3.67067e-10
107366631	chr3:107366631:C:T	3.89402e-06	-0.436931	-3.67067e-10
107366762	chr3:107366762:T:A	4.34712e-06	-1.29245e-10	-0.326861
107366780	chr3:107366780:T:C	4.10871e-07	-1.50195	-1.1839
107366912	chr3:107366912:G:T	4.15091e-06	-0.373046	-3.67067e-10
107366945	chr3:107366945:C:T	1.59709e-06	-1.29245e-10	-1.32819
107367327	chr3:107367327:T:G	1.16218e-05	-1.29245e-10	0.656506
107367602	chr3:107367602:C:T	1.33374e-06	-1.50839	-3.67067e-10
107367630	chr3:107367630:C:T	1.6784e-06	-1.29245e-10	-1.27853
107367654	chr3:107367654:A:G	0.000156427	-1.29245e-10	3.25622
107367658	chr3:107367658:T:C	1.80753e-06	-1.29245e-10	-1.20441
107367905	chr3:107367905:C:T	1.52344e-06	-1.29245e-10	-1.3754
107368109	chr3:107368109:T:C	1.11657e-05	0.131285	0.48519
107368152	chr3:107368152:T:C	1.56246e-06	-1.29245e-10	-1.35011
107368227	chr3:107368227:C:T	1.62032e-06	0.0473673	-1.36112
107369480	chr3:107369480:C:T	9.25968e-07	-1.02856	-0.844728
107369621	chr3:107369621:T:A	5.80108e-07	-1.58468	-0.756232
107369808	chr3:107369808:A:T	1.94847e-06	-1.12933	-3.67067e-10
107370021	chr3:107370021:C:T	1.78567e-06	-1.29245e-10	-1.21658
107370485	chr3:107370485:A:G	1.53204e-06	-0.0156208	-1.35415
107370584	chr3:107370584:G:A	1.71051e-06	-1.29245e-10	-1.25958
107370809	chr3:107370809:T:C	2.57927e-06	-1.29245e-10	-0.848867
107370930	chr3:107370930:C:A	1.20584e-06	-1.6092	-3.67067e-10
107371357	chr3:107371357:G:A	9.41467e-07	-0.997048	-0.859643
107371574	chr3:107371574:A:T	5.63291e-07	-1.58738	-0.782958
107371603	chr3:107371603:TG:T	4.4795e-07	-1.60428	-0.995166
107371785	chr3:107371785:A:G	1.80771e-06	-1.29245e-10	-1.20432
107372199	chr3:107372199:C:T	6.66222e-07	-1.50683	-0.695673
107372237	chr3:107372237:T:A	1.22294e-06	-1.59511	-3.67067e-10
107372255	chr3:107372255:A:T	1.29818e-06	-0.372306	-1.1631
107372473	chr3:107372473:A:G	7.66282e-07	-1.10878	-0.953795
107372687	chr3:107372687:C:T	2.03583e-06	-1.29245e-10	-1.08547
107373595	chr3:107373595:C:T	1.05904e-06	-0.555918	-1.18309
107373644	chr3:107373644:C:G	2.00161e-06	-1.29245e-10	-1.10242
107374004	chr3:107374004:A:T	6.28663e-07	-1.52046	-0.740075
107374263	chr3:107374263:C:T	7.59158e-07	-1.60144	-0.470483
107374595	chr3:107374595:G:T	1.41669e-06	-1.44805	-3.67067e-10
107374668	chr3:107374668:A:G	1.91523e-06	-1.29245e-10	-1.14654
107375769	chr3:107375769:C:T	5.24573e-07	-1.58426	-0.85729
107376066	chr3:107376066:A:C	1.52492e-06	-1.29245e-10	-1.37443
107376193	chr3:107376193:G:T	1.55764e-06	-0.0169063	-1.33629
107376298	chr3:107376298:T:C	2.09349e-06	-1.29245e-10	-1.05754
107376337	chr3:107376337:T:C	1.93395e-06	-1.29245e-10	-1.13681
107376609	chr3:107376609:A:G	1.58044e-06	-1.29245e-10	-1.33867
107376653	chr3:107376653:G:A	1.57858e-06	-1.29245e-10	-1.33985
107377421	chr3:107377421:A:G	1.19645e-06	-1.61702	-3.67067e-10
107377552	chr3:107377552:T:A	1.4866e-06	-1.39988	-3.67067e-10
107377700	chr3:107377700:G:A	1.89279e-06	-1.29245e-10	-1.15832
107377771	chr3:107377771:G:A	3.07313e-06	-1.29245e-10	-0.673679
107377903	chr3:107377903:G:T	1.7532e-06	-1.29245e-10	-1.23493
107378389	chr3:107378389:T:A	4.2233e-06	-1.29245e-10	-0.355757
107378812	chr3:107378812:C:G	1.15589e-05	1.35564	-0.704557
107378820	chr3:107378820:A:G	1.60769e-06	-1.29245e-10	-1.32157
107378880	chr3:107378880:C:T	2.96922e-06	-1.29245e-10	-0.708075
107379041	chr3:107379041:G:A	1.69694e-06	-1.29245e-10	-1.26754
107379120	chr3:107379120:C:T	1.97221e-06	-1.29245e-10	-1.11722
107379183	chr3:107379183:G:A	3.64342e-06	-1.29245e-10	-0.50345
107379231	chr3:107379231:C:T	2.57094e-06	-0.852101	-3.67067e-10
107379305	chr3:107379305:C:T	2.0582e-06	-1.29245e-10	-1.07454
107379565	chr3:107379565:T:C	1.52845e-06	-1.29245e-10	-1.37212
107380292	chr3:107380292:T:A	4.39328e-06	-1.29245e-10	-0.316297
107380385	chr3:107380385:G:A	2.86838e-06	-1.29245e-10	-0.742625
107380741	chr3:107380741:AGCCTGGGTC:A	5.23794e-07	-1.63141	-0.811619
107380746	chr3:107380746:G:C	1.52512e-06	-1.29245e-10	-1.3743
107380916	chr3:107380916:ATTAT:A	2.24308e-05	-1.29245e-10	1.31406
107380967	chr3:107380967:A:C	1.44545e-06	-0.0608027	-1.36715
107381051	chr3:107381051:C:T	1.61306e-06	-1.52507	0.206829
107381193	chr3:107381193:C:G	1.30558e-06	-0.169715	-1.36001
107381261	chr3:107381261:G:C	1.62572e-06	-1.29245e-10	-1.31042
107382987	chr3:107382987:G:A	9.09158e-06	-1.29245e-10	0.410975
107383087	chr3:107383087:GAACA:G	5.07088e-07	-1.31541	-1.16003
107383390	chr3:107383390:T:C	1.88501e-05	-1.00443	2.14458
107383433	chr3:107383433:G:A	3.0262e-06	-0.96297	0.273903
107383512	chr3:107383512:A:G	2.46974e-06	-1.29245e-10	-0.892261
107383855	chr3:107383855:C:A	5.32689e-06	-1.29245e-10	-0.123606
107383971	chr3:107383971:G:A	2.01688e-05	-1.29245e-10	1.20776
107384578	chr3:107384578:A:C	1.61402e-06	-1.29245e-10	-1.31765
107384642	chr3:107384642:G:A	6.45765e-06	0.068891	-3.67067e-10
107385288	chr3:107385288:G:T	1.53111e-06	-1.29245e-10	-1.37038
107385666	chr3:107385666:A:C	5.85936e-06	-1.29245e-10	-0.0283337
107385673	chr3:107385673:C:CACTACTACTACTATT	1.8079e-06	-1.29245e-10	-1.20421
107385775	chr3:107385775:C:T	3.2854e-06	-1.28679	0.679899
107386390	chr3:107386390:A:C	2.08866e-05	-0.950111	2.19285
107386838	chr3:107386838:A:G	1.03785e-06	-1.26829	-0.490932
107386888	chr3:107386888:A:G	1.65835e-06	-1.29245e-10	-1.29055
107386940	chr3:107386940:A:G	1.6535e-06	-1.29245e-10	-1.29348
107387160	chr3:107387160:T:G	2.02281e-05	-1.29245e-10	1.2107
107387205	chr3:107387205:T:A	9.16785e-06	-1.29245e-10	0.419329
107387243	chr3:107387243:A:C	1.8955e-06	-1.29245e-10	-1.15689
107387276	chr3:107387276:C:T	5.1024e-07	-1.31607	-1.15318
107387924	chr3:107387924:C:T	3.64949e-07	-1.44054	-1.36383
107387994	chr3:107387994:G:A	1.67073e-06	-1.29245e-10	-1.28311
107388172	chr3:107388172:C:T	2.31215e-06	-1.29245e-10	-0.958197
107388339	chr3:107388339:C:G	1.52403e-06	-1.29245e-10	-1.37502
107388830	chr3:107388830:G:C	1.55979e-06	-1.29245e-10	-1.35183
107389317	chr3:107389317:A:C	8.56498e-06	-1.29245e-10	0.351309
107389319	chr3:107389319:C:T	8.56498e-06	-1.29245e-10	0.351309
107389363	chr3:107389363:C:T	2.02163e-05	-1.29245e-10	1.21012
107389897	chr3:107389897:C:T	1.66862e-06	0.0905741	-1.37495
107390266	chr3:107390266:C:A	1.6286e-06	-1.29245e-10	-1.30866
107390832	chr3:107390832:T:A	1.07643e-06	-0.773583	-0.949138
107391031	chr3:107391031:T:C	1.85668e-06	-1.29245e-10	-1.17758
107391351	chr3:107391351:G:T	1.4252e-06	-1.44206	-3.67067e-10
107391373	chr3:107391373:A:G	3.42627e-07	-1.49385	-1.37364
107391450	chr3:107391450:T:C	3.43122e-07	-1.49136	-1.37468
107391575	chr3:107391575:C:T	3.29157e-06	-1.29245e-10	-0.605009
107391736	chr3:107391736:A:C	5.59566e-05	-1.29245e-10	2.2282
107391922	chr3:107391922:G:A	4.63333e-07	-1.26115	-1.30453
107392035	chr3:107392035:T:A	1.61468e-06	-1.29245e-10	-1.31724
107392652	chr3:107392652:T:C	3.75474e-07	-1.41637	-1.35957
107393170	chr3:107393170:C:CT	9.42066e-07	-1.34624	-0.509817
107393356	chr3:107393356:CTTTCTG:C	7.62805e-06	-1.29245e-10	0.235458
107393397	chr3:107393397:T:TACTTA	5.55584e-06	-1.29245e-10	-0.081525
107393526	chr3:107393526:G:C	5.84537e-05	-1.29245e-10	2.27186
107394258	chr3:107394258:G:A	1.04928e-06	-0.795673	-0.952597
107394439	chr3:107394439:G:C	1.63623e-05	-1.29245e-10	0.998603
107395389	chr3:107395389:T:A	5.01812e-05	-1.29245e-10	2.11927
107395730	chr3:107395730:G:A	2.00587e-05	-1.29245e-10	1.20229
107396225	chr3:107396225:A:G	3.65246e-06	-1.29245e-10	-0.500973
107396470	chr3:107396470:C:T	4.53723e-07	-1.38952	-1.19712
107396519	chr3:107396519:C:T	5.27896e-06	-1.29245e-10	-0.132645
107396593	chr3:107396593:A:G	2.82909e-06	-1.29245e-10	-0.756419
107396617	chr3:107396617:C:T	1.62022e-06	-1.29245e-10	-1.31381
107396822	chr3:107396822:G:A	5.05225e-05	-1.29245e-10	2.12604
107396942	chr3:107396942:C:T	2.85915e-05	-1.29245e-10	1.55674
107397052	chr3:107397052:C:A	4.98442e-05	-1.29245e-10	2.11253
107397114	chr3:107397114:C:T	1.85295e-06	-1.17959	-3.67067e-10
107397280	chr3:107397280:A:G	1.5249e-06	-1.29245e-10	-1.37445
107397292	chr3:107397292:T:C	6.83535e-05	0.611032	1.81729
107397717	chr3:107397717:G:T	1.17133e-06	-1.63823	-3.67067e-10
107397885	chr3:107397885:T:A	1.62134e-06	-1.29245e-10	-1.31312
107397988	chr3:107397988:G:A	1.54922e-06	-1.29245e-10	-1.35862
107398118	chr3:107398118:T:C	2.0207e-06	-1.29245e-10	-1.09293
107398174	chr3:107398174:T:C	6.07917e-06	-1.29245e-10	0.00849442
107398214	chr3:107398214:A:G	2.01935e-05	-1.29245e-10	1.20899
107398513	chr3:107398513:G:A	2.05186e-06	-1.29245e-10	-1.07763
107398561	chr3:107398561:T:C	3.55455e-06	-1.39388	0.865733
107398829	chr3:107398829:C:T	4.74749e-07	-1.35616	-1.18519
107399080	chr3:107399080:A:G	1.55102e-06	-1.29245e-10	-1.35746
107399149	chr3:107399149:G:A	7.89002e-05	-1.29245e-10	2.57181
107399212	chr3:107399212:G:C	8.66806e-05	-1.29245e-10	2.66586
107399487	chr3:107399487:T:C	9.71123e-07	-0.692058	-1.13362
107399805	chr3:107399805:A:G	2.62506e-06	-1.29245e-10	-0.831268
107399907	chr3:107399907:T:G	2.2183e-05	-1.29245e-10	1.30295
107399928	chr3:107399928:T:A	1.64214e-06	-1.29245e-10	-1.30037
107400515	chr3:107400515:T:C	1.55063e-06	-1.29245e-10	-1.35771
107400604	chr3:107400604:T:C	1.64856e-06	-1.29245e-10	-1.29647
107400687	chr3:107400687:T:C	1.98948e-06	-1.29245e-10	-1.1085
107400697	chr3:107400697:TA:T	3.57621e-06	-1.29245e-10	-0.52207
107400721	chr3:107400721:G:C	3.19514e-07	-1.57856	-1.35876
107400745	chr3:107400745:A:T	1.17876e-06	-1.63191	-3.67067e-10
107400951	chr3:107400951:C:T	1.72486e-06	-1.29245e-10	-1.25123
107401085	chr3:107401085:A:G	1.54878e-06	-1.29245e-10	-1.3589
107401252	chr3:107401252:A:G	7.2269e-06	1.12286	-0.941426
107401388	chr3:107401388:T:A	2.79311e-06	-1.50389	0.73467
107401492	chr3:107401492:T:C	0.000158619	-1.29245e-10	3.27013
107401903	chr3:107401903:G:A	2.1465e-06	-1.03254	-3.67067e-10
107402033	chr3:107402033:G:A	1.47464e-06	-0.0539545	-1.354
107402053	chr3:107402053:G:A	1.60908e-06	-1.29245e-10	-1.32071
107402176	chr3:107402176:C:T	1.65739e-06	-1.29245e-10	-1.29113
107402214	chr3:107402214:G:A	8.2077e-05	-1.29245e-10	2.61128
107402329	chr3:107402329:G:A	3.53886e-06	-1.29245e-10	-0.532569
107402610	chr3:107402610:T:C	3.49838e-06	-1.29245e-10	-0.544073
107402627	chr3:107402627:C:A	1.27497e-06	-0.180036	-1.37342
107402672	chr3:107402672:T:A	3.56262e-07	-1.46188	-1.36659
107402879	chr3:107402879:A:G	7.82693e-05	-1.29245e-10	2.56378
107402999	chr3:107402999:A:G	6.68136e-05	-1.29245e-10	2.40553
107403273	chr3:107403273:A:G	3.61079e-06	-1.29245e-10	-0.512446
107403372	chr3:107403372:G:A	3.5134e-07	-1.46883	-1.37355
107403623	chr3:107403623:C:A	1.591e-06	-1.29245e-10	-1.33201
107404051	chr3:107404051:G:A	6.45739e-07	-0.858542	-1.37519
107404111	chr3:107404111:G:A	1.71601e-05	-1.22878	2.27499
107404507	chr3:107404507:T:C	1.55729e-06	-1.29245e-10	-1.35343
107405583	chr3:107405583:T:C	2.49285e-05	-1.29245e-10	1.41964
107405676	chr3:107405676:TAGAC:T	1.64509e-06	-1.29245e-10	-1.29858
107405859	chr3:107405859:T:C	2.91412e-06	-1.29245e-10	-0.726807
107406092	chr3:107406092:G:A	4.80524e-07	-1.3822	-1.14705
107406502	chr3:107406502:A:G	1.90691e-06	-1.29245e-10	-1.15089
107406740	chr3:107406740:T:A	3.98575e-06	-1.29245e-10	-0.413648
107407251	chr3:107407251:G:A	1.52379e-06	-1.29245e-10	-1.37517
107407582	chr3:107407582:G:A	2.5058e-06	-1.50987	0.632104
107407676	chr3:107407676:A:G	1.82017e-06	-1.29245e-10	-1.19744
107408162	chr3:107408162:T:C	1.37823e-06	-1.47557	-3.67067e-10
107408324	chr3:107408324:G:A	1.81917e-06	0.162244	-1.36024
107408998	chr3:107408998:C:T	1.17319e-06	-1.63665	-3.67067e-10
107409885	chr3:107409885:T:C	2.84492e-06	-0.750838	-3.67067e-10
107410445	chr3:107410445:G:C	3.09399e-06	-1.29245e-10	-0.666911
107411410	chr3:107411410:T:A	2.68563e-06	-1.07477	0.266315
107411880	chr3:107411880:G:T	5.72226e-06	-1.1123	1.06029
107411889	chr3:107411889:T:C	2.74312e-06	-1.29245e-10	-0.787277
107411955	chr3:107411955:G:A	1.52691e-06	-1.29245e-10	-1.37313
107412203	chr3:107412203:T:G	8.53196e-05	-1.29245e-10	2.65003
107412250	chr3:107412250:TTTTC:T	1.56313e-06	-1.29245e-10	-1.34968
107412472	chr3:107412472:G:A	3.22819e-06	-1.29245e-10	-0.624453
107413571	chr3:107413571:G:A	1.54112e-06	-1.29245e-10	-1.36386
107413615	chr3:107413615:G:A	8.04968e-06	0.289259	-3.67067e-10
107414312	chr3:107414312:C:A	1.52344e-06	-1.29245e-10	-1.3754
107414424	chr3:107414424:G:A	0.000176614	3.37759	-3.67067e-10
107414623	chr3:107414623:T:C	7.19778e-06	1.13646	-0.959057
107414747	chr3:107414747:T:C	5.45884e-07	-1.13448	-1.26724
107415127	chr3:107415127:A:G	6.36676e-07	-1.02061	-1.22726
107416466	chr3:107416466:G:A	4.96265e-06	-1.29245e-10	-0.194434
107416544	chr3:107416544:A:T	1.52344e-06	-1.29245e-10	-1.3754
107417151	chr3:107417151:A:G	1.78325e-06	-1.29245e-10	-1.21794
107417683	chr3:107417683:G:T	8.56635e-05	-1.29245e-10	2.65405
107417684	chr3:107417684:A:G	8.59286e-05	-1.29245e-10	2.65714
107418182	chr3:107418182:T:C	1.54456e-06	-1.29245e-10	-1.36164
107418243	chr3:107418243:C:G	5.59982e-06	-1.09773	1.02409
107418432	chr3:107418432:G:A	1.55021e-06	-1.29245e-10	-1.35798
107418858	chr3:107418858:G:A	2.96331e-06	0.363574	-1.07364
107419322	chr3:107419322:C:G	4.00821e-07	-1.44009	-1.27052
107419747	chr3:107419747:A:C	3.94701e-06	-1.29245e-10	-0.423415
107419870	chr3:107419870:C:T	5.57668e-05	-1.29245e-10	2.2248
107420463	chr3:107420463:G:C	1.30606e-06	-1.52936	-3.67067e-10
107420483	chr3:107420483:C:T	2.39574e-05	-1.29245e-10	1.3799
107420711	chr3:107420711:T:A	7.05559e-07	-0.885021	-1.26012
107421316	chr3:107421316:C:T	1.66386e-06	0.0337721	-1.321
107421575	chr3:107421575:C:T	5.53575e-07	-1.01883	-1.36891
107422479	chr3:107422479:G:A	1.53853e-06	-1.36554	-3.67067e-10
107423102	chr3:107423102:G:A	1.17439e-06	-1.63562	-3.67067e-10
107423376	chr3:107423376:G:A	5.74483e-07	-1.07518	-1.27548
107423839	chr3:107423839:T:C	1.89018e-06	-1.29245e-10	-1.1597
107423876	chr3:107423876:T:C	3.86131e-05	-1.29245e-10	1.85722
107423949	chr3:107423949:A:G	3.8506e-05	-1.29245e-10	1.85444
107424154	chr3:107424154:C:T	1.53526e-06	-1.29245e-10	-1.36767
107424952	chr3:107424952:C:T	2.12321e-05	0.728688	0.530452
107425046	chr3:107425046:T:G	3.8506e-05	-1.29245e-10	1.85444
107425445	chr3:107425445:C:A	4.20428e-07	-1.33932	-1.32353
107425600	chr3:107425600:C:A	3.57289e-05	-1.29245e-10	1.77959
107425738	chr3:107425738:A:G	3.86482e-05	-1.29245e-10	1.85813
107425761	chr3:107425761:T:C	4.66687e-06	-1.29245e-10	-0.255885
107425765	chr3:107425765:T:C	3.17854e-06	-1.29245e-10	-0.639953
107425796	chr3:107425796:C:T	3.57976e-06	-1.02329	0.502214
107425901	chr3:107425901:G:A	2.6759e-06	-1.29245e-10	-0.812088
107425970	chr3:107425970:G:A	6.63741e-07	-1.01764	-1.18859
107426130	chr3:107426130:T:G	1.48479e-06	-0.759231	-0.641868
107426435	chr3:107426435:TTGAG:T	1.52568e-06	-1.29245e-10	-1.37393
107426785	chr3:107426785:T:G	5.00074e-07	-1.63378	-0.855588
107427070	chr3:107427070:G:A	3.8496e-05	-1.29245e-10	1.85418
107427701	chr3:107427701:C:T	4.23617e-06	-1.29245e-10	-0.352714
107427910	chr3:107427910:A:C	1.58904e-06	-1.29245e-10	-1.33325
107428870	chr3:107428870:C:T	1.18736e-06	-1.62464	-3.67067e-10
107429250	chr3:107429250:T:C	3.25499e-05	-1.29245e-10	1.6864
107429473	chr3:107429473:C:T	4.38795e-05	-1.29245e-10	1.98507
107429677	chr3:107429677:T:A	2.31074e-06	-1.29245e-10	-0.958807
107429969	chr3:107429969:T:C	1.5538e-06	-1.29245e-10	-1.35567
107430113	chr3:107430113:G:A	1.58323e-06	-1.29245e-10	-1.33691
107430141	chr3:107430141:G:GA	2.66865e-06	-0.236096	-0.578705
107430158	chr3:107430158:A:G	2.19109e-06	-1.29245e-10	-1.01197
107430242	chr3:107430242:G:T	2.03789e-06	0.148119	-1.23258
107430346	chr3:107430346:A:C	1.70363e-06	-1.29245e-10	-1.26361
107430564	chr3:107430564:C:G	2.39312e-06	-0.923777	-3.67067e-10
107430965	chr3:107430965:A:C	2.17289e-06	-1.29245e-10	-1.02031
107431714	chr3:107431714:AC:A	1.53157e-06	-1.29245e-10	-1.37008
107431814	chr3:107431814:G:T	2.79173e-05	-1.29245e-10	1.53287
107431979	chr3:107431979:T:C	5.19658e-05	3.06713	-0.912921
107432089	chr3:107432089:A:G	2.11504e-05	-1.29245e-10	1.25529
107432661	chr3:107432661:A:G	6.47451e-06	0.626661	-0.555162
107432733	chr3:107432733:T:C	2.52452e-06	-0.870324	-3.67067e-10
107432770	chr3:107432770:T:C	8.56899e-06	0.351776	-3.67067e-10
107432978	chr3:107432978:A:G	1.24717e-06	-1.57549	-3.67067e-10
107433062	chr3:107433062:C:T	1.52352e-06	-1.29245e-10	-1.37535
107433779	chr3:107433779:A:G	1.15648e-05	1.37479	-0.7232
107434041	chr3:107434041:T:C	2.0688e-06	-1.29245e-10	-1.0694
107434125	chr3:107434125:T:G	1.66591e-06	-1.29245e-10	-1.286
107434241	chr3:107434241:T:C	2.35618e-06	-1.29245e-10	-0.939334
107434791	chr3:107434791:A:T	2.08475e-05	-0.830504	2.07136
107435813	chr3:107435813:T:C	3.28961e-05	-1.29245e-10	1.69698
107436569	chr3:107436569:A:G	3.29063e-07	-1.56281	-1.34507
107437426	chr3:107437426:A:T	1.57011e-06	-1.29245e-10	-1.34523
107437653	chr3:107437653:G:A	4.62939e-06	-0.923055	0.659106
107437912	chr3:107437912:G:T	4.72851e-06	-1.29245e-10	-0.242764
107438135	chr3:107438135:C:T	5.42504e-06	-1.29245e-10	-0.105348
107438190	chr3:107438190:A:G	2.41113e-06	-1.29245e-10	-0.91628
107438551	chr3:107438551:GAGAT:G	2.24719e-06	-0.0310414	-0.955651
107438558	chr3:107438558:G:A	3.42474e-06	-1.29245e-10	-0.565348
107439508	chr3:107439508:G:C	1.77249e-06	-0.754593	-0.469395
107440062	chr3:107440062:C:T	1.98397e-06	-1.29245e-10	-1.11127
107440389	chr3:107440389:AATAGC:A	1.54727e-06	-1.29245e-10	-1.35988
107440478	chr3:107440478:G:A	1.96887e-06	-1.29245e-10	-1.11892
107440647	chr3:107440647:G:T	2.31335e-06	-1.29245e-10	-0.957677
107441232	chr3:107441232:A:G	4.71578e-06	-1.29245e-10	-0.24546
107441707	chr3:107441707:C:T	4.82548e-07	-1.1802	-1.34485
107442201	chr3:107442201:T:C	1.67033e-06	-1.29245e-10	-1.28336
107442363	chr3:107442363:C:G	1.60441e-06	-1.29245e-10	-1.32362
107442376	chr3:107442376:C:T	3.6842e-06	-0.49232	-3.67067e-10
107442597	chr3:107442597:C:T	3.4676e-06	-1.29245e-10	-0.552912
107442942	chr3:107442942:T:C	2.71492e-05	2.5944	-1.08943
107442979	chr3:107442979:A:G	1.95772e-06	-1.29245e-10	-1.12459
107443029	chr3:107443029:G:A	1.67178e-06	-1.29245e-10	-1.28249
107443110	chr3:107443110:C:T	1.52564e-06	-1.29245e-10	-1.37396
107443119	chr3:107443119:G:C	2.17644e-06	-1.01868	-3.67067e-10
107443382	chr3:107443382:T:A	4.69641e-06	-1.29245e-10	-0.249575
107443802	chr3:107443802:A:G	1.15254e-06	-0.330464	-1.32394
107443829	chr3:107443829:A:C	1.61836e-06	-1.29245e-10	-1.31496
107444134	chr3:107444134:GAAGATTAAC:G	3.46769e-06	-1.29245e-10	-0.552885
107444640	chr3:107444640:A:G	5.47807e-05	2.96217	-0.755209
107444836	chr3:107444836:T:C	2.53455e-05	-1.29245e-10	1.43623
107445115	chr3:107445115:A:C	1.33782e-05	1.21926	-0.422005
107445861	chr3:107445861:G:A	3.8127e-06	-1.29245e-10	-0.458037
107447923	chr3:107447923:G:C	1.68193e-06	-1.29245e-10	-1.27643
107448336	chr3:107448336:T:C	1.57511e-06	-1.29245e-10	-1.34205
107448480	chr3:107448480:C:T	2.01581e-06	-1.29245e-10	-1.09535
107449355	chr3:107449355:T:C	7.30368e-06	1.22567	-1.03367
107449365	chr3:107449365:G:A	1.59988e-06	-1.29245e-10	-1.32644
107449468	chr3:107449468:A:G	7.84188e-05	3.57698	-1.01129
107449691	chr3:107449691:G:A	8.25645e-05	3.40978	-0.79257
107450090	chr3:107450090:A:G	1.72166e-06	-1.29245e-10	-1.25309
107450128	chr3:107450128:A:G	5.06526e-07	-1.15851	-1.31804
107450233	chr3:107450233:A:G	7.39639e-05	3.30923	-0.802024
107450551	chr3:107450551:A:G	6.03045e-05	3.11159	-0.808553
107450636	chr3:107450636:C:T	1.54931e-06	-1.29245e-10	-1.35857
107450858	chr3:107450858:T:C	5.25572e-05	3.27361	-1.10808
107451284	chr3:107451284:G:C	2.33486e-06	-1.29245e-10	-0.948423
107451902	chr3:107451902:C:T	2.57385e-06	-1.29245e-10	-0.850972
107452401	chr3:107452401:C:T	1.46966e-06	-1.41134	-3.67067e-10
107452505	chr3:107452505:G:A	1.56374e-06	-1.29245e-10	-1.34929
107452584	chr3:107452584:G:A	8.889e-05	3.48101	-0.789988
107453186	chr3:107453186:A:C	1.07795e-06	-1.01879	-0.70252
107453272	chr3:107453272:C:T	1.67012e-06	-1.29245e-10	-1.28348
107453492	chr3:107453492:C:G	7.3115e-05	3.27621	-0.780551
107454119	chr3:107454119:T:C	2.43859e-06	-1.29245e-10	-0.904955
107454149	chr3:107454149:T:C	1.05123e-05	-1.29245e-10	0.556171
107454616	chr3:107454616:A:C	7.86466e-06	0.700976	-0.43497
107454618	chr3:107454618:A:C	1.30704e-05	1.12689	-0.352915
107454658	chr3:107454658:G:A	1.52885e-06	-1.29245e-10	-1.37186
107454857	chr3:107454857:C:T	1.75838e-06	-1.29245e-10	-1.23198
107455167	chr3:107455167:T:C	0.000152425	4.13013	-0.899833
107455753	chr3:107455753:G:A	0.000144873	3.57203	-0.39255
107457058	chr3:107457058:T:C	1.52466e-06	-1.29245e-10	-1.3746
107457087	chr3:107457087:G:A	7.57521e-05	3.31735	-0.786259
107457520	chr3:107457520:C:T	1.53025e-06	-1.29245e-10	-1.37094
107457852	chr3:107457852:C:T	1.68241e-06	-1.29245e-10	-1.27615
107458231	chr3:107458231:C:T	1.56084e-06	-1.29245e-10	-1.35115
107458905	chr3:107458905:T:G	1.59288e-06	-1.29245e-10	-1.33083
107459050	chr3:107459050:T:C	2.43859e-06	-1.29245e-10	-0.904955
107459489	chr3:107459489:T:G	7.41941e-05	3.37948	-0.869164
107459551	chr3:107459551:T:A	5.34898e-07	-1.08443	-1.33762
107459836	chr3:107459836:T:C	1.80759e-06	-1.29245e-10	-1.20438
107460336	chr3:107460336:T:C	1.34281e-05	2.04808	-1.24711
107460390	chr3:107460390:C:A	5.87957e-05	3.5341	-1.25641
107460689	chr3:107460689:G:A	1.55197e-06	-1.29245e-10	-1.35685
107460718	chr3:107460718:T:C	1.11952e-06	-1.17157	-0.5119
107460758	chr3:107460758:G:T	1.5693e-06	-1.29245e-10	-1.34574
107460786	chr3:107460786:A:G	5.56314e-07	-1.07609	-1.3067
107460880	chr3:107460880:G:A	2.56215e-06	-1.29245e-10	-0.855527
107460991	chr3:107460991:A:G	3.37561e-05	3.02364	-1.30085
107461116	chr3:107461116:T:C	1.56826e-06	-1.29245e-10	-1.3464
107461532	chr3:107461532:C:T	1.68255e-06	-1.29245e-10	-1.27606
107461613	chr3:107461613:A:G	1.54992e-06	-1.29245e-10	-1.35817
107461872	chr3:107461872:T:C	3.90243e-06	-0.434775	-3.67067e-10
107462215	chr3:107462215:T:C	2.09315e-06	-1.29245e-10	-1.0577
107462494	chr3:107462494:A:G	3.92028e-06	-1.29245e-10	-0.430212
107462580	chr3:107462580:C:T	2.34084e-05	-1.29245e-10	1.35672
107462587	chr3:107462587:G:A	6.63845e-06	1.09709	-1.00058
107462947	chr3:107462947:C:T	1.52523e-06	-1.29245e-10	-1.37423
107463271	chr3:107463271:T:C	6.24961e-06	-1.29245e-10	0.0361455
107463279	chr3:107463279:A:G	1.26368e-05	1.94977	-1.20953
107463447	chr3:107463447:T:C	3.53561e-06	-1.29245e-10	-0.533487
107463505	chr3:107463505:A:T	8.6719e-07	-0.791205	-1.14767
107464026	chr3:107464026:C:T	5.09406e-06	-0.168299	-3.67067e-10
107464187	chr3:107464187:C:T	1.11634e-06	-0.320028	-1.36629
107464218	chr3:107464218:T:C	2.49627e-05	2.10442	-0.683409
107464592	chr3:107464592:T:A	6.76637e-06	1.07548	-0.959893
107464843	chr3:107464843:G:A	1.31397e-06	-1.52332	-3.67067e-10
107464983	chr3:107464983:C:T	1.14402e-06	-0.296747	-1.36508
107465444	chr3:107465444:T:G	1.52937e-06	-1.29245e-10	-1.37152
107465560	chr3:107465560:G:T	2.39258e-06	-1.29245e-10	-0.924002
107465669	chr3:107465669:C:T	8.47779e-07	-0.778311	-1.1832
107466004	chr3:107466004:C:A	8.93728e-05	4.07082	-1.37438
107466226	chr3:107466226:A:G	9.67687e-06	1.30931	-0.835943
107466470	chr3:107466470:C:T	3.11413e-06	-1.29245e-10	-0.660423
107467721	chr3:107467721:G:A	6.23568e-07	-1.3417	-0.926967
107468148	chr3:107468148:A:G	1.83155e-06	-1.29245e-10	-1.19121
107468399	chr3:107468399:T:C	1.72273e-06	-1.29245e-10	-1.25246
107470347	chr3:107470347:C:T	0.00010472	3.01527	-0.160351
107470752	chr3:107470752:C:T	7.06706e-06	0.15907	-3.67067e-10
107471661	chr3:107471661:G:A	1.78677e-06	-1.06843	-0.147532
107471708	chr3:107471708:G:A	7.09355e-07	-1.45675	-0.683023
107472497	chr3:107472497:A:G	1.12586e-05	-1.29245e-10	0.624759
107472635	chr3:107472635:C:T	4.26052e-06	-1.29245e-10	-0.346983
107472699	chr3:107472699:A:G	2.87122e-05	-1.29245e-10	1.56095
107473134	chr3:107473134:A:G	1.21485e-06	-1.60175	-3.67067e-10
107473179	chr3:107473179:C:T	1.35438e-06	-1.49303	-3.67067e-10
107474220	chr3:107474220:A:C	1.57305e-06	-1.08092	-0.262435
107474268	chr3:107474268:C:T	4.17923e-06	-1.29245e-10	-0.366247
107474269	chr3:107474269:A:C	2.08184e-06	-1.29245e-10	-1.06312
107474490	chr3:107474490:C:T	7.78601e-07	-1.4968	-0.549828
107474736	chr3:107474736:C:T	2.11719e-06	-1.29245e-10	-1.04628
107474797	chr3:107474797:T:C	1.50178e-06	-0.222852	-1.16687
107474944	chr3:107474944:G:T	1.347e-06	-1.12392	-0.374574
107474978	chr3:107474978:A:ATC	2.102e-06	-1.29245e-10	-1.05348
107475096	chr3:107475096:G:A	0.000110609	3.20482	-0.295187
107475764	chr3:107475764:A:G	0.000582549	5.91836	-1.34732
107475768	chr3:107475768:C:T	4.44438e-07	-1.23196	-1.37536
107476315	chr3:107476315:G:T	2.6671e-06	-1.29245e-10	-0.815381
107476364	chr3:107476364:G:T	2.7118e-06	-1.29245e-10	-0.79876
107476496	chr3:107476496:A:T	3.16074e-06	-1.29245e-10	-0.645567
107477496	chr3:107477496:G:A	2.10902e-06	-1.29245e-10	-1.05015
107477524	chr3:107477524:C:T	1.18455e-06	-1.62701	-3.67067e-10
107477613	chr3:107477613:T:A	0.000535911	5.85856	-1.37096
107478110	chr3:107478110:T:C	2.11635e-06	-1.29245e-10	-1.04668
107478441	chr3:107478441:C:A	6.52742e-07	-1.52298	-0.699965
107478563	chr3:107478563:G:A	3.16662e-06	-0.64371	-3.67067e-10
107478762	chr3:107478762:A:G	1.62606e-06	-0.192831	-1.11738
107479110	chr3:107479110:C:T	2.2331e-06	-1.29245e-10	-0.992982
107479533	chr3:107479533:T:C	2.83624e-06	-1.29245e-10	-0.753896
107479604	chr3:107479604:G:T	2.20318e-05	2.24291	-0.946794
107480093	chr3:107480093:A:G	1.23944e-06	-1.26085	-0.320862
107480161	chr3:107480161:T:C	2.91274e-06	-1.29245e-10	-0.727279
107480340	chr3:107480340:C:T	2.15204e-06	-1.29245e-10	-1.02996
107480361	chr3:107480361:C:T	2.25182e-06	0.355853	-1.34049
107480899	chr3:107480899:T:G	2.7813e-06	-1.29245e-10	-0.773457
107480905	chr3:107480905:G:A	1.52356e-06	-1.29245e-10	-1.37532
107481608	chr3:107481608:T:A	5.22518e-06	0.800755	-0.943639
107482337	chr3:107482337:C:A	1.80282e-06	-1.29245e-10	-1.20702
107482464	chr3:107482464:G:T	0.000135394	3.33695	-0.225128
107482581	chr3:107482581:C:A	0.000287902	4.44756	-0.581315
107482824	chr3:107482824:C:A	1.2106e-06	-1.60526	-3.67067e-10
107482884	chr3:107482884:TC:T	5.31168e-06	1.17112	-1.29759
107483092	chr3:107483092:C:G	8.33926e-06	1.08066	-0.756062
107483170	chr3:107483170:G:A	4.08825e-07	-1.4363	-1.25454
107483681	chr3:107483681:T:C	1.74092e-06	0.131386	-1.37335
107483777	chr3:107483777:C:A	0.000143532	3.58513	-0.414943
107483796	chr3:107483796:C:T	0.000519909	5.83126	-1.37398
107483809	chr3:107483809:G:A	0.00041773	5.55191	-1.31345
107483821	chr3:107483821:C:T	4.21705e-06	-1.25104	0.8938
107484153	chr3:107484153:G:A	1.88883e-06	-1.29245e-10	-1.16042
107484274	chr3:107484274:A:C	3.79501e-06	-1.29245e-10	-0.462687
107484467	chr3:107484467:A:G	0.00205551	6.9991	-1.16719
107485043	chr3:107485043:C:T	1.20305e-06	-1.61151	-3.67067e-10
107485205	chr3:107485205:CTA:C	1.52847e-06	-1.37211	-3.67067e-10
107485267	chr3:107485267:A:G	3.66937e-07	-1.43163	-1.36731
107485272	chr3:107485272:A:G	1.95099e-06	-1.29245e-10	-1.12804
107485296	chr3:107485296:G:T	1.95063e-06	-1.29245e-10	-1.12822
107485350	chr3:107485350:C:T	4.3035e-07	-1.45463	-1.1849
107485910	chr3:107485910:G:A	1.17526e-06	-1.63488	-3.67067e-10
107485970	chr3:107485970:A:G	3.84207e-07	-1.4294	-1.32355
107486070	chr3:107486070:A:C	2.09022e-06	-1.29245e-10	-1.05911
107486203	chr3:107486203:A:G	6.3366e-06	1.16419	-1.11422
107486895	chr3:107486895:C:T	0.00140974	6.75254	-1.29776
107486993	chr3:107486993:G:A	2.3608e-06	0.325702	-1.26307
107487389	chr3:107487389:G:A	0.000240495	4.02481	-0.338485
107487447	chr3:107487447:T:C	1.75645e-06	-1.23308	-3.67067e-10
107487534	chr3:107487534:G:A	1.56518e-06	-1.29245e-10	-1.34837
107487649	chr3:107487649:G:A	2.39381e-06	0.422021	-1.34551
107489009	chr3:107489009:A:G	6.73888e-06	-1.29245e-10	0.11152
107489422	chr3:107489422:T:C	1.56303e-06	-1.29245e-10	-1.34975
107489755	chr3:107489755:T:A	4.20052e-07	-1.47002	-1.19373
107489841	chr3:107489841:A:G	9.49625e-07	-0.923049	-0.925013
107490905	chr3:107490905:A:C	3.57829e-07	-1.53189	-1.29218
107491185	chr3:107491185:C:T	2.09971e-06	-1.29245e-10	-1.05458
107491299	chr3:107491299:CT:C	4.55256e-06	0.885014	-1.1657
107491782	chr3:107491782:T:C	9.29496e-07	-0.807834	-1.06165
107491883	chr3:107491883:G:A	7.19998e-06	1.11491	-0.937206
107492335	chr3:107492335:T:C	3.18348e-07	-1.56558	-1.3754
107492531	chr3:107492531:T:C	1.93119e-06	-0.990652	-0.147585
107492591	chr3:107492591:C:T	5.082e-06	-1.29245e-10	-0.17067
107493120	chr3:107493120:G:A	2.02099e-06	-1.29245e-10	-1.09279
107493158	chr3:107493158:T:A	1.6561e-05	-1.29245e-10	1.01067
107493237	chr3:107493237:A:G	2.2981e-06	-1.29245e-10	-0.96429
107494083	chr3:107494083:A:G	4.45402e-07	-1.35336	-1.2518
107494536	chr3:107494536:A:T	0.000291005	4.32321	-0.446244
107494712	chr3:107494712:TTAAA:T	1.13586e-05	-1.29245e-10	0.633598
107494897	chr3:107494897:A:G	5.30978e-06	-1.29245e-10	-0.126823
107495518	chr3:107495518:T:G	6.90503e-07	-1.11947	-1.04724
107495565	chr3:107495565:C:T	0.000737053	6.17934	-1.37305
107495710	chr3:107495710:C:A	1.83361e-06	-1.29245e-10	-1.19009
107495815	chr3:107495815:G:T	4.7622e-07	-1.20894	-1.32931
107495898	chr3:107495898:T:C	4.68057e-06	1.09488	-1.34784
107496022	chr3:107496022:T:C	2.2992e-06	0.379595	-1.34341
107496411	chr3:107496411:T:A	7.44197e-07	-1.16424	-0.927584
107496483	chr3:107496483:T:C	2.29194e-06	0.379396	-1.34637
107496801	chr3:107496801:T:C	5.23096e-07	-1.24021	-1.20415
107496854	chr3:107496854:A:G	2.27767e-06	0.304742	-1.27796
107497089	chr3:107497089:T:A	1.063e-05	-1.29245e-10	0.567306
107497323	chr3:107497323:C:T	3.64095e-07	-1.45002	-1.3567
107497391	chr3:107497391:C:G	0.000331979	4.2527	-0.244005
107497425	chr3:107497425:C:T	1.94775e-06	-1.29245e-10	-1.1297
107497541	chr3:107497541:A:G	1.7289e-06	-1.29245e-10	-1.24889
107497761	chr3:107497761:A:G	1.967e-06	-1.29245e-10	-1.11986
107497916	chr3:107497916:A:G	6.70955e-07	-1.14211	-1.05332
107497970	chr3:107497970:A:G	4.24309e-07	-1.44886	-1.2048
107498468	chr3:107498468:G:A	2.84283e-06	-0.751573	-3.67067e-10
107498509	chr3:107498509:A:T	2.11656e-06	0.237059	-1.28364
107498920	chr3:107498920:A:T	4.46077e-07	-1.38151	-1.22213
107499019	chr3:107499019:CTT:C	0.000292079	4.25945	-0.378799
107499086	chr3:107499086:T:A	3.65058e-07	-1.44755	-1.35652
107499479	chr3:107499479:C:T	5.76632e-06	-0.0443398	-3.67067e-10
107499577	chr3:107499577:A:G	5.78436e-07	-1.23561	-1.10819
107499580	chr3:107499580:T:C	5.66589e-07	-1.14527	-1.21922
107499780	chr3:107499780:T:C	2.22393e-06	0.278918	-1.27602
107500023	chr3:107500023:C:T	1.93114e-06	-1.29245e-10	-1.13826
107500110	chr3:107500110:C:T	6.13422e-07	-1.09555	-1.18953
107500379	chr3:107500379:C:A	1.09537e-06	-0.807876	-0.897407
107500462	chr3:107500462:T:C	6.80138e-07	-1.5264	-0.655432
107500707	chr3:107500707:G:A	2.12902e-06	-1.29245e-10	-1.04071
107500768	chr3:107500768:T:G	4.22316e-07	-1.42637	-1.23201
107501143	chr3:107501143:G:A	6.55489e-07	-1.18932	-1.02943
107501279	chr3:107501279:C:T	1.67312e-06	-1.29245e-10	-1.28169
107501962	chr3:107501962:G:C	2.32017e-06	-1.29245e-10	-0.954733
107502488	chr3:107502488:T:C	6.94553e-07	-1.18044	-0.98042
107503120	chr3:107503120:G:A	1.61487e-06	-1.29245e-10	-1.31712
107503418	chr3:107503418:C:T	5.88223e-07	-1.15315	-1.17387
107503541	chr3:107503541:T:C	6.13116e-06	1.32496	-1.30795
107503954	chr3:107503954:G:A	2.29518e-06	0.308676	-1.27424
107503964	chr3:107503964:G:A	9.58391e-06	1.52208	-1.05836
107504905	chr3:107504905:CAT:C	6.62881e-07	-1.21057	-0.996959
107505199	chr3:107505199:T:C	7.97561e-07	-0.915863	-1.10671
107505206	chr3:107505206:G:C	1.57339e-06	-1.29245e-10	-1.34314
107505472	chr3:107505472:A:T	1.57323e-06	-1.29245e-10	-1.34324
107505983	chr3:107505983:C:G	2.29837e-06	0.328826	-1.293
107506109	chr3:107506109:A:T	6.89073e-07	-1.19348	-0.9753
107506299	chr3:107506299:G:A	0.000553663	5.84795	-1.32777
107506823	chr3:107506823:T:C	4.78685e-06	-1.29245e-10	-0.230501
107506831	chr3:107506831:G:A	5.73104e-05	3.03104	-0.778935
107507089	chr3:107507089:A:C	2.29325e-06	0.331148	-1.29755
107508000	chr3:107508000:CTCCATGTATAA:C	1.89582e-06	-1.29245e-10	-1.15672
107509214	chr3:107509214:G:A	1.97089e-06	-1.29245e-10	-1.11789
107509243	chr3:107509243:C:T	7.6275e-07	-1.13355	-0.93365
107509516	chr3:107509516:G:A	1.97476e-06	-1.29245e-10	-1.11593
107510395	chr3:107510395:C:T	0.00072972	6.14295	-1.34666
107510893	chr3:107510893:A:T	1.71749e-06	-1.29245e-10	-1.25551
107510926	chr3:107510926:T:C	1.13558e-05	1.0295	-0.396151
107511121	chr3:107511121:A:C	1.97089e-06	-1.29245e-10	-1.11789
107511494	chr3:107511494:A:G	4.62304e-07	-1.46371	-1.10419
107511724	chr3:107511724:G:A	1.23099e-06	-1.58856	-3.67067e-10
107512375	chr3:107512375:A:T	1.5299e-06	-1.29245e-10	-1.37117
107512534	chr3:107512534:T:C	2.55514e-06	-1.29245e-10	-0.858267
107512558	chr3:107512558:G:T	2.39892e-06	-1.29245e-10	-0.921355
107512747	chr3:107512747:C:T	6.55791e-07	-1.17643	-1.04186
107512765	chr3:107512765:G:A	2.6929e-06	-1.29245e-10	-0.805755
107512769	chr3:107512769:C:G	1.72653e-06	-1.29245e-10	-1.25026
107513576	chr3:107513576:G:A	6.01264e-07	-1.14869	-1.1564
107513580	chr3:107513580:T:C	2.04871e-06	-1.29245e-10	-1.07916
107513711	chr3:107513711:C:A	4.28628e-07	-1.44777	-1.19577
107513727	chr3:107513727:A:G	3.25185e-06	-0.61715	-3.67067e-10
107513932	chr3:107513932:C:T	2.28862e-06	0.37685	-1.34527
107514190	chr3:107514190:A:C	2.2653e-06	-1.29245e-10	-0.978668
107514480	chr3:107514480:T:C	6.77128e-07	-0.820116	-1.36615
107514565	chr3:107514565:T:C	3.6262e-07	-1.46743	-1.34335
107515129	chr3:107515129:C:T	7.3001e-07	-1.14227	-0.968796
107515156	chr3:107515156:C:T	0.000573757	5.89253	-1.33669
107515304	chr3:107515304:C:T	5.57674e-07	-1.30968	-1.07067
107515352	chr3:107515352:C:G	1.30091e-06	-1.53331	-3.67067e-10
107515643	chr3:107515643:C:T	1.21142e-06	-1.60458	-3.67067e-10
107515656	chr3:107515656:T:A	4.19676e-07	-1.40506	-1.25958
107516216	chr3:107516216:G:T	3.63584e-07	-1.43696	-1.37115
107516262	chr3:107516262:T:C	3.67432e-07	-1.4668	-1.33079
107516345	chr3:107516345:C:T	6.81162e-07	-1.09364	-1.08669
107516519	chr3:107516519:G:A	2.71062e-06	0.504886	-1.30408
107516656	chr3:107516656:A:G	1.917e-06	-0.296744	-0.848867
107516767	chr3:107516767:T:C	2.12777e-05	0.554729	0.706556
107516813	chr3:107516813:T:C	1.84805e-06	-1.29245e-10	-1.18224
107517070	chr3:107517070:T:C	7.91664e-06	-1.29245e-10	0.272593
107517237	chr3:107517237:C:G	2.96563e-07	-1.63676	-1.37511
107517240	chr3:107517240:T:C	0.100581	7.70824	2.0141
107518760	chr3:107518760:C:T	1.69211e-06	-1.29245e-10	-1.2704
107518849	chr3:107518849:C:T	0.00801057	7.12984	0.0623039
107518856	chr3:107518856:G:A	0.000164239	4.47853	-1.17358
107519158	chr3:107519158:AAGG:A	1.73738e-06	-1.29245e-10	-1.244
107519499	chr3:107519499:G:A	1.57963e-06	-1.29245e-10	-1.33918
107519659	chr3:107519659:A:G	1.71642e-06	-1.29245e-10	-1.25613
107519683	chr3:107519683:A:T	1.67897e-05	-1.29245e-10	1.02439
107519760	chr3:107519760:C:T	1.54254e-05	-1.29245e-10	0.939639
107520393	chr3:107520393:T:G	1.76012e-06	-1.29245e-10	-1.23099
107520936	chr3:107520936:G:A	3.94487e-05	2.46014	-0.581511
107521947	chr3:107521947:A:AC	2.19291e-05	-1.29245e-10	1.29144
107522087	chr3:107522087:T:C	2.40291e-06	-1.29245e-10	-0.919692
107522309	chr3:107522309:T:G	1.40627e-05	-1.29245e-10	0.847154
107522504	chr3:107522504:A:T	1.75493e-06	-1.29245e-10	-1.23394
107522520	chr3:107522520:G:A	2.03563e-05	-1.29245e-10	1.21702
107523794	chr3:107523794:T:C	2.25672e-06	-1.29245e-10	-0.982459
107525005	chr3:107525005:C:T	0.000572163	5.55762	-1.00457
107525130	chr3:107525130:C:T	4.18145e-05	1.93687	-3.67067e-10
107525160	chr3:107525160:C:G	0.000181902	3.67653	-0.269435
107525442	chr3:107525442:C:G	1.86509e-06	-1.29245e-10	-1.17306
107525512	chr3:107525512:T:C	0.0126578	8.61774	-0.968078
107526062	chr3:107526062:G:A	6.9794e-07	-1.44549	-0.710503
107526117	chr3:107526117:C:T	8.1553e-06	-1.29245e-10	0.302294
107526686	chr3:107526686:G:A	0.000178533	4.05012	-0.661722
107526753	chr3:107526753:A:C	2.29458e-06	-1.29245e-10	-0.965824
107527250	chr3:107527250:CT:C	0.0367838	9.92492	-1.20848
107527938	chr3:107527938:G:T	0.00653041	8.07912	-1.09127
107528583	chr3:107528583:G:A	1.17328e-06	-1.63657	-3.67067e-10
107529076	chr3:107529076:G:T	2.97726e-06	-0.705371	-3.67067e-10
107529706	chr3:107529706:T:C	1.91204e-06	-1.29245e-10	-1.1482
107530127	chr3:107530127:C:T	1.5299e-06	-1.29245e-10	-1.37117
107530670	chr3:107530670:G:C	1.55123e-06	-1.29245e-10	-1.35733
107530679	chr3:107530679:A:C	1.55162e-06	-1.29245e-10	-1.35708
107530695	chr3:107530695:A:G	3.94067e-06	-1.29245e-10	-0.425022
107531211	chr3:107531211:C:T	2.52547e-05	2.69129	-1.25865
107531324	chr3:107531324:T:G	0.000162852	3.96048	-0.664014
107532065	chr3:107532065:T:C	2.90837e-05	2.69581	-1.122
107532390	chr3:107532390:C:T	0.000210966	4.20294	-0.647613
107533164	chr3:107533164:A:G	3.87824e-05	1.86159	-3.67067e-10
107533429	chr3:107533429:A:G	0.000202615	4.10752	-0.59258
107533649	chr3:107533649:T:G	0.0001813	4.00491	-0.60113
107533816	chr3:107533816:C:T	1.52639e-06	-1.29245e-10	-1.37347
107534154	chr3:107534154:G:A	0.00904436	8.06703	-0.753506
107534632	chr3:107534632:G:A	1.89484e-06	-1.29245e-10	-1.15724
107535085	chr3:107535085:A:G	0.000207575	3.94259	-0.403473
107535356	chr3:107535356:G:A	0.00132914	6.04733	-0.651418
107535820	chr3:107535820:A:G	1.18927e-06	-1.62303	-3.67067e-10
107536388	chr3:107536388:A:T	5.57198e-06	-1.29245e-10	-0.0786238
107537355	chr3:107537355:G:T	1.75142e-06	-1.29245e-10	-1.23595
107537487	chr3:107537487:G:A	1.73227e-06	-1.29245e-10	-1.24694
107537663	chr3:107537663:T:A	2.44041e-06	-1.29245e-10	-0.904206
107538119	chr3:107538119:T:C	0.000195622	4.33841	-0.858603
107538315	chr3:107538315:A:G	0.00018149	4.04083	-0.636009
107538527	chr3:107538527:T:C	1.92306e-06	-1.29245e-10	-1.14246
107538552	chr3:107538552:T:G	1.52348e-06	-1.29245e-10	-1.37538
107538676	chr3:107538676:C:T	3.3979e-06	-1.29245e-10	-0.573215
107538834	chr3:107538834:G:T	0.000181132	4.29691	-0.894058
107539173	chr3:107539173:G:A	0.000186603	4.15331	-0.7207
107539338	chr3:107539338:G:T	2.16246e-06	-1.29245e-10	-1.02513
107539362	chr3:107539362:G:A	1.74426e-06	-1.24004	-3.67067e-10
107540140	chr3:107540140:C:T	1.98483e-06	-1.29245e-10	-1.11084
107540538	chr3:107540538:G:A	1.53258e-06	-1.29245e-10	-1.36942
107541330	chr3:107541330:T:C	0.000183149	4.04253	-0.628596
107541665	chr3:107541665:C:T	1.68744e-06	-1.27316	-3.67067e-10
107541692	chr3:107541692:A:G	0.000185859	4.02121	-0.592601
107541874	chr3:107541874:A:G	0.000193513	4.06605	-0.597076
107541876	chr3:107541876:C:T	2.13072e-05	2.52609	-1.26341
107541918	chr3:107541918:A:G	8.17538e-06	-1.29245e-10	0.304753
107542007	chr3:107542007:G:A	1.3306e-05	-1.29245e-10	0.791838
107542536	chr3:107542536:A:G	1.97666e-06	-1.29245e-10	-1.11497
107542619	chr3:107542619:T:C	5.43511e-06	-1.29245e-10	-0.103494
107542678	chr3:107542678:A:G	0.000222032	3.93327	-0.326824
107542894	chr3:107542894:A:G	0.000230935	3.94312	-0.297352
107542934	chr3:107542934:CT:C	2.81117e-05	2.64906	-1.10925
107542941	chr3:107542941:T:C	2.79732e-05	2.64856	-1.11369
107543266	chr3:107543266:G:A	0.000150247	3.82349	-0.607577
107543269	chr3:107543269:A:T	2.07533e-06	-1.29245e-10	-1.06626
107543309	chr3:107543309:G:T	1.72413e-06	-1.29245e-10	-1.25165
107544209	chr3:107544209:C:T	0.00023919	4.24656	-0.565676
107544410	chr3:107544410:A:G	8.45702e-06	-1.29245e-10	0.338623
107544727	chr3:107544727:T:C	0.000369982	4.22729	-0.110211
107544985	chr3:107544985:G:A	4.44739e-06	-1.29245e-10	-0.304056
107545029	chr3:107545029:T:A	1.8921e-05	2.5158	-1.3719
107545030	chr3:107545030:T:A	2.10195e-06	-1.29245e-10	-1.05351
107546003	chr3:107546003:G:A	2.07474e-06	-1.29245e-10	-1.06654
107546059	chr3:107546059:C:T	1.98038e-06	-1.29245e-10	-1.11308
107546445	chr3:107546445:T:C	1.99009e-06	-1.29245e-10	-1.10819
107546657	chr3:107546657:A:G	1.52974e-06	-1.29245e-10	-1.37128
107546795	chr3:107546795:A:G	0.00142138	5.44235	0.0206543
107546940	chr3:107546940:TGTTA:T	2.86886e-05	2.70719	-1.14707
107547263	chr3:107547263:G:A	0.000273152	4.32992	-0.516265
107547883	chr3:107547883:G:A	1.98903e-06	-1.29245e-10	-1.10873
107547912	chr3:107547912:T:G	2.48922e-05	2.6738	-1.25562
107548213	chr3:107548213:G:A	1.98232e-06	-1.29245e-10	-1.11211
107548689	chr3:107548689:T:A	0.000312096	4.42124	-0.4743
107548769	chr3:107548769:C:A	0.000287325	4.38061	-0.516366
107549023	chr3:107549023:A:G	6.78748e-07	-1.40012	-0.783764
107549742	chr3:107549742:A:T	1.35096e-06	-1.49556	-3.67067e-10
107549762	chr3:107549762:C:T	2.73565e-05	2.84912	-1.33654
107549990	chr3:107549990:GAATA:G	1.76787e-06	-1.29245e-10	-1.2266
107550289	chr3:107550289:T:A	1.52858e-06	-1.29245e-10	-1.37203
107551281	chr3:107551281:C:T	1.78006e-06	-1.29245e-10	-1.21973
107551311	chr3:107551311:A:C	0.00166833	5.4764	0.14681
107551312	chr3:107551312:C:T	0.00168558	5.47819	0.1553
107551509	chr3:107551509:A:G	2.07815e-06	-1.29245e-10	-1.0649
107551613	chr3:107551613:A:G	1.30818e-06	-1.63865	0.110912
107552282	chr3:107552282:T:C	1.707e-06	-1.29245e-10	-1.26164
107552712	chr3:107552712:A:G	0.000236469	4.22258	-0.553138
107554017	chr3:107554017:C:T	0.000263205	4.43628	-0.659724
107555170	chr3:107555170:T:C	1.77603e-06	-1.29245e-10	-1.22199
107555409	chr3:107555409:A:G	0.000223116	4.44553	-0.834215
107556006	chr3:107556006:T:G	1.62133e-06	-1.29245e-10	-1.31313
107556784	chr3:107556784:G:T	0.000167066	4.13205	-0.810038
107557244	chr3:107557244:T:C	8.01178e-06	-1.29245e-10	0.284539
107558381	chr3:107558381:G:T	4.13802e-06	-1.29245e-10	-0.376157
107559253	chr3:107559253:A:AT	1.76957e-06	-1.29245e-10	-1.22564
107559258	chr3:107559258:A:G	1.77199e-06	-1.29245e-10	-1.22427
107559696	chr3:107559696:C:T	5.7441e-06	-1.29245e-10	-0.0482001
107560042	chr3:107560042:C:G	1.52466e-06	-1.29245e-10	-1.3746
107560818	chr3:107560818:C:T	2.30483e-06	-1.29245e-10	-0.961365
107561040	chr3:107561040:G:A	0.000240694	4.23662	-0.549469
107561394	chr3:107561394:G:A	3.04933e-05	2.84361	-1.22247
107561639	chr3:107561639:T:C	0.00257159	6.55434	-0.498434
107562150	chr3:107562150:TCA:T	2.38331e-05	2.62224	-1.24754
107562533	chr3:107562533:G:C	1.52798e-06	-1.29245e-10	-1.37243
107562723	chr3:107562723:A:G	1.53089e-06	-1.29245e-10	-1.37052
107563209	chr3:107563209:C:T	3.19525e-05	2.96354	-1.29566
107563602	chr3:107563602:T:C	5.59136e-06	-1.29245e-10	-0.0751514
107563921	chr3:107563921:C:A	1.52781e-06	-1.29245e-10	-1.37254
107564459	chr3:107564459:G:A	1.54257e-06	-1.29245e-10	-1.36292
107564779	chr3:107564779:CAGAT:C	1.77776e-06	-1.29245e-10	-1.22102
107564874	chr3:107564874:G:A	0.000285716	4.38535	-0.526726
107564968	chr3:107564968:A:G	2.28948e-05	2.593	-1.25847
107565396	chr3:107565396:T:A	4.50627e-06	-1.29245e-10	-0.290905
107565524	chr3:107565524:G:A	2.02599e-06	-1.29245e-10	-1.09032
107565595	chr3:107565595:G:A	2.30359e-06	-0.961904	-3.67067e-10
107565631	chr3:107565631:G:A	1.53674e-06	-1.29245e-10	-1.36671
107565748	chr3:107565748:T:C	0.0646117	10.2388	-0.959024
107565904	chr3:107565904:T:G	1.80213e-06	-1.29245e-10	-1.2074
107566878	chr3:107566878:T:G	2.44923e-06	-1.29245e-10	-0.900599
107566896	chr3:107566896:C:A	0.0913951	10.6344	-1.00778
107567374	chr3:107567374:AG:A	4.31555e-06	-1.29245e-10	-0.334149
107567513	chr3:107567513:A:T	0.000352461	4.56315	-0.494581
107567528	chr3:107567528:T:C	0.000240021	4.51962	-0.835266
107567569	chr3:107567569:A:T	0.067853	10.354	-1.02529
107567705	chr3:107567705:A:G	1.70586e-06	-1.29245e-10	-1.2623
107567710	chr3:107567710:C:G	7.14083e-06	-1.29245e-10	0.169456
107567901	chr3:107567901:C:T	1.92598e-06	-1.29245e-10	-1.14094
107568565	chr3:107568565:T:G	0.000223453	4.19904	-0.586218
107568809	chr3:107568809:T:C	3.08744e-05	-1.29245e-10	1.63355
107569163	chr3:107569163:G:A	2.67681e-05	2.75676	-1.26592
107569309	chr3:107569309:G:A	1.17138e-06	-1.6382	-3.67067e-10
107569354	chr3:107569354:C:G	0.000327292	4.50616	-0.511678
107569734	chr3:107569734:A:G	1.27226e-06	-1.55558	-3.67067e-10
107569998	chr3:107569998:A:T	4.06256e-06	-1.29245e-10	-0.39456
107570035	chr3:107570035:T:C	1.60495e-06	-1.29245e-10	-1.32328
107570476	chr3:107570476:T:C	6.57359e-07	-0.859909	-1.35599
107571059	chr3:107571059:G:A	0.000248154	4.24947	-0.53179
107571081	chr3:107571081:A:G	0.0920883	10.3956	-0.76143
107571375	chr3:107571375:A:G	0.000259144	4.3091	-0.548093
107571903	chr3:107571903:G:T	1.77776e-06	-1.29245e-10	-1.22102
107572042	chr3:107572042:C:A	0.000182036	4.69033	-1.2825
107572482	chr3:107572482:T:C	1.80167e-06	-1.29245e-10	-1.20766
107572698	chr3:107572698:A:G	0.000141609	4.52897	-1.37227
107574038	chr3:107574038:A:G	2.35606e-06	-1.29245e-10	-0.939385
107574565	chr3:107574565:C:T	5.61151e-06	-1.29245e-10	-0.0715537
107574855	chr3:107574855:G:A	1.80239e-06	-1.29245e-10	-1.20726
107575151	chr3:107575151:C:A	1.99318e-06	-1.29245e-10	-1.10664
107575400	chr3:107575400:C:T	0.000284509	4.39546	-0.541072
107575784	chr3:107575784:A:T	0.000309167	4.4343	-0.496797
107575787	chr3:107575787:G:A	7.87019e-06	1.21132	-0.944609
107575939	chr3:107575939:G:A	5.87014e-06	-0.0264958	-3.67067e-10
107576161	chr3:107576161:C:T	0.00101191	5.63826	-0.515034
107576545	chr3:107576545:A:C	0.0631484	10.0267	-0.769792
107577345	chr3:107577345:G:A	1.23787e-06	-1.58298	-3.67067e-10
107577781	chr3:107577781:G:A	1.32183e-05	2.04217	-1.25694
107577805	chr3:107577805:C:T	0.000200974	4.75193	-1.24512
107578416	chr3:107578416:AAGAT:A	0.00056224	5.56232	-1.02677
107578504	chr3:107578504:T:C	1.13695e-05	1.90439	-1.26982
107578862	chr3:107578862:A:G	1.60547e-06	-1.29245e-10	-1.32296
107578998	chr3:107578998:G:A	1.88892e-06	-1.29245e-10	-1.16037
107579063	chr3:107579063:G:C	0.000198637	4.85769	-1.36259
107579777	chr3:107579777:G:A	0.00089844	5.10025	-0.0959607
107580312	chr3:107580312:C:CA	0.000261154	2.95139	0.817343
107580618	chr3:107580618:C:CTCATTTTTTTAAAA	4.32783e-06	-1.29245e-10	-0.331307
107580677	chr3:107580677:G:A	2.48061e-06	-1.29245e-10	-0.887868
107580851	chr3:107580851:A:G	0.0339032	8.62622	0.00867449
107581653	chr3:107581653:A:G	5.78661e-06	-1.29245e-10	-0.0408271
107581809	chr3:107581809:A:G	7.69326e-05	2.81559	-0.269034
107582116	chr3:107582116:G:A	2.30438e-06	-1.29245e-10	-0.961562
107582132	chr3:107582132:A:T	0.000172803	4.72188	-1.3661
107582237	chr3:107582237:T:A	0.000182855	2.69792	0.714395
107582771	chr3:107582771:G:A	2.13797e-06	-1.29245e-10	-1.03652
107583185	chr3:107583185:A:G	0.000150575	4.43568	-1.2176
107583568	chr3:107583568:T:C	2.15058e-06	-1.29245e-10	-1.03063
107583643	chr3:107583643:C:A	1.26775e-06	-1.55913	-3.67067e-10
107584815	chr3:107584815:T:C	9.95164e-05	2.65306	0.150888
107584853	chr3:107584853:A:G	7.88405e-07	-1.62887	-0.405246
107584937	chr3:107584937:C:T	4.9483e-06	-1.29245e-10	-0.19733
107584956	chr3:107584956:T:C	0.000130844	2.88778	0.189851
107585214	chr3:107585214:T:C	9.87488e-07	-1.63445	-0.174512
107585382	chr3:107585382:G:C	7.88011e-07	-1.63784	-0.39678
107585575	chr3:107585575:A:G	1.44441e-06	-1.42868	-3.67067e-10
107585852	chr3:107585852:G:A	1.38341e-05	1.79384	-0.963081
107587220	chr3:107587220:C:A	1.7441e-06	-1.29245e-10	-1.24013
107587336	chr3:107587336:C:G	2.85129e-06	-1.29245e-10	-0.748604
107587450	chr3:107587450:C:T	4.40528e-07	-1.6335	-0.982651
107588419	chr3:107588419:A:G	3.73011e-07	-1.63048	-1.15204
107588654	chr3:107588654:T:C	1.02569e-06	-1.39266	-0.378346
107588656	chr3:107588656:C:T	1.29656e-06	-0.643881	-0.892782
107588735	chr3:107588735:A:C	5.22551e-07	-1.36902	-1.07638
107588960	chr3:107588960:A:G	2.67495e-05	2.58762	-1.09748
107589157	chr3:107589157:G:A	0.000144031	4.32813	-1.15448
107589436	chr3:107589436:C:T	1.07584e-06	-1.63201	-0.0912623
107589730	chr3:107589730:A:G	1.85553e-06	-1.29245e-10	-1.1782
107589751	chr3:107589751:G:C	3.68369e-07	-1.62926	-1.16579
107590402	chr3:107590402:C:G	1.22702e-06	-1.59179	-3.67067e-10
107591147	chr3:107591147:C:T	2.37912e-06	-1.29245e-10	-0.929643
107591541	chr3:107591541:G:A	2.57257e-06	-1.29245e-10	-0.851469
107592101	chr3:107592101:C:CA	3.12809e-05	2.75044	-1.10381
107592577	chr3:107592577:TAA:T	2.8057e-06	-1.29245e-10	-0.76472
107592629	chr3:107592629:T:C	3.75805e-07	-1.53686	-1.2382
107592893	chr3:107592893:C:T	1.19576e-06	-1.61759	-3.67067e-10
107593143	chr3:107593143:C:G	2.06249e-06	-1.29245e-10	-1.07246
107593639	chr3:107593639:TG:T	1.67904e-06	-1.29245e-10	-1.27815
107593707	chr3:107593707:C:T	1.74995e-06	-1.29245e-10	-1.23679
107593772	chr3:107593772:C:T	2.22198e-06	-1.29245e-10	-0.997977
107593829	chr3:107593829:G:A	6.10687e-05	3.67636	-1.36074
107594133	chr3:107594133:G:A	1.1813e-06	-1.02554	-0.604215
107594403	chr3:107594403:G:T	1.58689e-06	-0.5335	-0.801099
107594891	chr3:107594891:A:G	2.20812e-06	-1.29245e-10	-1.00423
107594900	chr3:107594900:C:A	5.08942e-07	-1.4149	-1.0569
107595345	chr3:107595345:G:A	4.94806e-07	-1.52257	-0.977396
107597874	chr3:107597874:C:T	6.17725e-06	-1.29245e-10	0.0244986
107598091	chr3:107598091:A:G	3.02109e-05	2.70476	-1.09294
107599473	chr3:107599473:A:T	0.016716	9.29146	-1.36371
107600107	chr3:107600107:A:G	1.68247e-06	-1.29245e-10	-1.27611
107601005	chr3:107601005:G:C	2.59207e-06	-1.29245e-10	-0.843918
107601485	chr3:107601485:A:C	1.5255e-06	-1.29245e-10	-1.37405
107601719	chr3:107601719:G:A	1.00359e-05	1.73204	-1.22225
107601996	chr3:107601996:T:C	0.000114896	3.15196	-0.204305
107602193	chr3:107602193:T:C	1.87732e-06	-1.29245e-10	-1.16653
107602333	chr3:107602333:T:C	4.18276e-05	1.93718	-3.67067e-10
107602769	chr3:107602769:G:C	1.04164e-05	1.60834	-1.06133
107602773	chr3:107602773:C:T	7.01267e-06	-1.29245e-10	0.151345
107603078	chr3:107603078:C:T	6.0969e-06	-1.29245e-10	0.0114072
107603197	chr3:107603197:A:G	3.12361e-05	2.73727	-1.09207
107604088	chr3:107604088:C:T	1.20352e-06	-1.61112	-3.67067e-10
107605381	chr3:107605381:T:TG	4.4519e-06	-1.29245e-10	-0.303043
107605733	chr3:107605733:A:G	0.0064701	5.71726	1.26131
107605950	chr3:107605950:G:A	1.85956e-06	-1.29245e-10	-1.17604
107607508	chr3:107607508:C:T	5.49132e-06	-1.29245e-10	-0.0932059
107608055	chr3:107608055:T:G	1.17093e-06	-1.63858	-3.67067e-10
107608061	chr3:107608061:C:T	2.16522e-06	-0.793009	-0.230844
107608374	chr3:107608374:A:G	1.76101e-06	-1.29245e-10	-1.23049
107608638	chr3:107608638:C:T	2.04724e-06	-1.29245e-10	-1.07988
107608819	chr3:107608819:A:G	0.000160829	4.65076	-1.36679
107608948	chr3:107608948:G:A	2.04952e-05	-1.29245e-10	1.22382
107609411	chr3:107609411:A:G	2.34356e-05	2.60486	-1.24698
107610330	chr3:107610330:G:T	3.21925e-07	-1.58156	-1.34825
107610816	chr3:107610816:A:G	2.59116e-06	-1.29245e-10	-0.844269
107610853	chr3:107610853:CAT:C	3.11952e-07	-1.59511	-1.36616
107611285	chr3:107611285:G:A	3.87425e-06	-1.29245e-10	-0.44202
107611290	chr3:107611290:T:TA	1.17076e-06	-1.63872	-3.67067e-10
107612180	chr3:107612180:GA:G	1.03047e-05	1.72858	-1.19235
107612809	chr3:107612809:G:A	1.66116e-06	-1.29245e-10	-1.28886
107613174	chr3:107613174:C:G	6.76144e-06	-1.29245e-10	0.114862
107613672	chr3:107613672:G:A	1.08256e-05	1.66075	-1.07521
107614513	chr3:107614513:A:G	6.4415e-06	-1.29245e-10	0.0663875
107614527	chr3:107614527:T:G	6.45526e-06	-1.29245e-10	0.0685221
107614626	chr3:107614626:G:A	2.73652e-05	2.61389	-1.10099
107616333	chr3:107616333:AT:A	1.54604e-06	-1.29245e-10	-1.36068
107617712	chr3:107617712:A:C	5.23578e-06	-1.29245e-10	-0.140857
107617988	chr3:107617988:C:T	3.54419e-06	-1.29245e-10	-0.531064
107618512	chr3:107618512:C:T	1.87735e-06	-1.16652	-3.67067e-10
107618681	chr3:107618681:T:C	0.000176855	4.60189	-1.22293
107619056	chr3:107619056:T:C	1.20024e-06	-1.61385	-3.67067e-10
107619133	chr3:107619133:C:T	9.95243e-07	-1.17782	-0.623327
107620105	chr3:107620105:T:G	2.71507e-05	2.62526	-1.12023
107620232	chr3:107620232:C:G	2.59715e-05	2.63148	-1.17085
107620237	chr3:107620237:G:A	2.25356e-06	-1.29245e-10	-0.983864
107620561	chr3:107620561:C:T	1.68297e-06	-1.27582	-3.67067e-10
107620990	chr3:107620990:A:G	0.000454727	5.12555	-0.802224
107621094	chr3:107621094:A:G	6.87464e-06	0.131466	-3.67067e-10
107621399	chr3:107621399:T:C	3.24159e-05	2.67953	-0.997257
107621686	chr3:107621686:C:T	2.04624e-06	-1.29245e-10	-1.08037
107621977	chr3:107621977:G:A	2.0519e-06	-1.29245e-10	-1.07761
107622601	chr3:107622601:A:G	3.11616e-05	2.76232	-1.11951
107623449	chr3:107623449:C:T	2.0065e-06	-1.29245e-10	-1.09998
107623815	chr3:107623815:A:G	1.07326e-05	1.82422	-1.24731
107623930	chr3:107623930:G:A	4.1529e-06	0.992106	-1.36467
107624526	chr3:107624526:A:G	1.04364e-05	1.77773	-1.2288
107624555	chr3:107624555:G:A	1.03506e-05	-0.166812	0.707487
107624975	chr3:107624975:T:C	1.66785e-06	-1.29245e-10	-1.28484
107626509	chr3:107626509:A:G	2.82102e-06	-1.29245e-10	-0.759275
107627171	chr3:107627171:C:T	1.94104e-05	1.14161	0.0278221
107627564	chr3:107627564:A:G	1.56955e-06	-1.29245e-10	-1.34559
107628224	chr3:107628224:A:G	1.17172e-06	-1.6379	-3.67067e-10
107628399	chr3:107628399:A:G	1.64553e-06	-1.29245e-10	-1.29831
107629363	chr3:107629363:T:C	1.62525e-06	-1.29245e-10	-1.31071
107630806	chr3:107630806:A:G	1.89754e-06	-1.29245e-10	-1.15582
107631053	chr3:107631053:T:A	2.86933e-06	-1.29245e-10	-0.742295
107631268	chr3:107631268:G:A	2.634e-06	-1.29245e-10	-0.82787
107631439	chr3:107631439:G:A	3.3054e-06	-1.29245e-10	-0.600816
107631974	chr3:107631974:TAATTC:T	2.38234e-06	-1.29245e-10	-0.928289
107632768	chr3:107632768:T:A	1.88019e-06	-1.29245e-10	-1.165
107634194	chr3:107634194:A:G	1.80099e-06	-1.29245e-10	-1.20804
107635283	chr3:107635283:T:C	0.000752572	4.6783	0.148823
107635705	chr3:107635705:G:A	0.000217196	4.86382	-1.2794
107636862	chr3:107636862:C:T	2.68921e-05	1.49546	-3.67067e-10
107637371	chr3:107637371:C:T	2.01167e-06	-1.29245e-10	-1.09741
107638437	chr3:107638437:A:G	2.00641e-06	-1.29245e-10	-1.10002
107638961	chr3:107638961:C:T	9.74153e-06	-1.29245e-10	0.480024
107639476	chr3:107639476:A:G	1.17348e-05	0.666188	-3.67067e-10
107640417	chr3:107640417:A:T	1.43439e-05	0.89016	-0.0232102
107641007	chr3:107641007:T:C	1.03224e-05	-1.29245e-10	0.537943
107641385	chr3:107641385:G:A	1.28621e-06	-1.54467	-3.67067e-10
107642144	chr3:107642144:C:T	2.95239e-06	-1.05509	0.341328
107642245	chr3:107642245:A:AT	1.17085e-06	-1.63864	-3.67067e-10
107642273	chr3:107642273:A:G	1.78972e-06	-1.29245e-10	-1.21431
107642452	chr3:107642452:C:G	2.19527e-06	-1.29245e-10	-1.01007
107642715	chr3:107642715:T:C	7.15339e-06	-0.616507	0.78772
107642805	chr3:107642805:T:A	1.52401e-06	-1.29245e-10	-1.37503
107643149	chr3:107643149:G:A	1.07678e-06	-1.13423	-0.588163
107643319	chr3:107643319:T:C	8.19647e-07	-1.14503	-0.850223
107643922	chr3:107643922:G:C	8.14755e-07	-1.17965	-0.821594
107643942	chr3:107643942:G:A	2.71319e-05	2.64194	-1.1376
107644203	chr3:107644203:AACTT:A	4.15081e-07	-1.37739	-1.29826
107644218	chr3:107644218:A:G	0.000267823	3.79395	-3.67067e-10
107644384	chr3:107644384:G:C	1.80634e-06	-1.29245e-10	-1.20507
107644457	chr3:107644457:C:G	8.13839e-07	-1.16018	-0.842183
107644467	chr3:107644467:A:G	2.75366e-06	-1.29245e-10	-0.783442
107644978	chr3:107644978:A:G	2.84785e-06	-1.29245e-10	-0.749808
107645201	chr3:107645201:A:T	1.96595e-06	-1.29245e-10	-1.1204
107645369	chr3:107645369:G:A	1.17075e-06	-1.63873	-3.67067e-10
107645944	chr3:107645944:T:C	1.99056e-06	-1.29245e-10	-1.10796
107646702	chr3:107646702:T:C	0.00144503	5.317	0.162515
107647543	chr3:107647543:C:A	2.71582e-05	2.64572	-1.14042
107647651	chr3:107647651:T:A	3.30701e-07	-1.5312	-1.37172
107648973	chr3:107648973:G:C	3.71275e-06	-1.29245e-10	-0.484602
107649196	chr3:107649196:T:C	3.26931e-07	-1.5624	-1.35198
107649275	chr3:107649275:G:A	3.25061e-07	-1.5584	-1.36172
107649899	chr3:107649899:A:G	0.00648671	5.61385	1.36728
107650113	chr3:107650113:A:G	3.56941e-05	2.80009	-1.02147
107650598	chr3:107650598:A:G	1.6179e-06	-1.29245e-10	-1.31525
107650630	chr3:107650630:G:A	7.52164e-06	-1.29245e-10	0.221411
107650908	chr3:107650908:A:G	7.37311e-05	2.82092	-0.316872
107650935	chr3:107650935:C:T	4.92294e-06	-0.202468	-3.67067e-10
107651083	chr3:107651083:C:T	2.60101e-06	-1.03094	0.190464
107652376	chr3:107652376:T:TTG	3.82958e-07	-1.53984	-1.21636
107652378	chr3:107652378:A:AAAATTTAAAT	3.81955e-07	-1.54182	-1.21701
107652379	chr3:107652379:C:T	3.85893e-07	-1.53745	-1.21112
107652383	chr3:107652383:T:TAAAA	3.82725e-07	-1.54644	-1.21037
107652431	chr3:107652431:T:C	1.54122e-06	-1.29245e-10	-1.3638
107652567	chr3:107652567:T:G	3.62526e-06	-1.29245e-10	-0.508448
107652916	chr3:107652916:T:C	9.91269e-07	-1.18937	-0.615776
107652970	chr3:107652970:T:G	3.50374e-06	-1.29245e-10	-0.542543
107653231	chr3:107653231:A:T	2.3544e-06	-1.29245e-10	-0.940086
107653753	chr3:107653753:C:T	1.90411e-06	-1.29245e-10	-1.15236
107653933	chr3:107653933:A:G	1.17172e-06	-1.6379	-3.67067e-10
107654010	chr3:107654010:T:C	6.10102e-06	-0.352448	0.36453
107654278	chr3:107654278:G:A	1.20045e-06	-0.24378	-1.3699
107654356	chr3:107654356:T:C	1.66805e-06	-1.29245e-10	-1.28472
107654587	chr3:107654587:A:G	3.56128e-05	2.90407	-1.12774
107655008	chr3:107655008:T:A	1.41462e-06	-1.44952	-3.67067e-10
107655476	chr3:107655476:T:G	0.00107837	6.47911	-1.29228
107655709	chr3:107655709:T:A	2.24814e-06	-1.57726	0.590987
107655793	chr3:107655793:C:T	0.000101545	2.98431	-0.160182
107656004	chr3:107656004:G:A	1.29816e-06	-1.53543	-3.67067e-10
107656076	chr3:107656076:T:C	1.28762e-06	-1.54358	-3.67067e-10
107656336	chr3:107656336:A:C	1.2038e-06	-1.61089	-3.67067e-10
107656768	chr3:107656768:G:A	2.0348e-06	-1.29245e-10	-1.08597
107656923	chr3:107656923:T:C	1.9411e-06	-1.29245e-10	-1.13312
107656981	chr3:107656981:T:G	5.54612e-06	-0.589714	0.506439
107656988	chr3:107656988:C:T	0.00012403	3.02415	-3.67067e-10
107658193	chr3:107658193:G:A	3.79113e-07	-1.48457	-1.28172
107658466	chr3:107658466:C:T	2.34605e-06	-1.29245e-10	-0.943641
107658600	chr3:107658600:C:T	2.63756e-05	2.63127	-1.1552
107659374	chr3:107659374:A:G	2.63216e-06	-0.828567	-3.67067e-10
107659468	chr3:107659468:A:T	3.03219e-05	2.59974	-0.984247
107659994	chr3:107659994:T:G	1.75305e-06	-1.29245e-10	-1.23502
107660142	chr3:107660142:A:G	2.71062e-05	2.64202	-1.13863
107660658	chr3:107660658:A:G	1.17438e-06	-1.63563	-3.67067e-10
107660990	chr3:107660990:A:G	0.302989	7.77026	3.05482
107661207	chr3:107661207:C:T	4.02763e-07	-1.35087	-1.35491
107661974	chr3:107661974:A:G	0.00192576	5.41236	0.354346
107661983	chr3:107661983:G:A	3.7046e-06	-1.29245e-10	-0.4868
107662025	chr3:107662025:G:A	5.50279e-06	-1.29245e-10	-0.0911188
107662652	chr3:107662652:T:G	2.19291e-06	-1.29245e-10	-1.01115
107662799	chr3:107662799:T:C	2.80692e-05	2.85457	-1.31627
107663010	chr3:107663010:A:G	2.60565e-06	-0.838693	-3.67067e-10
107663444	chr3:107663444:T:C	1.88293e-06	-1.49591	0.332362
107663496	chr3:107663496:C:G	4.42359e-06	-1.29245e-10	-0.309422
107663555	chr3:107663555:C:T	3.01828e-07	-1.63405	-1.36022
107663664	chr3:107663664:C:T	2.9614e-06	-0.71071	-3.67067e-10
107664490	chr3:107664490:A:G	2.1191e-06	-1.35171	0.306332
107664830	chr3:107664830:T:C	6.33985e-07	-1.532	-0.720108
107665382	chr3:107665382:G:A	5.76056e-05	-1.29245e-10	2.25725
107665492	chr3:107665492:AC:A	2.28835e-06	-1.29245e-10	-0.968543
107665919	chr3:107665919:T:G	1.75082e-06	-1.29245e-10	-1.23629
107666027	chr3:107666027:T:C	1.54434e-06	-1.29245e-10	-1.36177
107666347	chr3:107666347:C:T	6.30386e-05	-1.29245e-10	2.34737
107666572	chr3:107666572:C:T	1.71189e-06	-1.29245e-10	-1.25878
107666719	chr3:107666719:G:A	1.21779e-06	-1.59933	-3.67067e-10
107666821	chr3:107666821:C:T	3.98055e-05	2.77238	-0.884746
107666850	chr3:107666850:G:A	2.78065e-06	-0.773688	-3.67067e-10
107667063	chr3:107667063:A:G	5.12821e-07	-1.10648	-1.35772
107667072	chr3:107667072:T:A	6.14622e-05	-1.29245e-10	2.32205
107667710	chr3:107667710:G:A	2.69606e-06	-1.29245e-10	-0.804583
107667847	chr3:107667847:T:C	2.02653e-06	-1.29245e-10	-1.09005
107668047	chr3:107668047:G:A	3.76901e-07	-1.48061	-1.29154
107668098	chr3:107668098:C:A	1.59231e-06	-1.29245e-10	-1.33119
107668269	chr3:107668269:G:A	4.84873e-07	-1.45635	-1.06389
107668281	chr3:107668281:C:T	1.55717e-06	-1.29245e-10	-1.3535
107669283	chr3:107669283:TTTGA:T	4.00842e-06	-0.407976	-3.67067e-10
107669289	chr3:107669289:TTGCATCA:T	4.08458e-06	-0.389155	-3.67067e-10
107670239	chr3:107670239:C:T	6.70375e-07	-1.45132	-0.744971
107670558	chr3:107670558:T:TA	9.01202e-05	-1.29245e-10	2.70477
107670851	chr3:107670851:A:G	1.85605e-06	-1.29245e-10	-1.17793
107671071	chr3:107671071:T:A	1.19216e-06	-1.62061	-3.67067e-10
107671732	chr3:107671732:C:T	6.79858e-07	-1.49484	-0.687405
107673002	chr3:107673002:A:G	7.2421e-07	-1.63618	-0.482863
107673799	chr3:107673799:A:G	1.61128e-06	-1.29245e-10	-1.31935
107674128	chr3:107674128:G:C	1.36133e-06	-1.48791	-3.67067e-10
107674324	chr3:107674324:G:A	1.17169e-06	-1.63793	-3.67067e-10
107674336	chr3:107674336:A:C	8.02271e-07	-0.920322	-1.09636
107674559	chr3:107674559:G:A	1.90211e-06	-1.29245e-10	-1.15341
107674582	chr3:107674582:T:C	0.000115871	-1.29245e-10	2.95611
107674931	chr3:107674931:C:T	1.58155e-06	-1.29245e-10	-1.33797
107676286	chr3:107676286:A:G	4.73083e-05	2.80727	-0.746954
107676376	chr3:107676376:C:A	1.78138e-06	-1.21898	-3.67067e-10
107676455	chr3:107676455:T:C	5.57414e-05	2.784	-0.559649
107676475	chr3:107676475:A:G	4.53483e-07	-1.29492	-1.29225
107676557	chr3:107676557:T:A	1.55412e-06	-1.35546	-3.67067e-10
107676614	chr3:107676614:C:G	1.9693e-06	-1.29245e-10	-1.1187
107676882	chr3:107676882:G:T	9.83115e-05	-1.29245e-10	2.79177
107677440	chr3:107677440:T:G	0.000196366	3.77807	-0.294463
107677651	chr3:107677651:C:T	1.87699e-06	-1.29245e-10	-1.16671
107678263	chr3:107678263:T:C	1.5275e-06	-1.29245e-10	-1.37274
107678307	chr3:107678307:A:T	1.23626e-06	-0.477486	-1.10679
107678324	chr3:107678324:A:G	1.53009e-06	-1.29245e-10	-1.37105
107678819	chr3:107678819:T:C	3.91803e-07	-1.37218	-1.36119
107679218	chr3:107679218:C:T	4.28928e-06	-1.29245e-10	-0.340255
107679791	chr3:107679791:C:T	5.01275e-07	-1.58911	-0.897864
107680282	chr3:107680282:A:G	3.68817e-06	-0.756021	0.264777
107680315	chr3:107680315:G:A	6.32007e-07	-1.63296	-0.622264
107680987	chr3:107680987:G:A	5.64277e-05	-1.29245e-10	2.23659
107681011	chr3:107681011:C:T	9.91645e-05	-1.29245e-10	2.80041
107682331	chr3:107682331:C:T	2.48345e-05	1.41586	-3.67067e-10
107682420	chr3:107682420:C:T	3.71403e-07	-1.54433	-1.24251
107682758	chr3:107682758:A:G	3.98272e-07	-1.34159	-1.3754
107682816	chr3:107682816:A:G	1.52654e-06	-1.29245e-10	-1.37337
107683036	chr3:107683036:A:C	7.7304e-05	2.91718	-0.365804
107683476	chr3:107683476:G:A	6.41948e-06	-1.29245e-10	0.062963
107683798	chr3:107683798:C:T	1.27641e-06	-1.55232	-3.67067e-10
107684165	chr3:107684165:A:G	1.629e-06	-1.29245e-10	-1.30841
107684222	chr3:107684222:A:G	6.97992e-06	1.51773	-1.37106
107684280	chr3:107684280:A:G	1.21566e-05	-1.29245e-10	0.701498
107684361	chr3:107684361:A:G	4.98683e-06	-1.29245e-10	-0.189574
107684899	chr3:107684899:C:T	1.78415e-06	-1.29245e-10	-1.21743
107685854	chr3:107685854:C:T	6.53938e-07	-1.61952	-0.601597
107686198	chr3:107686198:T:C	3.35384e-05	2.98055	-1.26424
107688863	chr3:107688863:C:T	3.54391e-06	-0.531144	-3.67067e-10
107689030	chr3:107689030:C:T	1.68533e-06	-1.29245e-10	-1.27441
107690130	chr3:107690130:A:G	1.57461e-06	-1.29245e-10	-1.34237
107690257	chr3:107690257:A:G	6.74881e-06	1.46508	-1.35209
107691172	chr3:107691172:T:A	1.65496e-06	-1.29245e-10	-1.2926
107691213	chr3:107691213:C:G	1.64812e-06	-1.29245e-10	-1.29674
107691565	chr3:107691565:C:A	1.63514e-06	-1.29245e-10	-1.30464
107691709	chr3:107691709:A:G	1.1857e-06	-1.62604	-3.67067e-10
107691834	chr3:107691834:A:C	0.000107346	-1.29245e-10	2.87969
107692268	chr3:107692268:A:G	9.12226e-06	-1.29245e-10	0.414344
107693223	chr3:107693223:T:C	1.52533e-06	-1.29245e-10	-1.37417
107693675	chr3:107693675:G:A	6.80967e-05	3.29999	-0.875435
107693788	chr3:107693788:T:C	1.61595e-06	-1.29245e-10	-1.31645
107695017	chr3:107695017:T:A	1.13594e-06	-1.58397	-0.0849506
107695108	chr3:107695108:A:G	9.94362e-06	1.86932	-1.36876
107695647	chr3:107695647:T:C	6.00229e-06	1.31803	-1.32226
107695648	chr3:107695648:G:A	7.73932e-06	1.56305	-1.31311
107696180	chr3:107696180:C:A	8.81163e-05	-1.29245e-10	2.68228
107696249	chr3:107696249:C:T	1.60517e-06	-1.29245e-10	-1.32314
107696326	chr3:107696326:T:C	5.7749e-07	-1.49548	-0.849961
107696422	chr3:107696422:G:C	1.60266e-06	-1.32471	-3.67067e-10
107696505	chr3:107696505:T:C	1.34628e-06	-1.60957	0.11054
107696669	chr3:107696669:G:A	1.67087e-06	-1.29245e-10	-1.28303
107696844	chr3:107696844:A:G	1.89712e-06	-1.29245e-10	-1.15604
107697103	chr3:107697103:A:AT	2.61362e-06	-0.464883	-0.370756
107697318	chr3:107697318:T:C	2.14183e-06	-1.29245e-10	-1.03471
107697379	chr3:107697379:G:T	7.97551e-06	-1.29245e-10	0.280001
107697572	chr3:107697572:G:A	1.52359e-06	-1.29245e-10	-1.37531
107697671	chr3:107697671:A:G	7.92931e-05	-1.29245e-10	2.57678
107697778	chr3:107697778:G:A	1.17151e-06	-1.63808	-3.67067e-10
107698513	chr3:107698513:G:A	5.4859e-07	-1.60454	-0.792233
107699662	chr3:107699662:G:A	8.63453e-05	-1.29245e-10	2.66198
107699753	chr3:107699753:A:G	5.95907e-06	-1.29245e-10	-0.0114586
107700274	chr3:107700274:T:C	1.52344e-06	-1.29245e-10	-1.3754
107700799	chr3:107700799:T:C	1.52346e-06	-1.29245e-10	-1.37539
107700900	chr3:107700900:T:TA	8.9884e-05	-1.29245e-10	2.70215
107700902	chr3:107700902:C:T	6.58169e-05	-1.29245e-10	2.3905
107701149	chr3:107701149:G:C	9.06782e-07	-1.59917	-0.29506
107701435	chr3:107701435:A:C	1.9232e-05	2.18766	-1.02746
107701575	chr3:107701575:A:G	1.17162e-06	-1.63799	-3.67067e-10
107702495	chr3:107702495:A:G	1.84882e-06	-1.29245e-10	-1.18182
107702533	chr3:107702533:C:A	2.15643e-06	-1.29245e-10	-1.02792
107703610	chr3:107703610:G:A	1.23105e-05	-1.29245e-10	0.714076
107704313	chr3:107704313:C:G	1.18418e-06	-1.62732	-3.67067e-10
107704318	chr3:107704318:C:T	1.68877e-06	-1.29245e-10	-1.27237
107704438	chr3:107704438:G:T	0.000124897	-1.29245e-10	3.03112
107704509	chr3:107704509:G:C	9.232e-05	-1.29245e-10	2.72889
107704718	chr3:107704718:T:G	1.59274e-06	-1.29245e-10	-1.33092
107704913	chr3:107704913:C:T	1.78239e-06	-1.29245e-10	-1.21842
107705089	chr3:107705089:G:C	1.94885e-06	-1.29245e-10	-1.12913
107705183	chr3:107705183:C:T	3.28616e-07	-1.58077	-1.32847
107705243	chr3:107705243:G:A	4.95414e-07	-1.29824	-1.2005
107705244	chr3:107705244:G:A	1.55757e-06	-1.35325	-3.67067e-10
107705398	chr3:107705398:A:G	1.57089e-06	-1.29245e-10	-1.34473
107706047	chr3:107706047:A:G	0.000181848	4.7706	-1.36381
107706333	chr3:107706333:C:T	0.000111525	-1.29245e-10	2.91787
107707432	chr3:107707432:ATTGT:A	1.52727e-06	-1.29245e-10	-1.37289
107707720	chr3:107707720:C:T	1.27832e-06	-1.55083	-3.67067e-10
107707779	chr3:107707779:C:A	9.86042e-06	1.851	-1.35884
107708191	chr3:107708191:ATCT:A	1.62644e-06	-1.29245e-10	-1.30998
107708205	chr3:107708205:A:G	1.72403e-06	-1.29245e-10	-1.25171
107708381	chr3:107708381:A:C	3.03356e-06	-1.29245e-10	-0.686638
107708401	chr3:107708401:C:T	1.53238e-06	-1.29245e-10	-1.36955
107709122	chr3:107709122:C:T	7.4675e-06	-0.0947989	0.308986
107709307	chr3:107709307:A:G	0.000160797	-1.29245e-10	3.28377
107710169	chr3:107710169:T:C	2.42124e-06	-1.29245e-10	-0.912096
107710474	chr3:107710474:A:G	1.53555e-06	-1.29245e-10	-1.36748
107711197	chr3:107711197:A:C	1.52671e-06	-1.29245e-10	-1.37326
107711921	chr3:107711921:T:C	1.56913e-06	-1.29245e-10	-1.34585
107711969	chr3:107711969:A:G	0.000174299	-1.29245e-10	3.3644
107712183	chr3:107712183:T:G	7.16536e-07	-0.812094	-1.31761
107712420	chr3:107712420:A:G	6.65708e-06	1.44767	-1.34836
107712771	chr3:107712771:C:A	2.0331e-06	-1.29245e-10	-1.08681
107713958	chr3:107713958:A:G	2.13784e-06	-1.03658	-3.67067e-10
107713980	chr3:107713980:T:C	1.52789e-06	-1.29245e-10	-1.37249
107714327	chr3:107714327:G:A	1.94151e-06	-1.29245e-10	-1.13291
107714468	chr3:107714468:A:G	4.00403e-07	-1.37321	-1.33844
107714783	chr3:107714783:C:T	1.6521e-06	-1.29245e-10	-1.29432
107714887	chr3:107714887:G:A	2.50729e-06	0.347992	-1.22516
107715844	chr3:107715844:T:A	1.60856e-05	1.10805	-0.126502
107715941	chr3:107715941:G:A	4.94812e-05	-1.29245e-10	2.10522
107716881	chr3:107716881:T:C	1.53141e-06	-1.29245e-10	-1.37018
107717249	chr3:107717249:G:A	2.42793e-05	-1.29245e-10	1.39325
107717687	chr3:107717687:C:T	1.32948e-05	1.6355	-0.844502
107718287	chr3:107718287:TATA:T	1.3908e-06	-1.17014	-0.296359
107719099	chr3:107719099:A:G	1.65235e-06	-1.29417	-3.67067e-10
107719200	chr3:107719200:T:C	1.57916e-06	-0.768087	-0.571397
107720451	chr3:107720451:A:G	2.34852e-06	-1.29245e-10	-0.942587
107720689	chr3:107720689:G:T	1.96434e-06	-1.29245e-10	-1.12122
107721167	chr3:107721167:T:C	4.66826e-05	-1.29245e-10	2.047
107721302	chr3:107721302:A:G	3.73035e-05	-1.29245e-10	1.82271
107721480	chr3:107721480:A:G	4.40212e-06	-0.286323	-0.0279643
107721673	chr3:107721673:A:G	1.62936e-06	-1.29245e-10	-1.30818
107721798	chr3:107721798:A:G	1.17368e-06	-1.63623	-3.67067e-10
107722005	chr3:107722005:A:C	1.58246e-06	-1.29245e-10	-1.33739
107722231	chr3:107722231:A:C	4.3552e-06	-0.28677	-0.0382331
107722288	chr3:107722288:A:G	4.84472e-05	-1.29245e-10	2.0841
107723086	chr3:107723086:A:G	1.08758e-05	1.96454	-1.37437
107723670	chr3:107723670:T:C	2.19892e-05	2.0713	-0.777125
107724425	chr3:107724425:G:T	1.13608e-06	-0.306325	-1.36247
107725178	chr3:107725178:G:T	1.94416e-06	-1.29245e-10	-1.13155
107725225	chr3:107725225:A:G	8.65718e-06	1.61368	-1.25166
107725433	chr3:107725433:T:A	7.39983e-06	1.46118	-1.2561
107726396	chr3:107726396:T:C	6.35047e-06	-1.29245e-10	0.0521546
107726483	chr3:107726483:C:T	1.8934e-06	-1.29245e-10	-1.158
107726519	chr3:107726519:G:T	1.32978e-06	-0.950909	-0.560449
107726525	chr3:107726525:A:T	3.40423e-06	0.547333	-1.11869
107726565	chr3:107726565:T:C	3.68218e-05	-1.29245e-10	1.80972
107726650	chr3:107726650:G:A	1.76112e-06	-1.29245e-10	-1.23043
107727386	chr3:107727386:T:G	4.63413e-05	3.41381	-1.37415
107727455	chr3:107727455:C:T	4.89536e-07	-1.16446	-1.34621
107727772	chr3:107727772:A:G	1.56998e-06	-1.13792	-0.207386
107728056	chr3:107728056:A:G	5.0106e-05	3.49179	-1.37403
107728469	chr3:107728469:C:T	1.53958e-06	-1.29245e-10	-1.36486
107728519	chr3:107728519:G:A	4.25156e-06	0.790725	-1.13981
107729010	chr3:107729010:T:A	8.28192e-06	-0.47463	0.79233
107729302	chr3:107729302:C:T	1.82978e-06	-1.29245e-10	-1.19218
107729338	chr3:107729338:T:C	1.59913e-06	-1.29245e-10	-1.32691
107729372	chr3:107729372:T:C	1.54905e-06	-1.29245e-10	-1.35873
107729953	chr3:107729953:G:A	2.4881e-06	-1.29245e-10	-0.884853
107729996	chr3:107729996:A:C	3.98339e-05	-1.29245e-10	1.88834
107730093	chr3:107730093:A:G	3.9503e-05	-1.29245e-10	1.88
107730661	chr3:107730661:T:C	5.46428e-05	3.57982	-1.37537
107730861	chr3:107730861:G:A	4.6719e-06	-1.29245e-10	-0.254808
107731484	chr3:107731484:A:G	9.20327e-06	1.60879	-1.18561
107731601	chr3:107731601:G:A	2.43271e-06	0.204652	-1.11202
107731663	chr3:107731663:C:A	3.11585e-06	-1.29245e-10	-0.659873
107731918	chr3:107731918:A:G	2.80874e-06	-0.538517	-0.22512
107732910	chr3:107732910:T:C	3.60472e-05	-1.29245e-10	1.78846
107733060	chr3:107733060:C:T	1.56207e-06	-1.29245e-10	-1.35036
107733627	chr3:107733627:C:T	1.30469e-06	-1.12763	-0.402781
107733643	chr3:107733643:A:G	6.6013e-06	-0.337279	0.428172
107733909	chr3:107733909:A:G	2.16911e-06	-1.29245e-10	-1.02206
107734835	chr3:107734835:G:A	5.26746e-06	1.06015	-1.19498
107735070	chr3:107735070:G:A	4.33231e-05	-1.29245e-10	1.97231
107735673	chr3:107735673:T:C	1.82411e-06	-1.29245e-10	-1.19528
107736015	chr3:107736015:A:G	1.53509e-06	-1.29245e-10	-1.36778
107736178	chr3:107736178:C:T	1.55098e-06	-1.29245e-10	-1.35749
107736190	chr3:107736190:A:G	1.17882e-06	-1.63186	-3.67067e-10
107736388	chr3:107736388:A:C	1.79671e-06	-1.29245e-10	-1.21042
107736534	chr3:107736534:T:A	1.53145e-06	-1.29245e-10	-1.37016
107737632	chr3:107737632:A:G	4.86488e-07	-1.57502	-0.941896
107738381	chr3:107738381:G:A	4.52931e-05	-1.29245e-10	2.01678
107738617	chr3:107738617:A:G	1.51846e-06	-1.37868	-3.67067e-10
107738771	chr3:107738771:G:A	5.60683e-06	-1.29245e-10	-0.0723877
107739320	chr3:107739320:C:T	3.01143e-06	-0.395718	-0.29824
107739616	chr3:107739616:A:G	1.92023e-06	0.0971228	-1.24105
107739680	chr3:107739680:G:A	1.90536e-06	-1.29245e-10	-1.1517
107740621	chr3:107740621:A:G	1.45566e-06	-1.42092	-3.67067e-10
107740786	chr3:107740786:C:G	8.72875e-06	0.370248	-3.67067e-10
107741757	chr3:107741757:T:C	4.91751e-05	-1.29245e-10	2.09901
107742884	chr3:107742884:T:C	5.53613e-07	-1.39092	-0.996739
107743871	chr3:107743871:T:C	5.19403e-05	-1.29245e-10	2.15372
107743997	chr3:107743997:A:T	7.42676e-06	-1.29245e-10	0.208716
107744221	chr3:107744221:G:A	1.72035e-06	-1.25385	-3.67067e-10
107744609	chr3:107744609:TG:T	5.7019e-06	-0.344327	0.288753
107744775	chr3:107744775:A:AT	1.97841e-06	-1.11408	-3.67067e-10
107744853	chr3:107744853:A:G	1.5316e-06	-1.29245e-10	-1.37006
107745095	chr3:107745095:TTTTTC:T	1.52566e-06	-1.29245e-10	-1.37395
107745323	chr3:107745323:A:G	0.00044223	5.66156	-1.36611
107745987	chr3:107745987:A:G	6.65333e-06	-0.174196	0.27294
107746008	chr3:107746008:T:C	4.05547e-05	-1.29245e-10	1.90628
107746781	chr3:107746781:T:C	1.58915e-06	-1.29245e-10	-1.33318
107746970	chr3:107746970:T:C	6.50656e-06	1.27424	-1.1978
107747222	chr3:107747222:C:T	8.13647e-05	3.86595	-1.26338
107747334	chr3:107747334:C:A	4.55642e-06	0.679576	-0.959414
107747564	chr3:107747564:A:G	6.59776e-06	1.27474	-1.18438
107748563	chr3:107748563:C:T	1.77904e-06	-1.29245e-10	-1.2203
107748739	chr3:107748739:G:A	1.92281e-06	-1.29245e-10	-1.14259
107749135	chr3:107749135:G:A	1.5365e-06	-1.29245e-10	-1.36687
107749814	chr3:107749814:A:G	9.1994e-06	-0.363887	0.786651
107749865	chr3:107749865:C:T	1.5293e-06	-1.29245e-10	-1.37156
107749974	chr3:107749974:G:C	1.53176e-06	-1.29245e-10	-1.36996
107750009	chr3:107750009:T:C	4.81941e-05	-1.29245e-10	2.07886
107750241	chr3:107750241:T:A	8.47292e-06	-0.185037	0.525538
107750506	chr3:107750506:T:C	1.56777e-06	-1.29245e-10	-1.34672
107750542	chr3:107750542:T:G	4.99445e-05	-1.29245e-10	2.11454
107750565	chr3:107750565:G:C	1.8501e-05	-1.29245e-10	1.12145
107751064	chr3:107751064:A:G	6.8982e-06	-1.29245e-10	0.134886
107751349	chr3:107751349:G:A	4.99094e-05	-1.29245e-10	2.11384
107751411	chr3:107751411:A:G	3.34167e-05	3.02919	-1.31651
107751762	chr3:107751762:A:AC	4.64755e-05	3.41678	-1.37423
107751766	chr3:107751766:C:T	0.000363858	5.44875	-1.34836
107752212	chr3:107752212:T:A	7.34176e-06	-0.209854	0.40706
107752368	chr3:107752368:T:A	4.89076e-05	-1.29245e-10	2.09356
107752592	chr3:107752592:T:G	4.85516e-05	-1.29245e-10	2.08625
107753014	chr3:107753014:A:G	5.14745e-06	0.826649	-0.984521
107753043	chr3:107753043:A:C	4.79594e-05	-1.29245e-10	2.07398
107753248	chr3:107753248:C:T	4.24566e-05	-1.29245e-10	1.95211
107753636	chr3:107753636:T:C	2.64387e-06	-0.824131	-3.67067e-10
107753934	chr3:107753934:TAA:T	1.56283e-06	-1.29245e-10	-1.34987
107754693	chr3:107754693:A:G	5.12023e-05	-1.29245e-10	2.13941
107754767	chr3:107754767:A:G	6.55426e-06	-0.375295	0.459037
107754794	chr3:107754794:A:G	5.08428e-05	3.50627	-1.3739
107755376	chr3:107755376:C:G	1.81007e-05	0.746745	0.352831
107755957	chr3:107755957:C:T	5.61106e-05	3.57768	-1.34673
107756011	chr3:107756011:G:A	5.26472e-05	-1.29245e-10	2.16724
107756482	chr3:107756482:C:G	4.97139e-05	-1.29245e-10	2.10991
107758322	chr3:107758322:T:G	5.30268e-05	-1.29245e-10	2.17442
107758895	chr3:107758895:A:G	3.53988e-06	0.597991	-1.13027
107759144	chr3:107759144:C:T	1.55068e-06	-1.29245e-10	-1.35768
107759183	chr3:107759183:G:A	7.58089e-06	-1.29245e-10	0.229257
107759195	chr3:107759195:C:T	1.53127e-06	-1.29245e-10	-1.37027
107759387	chr3:107759387:ATTCAT:A	1.8114e-06	-1.29245e-10	-1.20227
107759570	chr3:107759570:A:G	2.04279e-06	-1.29245e-10	-1.08206
107759612	chr3:107759612:T:A	5.35791e-05	-1.29245e-10	2.18479
107760576	chr3:107760576:A:G	1.52422e-06	-1.29245e-10	-1.37489
107760733	chr3:107760733:A:G	1.2071e-06	-1.60815	-3.67067e-10
107760903	chr3:107760903:T:C	0.000298035	3.21506	0.685774
107761323	chr3:107761323:A:G	2.39672e-06	-0.922274	-3.67067e-10
107761362	chr3:107761362:G:A	5.43691e-06	-1.29245e-10	-0.103163
107761640	chr3:107761640:G:T	1.5238e-06	-1.29245e-10	-1.37517
107762321	chr3:107762321:T:C	4.19907e-07	-1.36099	-1.3031
107762508	chr3:107762508:G:A	3.6601e-06	-1.29245e-10	-0.498883
107762644	chr3:107762644:A:G	1.04919e-06	-0.439512	-1.30884
107762866	chr3:107762866:A:G	7.13162e-07	-0.87471	-1.25971
107762996	chr3:107762996:T:C	2.79971e-06	-1.29245e-10	-0.766858
107763263	chr3:107763263:T:C	3.55085e-06	-1.29245e-10	-0.529187
107763318	chr3:107763318:G:A	1.23583e-05	-0.226433	0.944389
107763648	chr3:107763648:C:T	2.0819e-05	2.35082	-1.11132
107763791	chr3:107763791:T:G	3.88646e-05	2.18211	-0.318402
107763805	chr3:107763805:C:T	1.18103e-06	-1.62999	-3.67067e-10
107763853	chr3:107763853:G:A	1.75998e-06	-1.29245e-10	-1.23107
107763946	chr3:107763946:C:T	1.64929e-05	2.31918	-1.31262
107764003	chr3:107764003:C:T	1.55226e-06	-1.29245e-10	-1.35666
107764138	chr3:107764138:G:A	1.23926e-06	-1.58186	-3.67067e-10
107764222	chr3:107764222:C:T	0.000125815	4.02522	-0.986782
107764304	chr3:107764304:T:G	4.62263e-06	-1.29245e-10	-0.265411
107764340	chr3:107764340:G:C	4.01729e-05	2.36356	-0.466737
107764358	chr3:107764358:T:C	4.542e-06	1.04039	-1.3234
107764512	chr3:107764512:T:C	4.61497e-06	-0.267069	-3.67067e-10
107764532	chr3:107764532:G:A	5.27797e-06	-1.29245e-10	-0.132832
107764604	chr3:107764604:C:T	2.07592e-06	-1.06597	-3.67067e-10
107764759	chr3:107764759:G:C	1.8047e-06	-1.29245e-10	-1.20598
107765227	chr3:107765227:G:T	1.67448e-06	-1.29245e-10	-1.28087
107765264	chr3:107765264:C:T	6.05216e-06	-1.29245e-10	0.0040419
107765455	chr3:107765455:GTA:G	1.18339e-06	-1.62799	-3.67067e-10
107765648	chr3:107765648:A:T	1.24202e-05	-1.29245e-10	0.722951
107765770	chr3:107765770:T:C	2.18684e-06	-1.29245e-10	-1.01392
107765840	chr3:107765840:C:T	1.84896e-06	-1.29245e-10	-1.18175
107765996	chr3:107765996:TA:T	1.57938e-06	-1.13843	-0.200912
107766345	chr3:107766345:G:A	1.87021e-06	-1.29245e-10	-1.17032
107766757	chr3:107766757:A:G	1.53155e-06	-1.29245e-10	-1.37009
107767205	chr3:107767205:A:G	4.32599e-07	-1.62748	-1.00684
107767583	chr3:107767583:T:C	1.52392e-06	-1.29245e-10	-1.37509
107767620	chr3:107767620:C:T	1.52471e-06	-1.29245e-10	-1.37457
107768368	chr3:107768368:G:A	1.52344e-06	-1.29245e-10	-1.3754
107768546	chr3:107768546:G:A	1.52114e-05	2.13686	-1.21119
107768575	chr3:107768575:A:G	1.8601e-06	-1.29245e-10	-1.17574
107768860	chr3:107768860:C:T	3.98319e-05	3.24027	-1.35198
107769375	chr3:107769375:T:C	2.85198e-06	-1.29245e-10	-0.748361
107769654	chr3:107769654:G:A	2.78901e-06	-1.29245e-10	-0.770688
107769825	chr3:107769825:T:C	2.85049e-06	-1.29245e-10	-0.748882
107769892	chr3:107769892:G:A	2.21069e-05	2.67149	-1.37197
107769945	chr3:107769945:G:A	3.32221e-05	2.70395	-0.997104
107770116	chr3:107770116:C:T	1.17999e-06	-1.63087	-3.67067e-10
107770552	chr3:107770552:T:C	3.93678e-05	1.81629	0.0602858
107770734	chr3:107770734:C:T	2.89695e-06	-1.29245e-10	-0.732715
107770782	chr3:107770782:C:T	1.83358e-06	-1.29245e-10	-1.1901
107770800	chr3:107770800:T:C	1.22618e-06	-1.59247	-3.67067e-10
107770861	chr3:107770861:C:T	1.72083e-05	2.28398	-1.23496
107770907	chr3:107770907:T:C	3.81567e-07	-1.6337	-1.12614
107771171	chr3:107771171:A:ACC	1.53165e-06	-1.29245e-10	-1.37003
107771404	chr3:107771404:TG:T	1.43714e-06	-1.13596	-0.297765
107772061	chr3:107772061:A:G	1.37556e-05	2.06021	-1.23514
107772911	chr3:107772911:TAGA:T	3.86426e-06	0.900295	-1.3449
107773819	chr3:107773819:C:A	2.75914e-06	-1.29245e-10	-0.781454
107774011	chr3:107774011:C:A	2.00214e-06	-1.29245e-10	-1.10216
107774328	chr3:107774328:A:G	1.52569e-06	-1.29245e-10	-1.37393
107774702	chr3:107774702:C:T	1.56672e-06	-1.29245e-10	-1.34739
107775329	chr3:107775329:C:T	1.85372e-06	-1.29245e-10	-1.17918
107775498	chr3:107775498:G:A	1.55707e-06	-0.989731	-0.363839
107775714	chr3:107775714:G:A	1.27667e-06	-0.969488	-0.582633
107775770	chr3:107775770:T:C	1.52652e-06	-1.29245e-10	-1.37338
107775996	chr3:107775996:T:C	4.42693e-06	-1.29245e-10	-0.308667
107776033	chr3:107776033:C:T	1.42564e-05	2.10459	-1.24376
107776120	chr3:107776120:G:A	1.54393e-06	-1.29245e-10	-1.36204
107776131	chr3:107776131:C:T	1.37404e-05	2.0563	-1.23233
107776538	chr3:107776538:T:A	1.52985e-06	-1.29245e-10	-1.3712
107776765	chr3:107776765:C:T	5.4373e-06	-1.29245e-10	-0.103091
107777014	chr3:107777014:A:G	1.85372e-06	-1.29245e-10	-1.17918
107777167	chr3:107777167:C:T	2.02717e-06	-1.29245e-10	-1.08973
107778127	chr3:107778127:T:C	4.86608e-06	-1.29245e-10	-0.214085
107778356	chr3:107778356:C:T	1.99829e-06	-1.29245e-10	-1.10408
107779122	chr3:107779122:G:A	2.05934e-06	-1.29245e-10	-1.07399
107779271	chr3:107779271:G:A	4.9737e-06	-1.29245e-10	-0.192211
107779463	chr3:107779463:T:C	2.17537e-06	-1.24332	0.224149
107780965	chr3:107780965:G:A	1.61099e-06	-1.29245e-10	-1.31953
107781143	chr3:107781143:T:C	2.02438e-05	2.22263	-1.01115
107781920	chr3:107781920:T:C	1.94368e-06	-1.29245e-10	-1.13179
107782070	chr3:107782070:A:G	7.87563e-06	1.60126	-1.33386
107782435	chr3:107782435:T:C	0.000708086	6.08605	-1.31986
107782833	chr3:107782833:T:G	1.44832e-05	2.09255	-1.21594
107783026	chr3:107783026:T:C	2.54025e-06	-1.29245e-10	-0.864113
107783137	chr3:107783137:A:G	2.06065e-06	-1.29245e-10	-1.07335
107783216	chr3:107783216:C:T	1.52001e-05	2.18896	-1.26403
107784100	chr3:107784100:T:C	4.08147e-05	1.68437	0.228295
107784216	chr3:107784216:G:A	4.04389e-05	1.71682	0.186597
107784955	chr3:107784955:T:C	3.80251e-05	-1.29245e-10	1.84187
107785027	chr3:107785027:A:G	1.0582e-05	0.824739	-0.261959
107785180	chr3:107785180:A:G	1.55835e-06	-1.29245e-10	-1.35275
107785296	chr3:107785296:C:T	3.65199e-05	1.69285	0.108634
107786896	chr3:107786896:T:TA	5.09483e-07	-1.4495	-1.02123
107787181	chr3:107787181:C:T	1.32614e-05	2.0513	-1.26282
107787285	chr3:107787285:G:A	1.88982e-06	-1.29245e-10	-1.15989
107787571	chr3:107787571:G:A	1.878e-06	-1.29245e-10	-1.16616
107787594	chr3:107787594:C:T	2.95739e-06	-1.29245e-10	-0.712067
107788638	chr3:107788638:G:T	1.53222e-06	-1.29245e-10	-1.36966
107788690	chr3:107788690:G:C	1.92405e-06	-1.29245e-10	-1.14194
107788697	chr3:107788697:C:A	2.2515e-06	-1.29245e-10	-0.984778
107789048	chr3:107789048:G:T	1.99905e-05	1.19888	-3.67067e-10
107789251	chr3:107789251:C:G	4.676e-06	-1.29245e-10	-0.25393
107789300	chr3:107789300:T:C	1.77278e-05	2.0962	-1.01744
107789470	chr3:107789470:A:G	1.15337e-05	0.931723	-0.282822
107789660	chr3:107789660:T:C	4.90555e-06	-1.29245e-10	-0.206006
107791303	chr3:107791303:A:G	2.01759e-06	-1.29245e-10	-1.09447
107791556	chr3:107791556:G:A	1.65582e-06	-1.29245e-10	-1.29208
107791610	chr3:107791610:G:A	1.54803e-05	0.430338	0.512854
107791929	chr3:107791929:A:C	4.58282e-06	-1.29245e-10	-0.274058
107792387	chr3:107792387:C:A	4.94155e-06	-1.29245e-10	-0.198695
107792670	chr3:107792670:A:G	1.38727e-05	2.03932	-1.20577
107792810	chr3:107792810:A:C	2.00223e-06	-1.29245e-10	-1.10211
107793150	chr3:107793150:G:A	1.56497e-05	2.13835	-1.18427
107793180	chr3:107793180:G:A	2.8071e-06	-1.29245e-10	-0.76422
107793456	chr3:107793456:A:G	1.95075e-06	-1.29245e-10	-1.12816
107793501	chr3:107793501:A:G	2.84163e-06	-1.29245e-10	-0.751996
107794205	chr3:107794205:A:G	2.54524e-06	-1.29245e-10	-0.862148
107794245	chr3:107794245:A:G	3.99297e-05	2.93672	-1.04597
107794450	chr3:107794450:C:A	2.0587e-06	-1.29245e-10	-1.0743
107794655	chr3:107794655:T:C	1.5264e-06	-1.29245e-10	-1.37346
107794935	chr3:107794935:G:T	3.17288e-05	2.73176	-1.07091
107795252	chr3:107795252:C:T	7.98659e-06	-1.29245e-10	0.281391
107795287	chr3:107795287:T:C	1.56232e-06	-1.29245e-10	-1.3502
107795841	chr3:107795841:G:A	9.41554e-06	1.41921	-0.973224
107795862	chr3:107795862:A:G	1.8888e-05	2.12572	-0.983563
107796054	chr3:107796054:G:A	1.8634e-06	-1.29245e-10	-1.17397
107796315	chr3:107796315:A:T	1.53031e-06	-1.29245e-10	-1.3709
107796463	chr3:107796463:G:T	5.00013e-05	1.88092	0.234759
107796636	chr3:107796636:G:T	5.44801e-05	1.94926	0.252197
107797427	chr3:107797427:T:C	1.23222e-06	-1.58755	-3.67067e-10
107797541	chr3:107797541:G:A	1.86337e-06	-1.29245e-10	-1.17399
107797542	chr3:107797542:G:C	2.0179e-06	-1.29245e-10	-1.09432
107797757	chr3:107797757:A:G	1.54765e-06	-1.29245e-10	-1.35964
107797766	chr3:107797766:C:A	4.88438e-06	-1.29245e-10	-0.210332
107798002	chr3:107798002:C:G	1.81132e-06	-1.29245e-10	-1.20232
107798216	chr3:107798216:A:G	1.28057e-06	-1.54907	-3.67067e-10
107798904	chr3:107798904:G:A	3.51525e-05	1.70243	0.0608968
107799293	chr3:107799293:G:A	1.80387e-06	-1.29245e-10	-1.20644
107800623	chr3:107800623:T:C	1.5259e-06	-1.29245e-10	-1.37379
107800996	chr3:107800996:T:C	1.57414e-06	-1.29245e-10	-1.34266
107801219	chr3:107801219:C:T	2.04039e-06	-1.29245e-10	-1.08323
107801337	chr3:107801337:G:A	1.33303e-06	-1.50892	-3.67067e-10
107801340	chr3:107801340:G:T	1.64915e-06	-1.29245e-10	-1.29611
107801444	chr3:107801444:G:A	4.92219e-06	-1.29245e-10	-0.202621
107801633	chr3:107801633:C:T	1.9966e-06	-1.29245e-10	-1.10493
107801780	chr3:107801780:C:T	2.00875e-06	-1.29245e-10	-1.09886
107802263	chr3:107802263:C:T	1.75316e-06	-1.29245e-10	-1.23495
107802480	chr3:107802480:T:C	1.57043e-06	-1.29245e-10	-1.34502
107802663	chr3:107802663:G:A	2.09465e-06	-1.29245e-10	-1.05699
107802827	chr3:107802827:A:G	1.52373e-06	-1.29245e-10	-1.37521
107802932	chr3:107802932:G:A	6.90196e-06	-1.29245e-10	0.135432
107803269	chr3:107803269:A:G	1.65832e-06	-1.29057	-3.67067e-10
107803340	chr3:107803340:C:T	1.79866e-06	-1.29245e-10	-1.20933
107804340	chr3:107804340:T:A	2.84121e-06	-1.29245e-10	-0.752145
107804428	chr3:107804428:G:A	1.22822e-05	2.01351	-1.30173
107805250	chr3:107805250:A:C	1.83112e-06	-1.29245e-10	-1.19144
107805329	chr3:107805329:A:G	1.53088e-06	-1.29245e-10	-1.37053
107806213	chr3:107806213:A:T	1.26763e-06	-1.55922	-3.67067e-10
107806713	chr3:107806713:C:T	1.73819e-06	-1.29245e-10	-1.24353
107807149	chr3:107807149:G:A	1.66363e-06	-1.29245e-10	-1.28737
107807186	chr3:107807186:T:A	8.98985e-05	2.7338	-0.0314962
107807196	chr3:107807196:T:C	3.04517e-06	-1.11951	0.436694
107807335	chr3:107807335:T:C	2.42887e-05	0.783753	0.609883
107807634	chr3:107807634:G:A	1.52558e-06	-1.29245e-10	-1.374
107808016	chr3:107808016:A:T	1.59816e-06	-1.29245e-10	-1.32752
107808749	chr3:107808749:A:C	1.22995e-05	1.55711	-0.843926
107808799	chr3:107808799:A:G	2.20368e-06	-1.00625	-3.67067e-10
107810211	chr3:107810211:A:T	7.19482e-06	1.08563	-0.908644
107810212	chr3:107810212:A:T	7.24808e-07	-1.32771	-0.790507
107811078	chr3:107811078:T:C	6.19474e-06	-1.29245e-10	0.0273273
107811336	chr3:107811336:C:T	1.59385e-06	-1.29245e-10	-1.33022
107811586	chr3:107811586:C:T	1.5524e-06	-1.29245e-10	-1.35657
107811745	chr3:107811745:A:G	1.75812e-06	-1.29245e-10	-1.23213
107812053	chr3:107812053:G:A	3.66893e-06	-1.29245e-10	-0.496472
107812084	chr3:107812084:A:G	1.53231e-06	-1.29245e-10	-1.3696
107812693	chr3:107812693:T:C	1.69434e-06	-1.29245e-10	-1.26908
107813192	chr3:107813192:T:G	1.95876e-06	-1.29245e-10	-1.12406
107813222	chr3:107813222:A:G	0.00226259	4.53163	1.39627
107813303	chr3:107813303:A:G	1.34022e-05	2.13058	-1.33153
107813740	chr3:107813740:T:C	4.20336e-06	-1.29245e-10	-0.360489
107814140	chr3:107814140:T:A	1.61977e-06	-1.29245e-10	-1.31409
107814323	chr3:107814323:A:T	1.6316e-05	-1.29245e-10	0.995774
107814943	chr3:107814943:G:A	1.56466e-06	-1.29245e-10	-1.3487
107815412	chr3:107815412:G:A	2.03112e-06	-1.29245e-10	-1.08779
107815527	chr3:107815527:C:T	3.48279e-06	-1.29245e-10	-0.548539
107817172	chr3:107817172:G:T	2.37288e-06	-1.29245e-10	-0.932269
107817715	chr3:107817715:C:A	1.41813e-05	2.15969	-1.30414
107818033	chr3:107818033:TA:T	5.24831e-06	-1.29245e-10	-0.138467
107818251	chr3:107818251:G:C	0.000506388	5.79049	-1.35956
107818568	chr3:107818568:TCAATCAGCGCTCTGTAAAATAGAA:T	1.2591e-06	-1.56598	-3.67067e-10
107818668	chr3:107818668:T:C	0.000470933	5.72539	-1.36705
107819040	chr3:107819040:A:T	1.74117e-05	-1.29245e-10	1.06077
107819355	chr3:107819355:T:C	1.68041e-05	2.33693	-1.31168
107819893	chr3:107819893:C:T	0.000279523	5.12955	-1.29284
107819935	chr3:107819935:A:T	0.000281401	5.177	-1.33359
107820130	chr3:107820130:G:A	3.9502e-06	-1.29245e-10	-0.422609
107820277	chr3:107820277:A:G	2.06416e-06	-1.29245e-10	-1.07165
107820906	chr3:107820906:TAGAA:T	1.61105e-06	-1.31949	-3.67067e-10
107820960	chr3:107820960:C:T	3.98349e-06	-1.29245e-10	-0.414216
107821211	chr3:107821211:C:T	3.85149e-06	0.633879	-1.08179
107821436	chr3:107821436:CTAGTACTACATTGAT:C	1.85749e-06	-1.29245e-10	-1.17715
107821528	chr3:107821528:C:T	1.6417e-06	-1.29245e-10	-1.30064
107821799	chr3:107821799:C:G	2.3879e-05	-1.29245e-10	1.37663
107821867	chr3:107821867:G:A	0.000146789	4.33124	-1.13862
107822102	chr3:107822102:A:T	2.18502e-06	-1.29245e-10	-1.01475
107822754	chr3:107822754:G:A	1.46748e-06	-1.41283	-3.67067e-10
107823758	chr3:107823758:G:T	1.008e-06	-0.566014	-1.22239
107824189	chr3:107824189:G:A	1.53022e-06	-1.29245e-10	-1.37096
107824644	chr3:107824644:A:G	2.10023e-06	-0.0934058	-0.960922
107824948	chr3:107824948:A:G	1.42789e-06	-1.44018	-3.67067e-10
107825445	chr3:107825445:T:G	2.65108e-06	-1.29245e-10	-0.821408
107825529	chr3:107825529:T:A	3.22925e-06	0.738982	-1.36311
107825788	chr3:107825788:A:C	5.23847e-05	-1.29245e-10	2.16224
107825799	chr3:107825799:G:C	3.09778e-06	0.193401	-0.859089
107825940	chr3:107825940:C:T	1.80199e-06	-1.29245e-10	-1.20748
107826572	chr3:107826572:G:C	2.52567e-06	-1.29245e-10	-0.869867
107826655	chr3:107826655:C:T	2.99433e-06	-1.29245e-10	-0.699653
107826686	chr3:107826686:G:A	1.38951e-05	2.21007	-1.37491
107826730	chr3:107826730:G:T	1.26856e-05	2.11942	-1.37533
107827297	chr3:107827297:C:G	1.83008e-06	-1.29245e-10	-1.19202
107827481	chr3:107827481:C:T	1.79694e-06	-1.21029	-3.67067e-10
107828137	chr3:107828137:G:A	1.76754e-06	-1.29245e-10	-1.22679
107828207	chr3:107828207:G:C	1.7059e-06	-1.29245e-10	-1.26228
107828407	chr3:107828407:G:A	8.03751e-07	-1.37919	-0.635655
107829118	chr3:107829118:G:A	1.40543e-06	-0.609372	-0.84666
107829144	chr3:107829144:C:T	1.5822e-06	-1.29245e-10	-1.33756
107829942	chr3:107829942:G:T	4.15058e-06	0.212957	-0.586083
107830087	chr3:107830087:C:T	6.36694e-05	-0.393192	2.75052
107830109	chr3:107830109:C:T	1.53195e-06	-1.29245e-10	-1.36983
107830265	chr3:107830265:A:G	3.76056e-06	-1.29245e-10	-0.471806
107830611	chr3:107830611:G:C	4.93484e-05	-0.261524	2.36406
107830615	chr3:107830615:A:G	5.22103e-06	0.169701	-0.313381
107830654	chr3:107830654:C:T	2.15758e-06	-1.02739	-3.67067e-10
107830762	chr3:107830762:C:T	2.07911e-06	-1.29245e-10	-1.06443
107830805	chr3:107830805:T:C	1.95755e-06	-1.29245e-10	-1.12468
107830852	chr3:107830852:A:G	2.16761e-06	-0.446069	-0.576682
107831057	chr3:107831057:AT:A	1.55301e-06	-1.29245e-10	-1.35618
107831285	chr3:107831285:C:A	1.21729e-06	-0.323329	-1.27642
107831530	chr3:107831530:A:G	4.84909e-06	-1.29245e-10	-0.217583
107831658	chr3:107831658:G:A	9.94068e-07	-0.711125	-1.0912
107831736	chr3:107831736:T:A	0.000122685	0.0630586	2.95018
107831959	chr3:107831959:A:G	1.57095e-06	-1.29245e-10	-1.34469
107831972	chr3:107831972:C:T	3.38282e-07	-1.5056	-1.37465
107832240	chr3:107832240:T:C	0.000235275	0.101182	3.5632
107832674	chr3:107832674:G:A	1.3387e-05	2.13873	-1.34081
107833887	chr3:107833887:T:G	5.07143e-06	-1.29245e-10	-0.172751
107833982	chr3:107833982:A:G	1.21186e-06	-1.60422	-3.67067e-10
107834478	chr3:107834478:GC:G	7.80676e-07	-0.682511	-1.36146
107834668	chr3:107834668:G:T	9.79135e-06	-0.428832	0.913957
107834697	chr3:107834697:A:G	1.64204e-06	-1.29245e-10	-1.30043
107834785	chr3:107834785:G:T	1.17462e-06	-1.63543	-3.67067e-10
107834971	chr3:107834971:G:A	1.65462e-06	-1.29245e-10	-1.2928
107835008	chr3:107835008:G:A	2.11048e-06	-0.781445	-0.268013
107835090	chr3:107835090:A:G	2.74573e-06	-1.29245e-10	-0.786327
107835270	chr3:107835270:G:A	9.90357e-06	-1.29245e-10	0.496521
107835273	chr3:107835273:A:C	1.70495e-06	-1.29245e-10	-1.26284
107835333	chr3:107835333:G:A	1.41307e-06	-1.45061	-3.67067e-10
107835606	chr3:107835606:G:A	9.88396e-06	1.26118	-0.766637
107836384	chr3:107836384:A:T	1.02239e-06	-1.53678	-0.237452
107836386	chr3:107836386:T:A	2.08384e-06	-1.29245e-10	-1.06216
107836548	chr3:107836548:A:C	1.77859e-06	-1.29245e-10	-1.22055
107836619	chr3:107836619:T:C	3.3219e-07	-1.59544	-1.30298
107836745	chr3:107836745:G:A	9.43579e-06	1.21017	-0.762035
107836747	chr3:107836747:TAC:T	9.60335e-06	1.23025	-0.764512
107836761	chr3:107836761:T:C	1.65534e-06	-1.29245e-10	-1.29237
107836772	chr3:107836772:T:G	1.53623e-06	-1.29245e-10	-1.36704
107837123	chr3:107837123:G:GT	1.77765e-06	-1.29245e-10	-1.22108
107837672	chr3:107837672:C:A	1.70193e-06	-1.29245e-10	-1.26461
107837810	chr3:107837810:G:A	8.63223e-07	-1.55763	-0.385831
107837960	chr3:107837960:A:G	3.26656e-07	-1.62527	-1.28995
107838136	chr3:107838136:G:A	1.52548e-06	-1.29245e-10	-1.37407
107838535	chr3:107838535:TC:T	1.20513e-05	2.02531	-1.33251
107838547	chr3:107838547:C:T	2.84744e-06	0.316895	-1.06685
107838554	chr3:107838554:C:T	1.66727e-06	-1.29245e-10	-1.28518
107839150	chr3:107839150:C:T	1.53866e-06	-1.29245e-10	-1.36546
107839346	chr3:107839346:C:T	1.52345e-06	-1.29245e-10	-1.3754
107839376	chr3:107839376:A:C	2.87767e-06	-1.29245e-10	-0.739393
107839415	chr3:107839415:A:C	1.72687e-06	-1.29245e-10	-1.25006
107839658	chr3:107839658:C:T	1.18629e-06	-1.56538	-0.0601703
107840248	chr3:107840248:T:C	1.56779e-06	-1.29245e-10	-1.34671
107840260	chr3:107840260:C:G	3.41233e-07	-1.63792	-1.23364
107840296	chr3:107840296:G:A	1.96327e-06	-1.29245e-10	-1.12176
107840655	chr3:107840655:A:C	9.40959e-06	1.19894	-0.753587
107840705	chr3:107840705:T:C	8.82236e-06	0.901184	-0.520268
107841810	chr3:107841810:T:C	2.1983e-06	-1.00869	-3.67067e-10
107842882	chr3:107842882:C:T	1.57721e-06	-1.29245e-10	-1.34072
107842894	chr3:107842894:AC:A	2.90935e-06	-1.29245e-10	-0.728446
107843136	chr3:107843136:C:T	1.31037e-05	-1.43186	2.20838
107843279	chr3:107843279:A:G	1.58536e-06	-1.29245e-10	-1.33556
107843433	chr3:107843433:A:G	3.19729e-07	-1.62541	-1.31125
107843642	chr3:107843642:C:T	3.29354e-07	-1.5316	-1.37539
107843936	chr3:107843936:A:T	1.2583e-05	-1.45403	2.19
107844030	chr3:107844030:T:G	3.34655e-07	-1.6176	-1.27343
107844192	chr3:107844192:A:G	1.64959e-06	-1.29245e-10	-1.29585
107844259	chr3:107844259:G:A	3.85471e-06	-1.29245e-10	-0.447077
107844382	chr3:107844382:A:G	2.20166e-06	-1.29245e-10	-1.00716
107844949	chr3:107844949:G:T	3.56029e-07	-1.45875	-1.37037
107845260	chr3:107845260:C:G	2.54122e-06	-1.29245e-10	-0.863729
107845612	chr3:107845612:T:C	9.59346e-05	1.09664	1.67065
107845689	chr3:107845689:G:C	1.65831e-06	-1.29245e-10	-1.29057
107846005	chr3:107846005:C:T	1.704e-06	-1.2634	-3.67067e-10
107846754	chr3:107846754:C:T	2.70602e-05	-1.29245e-10	1.50169
107846948	chr3:107846948:T:C	1.28349e-05	-1.29245e-10	0.755797
107847048	chr3:107847048:G:C	4.14654e-06	-1.5115	1.1374
107847299	chr3:107847299:A:T	1.26045e-06	-1.5649	-3.67067e-10
107847349	chr3:107847349:C:T	1.65339e-06	-1.29245e-10	-1.29354
107848059	chr3:107848059:G:A	1.91028e-06	-1.29245e-10	-1.14912
107848502	chr3:107848502:A:T	5.49002e-07	-1.30998	-1.08604
107848668	chr3:107848668:T:G	3.56986e-07	-1.57553	-1.2509
107848869	chr3:107848869:C:T	1.94842e-06	-1.12936	-3.67067e-10
107849006	chr3:107849006:A:G	1.10644e-05	-1.29245e-10	0.607361
107849156	chr3:107849156:G:A	2.46688e-06	-1.29245e-10	-0.893421
107849510	chr3:107849510:C:T	1.3719e-05	2.16484	-1.34243
107850935	chr3:107850935:A:G	1.78417e-06	-1.29245e-10	-1.21742
107851026	chr3:107851026:T:C	5.91379e-07	-1.07205	-1.24962
107851040	chr3:107851040:C:A	9.56846e-06	-0.0444363	0.506534
107851481	chr3:107851481:C:A	5.62024e-07	-1.03775	-1.33483
107851695	chr3:107851695:G:A	1.57314e-06	-1.29245e-10	-1.3433
107851870	chr3:107851870:A:T	2.19212e-06	-1.29245e-10	-1.01151
107851895	chr3:107851895:G:T	3.74606e-07	-1.63799	-1.14027
107851906	chr3:107851906:C:T	3.92778e-07	-1.55034	-1.18054
107852054	chr3:107852054:A:G	1.18388e-06	-1.62757	-3.67067e-10
107852345	chr3:107852345:G:C	2.46764e-06	-1.29245e-10	-0.89311
107852532	chr3:107852532:C:T	3.01422e-05	-1.29245e-10	1.60955
107852550	chr3:107852550:G:A	1.80579e-06	-1.29245e-10	-1.20538
107853210	chr3:107853210:A:G	1.71227e-06	-1.29245e-10	-1.25855
107853673	chr3:107853673:T:C	3.72712e-07	-1.63602	-1.14731
107854347	chr3:107854347:G:A	1.20376e-06	-1.61092	-3.67067e-10
107855092	chr3:107855092:A:C	2.97933e-06	-0.749917	0.0452407
107856135	chr3:107856135:T:C	1.69137e-06	-1.29245e-10	-1.27083
107856296	chr3:107856296:G:A	3.60158e-07	-1.47464	-1.34294
107856631	chr3:107856631:T:C	1.30776e-05	-1.29245e-10	0.77453
107856972	chr3:107856972:T:C	1.80189e-06	-1.29245e-10	-1.20754
107857587	chr3:107857587:G:A	4.97427e-07	-1.50344	-0.991238
107857972	chr3:107857972:C:G	1.12445e-06	-1.11581	-0.563268
107858734	chr3:107858734:A:T	6.6183e-06	-1.41541	1.50887
107858763	chr3:107858763:G:C	8.40852e-07	-1.24859	-0.721123
107859057	chr3:107859057:G:A	6.48454e-07	-1.26282	-0.966718
107859441	chr3:107859441:C:T	2.19376e-06	0.205981	-1.21674
107860268	chr3:107860268:G:A	3.51043e-07	-1.50537	-1.33785
107860963	chr3:107860963:A:G	1.69997e-06	-1.29245e-10	-1.26576
107861527	chr3:107861527:G:A	7.53972e-06	-1.52078	1.74459
107862107	chr3:107862107:G:C	8.40918e-07	-1.26718	-0.702455
107862163	chr3:107862163:G:GT	1.61172e-06	-1.34734	0.0282696
107862201	chr3:107862201:G:A	3.52388e-07	-1.47676	-1.36263
107862207	chr3:107862207:A:G	2.70536e-06	-1.29245e-10	-0.801139
107862493	chr3:107862493:T:G	1.40003e-06	-1.35828	-0.101601
107862637	chr3:107862637:T:C	1.67717e-06	-1.29245e-10	-1.27927
107862770	chr3:107862770:A:G	1.66902e-06	-1.29245e-10	-1.28414
107862873	chr3:107862873:C:T	1.87718e-06	-1.29245e-10	-1.1666
107863648	chr3:107863648:G:A	2.28304e-06	-0.970868	-3.67067e-10
107864337	chr3:107864337:T:C	1.62703e-06	-1.29245e-10	-1.30962
107864345	chr3:107864345:C:T	1.61766e-06	-1.29245e-10	-1.3154
107864350	chr3:107864350:C:T	4.34479e-07	-1.38536	-1.24462
107864441	chr3:107864441:G:A	3.24144e-06	-0.232036	-0.388319
107864478	chr3:107864478:A:G	2.3659e-06	-1.29245e-10	-0.935216
107864893	chr3:107864893:A:G	5.45707e-07	-1.24615	-1.1559
107865562	chr3:107865562:A:C	1.60508e-06	-1.29245e-10	-1.3232
107866213	chr3:107866213:G:A	1.63893e-05	-1.29245e-10	1.00025
107866302	chr3:107866302:G:C	4.63829e-07	-1.60744	-0.957176
107866377	chr3:107866377:C:T	1.68324e-06	-1.29245e-10	-1.27565
107866453	chr3:107866453:A:G	1.64171e-06	-1.58439	0.28375
107866566	chr3:107866566:TA:T	3.42955e-07	-1.53274	-1.33379
107866927	chr3:107866927:C:G	1.58104e-06	-1.29245e-10	-1.33829
107866936	chr3:107866936:CT:C	2.12551e-06	-1.29245e-10	-1.04236
107867209	chr3:107867209:C:T	8.66562e-06	-1.29245e-10	0.362989
107867577	chr3:107867577:C:T	3.30711e-07	-1.61785	-1.28504
107868666	chr3:107868666:A:G	5.10363e-07	-1.51282	-0.956188
107869114	chr3:107869114:A:G	1.64824e-05	-1.29245e-10	1.00592
107869521	chr3:107869521:C:T	5.18231e-07	-1.22561	-1.2281
107869658	chr3:107869658:T:A	4.31987e-07	-1.50551	-1.13022
107870145	chr3:107870145:T:C	5.09616e-07	-1.24484	-1.22564
107870161	chr3:107870161:T:TA	1.75214e-06	-1.29245e-10	-1.23553
107870211	chr3:107870211:A:G	2.72666e-06	-1.29245e-10	-0.793297
107870704	chr3:107870704:G:T	2.64198e-06	-0.326798	-0.498047
107870907	chr3:107870907:T:A	3.68338e-07	-1.58368	-1.21145
107871511	chr3:107871511:C:T	3.68657e-06	0.247838	-0.739514
107871850	chr3:107871850:G:C	3.27968e-07	-1.54529	-1.36593
107872002	chr3:107872002:G:C	3.13034e-07	-1.58266	-1.37515
107872168	chr3:107872168:T:C	3.10173e-07	-1.59178	-1.37522
107872316	chr3:107872316:C:A	1.80882e-06	-1.29245e-10	-1.2037
107872699	chr3:107872699:G:A	3.16089e-07	-1.57333	-1.37478
107872827	chr3:107872827:G:A	3.74252e-07	-1.52358	-1.25562
107872968	chr3:107872968:C:G	7.50819e-07	-0.709488	-1.37348
107873187	chr3:107873187:G:A	4.64161e-07	-1.26314	-1.30075
107873338	chr3:107873338:G:A	3.75129e-07	-1.53375	-1.24311
107873432	chr3:107873432:G:C	5.96091e-05	-1.29245e-10	2.29143
107874456	chr3:107874456:G:A	1.17288e-06	-1.63691	-3.67067e-10
107874529	chr3:107874529:T:C	1.53206e-06	-1.36976	-3.67067e-10
107875533	chr3:107875533:C:A	1.58626e-06	-1.29245e-10	-1.33499
107875583	chr3:107875583:A:G	3.14413e-06	0.426859	-1.07769
107876039	chr3:107876039:T:C	2.29974e-06	-0.099622	-0.863954
107876067	chr3:107876067:A:G	1.72221e-06	-1.25276	-3.67067e-10
107876464	chr3:107876464:G:A	8.64197e-07	-1.18924	-0.753089
107877012	chr3:107877012:A:G	2.79312e-06	-1.29245e-10	-0.769213
107877398	chr3:107877398:G:A	2.19154e-06	-1.01177	-3.67067e-10
107877834	chr3:107877834:T:G	2.76035e-06	-1.29245e-10	-0.781017
107877925	chr3:107877925:CAGTT:C	2.33759e-06	0.119452	-1.0667
107878151	chr3:107878151:G:A	2.34094e-06	-1.15352	0.207697
107878185	chr3:107878185:G:A	3.50095e-06	-1.29245e-10	-0.54334
107878209	chr3:107878209:C:T	1.82425e-06	-1.29245e-10	-1.1952
107878216	chr3:107878216:C:G	3.47365e-06	-1.29245e-10	-0.551168
107878294	chr3:107878294:A:C	9.67994e-07	-0.525444	-1.30346
107878642	chr3:107878642:T:C	2.27025e-06	-1.29245e-10	-0.976486
107878786	chr3:107878786:C:T	1.3794e-06	-1.37996	-0.0947644
107878846	chr3:107878846:T:C	4.75021e-05	0.0904548	1.97395
107879005	chr3:107879005:T:C	1.51648e-06	-0.263794	-1.11619
107879227	chr3:107879227:C:T	5.40231e-06	-1.29245e-10	-0.109547
107879228	chr3:107879228:G:A	1.74328e-06	-1.2406	-3.67067e-10
107879288	chr3:107879288:A:G	2.03523e-06	-1.29245e-10	-1.08577
107879466	chr3:107879466:G:T	5.15025e-05	-1.29245e-10	2.14526
107879474	chr3:107879474:T:C	3.18096e-07	-1.56955	-1.37222
107879924	chr3:107879924:G:A	1.57492e-06	-1.29245e-10	-1.34217
107879964	chr3:107879964:G:A	1.88079e-06	-1.16468	-3.67067e-10
107880109	chr3:107880109:A:G	3.20676e-07	-1.62901	-1.30469
107880212	chr3:107880212:A:G	1.56852e-06	-1.29245e-10	-1.34624
107880350	chr3:107880350:C:G	1.73698e-06	-1.29245e-10	-1.24422
107880403	chr3:107880403:A:T	1.52453e-06	-1.29245e-10	-1.37469
107880540	chr3:107880540:T:G	1.61489e-06	-1.29245e-10	-1.31711
107880593	chr3:107880593:T:C	1.52898e-06	-1.29245e-10	-1.37177
107880650	chr3:107880650:C:A	2.46764e-06	-1.29245e-10	-0.893111
107880844	chr3:107880844:A:G	1.60146e-06	-1.29245e-10	-1.32546
107881106	chr3:107881106:A:G	1.04609e-05	-1.6143	2.16557
107881219	chr3:107881219:G:A	1.59302e-06	-1.29245e-10	-1.33074
107881250	chr3:107881250:C:T	2.08579e-06	-1.29245e-10	-1.06123
107881369	chr3:107881369:A:G	1.6601e-06	-1.29245e-10	-1.28949
107881468	chr3:107881468:TG:T	1.5999e-06	-1.29245e-10	-1.32643
107881592	chr3:107881592:T:C	2.39201e-06	-1.61853	0.694289
107881792	chr3:107881792:C:T	1.58155e-06	-1.29245e-10	-1.33797
107881948	chr3:107881948:T:C	1.65984e-06	-1.29245e-10	-1.28965
107882277	chr3:107882277:G:A	1.65886e-06	-1.29245e-10	-1.29024
107882508	chr3:107882508:A:G	1.58175e-06	-1.29245e-10	-1.33784
107882772	chr3:107882772:C:T	1.58571e-06	-1.29245e-10	-1.33534
107882885	chr3:107882885:T:C	1.65494e-06	-1.29245e-10	-1.29261
107882993	chr3:107882993:G:A	1.73885e-06	-1.29245e-10	-1.24315
107883043	chr3:107883043:G:A	1.72591e-06	-0.0185878	-1.23203
107883257	chr3:107883257:C:T	4.76116e-06	-0.235883	-3.67067e-10
107883272	chr3:107883272:G:A	1.73353e-06	-1.29245e-10	-1.24621
107883282	chr3:107883282:T:C	4.16858e-07	-1.34902	-1.32236
107883370	chr3:107883370:A:G	3.57229e-07	-1.60231	-1.22344
107883841	chr3:107883841:A:G	6.6977e-06	-1.29245e-10	0.10539
107883999	chr3:107883999:A:G	7.39719e-06	-1.29245e-10	0.204727
107884048	chr3:107884048:TA:T	3.3059e-07	-1.59096	-1.31229
107884054	chr3:107884054:G:A	1.53295e-06	-1.29245e-10	-1.36918
107884252	chr3:107884252:T:A	1.91577e-06	-1.29245e-10	-1.14625
107884501	chr3:107884501:C:G	5.89868e-07	-1.62455	-0.699676
107884567	chr3:107884567:G:C	1.8849e-06	-1.29245e-10	-1.1625
107884915	chr3:107884915:C:T	1.4393e-06	-1.4794	0.0471803
107884983	chr3:107884983:G:A	3.59638e-07	-1.60626	-1.21277
107885062	chr3:107885062:G:A	2.01935e-06	-1.29245e-10	-1.0936
107885243	chr3:107885243:A:G	1.89948e-06	-1.63233	0.477529
107885430	chr3:107885430:C:T	8.44718e-07	-1.36827	-0.596859
107885553	chr3:107885553:T:C	4.43808e-06	-1.29245e-10	-0.306151
107885632	chr3:107885632:G:A	2.70733e-06	-1.29245e-10	-0.800413
107885697	chr3:107885697:G:C	1.61318e-06	-1.29245e-10	-1.31817
107885779	chr3:107885779:T:C	1.53053e-06	-1.29245e-10	-1.37076
107886129	chr3:107886129:T:A	3.80244e-06	-1.56785	1.10712
107887659	chr3:107887659:G:C	1.96988e-06	-1.29245e-10	-1.1184
107887704	chr3:107887704:C:T	2.07875e-06	-1.0646	-3.67067e-10
107887855	chr3:107887855:T:C	1.61962e-06	-1.29245e-10	-1.31418
107888106	chr3:107888106:T:C	1.87307e-06	-1.29245e-10	-1.16879
107888156	chr3:107888156:G:A	1.14897e-05	-1.29245e-10	0.645078
107888267	chr3:107888267:T:C	1.83907e-06	-1.29245e-10	-1.18711
107888916	chr3:107888916:C:T	2.09065e-06	-1.29245e-10	-1.0589
107890171	chr3:107890171:C:G	1.68557e-06	-1.27427	-3.67067e-10
107890634	chr3:107890634:G:A	2.97987e-07	-1.63175	-1.37533
107890738	chr3:107890738:T:C	3.3671e-06	-1.29245e-10	-0.582322
107891143	chr3:107891143:C:T	4.91564e-07	-1.50973	-0.996805
107891455	chr3:107891455:A:C	7.23034e-06	0.181912	-3.67067e-10
107891628	chr3:107891628:G:A	1.93807e-06	-1.29245e-10	-1.13468
107891789	chr3:107891789:A:G	2.24284e-06	-1.29245e-10	-0.988632
107891904	chr3:107891904:C:T	1.56499e-06	-1.29245e-10	-1.3485
107891977	chr3:107891977:T:C	1.79265e-06	-1.21268	-3.67067e-10
107891978	chr3:107891978:T:C	4.66533e-06	-1.29245e-10	-0.256215
107892201	chr3:107892201:A:G	1.65013e-06	-1.29245e-10	-1.29552
107892266	chr3:107892266:T:C	6.24915e-06	-1.6022	1.63827
107892295	chr3:107892295:G:A	2.54394e-06	-1.29245e-10	-0.862659
107892417	chr3:107892417:A:C	2.1795e-06	-1.29245e-10	-1.01728
107892600	chr3:107892600:C:G	2.17026e-06	-1.29245e-10	-1.02153
107892751	chr3:107892751:G:A	2.20615e-06	-1.29245e-10	-1.00512
107893094	chr3:107893094:C:T	4.73144e-07	-1.5439	-1.00083
107893103	chr3:107893103:G:T	1.18044e-06	-1.63049	-3.67067e-10
107893495	chr3:107893495:C:T	1.7082e-06	-1.29245e-10	-1.26093
107893650	chr3:107893650:C:T	1.53607e-06	-1.29245e-10	-1.36715
107893920	chr3:107893920:G:A	2.02646e-06	-1.29245e-10	-1.09008
107894155	chr3:107894155:A:G	1.66645e-06	-1.29245e-10	-1.28568
107894495	chr3:107894495:T:C	1.52888e-06	-1.29245e-10	-1.37184
107894512	chr3:107894512:G:T	8.23471e-06	0.311985	-3.67067e-10
107894968	chr3:107894968:G:A	2.02438e-06	-1.29245e-10	-1.09111
107895076	chr3:107895076:T:C	2.98654e-07	-1.62987	-1.37498
107895095	chr3:107895095:C:T	1.21264e-06	-1.60357	-3.67067e-10
107895296	chr3:107895296:C:G	2.01067e-05	-1.29245e-10	1.20468
107895495	chr3:107895495:G:A	1.74124e-06	-1.29245e-10	-1.24178
107895737	chr3:107895737:G:A	3.00402e-06	0.439729	-1.13615
107896064	chr3:107896064:T:C	4.63596e-07	-1.52233	-1.04278
107896257	chr3:107896257:A:G	2.13507e-06	-1.29245e-10	-1.03787
107897087	chr3:107897087:G:A	2.74047e-06	-1.29245e-10	-0.788246
107897530	chr3:107897530:C:T	1.67019e-06	-1.29245e-10	-1.28343
107898200	chr3:107898200:G:T	1.6241e-06	-1.29245e-10	-1.31142
107898299	chr3:107898299:G:A	1.26009e-06	-1.56519	-3.67067e-10
107898382	chr3:107898382:A:G	7.75748e-07	-1.63844	-0.411865
107898420	chr3:107898420:A:G	2.23789e-06	-1.29245e-10	-0.990841
107898617	chr3:107898617:C:T	1.59678e-06	-1.29245e-10	-1.32839
107898684	chr3:107898684:C:T	1.68752e-06	-1.27312	-3.67067e-10
107898816	chr3:107898816:T:C	5.24716e-07	-1.51407	-0.927199
107899319	chr3:107899319:G:A	2.06568e-06	-1.29245e-10	-1.07091
107899667	chr3:107899667:T:C	5.26189e-07	-1.53198	-0.906489
107899923	chr3:107899923:G:C	1.53815e-06	-1.29245e-10	-1.36579
107899975	chr3:107899975:T:C	2.152e-06	-1.29245e-10	-1.02998
107900067	chr3:107900067:C:A	2.32221e-06	-1.59218	0.638325
107900179	chr3:107900179:A:G	2.19431e-06	-1.29245e-10	-1.01051
107900491	chr3:107900491:C:T	1.57769e-06	-1.29245e-10	-1.34041
107900538	chr3:107900538:A:G	2.56882e-06	-1.60932	0.756389
107900856	chr3:107900856:C:T	2.03886e-06	-1.29245e-10	-1.08398
107901142	chr3:107901142:AG:A	1.53106e-06	-1.29245e-10	-1.37041
107901273	chr3:107901273:A:G	1.33371e-06	-1.50841	-3.67067e-10
107901535	chr3:107901535:C:T	1.52459e-06	-1.29245e-10	-1.37465
107901672	chr3:107901672:A:G	2.19534e-06	-1.29245e-10	-1.01004
107901812	chr3:107901812:T:C	6.77655e-06	0.0638337	0.0532604
107902049	chr3:107902049:G:A	5.45283e-07	-1.49503	-0.907794
107902131	chr3:107902131:A:G	2.19641e-06	-1.29245e-10	-1.00955
107903001	chr3:107903001:T:C	2.39993e-06	-1.29245e-10	-0.920933
107903212	chr3:107903212:C:T	8.46955e-07	-1.60706	-0.355425
107903368	chr3:107903368:C:T	2.03218e-06	-1.29245e-10	-1.08727
107903370	chr3:107903370:C:T	3.16004e-06	-1.29245e-10	-0.64579
107903435	chr3:107903435:G:A	1.87021e-06	-1.17033	-3.67067e-10
107903971	chr3:107903971:C:T	5.09362e-06	-1.29245e-10	-0.168384
107904087	chr3:107904087:T:C	1.53286e-06	-1.29245e-10	-1.36924
107904194	chr3:107904194:T:C	2.01428e-06	-1.29245e-10	-1.09611
107904210	chr3:107904210:C:T	5.55513e-07	-1.59048	-0.793754
107904540	chr3:107904540:T:A	2.17355e-06	-1.29245e-10	-1.02001
107905238	chr3:107905238:T:C	1.19299e-06	-1.61991	-3.67067e-10
107905286	chr3:107905286:A:G	1.95719e-06	-1.29245e-10	-1.12486
107905287	chr3:107905287:C:T	2.34248e-06	-1.29245e-10	-0.945164
107905613	chr3:107905613:T:C	2.14173e-06	-1.29245e-10	-1.03476
107905868	chr3:107905868:A:C	2.3526e-06	-1.29245e-10	-0.940851
107906360	chr3:107906360:A:G	1.04592e-06	-1.6386	-0.112876
107906703	chr3:107906703:A:G	1.02277e-05	-1.29245e-10	0.528729
107906853	chr3:107906853:G:A	2.1839e-06	-1.29245e-10	-1.01526
107906918	chr3:107906918:C:A	1.52365e-06	-1.29245e-10	-1.37527
107907316	chr3:107907316:A:G	2.9133e-06	-1.29245e-10	-0.727087
107907930	chr3:107907930:A:C	5.92775e-07	-1.56381	-0.755503
107907961	chr3:107907961:A:G	3.78132e-07	-1.57694	-1.19195
107908453	chr3:107908453:C:T	2.15156e-06	-1.03018	-3.67067e-10
107908685	chr3:107908685:C:T	5.0498e-07	-1.54299	-0.936618
107908722	chr3:107908722:C:T	3.08041e-07	-1.61453	-1.35936
107908797	chr3:107908797:C:T	6.14104e-07	-1.56668	-0.717283
107908817	chr3:107908817:G:T	1.81517e-06	-1.29245e-10	-1.20019
107909329	chr3:107909329:A:G	7.23475e-06	0.527503	-0.344981
107909657	chr3:107909657:G:A	2.04776e-06	-1.58767	0.50804
107910447	chr3:107910447:C:T	1.11304e-05	-1.29245e-10	0.613309
107910522	chr3:107910522:GGTTTAAATT:G	1.5576e-06	-1.29245e-10	-1.35323
107910580	chr3:107910580:C:T	4.73634e-07	-1.63832	-0.905372
107910702	chr3:107910702:A:C	4.8393e-07	-1.63789	-0.884298
107911128	chr3:107911128:C:G	7.22155e-07	-1.61293	-0.508964
107911135	chr3:107911135:G:C	4.99713e-07	-1.63858	-0.851514
107911331	chr3:107911331:T:C	4.35503e-07	-1.59707	-1.03056
107911463	chr3:107911463:T:G	6.99499e-07	-1.60713	-0.546634
107911573	chr3:107911573:C:T	7.20728e-07	-1.61005	-0.51382
107912566	chr3:107912566:A:G	2.09445e-06	-1.29245e-10	-1.05708
107912772	chr3:107912772:G:A	1.6374e-06	-1.29245e-10	-1.30326
107912958	chr3:107912958:A:G	2.06865e-06	-1.29245e-10	-1.06948
107913609	chr3:107913609:A:G	2.43995e-06	-1.29245e-10	-0.904396
107913778	chr3:107913778:G:T	1.83518e-06	-1.29245e-10	-1.18923
107913944	chr3:107913944:T:C	2.80914e-06	-1.29245e-10	-0.763496
107914187	chr3:107914187:T:C	2.55953e-06	-1.29245e-10	-0.856552
107914308	chr3:107914308:G:C	2.44686e-06	-1.29245e-10	-0.90157
107914414	chr3:107914414:A:G	2.7692e-06	-1.29245e-10	-0.777814
107914510	chr3:107914510:AAAT:A	1.53573e-06	-1.29245e-10	-1.36737
107914630	chr3:107914630:C:T	1.80028e-06	-0.719149	-0.489285
107914950	chr3:107914950:G:A	7.28751e-07	-1.39503	-0.717766
107915181	chr3:107915181:C:T	1.52634e-06	-1.29245e-10	-1.3735
107915452	chr3:107915452:T:C	1.68231e-06	-1.29245e-10	-1.2762
107915456	chr3:107915456:A:T	2.26775e-06	-1.29245e-10	-0.977585
107915706	chr3:107915706:TG:T	1.75062e-06	-1.29245e-10	-1.2364
107915821	chr3:107915821:A:G	4.55147e-06	-1.29245e-10	-0.280923
107915872	chr3:107915872:G:A	2.61216e-06	-1.29245e-10	-0.836198
107915912	chr3:107915912:C:T	1.35608e-06	-1.49178	-3.67067e-10
107916109	chr3:107916109:C:T	7.31949e-07	-1.38549	-0.722931
107916215	chr3:107916215:A:G	1.22715e-06	-1.59168	-3.67067e-10
107916769	chr3:107916769:A:G	5.59332e-06	-1.29245e-10	-0.0747999
107916803	chr3:107916803:G:C	5.63449e-07	-1.46281	-0.907238
107917399	chr3:107917399:A:G	5.38828e-06	-1.29245e-10	-0.112147
107917457	chr3:107917457:GA:G	5.64021e-06	-1.29245e-10	-0.0664517
107917549	chr3:107917549:G:A	1.53597e-06	-1.29245e-10	-1.36721
107917703	chr3:107917703:C:T	2.28555e-06	-1.29245e-10	-0.969769
107918163	chr3:107918163:A:G	1.6623e-06	-1.28817	-3.67067e-10
107918552	chr3:107918552:A:T	1.91415e-06	-1.29245e-10	-1.1471
107918578	chr3:107918578:C:G	2.25322e-06	-0.784829	-0.199184
107918615	chr3:107918615:A:G	1.29862e-06	-1.53507	-3.67067e-10
107918653	chr3:107918653:T:C	5.8778e-06	-0.793222	0.76803
107919558	chr3:107919558:C:T	4.36763e-07	-1.26085	-1.36388
107919721	chr3:107919721:TC:T	6.47167e-07	-1.4084	-0.823129
107919965	chr3:107919965:C:G	1.71024e-06	-1.29245e-10	-1.25974
107920284	chr3:107920284:G:A	1.52609e-06	-1.29245e-10	-1.37367
107920772	chr3:107920772:A:C	2.78464e-06	-1.29245e-10	-0.772255
107921056	chr3:107921056:T:G	1.76558e-05	-1.29245e-10	1.07469
107921176	chr3:107921176:T:A	5.48263e-06	-1.29245e-10	-0.0947885
107921210	chr3:107921210:T:A	2.10209e-06	-1.29245e-10	-1.05344
107921553	chr3:107921553:C:T	2.49551e-06	-1.29245e-10	-0.881882
107921568	chr3:107921568:C:T	1.94884e-06	-1.29245e-10	-1.12914
107921686	chr3:107921686:G:A	6.40508e-07	-1.30082	-0.941044
107921689	chr3:107921689:T:C	1.80675e-06	-1.29245e-10	-1.20484
107922300	chr3:107922300:A:G	1.53133e-06	-1.29245e-10	-1.37024
107922377	chr3:107922377:A:G	3.18427e-06	-0.713531	0.0753796
107922677	chr3:107922677:C:T	2.93059e-06	-1.29245e-10	-0.721171
107922688	chr3:107922688:A:C	1.79553e-06	-1.29245e-10	-1.21107
107923082	chr3:107923082:G:C	3.07425e-06	-1.29245e-10	-0.673314
107923242	chr3:107923242:T:C	2.43008e-06	-1.29245e-10	-0.908449
107923612	chr3:107923612:C:T	1.70508e-06	-1.29245e-10	-1.26276
107923747	chr3:107923747:T:A	1.61373e-06	-1.31782	-3.67067e-10
107924023	chr3:107924023:G:A	7.263e-07	-1.17916	-0.937007
107924057	chr3:107924057:T:C	2.61948e-06	-1.29245e-10	-0.833397
107924094	chr3:107924094:CT:C	1.7029e-05	-1.29245e-10	1.03855
107924158	chr3:107924158:T:C	1.64955e-06	-1.29245e-10	-1.29587
107924172	chr3:107924172:T:C	5.69556e-06	-1.29245e-10	-0.0566863
107924953	chr3:107924953:C:T	4.66913e-06	1.10587	-1.36127
107925163	chr3:107925163:G:T	2.06672e-06	-1.29245e-10	-1.07041
107925164	chr3:107925164:G:A	2.11902e-06	-1.29245e-10	-1.04542
107925311	chr3:107925311:G:C	3.39776e-06	-1.29245e-10	-0.573258
107925570	chr3:107925570:A:T	4.32329e-06	1.02808	-1.36044
107926269	chr3:107926269:G:A	3.96956e-07	-1.34991	-1.37039
107926346	chr3:107926346:A:C	1.36338e-06	-0.145473	-1.34094
107926453	chr3:107926453:T:A	1.52768e-06	-1.29245e-10	-1.37262
107926927	chr3:107926927:C:T	1.53906e-06	-1.56152	0.196321
107926980	chr3:107926980:A:G	1.40791e-06	-0.110143	-1.34412
107927152	chr3:107927152:T:C	3.98369e-07	-1.35296	-1.36379
107927463	chr3:107927463:T:C	2.38823e-06	0.29214	-1.21796
107927881	chr3:107927881:G:A	5.55955e-07	-1.24114	-1.1423
107927960	chr3:107927960:G:T	1.07298e-06	-0.690737	-1.0352
107928022	chr3:107928022:G:A	2.49886e-06	-1.4796	0.59906
107928048	chr3:107928048:T:C	6.561e-07	-1.00335	-1.21447
107929077	chr3:107929077:G:A	1.6873e-06	-1.27324	-3.67067e-10
107929622	chr3:107929622:T:C	1.54213e-06	-1.29245e-10	-1.36321
107929822	chr3:107929822:T:A	1.5423e-06	-1.29245e-10	-1.3631
107930120	chr3:107930120:C:T	1.89918e-06	-1.5535	0.398548
107930310	chr3:107930310:C:A	1.54221e-06	-1.29245e-10	-1.36316
107930611	chr3:107930611:TCTAA:T	7.48843e-05	-1.29245e-10	2.51957
107930630	chr3:107930630:A:G	1.73747e-06	-0.443128	-0.800815
107930646	chr3:107930646:C:T	1.69203e-06	-0.44692	-0.823528
107930752	chr3:107930752:C:T	6.39089e-07	-1.02812	-1.21597
107930876	chr3:107930876:A:G	3.20893e-06	0.701952	-1.33239
107931282	chr3:107931282:C:T	1.53109e-06	-1.29245e-10	-1.3704
107931986	chr3:107931986:G:T	2.65484e-06	0.538032	-1.35802
107931991	chr3:107931991:G:C	2.29703e-05	-1.29245e-10	1.33783
107932366	chr3:107932366:G:A	4.83929e-07	-1.57474	-0.947448
107933137	chr3:107933137:T:A	1.52809e-06	-1.29245e-10	-1.37235
107933502	chr3:107933502:A:C	2.44104e-06	-1.62637	0.722418
107933737	chr3:107933737:A:C	1.98202e-05	0.66907	0.52126
107933788	chr3:107933788:G:A	4.677e-06	0.838483	-1.0922
107934058	chr3:107934058:T:G	1.54787e-06	-1.29245e-10	-1.35949
107934231	chr3:107934231:T:A	1.55611e-06	-1.29245e-10	-1.35419
107934254	chr3:107934254:T:C	7.96482e-07	-0.87757	-1.14635
107934414	chr3:107934414:C:T	2.67677e-06	-1.29245e-10	-0.811762
107934992	chr3:107934992:G:A	1.23615e-06	-1.58437	-3.67067e-10
107935165	chr3:107935165:A:T	3.50303e-07	-1.63857	-1.20676
107935197	chr3:107935197:A:G	2.89288e-06	-1.29245e-10	-0.73412
107935254	chr3:107935254:A:G	2.17163e-05	0.710175	0.571515
107935709	chr3:107935709:G:A	2.58394e-05	0.891367	0.564159
107935748	chr3:107935748:T:C	1.54264e-06	-1.29245e-10	-1.36288
107935814	chr3:107935814:G:A	7.87406e-07	-0.766387	-1.269
107936092	chr3:107936092:C:T	5.0481e-06	-1.29245e-10	-0.177362
107936699	chr3:107936699:A:G	6.09715e-06	-1.49643	1.50788
107937059	chr3:107937059:A:T	9.5678e-05	-1.54104	4.30566
107937098	chr3:107937098:C:A	1.17235e-06	-1.63737	-3.67067e-10
107938244	chr3:107938244:TGAAA:T	2.0333e-06	-1.29245e-10	-1.08671
107938304	chr3:107938304:G:C	1.89669e-06	-1.29245e-10	-1.15626
107938918	chr3:107938918:T:C	0.000227857	-1.29245e-10	3.63234
107939038	chr3:107939038:G:T	2.96095e-06	-1.29245e-10	-0.710865
107939230	chr3:107939230:C:A	2.41143e-06	-0.474573	-0.441579
107939819	chr3:107939819:C:T	1.52361e-06	-1.29245e-10	-1.37529
107939835	chr3:107939835:T:C	1.52668e-06	-1.29245e-10	-1.37328
107939952	chr3:107939952:C:T	1.89273e-06	-1.29245e-10	-1.15835
107939983	chr3:107939983:T:C	1.54757e-06	-1.29245e-10	-1.35969
107940084	chr3:107940084:T:C	1.80269e-06	-1.29245e-10	-1.20709
107940121	chr3:107940121:A:G	1.51309e-06	-1.38222	-3.67067e-10
107940358	chr3:107940358:C:T	1.56338e-06	-1.29245e-10	-1.34952
107940372	chr3:107940372:C:T	1.74864e-05	-1.29245e-10	1.06505
107940423	chr3:107940423:C:T	1.70907e-06	-1.29245e-10	-1.26042
107941020	chr3:107941020:C:G	1.5855e-06	-1.29245e-10	-1.33547
107941324	chr3:107941324:A:G	1.22145e-06	-1.59634	-3.67067e-10
107941920	chr3:107941920:T:C	1.54397e-06	-1.29245e-10	-1.36202
107942437	chr3:107942437:A:G	9.79191e-06	-0.195252	0.680436
107942490	chr3:107942490:G:A	1.59687e-06	-1.29245e-10	-1.32833
107942527	chr3:107942527:TATG:T	7.54013e-07	-0.848267	-1.23045
107942534	chr3:107942534:CAAATAAGA:C	7.45814e-07	-0.856904	-1.23275
107942884	chr3:107942884:G:A	0.0011164	-1.29245e-10	5.22149
107943004	chr3:107943004:G:A	2.70683e-06	-0.800596	-3.67067e-10
107943203	chr3:107943203:G:A	7.40826e-07	-0.861841	-1.23452
107943770	chr3:107943770:T:C	0.000151106	-1.29245e-10	3.2216
107943887	chr3:107943887:A:G	1.22148e-06	-1.02799	-0.568328
107944354	chr3:107944354:A:G	1.06024e-06	-1.04339	-0.69449
107944409	chr3:107944409:C:T	2.25095e-06	-1.29245e-10	-0.985021
107944571	chr3:107944571:T:A	3.75895e-06	-1.29245e-10	-0.472234
107945432	chr3:107945432:G:A	1.66397e-06	-1.28717	-3.67067e-10
107945484	chr3:107945484:A:G	1.08403e-06	-1.06284	-0.652848
107945825	chr3:107945825:A:AT	2.37649e-06	-1.52876	0.598012
107946393	chr3:107946393:T:C	2.09006e-06	-1.44112	0.381934
107946598	chr3:107946598:C:T	2.19597e-06	-1.29245e-10	-1.00975
107946644	chr3:107946644:C:T	1.91604e-06	-1.53878	0.392669
107946787	chr3:107946787:T:C	2.29726e-06	-1.5284	0.563744
107946872	chr3:107946872:T:G	3.74315e-05	1.4384	0.387742
107947585	chr3:107947585:A:C	2.17201e-06	-1.29245e-10	-1.02072
107947802	chr3:107947802:CAG:C	3.93846e-05	1.46302	0.413981
107948029	chr3:107948029:A:G	0.0012445	-1.29245e-10	5.33012
107948148	chr3:107948148:G:A	2.03323e-05	1.21584	-3.67067e-10
107948164	chr3:107948164:A:G	0.00117678	-1.29245e-10	5.27416
107948524	chr3:107948524:C:T	2.17742e-06	-1.29245e-10	-1.01824
107948645	chr3:107948645:G:T	8.34859e-06	-1.29245e-10	0.325719
107948680	chr3:107948680:CAAT:C	7.20653e-07	-0.899491	-1.22448
107948944	chr3:107948944:G:C	1.22438e-06	-1.59394	-3.67067e-10
107949104	chr3:107949104:G:A	6.98364e-07	-0.91694	-1.23845
107949601	chr3:107949601:C:T	7.6252e-06	-1.29245e-10	0.235085
107950188	chr3:107950188:C:T	6.59805e-07	-0.920685	-1.2915
107950446	chr3:107950446:A:G	2.2876e-06	-1.29245e-10	-0.96887
107951020	chr3:107951020:C:G	2.23238e-06	-1.29245e-10	-0.993304
107951319	chr3:107951319:G:A	1.6541e-06	-1.63688	0.343764
107951773	chr3:107951773:A:T	1.25078e-06	-0.950217	-0.622391
107951952	chr3:107951952:GTTATTC:G	1.3153e-06	-1.5795	0.0571904
107952031	chr3:107952031:G:A	5.5644e-07	-1.11391	-1.26866
107952084	chr3:107952084:G:T	1.5291e-06	-1.29245e-10	-1.37169
107952262	chr3:107952262:A:G	4.20145e-06	-0.360944	-3.67067e-10
107952307	chr3:107952307:G:A	1.64056e-06	-1.58709	0.285752
107952402	chr3:107952402:G:A	1.89047e-05	-1.29245e-10	1.14304
107952751	chr3:107952751:C:T	4.30136e-07	-1.55578	-1.08425
107952965	chr3:107952965:G:A	5.4301e-05	1.72436	0.47381
107953046	chr3:107953046:A:T	0.000862895	-1.29245e-10	4.96392
107953098	chr3:107953098:G:A	1.98274e-06	0.0616231	-1.17352
107953701	chr3:107953701:G:T	1.64639e-06	-1.29245e-10	-1.29779
107954671	chr3:107954671:C:G	8.92541e-05	-1.29245e-10	2.69511
107954711	chr3:107954711:A:G	6.89745e-07	-0.794288	-1.37352
107954728	chr3:107954728:T:C	1.57928e-06	-1.29245e-10	-1.33941
107955281	chr3:107955281:T:C	0.000698766	-1.29245e-10	4.75294
107955404	chr3:107955404:C:A	1.3672e-06	-1.48361	-3.67067e-10
107955864	chr3:107955864:T:C	3.53937e-06	-1.29245e-10	-0.532426
107956087	chr3:107956087:T:A	3.53937e-06	-1.29245e-10	-0.532426
107956102	chr3:107956102:G:A	1.52352e-06	-1.29245e-10	-1.37535
107956157	chr3:107956157:A:G	2.69521e-05	-1.29245e-10	1.49769
107956538	chr3:107956538:G:A	9.99379e-06	-1.29245e-10	0.50559
107956613	chr3:107956613:G:A	1.60526e-06	0.0401509	-1.36324
107956643	chr3:107956643:A:G	0.000674706	-1.29245e-10	4.7179
107956879	chr3:107956879:A:AT	1.52824e-06	-1.29245e-10	-1.37226
107957015	chr3:107957015:G:A	1.18975e-06	-1.62263	-3.67067e-10
107957100	chr3:107957100:C:T	1.58484e-06	-1.29245e-10	-1.33589
107957227	chr3:107957227:A:G	3.76403e-06	-0.363287	-0.107596
107957569	chr3:107957569:A:G	1.52493e-06	-1.29245e-10	-1.37442
107957687	chr3:107957687:G:A	2.07655e-06	-1.29245e-10	-1.06567
107957823	chr3:107957823:T:C	2.93191e-05	-1.29245e-10	1.58186
107958066	chr3:107958066:G:A	1.54183e-06	-1.29245e-10	-1.3634
107958954	chr3:107958954:A:G	1.1913e-06	-1.62133	-3.67067e-10
107958982	chr3:107958982:C:T	0.000555649	-1.29245e-10	4.52376
107959169	chr3:107959169:A:G	1.52587e-06	-1.29245e-10	-1.37381
107959257	chr3:107959257:A:T	3.35752e-05	1.20207	0.515343
107959457	chr3:107959457:C:G	1.55187e-06	-1.29245e-10	-1.35691
107959654	chr3:107959654:T:C	4.32777e-06	-0.383285	0.0519641
107959740	chr3:107959740:C:T	3.59554e-06	-0.891621	0.374941
107959767	chr3:107959767:T:C	5.49496e-06	1.20227	-1.29482
107959919	chr3:107959919:C:A	2.42037e-06	-1.29245e-10	-0.912453
107960054	chr3:107960054:A:C	1.53236e-06	-1.29245e-10	-1.36956
107960433	chr3:107960433:A:G	0.000747855	-1.29245e-10	4.82084
107960477	chr3:107960477:A:C	2.83798e-05	1.18432	0.364982
107960785	chr3:107960785:G:A	1.52481e-06	-1.29245e-10	-1.37451
107960888	chr3:107960888:T:G	1.6043e-06	-1.29245e-10	-1.32369
107961338	chr3:107961338:T:C	3.24311e-05	1.32025	0.362491
107961446	chr3:107961446:C:A	0.000403147	-1.29245e-10	4.20293
107961726	chr3:107961726:G:A	1.39365e-06	-1.21287	-0.251579
107962061	chr3:107962061:A:G	3.65762e-06	-0.298247	-0.201313
107962144	chr3:107962144:A:G	4.86084e-06	-1.29245e-10	-0.215162
107962160	chr3:107962160:T:C	5.84961e-06	1.29853	-1.32853
107962653	chr3:107962653:C:T	6.25345e-07	-0.890426	-1.3754
107962726	chr3:107962726:T:C	4.74959e-06	-1.29245e-10	-0.238316
107963421	chr3:107963421:C:T	2.70655e-06	-1.29245e-10	-0.800698
107963431	chr3:107963431:A:G	1.52748e-06	-1.29245e-10	-1.37275
107963578	chr3:107963578:A:G	3.37354e-05	1.1671	0.555075
107963999	chr3:107963999:C:T	1.18402e-06	-1.62746	-3.67067e-10
107964117	chr3:107964117:G:A	3.3831e-06	-0.857406	0.279824
107964575	chr3:107964575:A:G	4.45084e-06	-0.380063	0.0767829
107964668	chr3:107964668:G:A	6.5102e-07	-1.05806	-1.16753
107965345	chr3:107965345:C:T	3.38878e-06	-0.883837	0.307934
107965538	chr3:107965538:G:A	0.000384115	-1.29245e-10	4.15457
107965622	chr3:107965622:G:A	4.77076e-05	-1.11068	3.17939
107965649	chr3:107965649:T:C	0.000529005	-1.29245e-10	4.47462
107965707	chr3:107965707:C:T	2.12987e-06	-1.29245e-10	-1.04031
107965820	chr3:107965820:T:C	5.39765e-07	-1.03992	-1.37307
107966014	chr3:107966014:C:A	1.2089e-06	-1.60666	-3.67067e-10
107966984	chr3:107966984:A:T	3.5778e-06	0.0272054	-0.548832
107967513	chr3:107967513:A:G	6.598e-07	-1.63869	-0.573506
107967594	chr3:107967594:G:C	4.62177e-07	-1.46981	-1.09837
107967876	chr3:107967876:G:A	1.70454e-06	-1.29245e-10	-1.26308
107967990	chr3:107967990:C:T	1.42672e-05	-1.29245e-10	0.861589
107968391	chr3:107968391:G:T	2.74679e-06	-0.785942	-3.67067e-10
107968443	chr3:107968443:A:G	9.74758e-07	-1.46735	-0.354591
107968559	chr3:107968559:T:G	4.52728e-07	-1.21451	-1.37433
107968732	chr3:107968732:G:A	5.56081e-07	-1.20592	-1.17729
107969071	chr3:107969071:A:G	6.1431e-06	-1.29245e-10	0.018956
107969120	chr3:107969120:C:T	1.54126e-06	-1.29245e-10	-1.36377
107969192	chr3:107969192:A:G	6.13804e-05	2.32072	-3.67067e-10
107969562	chr3:107969562:G:T	2.50755e-06	-1.29245e-10	-0.877067
107969793	chr3:107969793:A:G	5.1809e-06	-1.29245e-10	-0.151395
107969823	chr3:107969823:G:A	6.52957e-06	0.783461	-0.703494
107969871	chr3:107969871:T:C	1.02838e-06	-0.442743	-1.32565
107970419	chr3:107970419:A:T	2.08596e-06	-1.29245e-10	-1.06114
107970697	chr3:107970697:C:A	1.77821e-06	-1.63866	0.417897
107970908	chr3:107970908:C:T	1.08456e-06	-0.463738	-1.25147
107971219	chr3:107971219:C:T	3.44532e-06	-1.29245e-10	-0.559358
107971433	chr3:107971433:T:C	8.38433e-06	1.70377	-1.37378
107971669	chr3:107971669:C:T	6.22617e-06	-1.29245e-10	0.0323872
107971920	chr3:107971920:G:GAGTA	4.22748e-07	-1.50835	-1.149
107972115	chr3:107972115:G:A	1.1806e-06	-1.63035	-3.67067e-10
107972131	chr3:107972131:C:A	1.52731e-06	-1.29245e-10	-1.37287
107972183	chr3:107972183:C:T	2.64759e-06	-1.29245e-10	-0.822722
107972259	chr3:107972259:G:A	3.0616e-05	-1.29245e-10	1.62515
107972303	chr3:107972303:G:A	2.78619e-06	-1.29245e-10	-0.771698
107972573	chr3:107972573:C:A	1.54492e-06	-1.29245e-10	-1.3614
107972647	chr3:107972647:C:T	1.5321e-06	-1.29245e-10	-1.36973
107972676	chr3:107972676:AAT:A	5.38871e-07	-1.06201	-1.35264
107972712	chr3:107972712:T:C	2.04644e-06	-1.29245e-10	-1.08027
107972850	chr3:107972850:A:G	6.026e-07	-1.02271	-1.28016
107973080	chr3:107973080:G:T	1.95726e-06	-1.29245e-10	-1.12483
107973140	chr3:107973140:A:G	1.52494e-06	-1.29245e-10	-1.37442
107973231	chr3:107973231:G:A	1.42842e-06	-0.836507	-0.603296
107973353	chr3:107973353:C:T	2.52698e-06	-0.869348	-3.67067e-10
107973620	chr3:107973620:A:G	3.85494e-06	-0.357306	-0.0897127
107973754	chr3:107973754:TC:T	1.39926e-06	-0.822781	-0.63765
107973850	chr3:107973850:G:A	3.06647e-07	-1.61962	-1.35881
107974168	chr3:107974168:C:G	3.49802e-06	-0.441889	-0.102287
107974289	chr3:107974289:A:G	3.51205e-06	-0.450404	-0.0897708
107974898	chr3:107974898:T:A	2.12447e-06	-1.29245e-10	-1.04285
107974959	chr3:107974959:G:C	2.04311e-06	-1.29245e-10	-1.0819
107975358	chr3:107975358:T:G	2.29599e-06	-1.29245e-10	-0.965209
107975476	chr3:107975476:T:C	1.57963e-06	-1.29245e-10	-1.33918
107975987	chr3:107975987:A:G	9.2747e-06	0.796528	-0.365612
107976090	chr3:107976090:A:G	1.52371e-06	-1.29245e-10	-1.37523
107976098	chr3:107976098:G:A	1.00342e-05	0.727747	-0.218122
107976102	chr3:107976102:A:G	1.52376e-06	-1.29245e-10	-1.37519
107976241	chr3:107976241:C:T	1.6647e-06	-1.28673	-3.67067e-10
107976278	chr3:107976278:G:A	2.10632e-06	-1.29245e-10	-1.05143
107976287	chr3:107976287:C:A	2.76816e-05	-1.29245e-10	1.5244
107976339	chr3:107976339:T:C	1.80951e-06	-1.29245e-10	-1.20332
107976348	chr3:107976348:T:C	4.17216e-05	-1.29245e-10	1.93465
107976483	chr3:107976483:A:G	2.99345e-06	-1.29245e-10	-0.699947
107976640	chr3:107976640:G:A	1.501e-06	-1.39024	-3.67067e-10
107976656	chr3:107976656:G:T	1.17643e-06	-0.858234	-0.775653
107976693	chr3:107976693:T:C	1.84068e-05	-1.29245e-10	1.11635
107976917	chr3:107976917:C:T	1.56439e-06	-1.29245e-10	-1.34888
107977440	chr3:107977440:G:A	1.24143e-06	-1.58011	-3.67067e-10
107978018	chr3:107978018:A:G	1.81385e-06	-1.29245e-10	-1.20092
107978043	chr3:107978043:C:A	6.4487e-05	-1.29245e-10	2.37009
107978095	chr3:107978095:A:G	1.81596e-06	-1.29245e-10	-1.19976
107978120	chr3:107978120:C:T	1.20734e-06	-1.60795	-3.67067e-10
107978273	chr3:107978273:T:G	3.29515e-06	-1.29245e-10	-0.603923
107978309	chr3:107978309:C:T	1.12384e-06	-0.854162	-0.825464
107978350	chr3:107978350:T:C	1.67825e-06	-1.29245e-10	-1.27862
107978586	chr3:107978586:T:C	3.19851e-06	-1.29245e-10	-0.633689
107978684	chr3:107978684:T:C	2.24843e-06	-1.5223	0.536164
107978710	chr3:107978710:A:C	1.71738e-06	-1.29245e-10	-1.25557
107978819	chr3:107978819:A:G	0.000253293	0.837453	2.90072
107978960	chr3:107978960:A:G	1.53053e-06	-1.29245e-10	-1.37076
107979039	chr3:107979039:G:A	1.67358e-06	-1.29245e-10	-1.28141
107979100	chr3:107979100:C:T	3.4682e-06	-1.29245e-10	-0.552737
107979283	chr3:107979283:C:T	1.89852e-06	-1.29245e-10	-1.1553
107979641	chr3:107979641:G:A	6.48231e-05	-1.29245e-10	2.37529
107979791	chr3:107979791:G:A	1.98677e-06	-0.0615175	-1.04835
107979829	chr3:107979829:C:T	1.65502e-06	-1.29245e-10	-1.29256
107979956	chr3:107979956:T:A	1.87036e-06	-1.29245e-10	-1.17024
107980096	chr3:107980096:A:G	1.13028e-05	-0.450797	1.07947
107980128	chr3:107980128:T:C	1.73754e-06	-1.29245e-10	-1.2439
107980512	chr3:107980512:A:G	2.89136e-06	-1.29245e-10	-0.734647
107980513	chr3:107980513:C:T	1.91108e-05	0.607211	0.54667
107980520	chr3:107980520:C:T	1.64087e-06	-1.29245e-10	-1.30115
107980709	chr3:107980709:A:G	3.31763e-06	-1.29245e-10	-0.597124
107980740	chr3:107980740:G:A	1.73261e-06	-1.29245e-10	-1.24674
107980942	chr3:107980942:T:C	1.53668e-06	-1.29245e-10	-1.36675
107981091	chr3:107981091:A:G	1.19914e-06	-1.61477	-3.67067e-10
107982105	chr3:107982105:A:C	1.12184e-05	-0.733065	1.35425
107982479	chr3:107982479:A:G	3.28714e-06	-1.29245e-10	-0.606356
107982495	chr3:107982495:C:T	1.19877e-05	-0.433944	1.12146
107982658	chr3:107982658:T:G	1.1373e-05	-0.454811	1.08968
107982675	chr3:107982675:T:A	1.7743e-06	-1.29245e-10	-1.22297
107982969	chr3:107982969:G:A	1.22587e-06	-1.59273	-3.67067e-10
107983315	chr3:107983315:G:A	0.000119538	0.511928	2.47533
107983337	chr3:107983337:A:G	8.57485e-06	-1.63812	1.99058
107983351	chr3:107983351:T:A	1.76271e-06	-1.29245e-10	-1.22952
107983412	chr3:107983412:G:A	2.07073e-06	-0.341175	-0.727299
107983429	chr3:107983429:A:T	1.2472e-05	-1.29245e-10	0.727112
107983580	chr3:107983580:G:T	1.45735e-06	-1.41975	-3.67067e-10
107983659	chr3:107983659:G:A	7.67958e-06	-0.65526	0.897451
107983771	chr3:107983771:A:G	1.61826e-06	-1.29245e-10	-1.31502
107983803	chr3:107983803:G:A	1.54878e-05	-1.29245e-10	0.94368
107983850	chr3:107983850:C:A	7.92502e-06	-0.720243	0.993895
107983856	chr3:107983856:T:C	7.11509e-06	-0.762051	0.927895
107984054	chr3:107984054:G:A	7.5657e-06	-0.75981	0.98706
107984070	chr3:107984070:T:C	7.30172e-06	-0.79603	0.987766
107984354	chr3:107984354:T:TA	2.30401e-06	-1.29245e-10	-0.961721
107984440	chr3:107984440:G:A	7.5456e-06	-0.735927	0.960517
107984809	chr3:107984809:C:T	7.52474e-06	-0.786769	1.00859
107985185	chr3:107985185:GTATATATGTA:G	1.17267e-06	-1.63709	-3.67067e-10
107985413	chr3:107985413:A:G	3.29787e-06	-1.29245e-10	-0.603096
107985517	chr3:107985517:C:G	7.41104e-06	-0.741292	0.947888
107985550	chr3:107985550:C:T	2.61323e-05	-1.29245e-10	1.4668
107985636	chr3:107985636:G:C	2.49487e-06	-1.29245e-10	-0.882139
107985705	chr3:107985705:C:T	1.52737e-05	-1.29245e-10	0.929756
107985840	chr3:107985840:G:A	1.78921e-06	-1.29245e-10	-1.2146
107985855	chr3:107985855:G:T	6.58198e-06	-0.849086	0.937047
107985911	chr3:107985911:A:G	1.59348e-06	-1.29245e-10	-1.33045
107985948	chr3:107985948:C:T	2.99994e-06	-1.29245e-10	-0.697781
107986176	chr3:107986176:C:A	1.14329e-05	-1.29245e-10	0.640121
107986202	chr3:107986202:A:G	2.23722e-06	-1.29245e-10	-0.99114
107986263	chr3:107986263:T:C	1.26715e-05	-0.429214	1.1722
107986457	chr3:107986457:C:T	1.22917e-05	1.65713	-0.944574
107986484	chr3:107986484:T:C	1.54532e-06	-1.29245e-10	-1.36114
107986519	chr3:107986519:G:A	1.19748e-06	-1.61615	-3.67067e-10
107986740	chr3:107986740:T:C	5.51706e-06	-1.29245e-10	-0.0885294
107986873	chr3:107986873:T:C	3.41612e-06	-1.29245e-10	-0.567868
107986883	chr3:107986883:A:G	1.19228e-06	-1.6205	-3.67067e-10
107986901	chr3:107986901:T:A	1.41509e-05	-0.389266	1.24267
107986984	chr3:107986984:A:G	1.47395e-05	-0.401248	1.2954
107987596	chr3:107987596:ATTTGGGAC:A	1.10858e-05	-0.579442	1.18874
107987755	chr3:107987755:A:C	1.74993e-06	-1.29245e-10	-1.2368
107988145	chr3:107988145:A:G	8.01251e-05	-1.29245e-10	2.58722
107988242	chr3:107988242:A:T	1.33814e-06	-0.522123	-0.982972
107988416	chr3:107988416:C:T	1.7655e-06	-1.29245e-10	-1.22794
107988522	chr3:107988522:C:G	1.61766e-06	-1.29245e-10	-1.31539
107988564	chr3:107988564:G:A	7.28617e-06	-0.422385	0.61199
107988565	chr3:107988565:A:G	1.79609e-06	-1.29245e-10	-1.21076
107988611	chr3:107988611:T:C	0.00282816	0.666871	5.48414
107988861	chr3:107988861:G:A	1.72524e-06	-1.29245e-10	-1.25101
107988906	chr3:107988906:T:G	0.000401167	1.55133	2.64667
107989009	chr3:107989009:GAGA:G	1.52592e-06	-1.37378	-3.67067e-10
107989035	chr3:107989035:T:G	1.70288e-06	-1.29245e-10	-1.26405
107989058	chr3:107989058:A:G	3.06127e-06	-1.29245e-10	-0.677543
107989300	chr3:107989300:A:G	5.31866e-05	-1.29245e-10	2.17743
107989307	chr3:107989307:G:A	1.66486e-06	-1.29245e-10	-1.28663
107989439	chr3:107989439:TAAAC:T	1.91018e-06	-1.14917	-3.67067e-10
107989786	chr3:107989786:C:T	1.62904e-06	-1.29245e-10	-1.30838
107990050	chr3:107990050:CA:C	1.70394e-06	-1.29245e-10	-1.26343
107990109	chr3:107990109:T:C	3.76232e-07	-1.48841	-1.28551
107990185	chr3:107990185:T:G	2.47631e-06	-1.29245e-10	-0.889603
107990428	chr3:107990428:G:A	7.89514e-06	-1.29245e-10	0.269874
107990566	chr3:107990566:C:T	2.18238e-06	-1.29245e-10	-1.01596
107990996	chr3:107990996:G:A	1.70546e-06	-1.29245e-10	-1.26254
107991010	chr3:107991010:T:A	8.93041e-07	-1.42418	-0.485312
107991122	chr3:107991122:C:T	1.55181e-06	-1.29245e-10	-1.35695
107991393	chr3:107991393:G:A	1.55411e-06	-1.29245e-10	-1.35547
107991721	chr3:107991721:A:G	1.62126e-06	-1.29245e-10	-1.31317
107991844	chr3:107991844:C:T	1.59895e-06	-1.29245e-10	-1.32703
107991942	chr3:107991942:A:T	1.84982e-06	-1.18128	-3.67067e-10
107991990	chr3:107991990:T:C	1.52352e-06	-1.29245e-10	-1.37535
107992505	chr3:107992505:A:T	1.53221e-06	-1.29245e-10	-1.36966
107992637	chr3:107992637:G:A	1.53545e-06	-1.29245e-10	-1.36755
107992679	chr3:107992679:C:T	2.27366e-06	-1.29245e-10	-0.974984
107992680	chr3:107992680:G:A	2.29695e-06	-1.29245e-10	-0.964791
107993433	chr3:107993433:A:G	2.31568e-06	-1.29245e-10	-0.956672
107993515	chr3:107993515:G:T	1.9482e-06	-1.29245e-10	-1.12947
107995097	chr3:107995097:T:C	2.90424e-06	-1.29245e-10	-0.730203
107995228	chr3:107995228:G:A	8.7235e-07	-1.60214	-0.330796
107996090	chr3:107996090:T:C	1.48304e-06	-0.164481	-1.2378
107996192	chr3:107996192:G:A	1.79857e-06	-1.29245e-10	-1.20938
107996490	chr3:107996490:A:T	1.56946e-06	-1.29245e-10	-1.34564
107997342	chr3:107997342:C:T	2.52558e-06	-1.29245e-10	-0.869902
107997439	chr3:107997439:A:G	1.63401e-06	-1.29245e-10	-1.30534
107997509	chr3:107997509:C:T	1.88284e-06	-1.29245e-10	-1.16359
107997696	chr3:107997696:T:C	1.52667e-06	-1.29245e-10	-1.37329
107998062	chr3:107998062:T:G	1.52572e-06	-1.29245e-10	-1.37391
107998145	chr3:107998145:T:C	1.53192e-06	-1.29245e-10	-1.36985
107998256	chr3:107998256:C:T	1.28033e-06	-0.193127	-1.35613
107998315	chr3:107998315:C:T	1.6778e-06	-1.29245e-10	-1.27889
107998964	chr3:107998964:T:C	4.81679e-06	-1.29245e-10	-0.224266
107999702	chr3:107999702:C:T	1.89738e-06	-1.1559	-3.67067e-10
107999721	chr3:107999721:C:T	1.7576e-06	-1.29245e-10	-1.23242
107999867	chr3:107999867:G:A	2.99484e-06	-1.29245e-10	-0.699484
107999920	chr3:107999920:C:T	2.36307e-06	-1.29245e-10	-0.93641
107999929	chr3:107999929:G:A	5.22836e-06	-1.29245e-10	-0.142276
108000043	chr3:108000043:A:G	5.02405e-07	-1.13272	-1.352
108000074	chr3:108000074:A:T	1.84588e-06	-1.29245e-10	-1.18342
108000076	chr3:108000076:AT:A	2.0043e-06	-1.29245e-10	-1.10108
108000397	chr3:108000397:T:C	1.54449e-06	-1.29245e-10	-1.36168
108000500	chr3:108000500:C:T	1.55839e-06	-1.29245e-10	-1.35272
108000671	chr3:108000671:G:C	4.768e-07	-1.16854	-1.36849
108000696	chr3:108000696:A:C	4.29657e-07	-1.30896	-1.33218
108000827	chr3:108000827:G:C	1.73034e-06	-1.29245e-10	-1.24806
108000914	chr3:108000914:C:T	1.17671e-06	-1.63365	-3.67067e-10
108001114	chr3:108001114:G:A	1.81675e-06	-1.29245e-10	-1.19933
108001291	chr3:108001291:G:A	2.03225e-06	-1.08723	-3.67067e-10
108002016	chr3:108002016:T:C	6.22097e-07	-1.63152	-0.639513
108002041	chr3:108002041:A:G	3.48224e-06	-1.54955	1.00085
108002094	chr3:108002094:A:G	8.11164e-07	-1.29735	-0.708304
108002096	chr3:108002096:C:G	1.64077e-06	-1.29245e-10	-1.30121
108002138	chr3:108002138:G:A	1.71817e-06	-1.29245e-10	-1.25512
108002332	chr3:108002332:CA:C	2.37116e-06	-1.29245e-10	-0.932995
108002366	chr3:108002366:A:G	6.05796e-07	-1.50804	-0.789541
108003055	chr3:108003055:A:G	2.98029e-07	-1.63826	-1.36868
108003093	chr3:108003093:T:C	1.88182e-06	-1.29245e-10	-1.16413
108003103	chr3:108003103:G:A	2.10524e-06	-1.29245e-10	-1.05195
108003167	chr3:108003167:A:G	1.24231e-06	-1.28281	-0.296588
108003902	chr3:108003902:T:A	8.64491e-07	-1.627	-0.314993
108004389	chr3:108004389:G:A	1.37825e-06	-1.47556	-3.67067e-10
108004581	chr3:108004581:C:G	1.53808e-06	-1.29245e-10	-1.36584
108004621	chr3:108004621:T:C	1.56601e-06	-0.967688	-0.380155
108004895	chr3:108004895:T:G	4.59057e-05	2.20337	-0.173152
108005828	chr3:108005828:A:G	1.52405e-06	-1.29245e-10	-1.37501
108005898	chr3:108005898:A:AT	3.70862e-06	-1.29245e-10	-0.485714
108005903	chr3:108005903:T:A	1.98836e-06	-1.29245e-10	-1.10906
108006401	chr3:108006401:G:C	1.81271e-06	0.0246058	-1.22616
108006620	chr3:108006620:T:G	1.59008e-06	-1.29245e-10	-1.33259
108006654	chr3:108006654:A:G	2.75904e-05	2.1575	-0.63641
108006672	chr3:108006672:C:T	4.70454e-06	-1.29245e-10	-0.247846
108006750	chr3:108006750:GC:G	2.44306e-06	-1.29245e-10	-0.903123
108006775	chr3:108006775:G:GA	4.71023e-07	-1.58162	-0.967606
108006812	chr3:108006812:T:C	5.19192e-06	-1.58873	1.43946
108006945	chr3:108006945:T:C	1.52518e-06	-1.29245e-10	-1.37426
108006984	chr3:108006984:T:C	1.38751e-05	1.37908	-0.545357
108007347	chr3:108007347:A:C	4.46185e-07	-1.57527	-1.02813
108007358	chr3:108007358:T:G	1.70331e-06	-1.29245e-10	-1.2638
108007468	chr3:108007468:A:G	8.92948e-06	1.39406	-1.00107
108008010	chr3:108008010:C:T	1.5236e-06	-1.29245e-10	-1.3753
108008555	chr3:108008555:A:T	1.41053e-06	-1.45241	-3.67067e-10
108008572	chr3:108008572:T:A	4.93947e-06	-1.29245e-10	-0.199116
108008840	chr3:108008840:T:A	1.22421e-06	-1.59408	-3.67067e-10
108008888	chr3:108008888:TC:T	4.06282e-06	-1.29245e-10	-0.394496
108008943	chr3:108008943:A:G	4.04489e-07	-1.3273	-1.3742
108008971	chr3:108008971:G:A	1.54284e-06	-1.29245e-10	-1.36275
108009022	chr3:108009022:G:A	1.53983e-06	-1.29245e-10	-1.3647
108009420	chr3:108009420:G:A	4.94665e-06	-1.29245e-10	-0.197663
108009673	chr3:108009673:C:G	1.55084e-06	-1.29245e-10	-1.35758
108009820	chr3:108009820:G:C	2.43308e-06	-1.29245e-10	-0.907215
108009822	chr3:108009822:T:G	1.19384e-06	-1.6192	-3.67067e-10
108010139	chr3:108010139:A:T	4.76253e-07	-1.16773	-1.37045
108010181	chr3:108010181:G:A	2.50144e-06	-1.29245e-10	-0.879509
108010700	chr3:108010700:T:C	2.14112e-05	2.39091	-1.12337
108010753	chr3:108010753:C:G	1.52364e-06	-1.29245e-10	-1.37527
108011074	chr3:108011074:C:T	5.09046e-06	-1.29245e-10	-0.169005
108011173	chr3:108011173:G:A	3.90231e-07	-1.62436	-1.11303
108012224	chr3:108012224:A:T	2.70612e-06	-1.29245e-10	-0.800858
108012479	chr3:108012479:C:G	5.8744e-06	-1.29245e-10	-0.0257705
108012533	chr3:108012533:C:T	1.5235e-06	-1.29245e-10	-1.37536
108012699	chr3:108012699:C:T	2.97298e-06	-0.70681	-3.67067e-10
108012715	chr3:108012715:C:T	1.65758e-06	-1.29245e-10	-1.29102
108012895	chr3:108012895:T:G	7.38475e-06	0.203043	-3.67067e-10
108013047	chr3:108013047:T:G	1.37512e-05	0.824753	-3.67067e-10
108013077	chr3:108013077:T:C	4.15284e-07	-1.44658	-1.22859
108013093	chr3:108013093:A:G	1.64592e-06	-1.29245e-10	-1.29808
108013287	chr3:108013287:A:G	1.53416e-06	-1.29245e-10	-1.36839
108013348	chr3:108013348:A:AG	5.59427e-05	-1.29245e-10	2.22795
108013498	chr3:108013498:A:T	1.80933e-06	-1.29245e-10	-1.20342
108013796	chr3:108013796:T:C	3.17567e-06	-1.62216	0.98131
108013892	chr3:108013892:C:T	4.65207e-07	-1.18898	-1.37267
108013904	chr3:108013904:C:T	4.71297e-07	-1.18592	-1.36272
108013955	chr3:108013955:T:C	1.82491e-06	-1.29245e-10	-1.19484
108014130	chr3:108014130:G:A	2.52663e-06	-0.77695	-0.0925392
108014353	chr3:108014353:G:A	3.07676e-07	-1.61896	-1.35612
108014771	chr3:108014771:C:T	1.80222e-06	-1.20735	-3.67067e-10
108015391	chr3:108015391:C:A	2.99521e-06	-1.29245e-10	-0.69936
108015838	chr3:108015838:A:G	4.46832e-06	-0.714695	0.415334
108016169	chr3:108016169:C:T	4.40147e-07	-1.30386	-1.31316
108016173	chr3:108016173:G:A	1.52766e-06	-1.29245e-10	-1.37264
108016259	chr3:108016259:T:C	7.76236e-06	1.44959	-1.19668
108016615	chr3:108016615:C:T	3.52638e-06	-1.29245e-10	-0.536103
108017061	chr3:108017061:G:A	2.98196e-07	-1.63679	-1.36959
108017587	chr3:108017587:T:C	3.04308e-05	1.65978	-0.0407
108017758	chr3:108017758:G:A	2.9808e-06	0.589813	-1.294
108018139	chr3:108018139:A:T	1.62665e-06	-1.29245e-10	-1.30985
108018304	chr3:108018304:T:C	3.27631e-06	-0.625051	0.0153958
108018439	chr3:108018439:C:CT	1.22058e-06	-0.36087	-1.23618
108018539	chr3:108018539:C:T	1.20923e-05	1.81749	-1.1213
108018708	chr3:108018708:G:A	1.58968e-06	-1.29245e-10	-1.33284
108018775	chr3:108018775:A:G	3.63874e-06	-1.29245e-10	-0.504736
108019212	chr3:108019212:T:C	5.5792e-07	-1.33835	-1.04157
108020247	chr3:108020247:T:C	3.05232e-07	-1.63436	-1.3487
108020469	chr3:108020469:G:A	7.20235e-07	-1.6381	-0.486455
108020732	chr3:108020732:C:T	1.60938e-06	-1.29245e-10	-1.32052
108021197	chr3:108021197:C:T	2.9696e-07	-1.63707	-1.37346
108021277	chr3:108021277:G:A	3.30154e-06	-1.29245e-10	-0.601985
108021385	chr3:108021385:C:T	1.10425e-06	-1.2247	-0.472514
108021549	chr3:108021549:A:G	4.33427e-06	-1.29245e-10	-0.32982
108022072	chr3:108022072:TAGG:T	2.82651e-06	0.506848	-1.26418
108022096	chr3:108022096:C:G	1.86161e-06	-1.29245e-10	-1.17493
108022522	chr3:108022522:A:T	8.84922e-07	-1.33684	-0.581786
108022985	chr3:108022985:G:C	3.10165e-06	-0.664441	-3.67067e-10
108023033	chr3:108023033:T:C	4.48258e-07	-1.37325	-1.22551
108023085	chr3:108023085:T:C	4.35045e-07	-1.37876	-1.24992
108023350	chr3:108023350:G:C	8.79984e-07	-0.613093	-1.31113
108023484	chr3:108023484:T:A	4.86983e-07	-1.33866	-1.17724
108024224	chr3:108024224:C:T	1.58929e-06	-1.29245e-10	-1.33309
108024227	chr3:108024227:A:C	7.0501e-07	-1.30247	-0.843443
108024246	chr3:108024246:T:C	5.00082e-07	-1.31753	-1.17182
108024488	chr3:108024488:T:A	6.61492e-07	-1.35062	-0.859012
108024503	chr3:108024503:T:C	5.47627e-06	-1.29245e-10	-0.09595
108025176	chr3:108025176:C:T	2.12581e-06	0.279078	-1.3213
108025660	chr3:108025660:A:T	5.93059e-07	-1.45631	-0.862528
108026451	chr3:108026451:A:C	6.07256e-07	-1.09465	-1.20053
108026472	chr3:108026472:T:C	1.52346e-06	-1.29245e-10	-1.37539
108026533	chr3:108026533:G:A	1.67084e-06	-1.29245e-10	-1.28305
108026800	chr3:108026800:A:G	2.36094e-06	-0.35976	-0.577553
108027521	chr3:108027521:T:A	3.56542e-07	-1.47443	-1.35325
108027590	chr3:108027590:T:C	2.99448e-07	-1.63722	-1.36497
108027720	chr3:108027720:A:G	3.14287e-07	-1.63859	-1.31523
108027838	chr3:108027838:T:C	8.77911e-07	-1.32129	-0.60529
108027957	chr3:108027957:C:T	4.97967e-06	0.749169	-0.940178
108028490	chr3:108028490:C:T	1.61308e-06	-1.31823	-3.67067e-10
108028797	chr3:108028797:C:T	9.0169e-07	-0.562628	-1.33723
108028825	chr3:108028825:C:T	4.18957e-07	-1.39271	-1.27366
108029025	chr3:108029025:G:A	3.11819e-07	-1.63464	-1.32706
108029077	chr3:108029077:G:T	1.10751e-05	1.51364	-0.905313
108029293	chr3:108029293:A:G	4.13939e-07	-1.47891	-1.1995
108029982	chr3:108029982:G:T	1.58363e-06	-1.29245e-10	-1.33666
108030745	chr3:108030745:G:A	5.61453e-06	-1.29245e-10	-0.0710153
108030892	chr3:108030892:C:T	7.15028e-05	-1.29245e-10	2.47336
108031550	chr3:108031550:A:G	2.87535e-06	-1.29245e-10	-0.740199
108031632	chr3:108031632:C:T	2.81938e-06	-1.29245e-10	-0.759857
108032015	chr3:108032015:A:G	2.82143e-06	-1.29245e-10	-0.75913
108032460	chr3:108032460:C:T	6.94758e-07	-1.63576	-0.524804
108032487	chr3:108032487:G:A	2.82566e-06	-1.29245e-10	-0.757631
108032682	chr3:108032682:C:T	3.04148e-07	-1.63473	-1.35188
108032805	chr3:108032805:T:C	2.11218e-06	-1.29245e-10	-1.04866
108033739	chr3:108033739:G:C	2.08255e-06	-1.29245e-10	-1.06278
108033767	chr3:108033767:C:T	2.44229e-06	-1.29245e-10	-0.903439
108033772	chr3:108033772:T:C	4.36241e-06	-1.29245e-10	-0.32335
108034906	chr3:108034906:G:T	3.10207e-06	-1.29245e-10	-0.664304
108035275	chr3:108035275:C:T	1.58624e-06	-1.29245e-10	-1.33501
108035486	chr3:108035486:A:C	2.5668e-06	-1.29245e-10	-0.853714
108035504	chr3:108035504:C:T	2.95395e-06	-1.29245e-10	-0.713232
108036147	chr3:108036147:G:T	5.51941e-07	-1.34646	-1.04422
108036602	chr3:108036602:G:A	2.70473e-06	-1.29245e-10	-0.801372
108036869	chr3:108036869:C:G	2.39101e-05	1.37793	-3.67067e-10
108036886	chr3:108036886:G:A	2.16419e-06	-1.29245e-10	-1.02433
108037090	chr3:108037090:C:T	2.16557e-06	-1.29245e-10	-1.02369
108037098	chr3:108037098:C:T	3.02819e-06	-1.29245e-10	-0.688408
108037099	chr3:108037099:G:A	2.64645e-06	-1.29245e-10	-0.823155
108037766	chr3:108037766:A:G	1.7573e-06	-1.29245e-10	-1.23259
108038213	chr3:108038213:C:A	1.2933e-06	-0.197971	-1.34121
108038239	chr3:108038239:C:T	1.91136e-06	-1.29245e-10	-1.14856
108038505	chr3:108038505:G:A	6.56201e-07	-1.15144	-1.06622
108039115	chr3:108039115:ATTTCG:A	5.62834e-07	-1.25708	-1.11406
108039583	chr3:108039583:T:C	2.04769e-06	-1.29245e-10	-1.07966
108039644	chr3:108039644:C:T	1.52585e-06	-1.29245e-10	-1.37382
108039741	chr3:108039741:C:T	2.54778e-06	-1.29245e-10	-0.861152
108039809	chr3:108039809:A:C	1.62899e-06	-1.29245e-10	-1.30842
108040181	chr3:108040181:A:C	1.29094e-06	-1.541	-3.67067e-10
108040315	chr3:108040315:T:C	1.56513e-06	-1.29245e-10	-1.3484
108040331	chr3:108040331:C:T	1.18261e-06	-1.62865	-3.67067e-10
108040575	chr3:108040575:G:T	3.39984e-06	0.198925	-0.77157
108041738	chr3:108041738:T:C	1.61593e-06	-1.31646	-3.67067e-10
108041800	chr3:108041800:TC:T	1.64446e-06	-1.29245e-10	-1.29896
108042393	chr3:108042393:C:T	3.83043e-06	-1.29245e-10	-0.453396
108042853	chr3:108042853:C:T	1.91348e-06	-1.29245e-10	-1.14745
108043871	chr3:108043871:A:C	1.54371e-06	-1.29245e-10	-1.36219
108044189	chr3:108044189:G:A	4.02295e-06	-0.404358	-3.67067e-10
108044193	chr3:108044193:G:A	1.19971e-05	2.03771	-1.34942
108044260	chr3:108044260:T:C	1.60174e-06	-1.29245e-10	-1.32528
108044270	chr3:108044270:C:T	2.94937e-06	-1.29245e-10	-0.714782
108046545	chr3:108046545:G:A	1.17868e-06	-0.262681	-1.3693
108047514	chr3:108047514:A:T	1.82785e-06	-1.29245e-10	-1.19323
108047811	chr3:108047811:A:T	2.17407e-06	-1.29245e-10	-1.01977
108048546	chr3:108048546:G:A	2.22271e-06	-1.29245e-10	-0.997647
108048630	chr3:108048630:C:T	1.92484e-06	-1.29245e-10	-1.14153
108049422	chr3:108049422:A:C	4.96669e-07	-1.35556	-1.14065
108049426	chr3:108049426:T:C	1.38658e-06	-1.46953	-3.67067e-10
108049730	chr3:108049730:A:G	2.8506e-06	-1.29245e-10	-0.748844
108050383	chr3:108050383:C:T	6.94515e-07	-0.788512	-1.3724
108050472	chr3:108050472:A:C	3.3146e-07	-1.58473	-1.31589
108051071	chr3:108051071:A:G	4.68405e-06	-1.29245e-10	-0.252211
108051087	chr3:108051087:C:A	4.87798e-07	-1.31733	-1.1969
108051176	chr3:108051176:C:T	2.9493e-06	-1.38817	0.673368
108051810	chr3:108051810:T:C	1.53507e-06	-1.29245e-10	-1.3678
108052246	chr3:108052246:G:C	2.77968e-06	0.587592	-1.36163
108052438	chr3:108052438:C:G	1.5363e-06	-1.29245e-10	-1.367
108052731	chr3:108052731:G:A	4.6706e-07	-1.28586	-1.27181
108053876	chr3:108053876:C:T	2.53873e-06	-1.29245e-10	-0.864709
108053920	chr3:108053920:C:T	2.78083e-06	-1.29245e-10	-0.773623
108054146	chr3:108054146:G:A	5.05417e-07	-1.34181	-1.13693
108054148	chr3:108054148:T:A	6.87162e-07	-0.894343	-1.27722
108054793	chr3:108054793:T:A	6.00809e-06	0.694027	-0.697293
108054795	chr3:108054795:A:G	2.19412e-06	-1.01059	-3.67067e-10
108056319	chr3:108056319:G:A	5.15091e-07	-1.31434	-1.14545
108056320	chr3:108056320:C:T	7.38119e-07	-0.867619	-1.23241
108056508	chr3:108056508:C:T	4.18217e-06	-1.29245e-10	-0.365545
108057051	chr3:108057051:A:T	3.48661e-06	-1.29245e-10	-0.547443
108057664	chr3:108057664:C:T	1.83302e-06	-1.29245e-10	-1.19041
108057999	chr3:108057999:A:C	1.53091e-06	-1.29245e-10	-1.37051
108058204	chr3:108058204:C:A	3.3673e-07	-1.63871	-1.24614
108058435	chr3:108058435:G:A	2.60533e-06	-1.29245e-10	-0.838816
108058541	chr3:108058541:G:T	2.19734e-06	-1.29245e-10	-1.00913
108058557	chr3:108058557:C:T	2.58326e-06	-1.29245e-10	-0.847323
108058871	chr3:108058871:G:A	4.81353e-06	-1.29245e-10	-0.224943
108058886	chr3:108058886:T:C	1.23889e-06	-1.58216	-3.67067e-10
108058995	chr3:108058995:C:T	5.71978e-07	-1.3066	-1.04843
108059019	chr3:108059019:G:A	5.5809e-06	-1.29245e-10	-0.0770245
108059648	chr3:108059648:T:C	1.82084e-06	-1.19708	-3.67067e-10
108059796	chr3:108059796:A:G	4.38274e-06	-1.29245e-10	-0.318699
108059969	chr3:108059969:T:A	4.73422e-07	-1.3374	-1.20674
108060003	chr3:108060003:T:C	1.40002e-06	-1.45989	-3.67067e-10
108060190	chr3:108060190:T:G	1.57602e-06	-1.29245e-10	-1.34147
108060716	chr3:108060716:C:T	2.55069e-06	-1.29245e-10	-0.860009
108060905	chr3:108060905:T:A	1.5438e-06	-1.29245e-10	-1.36213
108061559	chr3:108061559:T:C	1.1412e-06	-0.782424	-0.88187
108061759	chr3:108061759:G:A	1.55546e-06	-1.29245e-10	-1.3546
108061774	chr3:108061774:G:A	5.17521e-07	-1.31314	-1.14194
108061891	chr3:108061891:T:C	3.39265e-07	-1.63857	-1.23878
108061903	chr3:108061903:A:G	2.49654e-06	-1.29245e-10	-0.881469
108062085	chr3:108062085:T:A	5.07203e-07	-1.30942	-1.1658
108062603	chr3:108062603:T:C	1.77935e-06	-1.29245e-10	-1.22013
108062847	chr3:108062847:G:A	3.37255e-07	-1.63873	-1.24456
108063005	chr3:108063005:T:A	1.72141e-06	-1.29245e-10	-1.25323
108064573	chr3:108064573:T:C	3.93015e-06	-1.29245e-10	-0.427697
108065063	chr3:108065063:A:G	2.72838e-06	-1.29245e-10	-0.792665
108065117	chr3:108065117:C:T	3.31942e-06	-1.29245e-10	-0.596582
108065433	chr3:108065433:T:C	1.76423e-06	-1.29245e-10	-1.22866
108065910	chr3:108065910:T:C	2.04263e-06	-1.29245e-10	-1.08214
108066027	chr3:108066027:T:C	2.11469e-06	-1.29245e-10	-1.04747
108066173	chr3:108066173:A:G	1.2144e-05	1.40838	-0.707913
108066250	chr3:108066250:T:C	1.99992e-06	-1.29245e-10	-1.10327
108066480	chr3:108066480:A:G	1.82771e-06	-1.29245e-10	-1.19331
108066497	chr3:108066497:G:A	1.13051e-06	-0.503227	-1.17048
108067239	chr3:108067239:T:A	1.54835e-06	-1.29245e-10	-1.35918
108067737	chr3:108067737:A:C	2.57377e-06	-0.851003	-3.67067e-10
108068161	chr3:108068161:A:T	1.83437e-06	-1.29245e-10	-1.18967
108068468	chr3:108068468:C:G	5.22076e-07	-1.29686	-1.14945
108068678	chr3:108068678:C:T	1.76478e-06	-1.29245e-10	-1.22835
108068840	chr3:108068840:G:C	1.74426e-06	-1.29245e-10	-1.24004
108069194	chr3:108069194:A:T	4.72091e-07	-1.3067	-1.24025
108069528	chr3:108069528:TTA:T	2.64675e-06	-1.29245e-10	-0.823041
108069679	chr3:108069679:AATG:A	1.76177e-06	-1.23006	-3.67067e-10
108069759	chr3:108069759:G:A	9.66163e-07	-0.4554	-1.3754
108070163	chr3:108070163:A:C	1.5311e-06	-1.29245e-10	-1.37039
108070618	chr3:108070618:A:G	2.78819e-06	-1.29245e-10	-0.770982
108070657	chr3:108070657:G:A	1.86383e-06	-1.29245e-10	-1.17374
108070943	chr3:108070943:T:A	4.30322e-07	-1.63631	-1.00328
108071001	chr3:108071001:C:T	1.5636e-06	-1.29245e-10	-1.34938
108071053	chr3:108071053:C:T	1.52354e-06	-1.29245e-10	-1.37534
108071291	chr3:108071291:C:T	5.05666e-06	-1.29245e-10	-0.175668
108071544	chr3:108071544:A:G	3.26432e-06	0.666843	-1.28017
108071642	chr3:108071642:T:C	1.92074e-06	-1.29245e-10	-1.14367
108071988	chr3:108071988:G:T	3.32009e-07	-1.63832	-1.26065
108072000	chr3:108072000:C:T	4.30556e-06	1.02665	-1.36311
108072172	chr3:108072172:G:A	2.73188e-06	-1.29245e-10	-0.791384
108072526	chr3:108072526:G:C	7.62046e-06	-1.29245e-10	0.234463
108072853	chr3:108072853:A:G	1.56272e-06	-1.29245e-10	-1.34994
108072966	chr3:108072966:T:C	3.79403e-06	-1.29245e-10	-0.462945
108073314	chr3:108073314:G:A	1.19749e-06	-1.61615	-3.67067e-10
108073693	chr3:108073693:G:A	2.40855e-06	0.44713	-1.36448
108073908	chr3:108073908:A:C	3.48435e-06	-1.29245e-10	-0.548091
108074254	chr3:108074254:T:C	4.47131e-06	-1.29245e-10	-0.298693
108074349	chr3:108074349:T:C	3.62044e-06	-1.29245e-10	-0.509777
108074407	chr3:108074407:G:A	1.54924e-06	-1.29245e-10	-1.35861
108074410	chr3:108074410:T:C	1.56348e-06	-1.29245e-10	-1.34946
108074862	chr3:108074862:A:G	9.61193e-07	-0.732602	-1.10335
108074887	chr3:108074887:C:T	1.85061e-06	-1.29245e-10	-1.18086
108075293	chr3:108075293:A:C	7.77959e-07	-0.825482	-1.22197
108075510	chr3:108075510:T:C	4.47859e-06	-1.29245e-10	-0.297066
108075517	chr3:108075517:T:C	1.28169e-06	-1.54819	-3.67067e-10
108075533	chr3:108075533:T:C	2.34013e-06	-1.29245e-10	-0.946168
108075605	chr3:108075605:T:C	4.1361e-07	-1.50013	-1.17907
108075689	chr3:108075689:G:C	1.95253e-06	-1.12725	-3.67067e-10
108075923	chr3:108075923:T:C	2.70976e-06	-1.29245e-10	-0.799512
108076525	chr3:108076525:C:T	3.27691e-07	-1.63873	-1.27333
108077205	chr3:108077205:G:A	1.63526e-06	-1.29245e-10	-1.30457
108077250	chr3:108077250:G:A	9.41546e-07	-0.54148	-1.31513
108077259	chr3:108077259:G:A	1.76618e-06	-1.29245e-10	-1.22756
108077664	chr3:108077664:G:A	4.66775e-06	-1.29245e-10	-0.255697
108077829	chr3:108077829:T:C	5.4184e-07	-1.3331	-1.07606
108078045	chr3:108078045:T:C	1.81292e-06	-1.29245e-10	-1.20144
108078242	chr3:108078242:T:C	5.33425e-06	-1.29245e-10	-0.122226
108078784	chr3:108078784:C:T	3.95185e-06	-1.29245e-10	-0.422191
108078843	chr3:108078843:T:A	5.45806e-07	-1.24107	-1.16079
108079272	chr3:108079272:G:A	8.40631e-07	-0.604896	-1.36508
108079442	chr3:108079442:A:G	1.5813e-06	-1.29245e-10	-1.33813
108079731	chr3:108079731:G:C	6.2827e-07	-0.905427	-1.35573
108079753	chr3:108079753:C:A	5.45282e-07	-1.24109	-1.16174
108079908	chr3:108079908:C:T	5.14379e-07	-1.31166	-1.14951
108079932	chr3:108079932:G:A	2.71784e-06	-1.29245e-10	-0.796538
108080551	chr3:108080551:ACTTTT:A	5.37665e-07	-1.26812	-1.14877
108081155	chr3:108081155:T:A	4.25701e-06	0.999649	-1.34746
108081208	chr3:108081208:T:C	2.38752e-06	-1.29245e-10	-0.92612
108081701	chr3:108081701:C:T	4.11305e-07	-1.31184	-1.37295
108081959	chr3:108081959:C:A	1.65936e-06	-1.28994	-3.67067e-10
108082033	chr3:108082033:A:G	8.53798e-07	-0.61501	-1.33943
108082405	chr3:108082405:A:G	1.53046e-06	-1.29245e-10	-1.3708
108082606	chr3:108082606:A:C	1.97772e-06	-1.29245e-10	-1.11443
108082719	chr3:108082719:CAT:C	2.82482e-06	-1.29245e-10	-0.757931
108082905	chr3:108082905:A:T	1.52369e-06	-1.29245e-10	-1.37524
108083532	chr3:108083532:A:G	2.60405e-06	-1.29245e-10	-0.839305
108083554	chr3:108083554:C:T	1.55349e-06	-1.29245e-10	-1.35587
108083583	chr3:108083583:T:C	1.54023e-06	-1.29245e-10	-1.36444
108083973	chr3:108083973:C:T	1.93625e-06	-1.29245e-10	-1.13562
108084330	chr3:108084330:T:C	2.09078e-06	-1.29245e-10	-1.05884
108084394	chr3:108084394:C:A	1.47199e-06	-1.40976	-3.67067e-10
108084576	chr3:108084576:T:C	2.22421e-06	-1.29245e-10	-0.996974
108084656	chr3:108084656:A:C	9.95259e-06	1.04092	-0.539464
108086132	chr3:108086132:G:A	2.21344e-06	-1.29245e-10	-1.00183
108086228	chr3:108086228:C:T	5.84009e-06	-1.29245e-10	-0.0316279
108086487	chr3:108086487:T:C	4.77279e-07	-1.16508	-1.37094
108086789	chr3:108086789:G:A	5.85328e-06	-1.29245e-10	-0.0293715
108086922	chr3:108086922:T:A	1.75207e-06	-1.29245e-10	-1.23558
108086943	chr3:108086943:C:T	3.18257e-06	-1.29245e-10	-0.638685
108088112	chr3:108088112:G:A	1.99387e-06	-1.29245e-10	-1.1063
108088269	chr3:108088269:T:C	4.68072e-06	-1.29245e-10	-0.252922
108088340	chr3:108088340:C:T	1.81493e-06	-1.20032	-3.67067e-10
108088505	chr3:108088505:A:G	3.23092e-06	-1.29245e-10	-0.623608
108088635	chr3:108088635:C:A	3.06358e-06	-1.29245e-10	-0.676791
108089308	chr3:108089308:A:G	4.89449e-06	-1.29245e-10	-0.208264
108089382	chr3:108089382:C:T	5.25274e-06	-1.29245e-10	-0.137623
108089442	chr3:108089442:T:C	5.04896e-06	-1.29245e-10	-0.177192
108089774	chr3:108089774:T:A	1.29248e-06	-1.53981	-3.67067e-10
108091158	chr3:108091158:C:T	2.96006e-06	-1.29245e-10	-0.711163
108091265	chr3:108091265:C:A	1.90348e-06	-1.29245e-10	-1.15269
108091431	chr3:108091431:C:T	1.30439e-06	-1.53064	-3.67067e-10
108091476	chr3:108091476:C:T	1.94098e-06	-1.29245e-10	-1.13318
108091486	chr3:108091486:G:A	5.45064e-06	-1.29245e-10	-0.100641
108092190	chr3:108092190:C:G	3.62752e-07	-1.51681	-1.2936
108092201	chr3:108092201:A:C	1.89292e-06	-1.29245e-10	-1.15825
108092940	chr3:108092940:G:A	2.31572e-06	0.31624	-1.27289
108093365	chr3:108093365:GCT:G	1.89235e-06	-1.29245e-10	-1.15855
108093444	chr3:108093444:T:A	1.90609e-06	-1.29245e-10	-1.15132
108093520	chr3:108093520:A:C	4.24985e-06	-1.29245e-10	-0.34949
108093521	chr3:108093521:C:T	3.1512e-06	-1.29245e-10	-0.648592
108093660	chr3:108093660:C:A	6.60749e-06	1.30477	-1.21294
108094073	chr3:108094073:A:G	1.55607e-06	-0.0133808	-1.34083
108094260	chr3:108094260:A:C	3.61551e-07	-1.53911	-1.27462
108094359	chr3:108094359:C:T	1.65975e-06	-1.29245e-10	-1.28971
108094439	chr3:108094439:C:T	2.17903e-06	-1.29245e-10	-1.01749
108094550	chr3:108094550:G:A	3.42165e-05	2.57864	-0.842311
108094837	chr3:108094837:G:A	4.40411e-06	-1.29245e-10	-0.313835
108095328	chr3:108095328:C:T	1.98884e-06	0.141374	-1.2502
108095387	chr3:108095387:G:A	1.20658e-06	-1.60859	-3.67067e-10
108095595	chr3:108095595:C:T	5.39625e-07	-1.45837	-0.954888
108095877	chr3:108095877:G:A	1.5547e-06	-1.29245e-10	-1.35509
108095881	chr3:108095881:T:C	2.46895e-06	-1.29245e-10	-0.892579
108096999	chr3:108096999:C:T	2.01161e-06	-1.09744	-3.67067e-10
108097369	chr3:108097369:T:G	3.63843e-07	-1.53794	-1.26947
108097846	chr3:108097846:T:C	1.38372e-06	-0.127951	-1.34365
108097886	chr3:108097886:C:T	3.81621e-07	-1.44282	-1.31688
108098041	chr3:108098041:G:A	6.89369e-07	-1.1835	-0.984856
108098322	chr3:108098322:G:C	1.55598e-06	-1.29245e-10	-1.35427
108098980	chr3:108098980:G:A	2.26403e-06	-1.29245e-10	-0.979228
108099025	chr3:108099025:G:T	1.72042e-06	-1.29245e-10	-1.25381
108099092	chr3:108099092:G:A	4.57013e-06	-1.29245e-10	-0.276833
108099380	chr3:108099380:A:G	1.52408e-06	-1.29245e-10	-1.37498
108099575	chr3:108099575:AT:A	1.52457e-06	-1.29245e-10	-1.37466
108099597	chr3:108099597:G:A	6.01651e-06	1.20532	-1.20718
108099631	chr3:108099631:G:A	9.87026e-07	-0.491588	-1.31784
108099851	chr3:108099851:T:G	1.71449e-06	-1.29245e-10	-1.25726
108100058	chr3:108100058:A:G	1.70519e-06	-1.2627	-3.67067e-10
108100194	chr3:108100194:G:A	2.64145e-05	2.37844	-0.900904
108100276	chr3:108100276:C:T	1.91666e-06	-1.29245e-10	-1.14579
108100429	chr3:108100429:A:C	1.23676e-06	-1.58388	-3.67067e-10
108101216	chr3:108101216:C:T	1.25835e-05	1.0181	-0.28209
108101318	chr3:108101318:T:C	1.69268e-06	-1.29245e-10	-1.27006
108101389	chr3:108101389:TC:T	6.62558e-06	1.46558	-1.37102
108101566	chr3:108101566:C:T	4.01242e-06	-1.29245e-10	-0.40698
108101848	chr3:108101848:A:G	1.73753e-06	0.0496782	-1.29359
108102699	chr3:108102699:T:G	1.68612e-05	1.32333	-0.294688
108103398	chr3:108103398:A:C	3.70156e-05	3.19035	-1.37538
108103456	chr3:108103456:G:A	8.40858e-06	-1.29245e-10	0.332878
108103854	chr3:108103854:G:A	7.59242e-06	-1.29245e-10	0.230777
108103986	chr3:108103986:G:A	1.70293e-06	-1.26402	-3.67067e-10
108104054	chr3:108104054:A:G	3.47964e-06	-1.29245e-10	-0.549444
108104098	chr3:108104098:T:C	2.03173e-06	-1.29245e-10	-1.08749
108104377	chr3:108104377:G:A	6.87653e-07	-1.61818	-0.552668
108104835	chr3:108104835:T:C	1.56281e-06	-1.29245e-10	-1.34989
108105004	chr3:108105004:G:A	2.99944e-06	-1.29245e-10	-0.697948
108105214	chr3:108105214:T:G	3.27168e-05	3.04052	-1.34901
108105375	chr3:108105375:T:C	1.37276e-05	0.992174	-0.169142
108105576	chr3:108105576:G:A	1.72282e-06	-1.29245e-10	-1.25241
108105716	chr3:108105716:A:G	3.67114e-05	3.05873	-1.25202
108105834	chr3:108105834:A:G	1.81409e-06	-1.29245e-10	-1.20079
108106559	chr3:108106559:T:G	2.83408e-06	-1.29245e-10	-0.754658
108107150	chr3:108107150:C:T	1.81371e-06	-1.29245e-10	-1.201
108107310	chr3:108107310:G:C	1.85792e-06	-1.29245e-10	-1.17692
108107476	chr3:108107476:G:A	1.83754e-06	-1.29245e-10	-1.18795
108109126	chr3:108109126:C:T	1.52349e-06	-1.29245e-10	-1.37537
108109154	chr3:108109154:C:T	3.01025e-07	-1.63811	-1.35882
108109571	chr3:108109571:C:A	2.65694e-06	0.371713	-1.19091
108109630	chr3:108109630:AT:A	4.45616e-06	-1.29245e-10	-0.302086
108109632	chr3:108109632:C:T	2.97041e-07	-1.63526	-1.375
108109636	chr3:108109636:T:C	5.14518e-06	-1.29245e-10	-0.158314
108110058	chr3:108110058:A:G	4.81296e-05	3.03366	-0.956138
108110160	chr3:108110160:G:A	5.42428e-06	-1.29245e-10	-0.105489
108110460	chr3:108110460:G:A	2.44033e-06	0.286517	-1.19076
108110660	chr3:108110660:A:G	1.18506e-05	2.04879	-1.37279
108110680	chr3:108110680:CCAACT:C	1.99662e-06	-1.29245e-10	-1.10492
108110919	chr3:108110919:C:A	1.28103e-05	2.12656	-1.37268
108110959	chr3:108110959:G:A	4.21685e-05	3.19968	-1.25438
108110997	chr3:108110997:C:T	1.5237e-06	-1.29245e-10	-1.37523
108111153	chr3:108111153:A:G	2.29823e-06	-1.29245e-10	-0.964236
108111184	chr3:108111184:T:G	2.42181e-06	-1.29245e-10	-0.911857
108111595	chr3:108111595:C:T	2.60919e-06	-0.837335	-3.67067e-10
108111888	chr3:108111888:T:G	4.22031e-06	-1.29245e-10	-0.356465
108112246	chr3:108112246:A:T	1.61395e-06	-1.29245e-10	-1.31769
108113271	chr3:108113271:T:C	2.39359e-05	2.71935	-1.34034
108113319	chr3:108113319:C:T	3.68702e-06	0.289033	-0.780589
108113402	chr3:108113402:C:G	2.03719e-06	-1.29245e-10	-1.0848
108113921	chr3:108113921:G:A	3.08142e-07	-1.62858	-1.34499
108113994	chr3:108113994:G:A	1.52381e-06	-1.29245e-10	-1.37516
108114442	chr3:108114442:C:A	1.50081e-05	2.25499	-1.34278
108114456	chr3:108114456:A:G	1.67859e-06	-1.29245e-10	-1.27842
108114459	chr3:108114459:A:G	1.5342e-06	-1.29245e-10	-1.36836
108115148	chr3:108115148:A:T	1.52344e-06	-1.29245e-10	-1.3754
108115298	chr3:108115298:C:A	3.27732e-06	-1.29245e-10	-0.609349
108116307	chr3:108116307:C:T	3.92846e-06	-1.29245e-10	-0.428127
108116342	chr3:108116342:A:G	1.57952e-06	-1.29245e-10	-1.33926
108116925	chr3:108116925:C:T	2.30923e-06	-0.959462	-3.67067e-10
108117467	chr3:108117467:C:T	1.64836e-06	-1.29245e-10	-1.29659
108117492	chr3:108117492:A:G	2.1025e-06	-1.29245e-10	-1.05324
108117691	chr3:108117691:C:T	1.20926e-06	-1.60637	-3.67067e-10
108118184	chr3:108118184:G:A	1.93387e-06	-1.29245e-10	-1.13685
108118415	chr3:108118415:C:T	1.9632e-06	-1.29245e-10	-1.1218
108118418	chr3:108118418:C:G	4.18673e-07	-1.47529	-1.19174
108118550	chr3:108118550:G:A	1.88361e-06	-1.29245e-10	-1.16318
108118788	chr3:108118788:C:T	1.54448e-06	-1.36169	-3.67067e-10
108119284	chr3:108119284:G:T	1.8889e-05	2.36631	-1.22411
108119355	chr3:108119355:GA:G	1.95807e-05	2.4053	-1.22713
108119963	chr3:108119963:CA:C	3.64223e-06	-1.29245e-10	-0.503779
108120216	chr3:108120216:A:C	2.87176e-06	-1.29245e-10	-0.741449
108120435	chr3:108120435:C:T	1.98513e-06	-1.29245e-10	-1.11069
108120885	chr3:108120885:C:T	1.55047e-05	2.17978	-1.23502
108121031	chr3:108121031:C:T	1.60247e-06	-1.29245e-10	-1.32483
108121140	chr3:108121140:A:G	2.49639e-06	0.325137	-1.20666
108121290	chr3:108121290:C:G	1.81371e-06	-1.201	-3.67067e-10
108121482	chr3:108121482:A:G	1.39974e-06	-1.46009	-3.67067e-10
108121926	chr3:108121926:G:T	1.33743e-05	0.510378	0.28658
108121983	chr3:108121983:T:C	1.84396e-05	2.45378	-1.33566
108122534	chr3:108122534:T:C	1.48422e-06	-0.0497075	-1.35177
108122695	chr3:108122695:T:C	4.55498e-06	-1.29245e-10	-0.280153
108123545	chr3:108123545:A:G	1.75263e-06	-1.29245e-10	-1.23525
108124157	chr3:108124157:T:C	1.62537e-05	2.23684	-1.2449
108124189	chr3:108124189:G:C	1.8429e-06	-1.29245e-10	-1.18504
108124547	chr3:108124547:T:G	1.53605e-06	-1.29245e-10	-1.36716
108124634	chr3:108124634:C:T	1.46631e-06	-0.0435058	-1.37012
108124895	chr3:108124895:C:G	2.37102e-06	-1.29245e-10	-0.933055
108125170	chr3:108125170:T:C	3.03319e-07	-1.63123	-1.35811
108125282	chr3:108125282:A:G	1.52385e-06	-1.29245e-10	-1.37513
108125652	chr3:108125652:C:T	8.3471e-06	1.4257	-1.10016
108126092	chr3:108126092:A:G	1.92608e-06	-1.14088	-3.67067e-10
108126320	chr3:108126320:T:C	4.55064e-06	-1.29245e-10	-0.281106
108126396	chr3:108126396:T:C	4.85206e-06	1.15724	-1.37421
108126529	chr3:108126529:A:G	4.5179e-06	-1.29245e-10	-0.288327
108126706	chr3:108126706:T:A	3.06699e-07	-1.61773	-1.36053
108126732	chr3:108126732:G:T	1.53939e-06	-1.29245e-10	-1.36499
108126825	chr3:108126825:T:C	1.60085e-06	-1.29245e-10	-1.32584
108126898	chr3:108126898:C:T	5.13904e-06	1.2155	-1.37501
108127081	chr3:108127081:T:C	1.15369e-06	-0.305407	-1.348
108127234	chr3:108127234:T:A	2.56605e-06	-1.29245e-10	-0.854006
108127727	chr3:108127727:G:A	1.57077e-06	-1.29245e-10	-1.34481
108127753	chr3:108127753:C:T	1.79089e-06	-1.29245e-10	-1.21366
108127770	chr3:108127770:C:A	3.29835e-07	-1.54549	-1.36005
108128064	chr3:108128064:G:A	2.01151e-06	-1.09749	-3.67067e-10
108128407	chr3:108128407:T:C	1.52413e-06	-1.29245e-10	-1.37495
108128666	chr3:108128666:G:A	5.01653e-06	0.954905	-1.13854
108128754	chr3:108128754:A:G	1.17844e-06	-1.63218	-3.67067e-10
108128878	chr3:108128878:G:A	3.33223e-07	-1.5245	-1.37082
108128962	chr3:108128962:G:A	4.87417e-06	-1.29245e-10	-0.212425
108129018	chr3:108129018:C:G	4.68115e-06	-1.29245e-10	-0.252829
108129055	chr3:108129055:C:A	3.33477e-07	-1.53051	-1.36404
108129112	chr3:108129112:G:A	2.27808e-06	-1.29245e-10	-0.973039
108129374	chr3:108129374:C:T	6.6725e-07	-1.35256	-0.848404
108129998	chr3:108129998:G:T	1.58319e-06	-1.29245e-10	-1.33693
108130460	chr3:108130460:T:C	1.53548e-06	-1.36753	-3.67067e-10
108130852	chr3:108130852:TC:T	1.62106e-06	-1.29245e-10	-1.31329
108130902	chr3:108130902:T:C	3.68396e-07	-1.47399	-1.32098
108131222	chr3:108131222:C:T	7.60161e-06	-1.29245e-10	0.231986
108131325	chr3:108131325:C:T	8.25803e-06	0.314813	-3.67067e-10
108132020	chr3:108132020:G:A	3.82824e-06	0.783706	-1.23767
108132326	chr3:108132326:C:T	3.92031e-06	0.80068	-1.23088
108132530	chr3:108132530:C:T	1.12717e-06	-0.316846	-1.35982
108132620	chr3:108132620:G:A	1.01543e-05	-0.087714	0.609236
108132770	chr3:108132770:G:A	3.35944e-06	-1.29245e-10	-0.5846
108133631	chr3:108133631:T:G	4.88103e-06	-1.29245e-10	-0.211017
108133682	chr3:108133682:A:G	2.25408e-06	-1.29245e-10	-0.98363
108133952	chr3:108133952:T:C	1.21333e-06	-0.250877	-1.35213
108134043	chr3:108134043:A:G	1.15191e-06	-0.302381	-1.35257
108134359	chr3:108134359:G:A	8.19264e-06	-1.29245e-10	0.306862
108134517	chr3:108134517:A:G	4.78868e-06	0.992929	-1.22305
108134801	chr3:108134801:T:C	4.76311e-06	0.99415	-1.22962
108134913	chr3:108134913:C:A	1.8451e-06	-1.29245e-10	-1.18384
108134914	chr3:108134914:A:C	1.84933e-06	-1.29245e-10	-1.18155
108136927	chr3:108136927:G:A	1.52837e-06	-1.29245e-10	-1.37217
108137015	chr3:108137015:T:C	2.5683e-06	-1.29245e-10	-0.85313
108137325	chr3:108137325:T:G	3.80996e-06	-1.29245e-10	-0.458754
108137949	chr3:108137949:A:C	1.47005e-06	-0.683383	-0.727696
108137971	chr3:108137971:TCTA:T	1.82911e-06	-1.29245e-10	-1.19255
108138106	chr3:108138106:A:C	1.4158e-06	-0.779021	-0.669655
108138488	chr3:108138488:A:T	1.70717e-06	-1.29245e-10	-1.26154
108138670	chr3:108138670:C:G	1.5542e-06	-1.29245e-10	-1.35541
108139046	chr3:108139046:C:T	1.52355e-06	-1.29245e-10	-1.37533
108139596	chr3:108139596:T:C	1.40953e-06	-0.740417	-0.712698
108140055	chr3:108140055:T:C	1.30953e-05	-1.29245e-10	0.775879
108140340	chr3:108140340:T:G	1.20212e-06	-0.688048	-0.92424
108140426	chr3:108140426:T:C	1.33561e-06	-0.640004	-0.866982
108140465	chr3:108140465:T:C	1.69401e-06	-1.29245e-10	-1.26927
108140481	chr3:108140481:T:C	1.52473e-06	-1.29245e-10	-1.37456
108140523	chr3:108140523:G:A	1.63e-06	-0.604345	-0.703451
108140711	chr3:108140711:A:G	3.62947e-06	-0.25195	-0.255338
108140835	chr3:108140835:C:G	4.61416e-06	-1.29245e-10	-0.267243
108140836	chr3:108140836:A:T	1.82464e-06	-1.29245e-10	-1.19499
108140917	chr3:108140917:G:A	1.35681e-05	-1.29245e-10	0.811344
108141165	chr3:108141165:G:A	4.68585e-06	0.930424	-1.18225
108141236	chr3:108141236:A:G	1.5247e-06	-1.29245e-10	-1.37458
108141310	chr3:108141310:TA:T	3.32332e-06	-0.273986	-0.321423
108141340	chr3:108141340:C:T	1.47827e-06	-0.0411732	-1.36433
108141402	chr3:108141402:A:G	1.74423e-06	-0.722519	-0.517545
108141471	chr3:108141471:G:A	1.52397e-06	-1.29245e-10	-1.37506
108141506	chr3:108141506:G:A	5.98723e-06	-1.29245e-10	-0.00674442
108141959	chr3:108141959:A:T	1.52318e-06	-0.51275	-0.862823
108142655	chr3:108142655:T:A	1.3117e-06	-0.149933	-1.37511
108142662	chr3:108142662:TCCTGTCATATAC:T	1.28143e-06	-0.174293	-1.3741
108142799	chr3:108142799:A:G	5.49725e-06	-1.29245e-10	-0.0921266
108142919	chr3:108142919:T:C	1.05445e-05	-0.137802	0.697031
108143458	chr3:108143458:C:T	2.53996e-06	-0.864224	-3.67067e-10
108143572	chr3:108143572:C:T	2.68664e-06	-1.29245e-10	-0.808082
108143654	chr3:108143654:C:G	1.54244e-06	-1.29245e-10	-1.36301
108144074	chr3:108144074:A:G	1.65887e-05	1.72657	-0.714221
108144112	chr3:108144112:A:G	7.35382e-06	0.996819	-0.797972
108144226	chr3:108144226:G:A	5.95448e-06	-1.29245e-10	-0.0122292
108144366	chr3:108144366:C:G	8.03821e-06	1.0085	-0.720672
108145123	chr3:108145123:A:G	1.24724e-06	-0.202403	-1.37304
108145486	chr3:108145486:A:G	1.17366e-06	-1.63624	-3.67067e-10
108145826	chr3:108145826:G:A	1.08986e-05	0.669586	-0.0773281
108145846	chr3:108145846:A:G	4.13483e-06	0.948815	-1.32574
108146116	chr3:108146116:G:T	1.04621e-05	0.665164	-0.113778
108146308	chr3:108146308:C:T	5.35092e-06	-1.29245e-10	-0.119106
108146416	chr3:108146416:T:C	3.08002e-07	-1.60636	-1.36766
108146596	chr3:108146596:G:T	2.04939e-06	-1.29245e-10	-1.07883
108146689	chr3:108146689:TACC:T	1.54835e-06	-1.29245e-10	-1.35918
108146697	chr3:108146697:C:CAAAA	1.54738e-06	-1.29245e-10	-1.35981
108146791	chr3:108146791:A:T	5.92009e-06	-1.29245e-10	-0.0180225
108146916	chr3:108146916:C:T	3.09232e-07	-1.60131	-1.36873
108146945	chr3:108146945:G:T	2.59465e-06	-1.29245e-10	-0.842921
108147085	chr3:108147085:C:T	1.8794e-06	-1.29245e-10	-1.16542
108147357	chr3:108147357:A:G	8.9962e-06	-1.29245e-10	0.400429
108147375	chr3:108147375:A:C	1.52727e-06	-1.29245e-10	-1.37289
108147479	chr3:108147479:G:A	3.07259e-07	-1.61218	-1.36426
108147583	chr3:108147583:AG:A	7.49683e-06	1.09829	-0.880184
108147847	chr3:108147847:A:G	4.36647e-06	-1.29245e-10	-0.322418
108148023	chr3:108148023:A:T	1.53625e-06	-1.29245e-10	-1.36703
108148036	chr3:108148036:G:A	2.24738e-06	-1.29245e-10	-0.986609
108148765	chr3:108148765:T:A	2.73251e-06	-1.29245e-10	-0.791153
108148979	chr3:108148979:C:T	3.11203e-07	-1.63845	-1.32523
108149049	chr3:108149049:C:G	7.13049e-06	-1.29245e-10	0.168006
108149141	chr3:108149141:G:A	5.26267e-06	-1.29245e-10	-0.135735
108149168	chr3:108149168:A:G	1.87713e-06	-1.16663	-3.67067e-10
108149263	chr3:108149263:T:C	3.11367e-07	-1.63607	-1.32708
108149425	chr3:108149425:A:G	4.2027e-07	-1.63679	-1.02644
108149503	chr3:108149503:GC:G	5.59534e-06	-1.29245e-10	-0.0744391
108149659	chr3:108149659:G:A	1.257e-05	-1.29245e-10	0.73494
108149680	chr3:108149680:A:G	1.08771e-06	-0.339218	-1.37308
108149714	chr3:108149714:G:GT	6.54158e-06	-1.29245e-10	0.0818057
108149814	chr3:108149814:G:A	3.39621e-07	-1.63727	-1.23903
108150347	chr3:108150347:G:A	1.57768e-06	-1.29245e-10	-1.34042
108150910	chr3:108150910:A:C	3.2091e-07	-1.63826	-1.29471
108151048	chr3:108151048:C:T	3.30889e-07	-1.63871	-1.26364
108151086	chr3:108151086:A:G	1.83888e-06	-1.29245e-10	-1.18722
108151292	chr3:108151292:A:T	3.32787e-07	-1.63872	-1.25791
108151459	chr3:108151459:T:C	3.16668e-07	-1.63833	-1.30795
108151464	chr3:108151464:C:T	1.54657e-06	-1.29245e-10	-1.36033
108151530	chr3:108151530:G:A	1.95248e-06	-1.29245e-10	-1.12728
108151988	chr3:108151988:C:A	4.31085e-06	0.361522	-0.696761
108153000	chr3:108153000:A:G	3.25886e-07	-1.63793	-1.27965
108153007	chr3:108153007:C:T	3.14604e-07	-1.63641	-1.3164
108153044	chr3:108153044:C:A	3.29915e-07	-1.63761	-1.26768
108153048	chr3:108153048:G:A	1.55027e-06	-1.29245e-10	-1.35795
108153818	chr3:108153818:C:T	4.21117e-07	-1.63873	-1.02249
108154075	chr3:108154075:C:A	3.29772e-07	-1.6384	-1.26732
108154680	chr3:108154680:T:A	4.08242e-07	-1.63863	-1.05364
108155766	chr3:108155766:T:C	1.72793e-06	-1.29245e-10	-1.24945
108155791	chr3:108155791:C:T	3.07837e-05	0.477661	1.15295
108156208	chr3:108156208:A:G	6.77695e-06	0.968666	-0.851513
108156305	chr3:108156305:A:G	1.67491e-06	-1.29245e-10	-1.28062
108156886	chr3:108156886:T:C	3.76492e-07	-1.63852	-1.13471
108157385	chr3:108157385:T:C	1.70355e-05	0.388504	0.65042
108157400	chr3:108157400:T:C	3.7295e-07	-1.63832	-1.14437
108157520	chr3:108157520:A:G	3.7161e-07	-1.63843	-1.14785
108157585	chr3:108157585:G:A	3.71034e-07	-1.63826	-1.14957
108157596	chr3:108157596:TG:T	6.02935e-06	-1.29245e-10	0.000265382
108157624	chr3:108157624:C:T	1.26215e-06	-1.56356	-3.67067e-10
108157739	chr3:108157739:T:C	3.15489e-06	-1.29245e-10	-0.647421
108157845	chr3:108157845:A:C	4.70951e-06	0.942997	-1.18979
108157850	chr3:108157850:T:C	3.18094e-07	-1.58334	-1.35844
108158026	chr3:108158026:C:T	7.02785e-06	-1.29245e-10	0.153507
108158050	chr3:108158050:C:T	5.99228e-06	-1.29245e-10	-0.00590147
108158287	chr3:108158287:A:T	2.22185e-05	0.331768	0.972782
108158327	chr3:108158327:G:T	5.44413e-06	-1.29245e-10	-0.101836
108158616	chr3:108158616:C:T	3.5929e-07	-1.63872	-1.18128
108158691	chr3:108158691:G:C	3.69356e-07	-1.63758	-1.15478
108158857	chr3:108158857:C:T	1.9307e-06	-1.29245e-10	-1.13849
108159091	chr3:108159091:T:C	1.52461e-06	-1.29245e-10	-1.37464
108159366	chr3:108159366:C:T	3.67056e-07	-1.63835	-1.16027
108159369	chr3:108159369:G:A	1.46167e-06	-1.41679	-3.67067e-10
108159616	chr3:108159616:C:T	2.17411e-06	-1.29245e-10	-1.01975
108159823	chr3:108159823:T:C	1.70827e-06	-0.175324	-1.08557
108160427	chr3:108160427:T:C	3.74401e-07	-1.63752	-1.14128
108160479	chr3:108160479:ATACT:A	2.68379e-06	-0.0364942	-0.772648
108160516	chr3:108160516:T:C	1.56317e-06	-1.29245e-10	-1.34966
108160610	chr3:108160610:A:T	1.59255e-06	-1.29245e-10	-1.33104
108160669	chr3:108160669:T:C	4.93891e-07	-1.63852	-0.863292
108160883	chr3:108160883:G:C	4.44291e-07	-1.63855	-0.969105
```
