## Supplementary material for "Characterization of shared and ancestry-specific signals driving complex traits using multi-ancestry fine-mapping": susiex_nc2.cs80.cs

```
CS_ID	SNP	BP	REF_ALLELE	ALT_ALLELE	REF_FRQ	BETA	SE	-LOG10P	CS_PIP	OVRL_PIP
1	chr3:107660990:A:G	107660990	G,G	A,A	1,1	-inf,inf	inf,inf	5.00919,2.67857	0.218877	0.218877
1	chr3:107571081:A:G	107571081	G,G	A,A	1,1	inf,-inf	inf,inf	6.24324,0.598386	0.12272	0.12272
1	chr3:107566896:C:A	107566896	A,A	C,C	1,1	inf,-inf	inf,inf	6.35497,0.425353	0.11936	0.11936
1	chr3:107567569:A:T	107567569	T,T	A,A	1,1	inf,-inf	inf,inf	6.22379,0.41212	0.0883054	0.0883054
1	chr3:107565748:T:C	107565748	C,C	T,T	1,1	inf,-inf	inf,inf	6.16985,0.461383	0.0844088	0.0844088
1	chr3:107576545:A:C	107576545	C,C	A,A	1,1	inf,-inf	inf,inf	6.07048,0.592815	0.0837801	0.0837801
1	chr3:107517240:T:C	107517240	C,C	T,T	1,1	-inf,inf	inf,inf	4.97989,2.147	0.0538807	0.0538807
1	chr3:107527250:CT:C	107527250	C,C	CT,CT	1,1	inf,-inf	inf,inf	6.0228,0.2593	0.0467049	0.0467049
```
