## Supplementary material for "Characterization of shared and ancestry-specific signals driving complex traits using multi-ancestry fine-mapping": susiex_nc2.cs80.snp

```
BP	SNP	PIP(CS1)	LogBF(CS1,Pop1)	LogBF(CS1,Pop2)
107161165	chr3:107161165:A:G	1.2779e-06	-1.61027	-3.67067e-10
107161188	chr3:107161188:G:A	1.63332e-06	-1.29245e-10	-1.36487
107161583	chr3:107161583:AC:A	6.08544e-06	-1.29245e-10	-0.0495851
107161903	chr3:107161903:C:T	1.93648e-06	-1.29245e-10	-1.19461
107161940	chr3:107161940:C:T	1.67884e-06	-1.14548	-0.191896
107162120	chr3:107162120:G:A	2.80842e-06	-1.29245e-10	-0.822863
107162153	chr3:107162153:A:G	1.73282e-06	-1.30573	-3.67067e-10
107162377	chr3:107162377:C:G	2.60692e-06	-1.29245e-10	-0.897316
107162595	chr3:107162595:G:A	1.64345e-06	-1.35868	-3.67067e-10
107162689	chr3:107162689:T:C	7.01619e-06	-1.29245e-10	0.0927366
107163406	chr3:107163406:G:A	3.66636e-06	-1.29245e-10	-0.556285
107163646	chr3:107163646:C:T	2.64355e-06	-1.29245e-10	-0.88336
107163732	chr3:107163732:G:A	2.59059e-06	-1.29245e-10	-0.903597
107163928	chr3:107163928:C:G	1.94668e-06	-1.1512	-0.0381556
107164458	chr3:107164458:C:T	1.17466e-06	-1.29508	-0.399429
107164664	chr3:107164664:T:C	1.62382e-06	-1.29245e-10	-1.3707
107164865	chr3:107164865:C:T	3.12954e-06	-1.29245e-10	-0.714597
107165184	chr3:107165184:A:G	1.83912e-06	-1.29245e-10	-1.2462
107165796	chr3:107165796:C:A	1.29282e-06	-1.59866	-3.67067e-10
107166353	chr3:107166353:G:A	1.97986e-06	-1.17246	-3.67067e-10
107166685	chr3:107166685:G:C	6.8383e-06	0.0670547	-3.67067e-10
107166730	chr3:107166730:C:T	7.37099e-06	-1.29245e-10	0.142068
107166879	chr3:107166879:A:G	2.45119e-06	-1.34146	0.382552
107166880	chr3:107166880:T:C	1.85267e-06	-1.29245e-10	-1.23886
107167061	chr3:107167061:C:T	7.32878e-06	0.136324	-3.67067e-10
107167587	chr3:107167587:CAAA:C	2.6347e-06	-1.29245e-10	-0.886716
107167784	chr3:107167784:C:T	1.93318e-06	-1.62726	0.430938
107168171	chr3:107168171:A:G	2.31894e-06	-1.29245e-10	-1.01437
107168235	chr3:107168235:T:C	9.69405e-05	-0.725352	3.44396
107168243	chr3:107168243:C:T	1.6452e-06	-1.29245e-10	-1.35762
107168316	chr3:107168316:C:T	1.14199e-06	-0.475862	-1.24685
107168519	chr3:107168519:T:C	1.85804e-06	-1.29245e-10	-1.23596
107168620	chr3:107168620:G:A	7.91502e-07	-1.08908	-1.00023
107168799	chr3:107168799:T:C	2.07001e-06	-1.29245e-10	-1.12793
107169002	chr3:107169002:C:T	2.34096e-06	-1.29245e-10	-1.00492
107169038	chr3:107169038:A:G	2.32789e-06	-1.29245e-10	-1.01052
107169057	chr3:107169057:G:A	7.62563e-07	-1.43304	-0.693514
107169200	chr3:107169200:C:T	3.24978e-07	-1.61563	-1.36385
107169253	chr3:107169253:G:A	7.04866e-06	-1.29245e-10	0.0973529
107169443	chr3:107169443:T:C	1.8045e-06	-1.29245e-10	-1.2652
107169748	chr3:107169748:A:C	6.18674e-07	-1.17692	-1.15874
107169918	chr3:107169918:T:C	1.61617e-06	-1.29245e-10	-1.37542
107169923	chr3:107169923:C:A	1.12879e-06	-0.983965	-0.750371
107170056	chr3:107170056:T:C	1.84228e-06	-1.29245e-10	-1.24448
107170345	chr3:107170345:T:C	7.34168e-07	-1.39819	-0.76631
107170708	chr3:107170708:T:C	1.64523e-06	-1.29245e-10	-1.3576
107170906	chr3:107170906:C:G	2.04382e-06	-1.29245e-10	-1.14066
107171812	chr3:107171812:G:A	1.83107e-06	-1.29245e-10	-1.25059
107171859	chr3:107171859:C:T	2.76123e-06	-1.29245e-10	-0.839808
107171995	chr3:107171995:AT:A	2.62553e-06	-1.29245e-10	-0.890203
107172345	chr3:107172345:A:C	2.59843e-06	-1.29245e-10	-0.900578
107172436	chr3:107172436:T:C	1.27294e-06	-1.61415	-3.67067e-10
107172486	chr3:107172486:A:G	2.00492e-06	-1.29245e-10	-1.15988
107172795	chr3:107172795:A:C	2.61937e-06	-1.29245e-10	-0.892549
107172844	chr3:107172844:T:G	1.62211e-06	-1.29245e-10	-1.37175
107172880	chr3:107172880:C:T	1.78277e-06	-1.29245e-10	-1.27731
107173192	chr3:107173192:A:G	4.39318e-06	-1.29245e-10	-0.375431
107173455	chr3:107173455:A:C	2.70337e-06	-1.29245e-10	-0.860985
107173587	chr3:107173587:G:A	2.71844e-06	-1.29245e-10	-0.855425
107174084	chr3:107174084:G:C	1.8296e-06	-1.29245e-10	-1.25139
107174880	chr3:107174880:C:T	1.78797e-06	-1.29245e-10	-1.2744
107175072	chr3:107175072:C:T	3.40295e-06	-1.29245e-10	-0.630841
107175256	chr3:107175256:T:C	1.62368e-06	-1.29245e-10	-1.37079
107175586	chr3:107175586:T:C	2.33425e-06	-1.29245e-10	-1.00779
107175801	chr3:107175801:G:C	1.30864e-06	-1.58649	-3.67067e-10
107175952	chr3:107175952:T:C	2.89934e-06	-1.29245e-10	-0.791002
107176433	chr3:107176433:T:C	1.85114e-06	-1.23969	-3.67067e-10
107176456	chr3:107176456:C:A	9.6264e-07	-1.63839	-0.255167
107176732	chr3:107176732:A:T	1.95259e-06	-1.32339	0.137061
107177154	chr3:107177154:TGAA:T	1.63848e-06	-1.29245e-10	-1.36171
107177471	chr3:107177471:A:G	9.02748e-07	-0.785173	-1.17262
107177987	chr3:107177987:C:A	1.40039e-06	-1.51873	-3.67067e-10
107178578	chr3:107178578:A:G	7.7476e-07	-1.42323	-0.68746
107179087	chr3:107179087:ACTAC:A	2.52849e-06	-1.29245e-10	-0.927862
107179596	chr3:107179596:T:C	2.58738e-06	-1.29245e-10	-0.904837
107179752	chr3:107179752:A:C	1.64605e-06	-1.29245e-10	-1.35711
107179840	chr3:107179840:T:C	1.63395e-06	-1.29245e-10	-1.36448
107180257	chr3:107180257:C:T	1.69665e-06	-1.38519	0.0583606
107180305	chr3:107180305:A:G	7.61679e-07	-1.40759	-0.720119
107180363	chr3:107180363:T:C	3.50573e-06	-1.29245e-10	-0.601086
107180474	chr3:107180474:C:T	1.45964e-06	-1.41454	-0.0627571
107180967	chr3:107180967:G:A	1.24277e-06	-1.63814	-3.67067e-10
107181052	chr3:107181052:A:G	3.25807e-07	-1.60941	-1.36752
107181082	chr3:107181082:A:G	2.05722e-06	-1.29245e-10	-1.13413
107181248	chr3:107181248:A:C	1.67144e-06	-1.29245e-10	-1.3418
107181812	chr3:107181812:C:T	1.62513e-06	-1.29245e-10	-1.3699
107181849	chr3:107181849:C:G	1.86116e-06	-1.29245e-10	-1.23429
107182031	chr3:107182031:G:A	1.50318e-06	-1.4479	-3.67067e-10
107182133	chr3:107182133:T:C	1.53792e-06	-1.63834	0.213283
107182181	chr3:107182181:T:C	1.95425e-06	-1.29245e-10	-1.18548
107182532	chr3:107182532:T:C	2.85049e-06	-1.29245e-10	-0.807994
107182590	chr3:107182590:G:T	2.85456e-06	-1.29245e-10	-0.806565
107183079	chr3:107183079:A:G	7.1249e-06	-1.29245e-10	0.108111
107183633	chr3:107183633:C:T	1.73069e-06	-1.29245e-10	-1.30696
107183912	chr3:107183912:T:C	1.64024e-06	-1.29245e-10	-1.36064
107184047	chr3:107184047:T:C	2.07046e-06	-1.29245e-10	-1.12771
107184178	chr3:107184178:T:TC	1.64125e-06	-1.29245e-10	-1.36002
107184202	chr3:107184202:G:A	2.18321e-06	-1.29245e-10	-1.07469
107184363	chr3:107184363:C:T	3.61023e-07	-1.49941	-1.37489
107184432	chr3:107184432:C:A	5.23671e-06	-1.29245e-10	-0.199792
107185007	chr3:107185007:T:C	1.98512e-06	-1.29245e-10	-1.16981
107185330	chr3:107185330:G:A	8.68577e-06	-1.29245e-10	0.306202
107185351	chr3:107185351:A:T	1.86012e-06	-1.29245e-10	-1.23484
107185879	chr3:107185879:A:G	1.86094e-06	-1.29245e-10	-1.2344
107187089	chr3:107187089:T:C	1.63877e-06	-1.29245e-10	-1.36154
107187285	chr3:107187285:TG:T	7.83246e-07	-1.29187	-0.807923
107187441	chr3:107187441:GA:G	2.07327e-06	-1.29245e-10	-1.12635
107187675	chr3:107187675:A:G	1.76767e-06	-1.29245e-10	-1.28582
107187743	chr3:107187743:C:T	2.28618e-06	-1.29245e-10	-1.0286
107188057	chr3:107188057:A:G	3.10656e-06	-1.29245e-10	-0.721969
107188083	chr3:107188083:T:C	2.19452e-06	-1.06952	-3.67067e-10
107188498	chr3:107188498:C:T	1.59654e-06	-1.63836	0.250721
107189572	chr3:107189572:T:C	2.72626e-06	-1.29245e-10	-0.852554
107189586	chr3:107189586:G:C	4.59026e-06	-1.29245e-10	-0.331549
107189955	chr3:107189955:A:C	3.8425e-06	-1.29245e-10	-0.509362
107190025	chr3:107190025:T:C	8.56417e-05	-0.703312	3.298
107190624	chr3:107190624:C:G	2.43111e-06	-1.29245e-10	-0.967136
107191093	chr3:107191093:T:C	2.65983e-06	-1.20917	0.331952
107191267	chr3:107191267:G:C	7.20795e-05	-0.636931	3.05922
107191384	chr3:107191384:G:A	4.98438e-07	-1.3186	-1.23316
107191523	chr3:107191523:A:T	1.71223e-06	-1.29245e-10	-1.31769
107191698	chr3:107191698:A:G	0.000201053	-1.29245e-10	3.44808
107192604	chr3:107192604:C:T	6.74457e-06	-1.29245e-10	0.0532535
107193089	chr3:107193089:A:C	1.86166e-06	-1.29245e-10	-1.23402
107193545	chr3:107193545:C:T	2.0602e-06	-1.29245e-10	-1.13268
107194478	chr3:107194478:T:A	3.39326e-06	-1.63323	0.999537
107195385	chr3:107195385:T:C	6.76208e-06	-1.29245e-10	0.0558461
107195461	chr3:107195461:T:C	9.90982e-07	-1.28873	-0.575817
107195468	chr3:107195468:G:A	2.15763e-06	-1.29245e-10	-1.08647
107195698	chr3:107195698:C:T	6.46826e-06	-1.29245e-10	0.0114228
107195865	chr3:107195865:G:T	5.09684e-07	-1.33156	-1.19789
107196267	chr3:107196267:C:T	1.897e-06	-1.29245e-10	-1.21521
107196426	chr3:107196426:A:C	7.98392e-07	-1.35526	-0.725382
107196485	chr3:107196485:G:C	1.76695e-06	-1.29245e-10	-1.28623
107196521	chr3:107196521:A:T	1.75872e-06	-1.29245e-10	-1.2909
107197828	chr3:107197828:G:A	3.85929e-06	-1.29245e-10	-0.505001
107198068	chr3:107198068:T:C	8.50219e-07	-1.30402	-0.713726
107198619	chr3:107198619:G:A	1.68855e-06	-1.29245e-10	-1.33161
107198736	chr3:107198736:C:A	1.03523e-06	-1.25527	-0.565587
107199146	chr3:107199146:C:T	3.08282e-06	-1.29245e-10	-0.729639
107199549	chr3:107199549:T:C	3.86875e-06	-1.63573	1.13318
107199601	chr3:107199601:G:A	3.7033e-07	-1.47901	-1.36984
107199784	chr3:107199784:G:A	1.69702e-06	-1.29245e-10	-1.32661
107200269	chr3:107200269:C:T	2.32716e-06	-1.29245e-10	-1.01084
107200764	chr3:107200764:G:C	2.62893e-06	-1.29245e-10	-0.888906
107201383	chr3:107201383:T:C	1.41953e-06	-1.24938	-0.255776
107201661	chr3:107201661:C:T	1.66531e-06	-1.29245e-10	-1.34547
107201788	chr3:107201788:T:A	1.95475e-05	-1.33442	2.45178
107201798	chr3:107201798:A:G	8.96082e-06	-1.29245e-10	0.337378
107202248	chr3:107202248:G:T	1.62986e-06	-1.29245e-10	-1.36699
107202333	chr3:107202333:A:T	2.14654e-06	-1.29245e-10	-1.09163
107202702	chr3:107202702:T:G	3.51534e-07	-1.62366	-1.27728
107202712	chr3:107202712:G:A	1.63582e-06	-1.29245e-10	-1.36334
107202893	chr3:107202893:G:A	8.5813e-07	-1.57735	-0.431135
107202907	chr3:107202907:G:A	1.98777e-06	-1.16847	-3.67067e-10
107203563	chr3:107203563:C:T	1.7237e-06	-1.31101	-3.67067e-10
107203900	chr3:107203900:T:C	5.75742e-07	-1.46807	-0.939511
107203968	chr3:107203968:A:C	3.47412e-07	-1.58995	-1.32278
107204028	chr3:107204028:G:A	9.93485e-07	-1.56894	-0.29308
107204119	chr3:107204119:A:T	4.75674e-07	-1.56066	-1.03784
107204423	chr3:107204423:C:T	1.51604e-06	-1.56563	0.126246
107205456	chr3:107205456:T:G	8.0214e-06	-1.29245e-10	0.226629
107205838	chr3:107205838:G:A	1.13743e-06	-1.54289	-0.183827
107206389	chr3:107206389:T:C	4.54591e-06	-1.29245e-10	-0.341255
107206592	chr3:107206592:T:C	6.33002e-06	-1.29245e-10	-0.0101803
107206621	chr3:107206621:C:G	1.64316e-06	-1.29245e-10	-1.35886
107206722	chr3:107206722:G:C	2.28734e-06	-1.29245e-10	-1.0281
107206877	chr3:107206877:C:T	1.61735e-06	-1.29245e-10	-1.37469
107207051	chr3:107207051:A:G	1.10344e-06	-1.62394	-0.133117
107207135	chr3:107207135:A:G	1.44775e-06	-1.48547	-3.67067e-10
107207275	chr3:107207275:A:T	6.11289e-07	-1.09996	-1.2477
107207380	chr3:107207380:C:T	1.86811e-06	-1.23056	-3.67067e-10
107207450	chr3:107207450:C:G	1.70147e-06	-1.32399	-3.67067e-10
107208017	chr3:107208017:T:G	6.66614e-07	-1.04885	-1.21217
107208249	chr3:107208249:G:A	4.22632e-06	0.582381	-0.996534
107208659	chr3:107208659:G:A	3.56601e-06	-0.584036	-3.67067e-10
107209521	chr3:107209521:T:G	4.33644e-06	-1.29245e-10	-0.38843
107209643	chr3:107209643:G:A	2.85366e-06	-1.48843	0.68155
107209739	chr3:107209739:C:G	2.66378e-06	-1.29245e-10	-0.87574
107209993	chr3:107209993:G:A	8.45192e-07	-1.50986	-0.513814
107210082	chr3:107210082:A:G	5.16752e-07	-1.57554	-0.940139
107210943	chr3:107210943:G:A	1.62767e-06	-1.29245e-10	-1.36833
107211564	chr3:107211564:T:TCAC	7.89628e-07	-0.868995	-1.22268
107211755	chr3:107211755:C:T	1.82256e-06	-1.25524	-3.67067e-10
107212158	chr3:107212158:T:C	2.35963e-06	-1.29245e-10	-0.996978
107212270	chr3:107212270:G:T	6.8088e-06	-1.29245e-10	0.0627312
107212536	chr3:107212536:A:G	1.69192e-06	-1.29245e-10	-1.32962
107213047	chr3:107213047:G:C	1.64746e-06	-1.29245e-10	-1.35625
107213934	chr3:107213934:A:G	6.5196e-07	-1.04886	-1.2344
107213944	chr3:107213944:A:C	3.88188e-06	-1.29245e-10	-0.499165
107213960	chr3:107213960:C:T	6.23376e-07	-1.11273	-1.21536
107214014	chr3:107214014:T:C	3.14543e-07	-1.63665	-1.37547
107214058	chr3:107214058:A:G	7.06231e-07	-1.53789	-0.665406
107214847	chr3:107214847:T:A	7.6669e-06	-1.29245e-10	0.181428
107214890	chr3:107214890:G:A	7.46063e-06	-1.29245e-10	0.154156
107215188	chr3:107215188:A:G	7.4739e-06	-1.29245e-10	0.155933
107215732	chr3:107215732:A:G	2.16961e-06	-1.29245e-10	-1.08094
107216040	chr3:107216040:G:A	4.74613e-06	-1.29245e-10	-0.298155
107216877	chr3:107216877:T:C	1.07096e-06	-1.12216	-0.664775
107216956	chr3:107216956:A:C	7.01364e-07	-0.863091	-1.34712
107217018	chr3:107217018:T:C	9.50072e-07	-0.549979	-1.35672
107217352	chr3:107217352:C:T	1.56197e-06	-0.926512	-0.483026
107217664	chr3:107217664:T:C	1.66009e-06	-1.29245e-10	-1.34861
107217775	chr3:107217775:A:C	7.37754e-06	-1.29245e-10	0.142956
107217809	chr3:107217809:T:C	2.02194e-06	-1.29245e-10	-1.15143
107218085	chr3:107218085:G:A	2.89896e-06	-1.29245e-10	-0.791132
107218434	chr3:107218434:A:C	6.62363e-06	-1.29245e-10	0.0351588
107218515	chr3:107218515:A:G	4.19066e-07	-1.35267	-1.37254
107219160	chr3:107219160:T:G	4.60949e-07	-1.62121	-1.00874
107219609	chr3:107219609:C:A	3.30784e-07	-1.59146	-1.37031
107219825	chr3:107219825:T:A	1.63605e-06	-1.29245e-10	-1.3632
107219871	chr3:107219871:C:T	2.56049e-06	-1.29245e-10	-0.915285
107219941	chr3:107219941:C:T	4.27704e-06	-1.29245e-10	-0.402223
107219972	chr3:107219972:A:ACCATCCT	1.6345e-06	-1.29245e-10	-1.36415
107219975	chr3:107219975:T:TTAA	1.6442e-06	-1.29245e-10	-1.35823
107220147	chr3:107220147:C:T	9.26698e-07	-1.34308	-0.58853
107220170	chr3:107220170:G:A	6.85435e-07	-1.3384	-0.894784
107220618	chr3:107220618:A:G	2.02412e-06	-1.29245e-10	-1.15035
107220736	chr3:107220736:G:C	1.71736e-06	-1.29245e-10	-1.31469
107220899	chr3:107220899:T:C	1.31306e-06	-1.58313	-3.67067e-10
107221991	chr3:107221991:C:A	3.04559e-06	-1.29245e-10	-0.741791
107222186	chr3:107222186:A:G	1.03658e-06	-1.61587	-0.203691
107222346	chr3:107222346:C:A	1.68887e-06	-1.57621	0.24478
107222657	chr3:107222657:A:G	2.07324e-06	-1.29245e-10	-1.12637
107224890	chr3:107224890:G:A	7.17963e-07	-1.43949	-0.747328
107225164	chr3:107225164:G:C	3.61189e-06	-1.29245e-10	-0.571254
107225834	chr3:107225834:G:A	2.08035e-06	-1.29245e-10	-1.12295
107226238	chr3:107226238:CATA:C	7.25249e-07	-1.43095	-0.745771
107226365	chr3:107226365:A:G	1.68409e-06	-1.26199	-0.072272
107226888	chr3:107226888:T:C	1.01295e-05	-1.57798	2.03794
107227186	chr3:107227186:C:T	3.79652e-06	-1.29245e-10	-0.521398
107227522	chr3:107227522:C:G	1.6654e-06	-1.29245e-10	-1.34542
107227740	chr3:107227740:C:T	3.7788e-07	-1.45336	-1.3753
107227972	chr3:107227972:A:G	1.65656e-06	-1.29245e-10	-1.35074
107228063	chr3:107228063:G:A	1.66459e-06	-1.29245e-10	-1.34591
107228488	chr3:107228488:T:C	1.84048e-06	-1.29245e-10	-1.24546
107228838	chr3:107228838:G:A	1.68507e-06	-1.29245e-10	-1.33368
107229757	chr3:107229757:C:G	1.07798e-06	-1.61282	-0.167582
107230004	chr3:107230004:G:A	1.52534e-06	-1.43326	-3.67067e-10
107230220	chr3:107230220:G:C	3.39225e-06	-1.29245e-10	-0.63399
107230272	chr3:107230272:C:G	3.65425e-07	-1.48754	-1.37463
107230284	chr3:107230284:AG:A	1.67933e-06	-1.29245e-10	-1.33709
107230321	chr3:107230321:G:A	6.78024e-07	-1.31738	-0.926682
107230437	chr3:107230437:G:A	1.66228e-06	-1.29245e-10	-1.3473
107230992	chr3:107230992:C:T	2.73119e-06	-1.29245e-10	-0.850748
107231209	chr3:107231209:A:G	1.8073e-06	-1.29245e-10	-1.26365
107231598	chr3:107231598:T:C	1.70286e-06	-1.29245e-10	-1.32317
107231870	chr3:107231870:A:C	3.58941e-06	-1.29245e-10	-0.577496
107231883	chr3:107231883:A:T	1.08674e-06	-1.42322	-0.349081
107232120	chr3:107232120:C:T	3.8032e-06	-1.29245e-10	-0.519642
107232315	chr3:107232315:T:C	2.75672e-06	-1.29245e-10	-0.841442
107232687	chr3:107232687:T:C	1.19489e-06	-1.61082	-0.0666115
107232701	chr3:107232701:G:T	3.4664e-06	-1.29245e-10	-0.612369
107232820	chr3:107232820:A:G	3.26916e-06	-1.29245e-10	-0.670952
107232833	chr3:107232833:T:A	3.00286e-06	-1.29245e-10	-0.75592
107234024	chr3:107234024:G:A	1.75812e-06	-1.29245e-10	-1.29124
107234116	chr3:107234116:C:T	1.52971e-06	-1.4304	-3.67067e-10
107234312	chr3:107234312:C:A	3.6879e-06	-1.29245e-10	-0.550428
107234617	chr3:107234617:A:G	1.00557e-06	-1.56307	-0.286855
107234733	chr3:107234733:G:C	2.2904e-06	-1.29245e-10	-1.02676
107234799	chr3:107234799:C:A	7.30275e-07	-1.32754	-0.842279
107234844	chr3:107234844:T:C	2.60148e-06	-1.29245e-10	-0.899406
107235203	chr3:107235203:T:A	1.71013e-06	-1.56668	0.247762
107235638	chr3:107235638:A:G	3.1872e-06	-1.29245e-10	-0.696341
107235651	chr3:107235651:C:T	3.82294e-07	-1.44156	-1.37549
107236424	chr3:107236424:G:T	1.65545e-06	-1.29245e-10	-1.35141
107236539	chr3:107236539:T:C	1.02942e-06	-1.61979	-0.206698
107236984	chr3:107236984:AGAGTT:A	7.36171e-07	-1.62231	-0.539469
107237651	chr3:107237651:T:C	7.16442e-07	-1.3301	-0.858837
107237788	chr3:107237788:C:T	2.67565e-06	-1.29245e-10	-0.871293
107237877	chr3:107237877:T:C	3.54083e-07	-1.5826	-1.3111
107237883	chr3:107237883:A:G	3.18366e-06	-1.29245e-10	-0.697454
107238593	chr3:107238593:T:C	3.69963e-06	-1.29245e-10	-0.547252
107238713	chr3:107238713:T:G	4.58738e-06	-1.29245e-10	-0.332175
107239195	chr3:107239195:T:C	1.67139e-06	-1.29245e-10	-1.34183
107239384	chr3:107239384:G:T	1.35387e-06	-1.55251	-3.67067e-10
107239741	chr3:107239741:G:A	3.99844e-06	-1.29245e-10	-0.469581
107241834	chr3:107241834:A:G	2.16548e-06	-1.35738	0.274537
107242050	chr3:107242050:C:T	1.99218e-06	-1.29245e-10	-1.16625
107242063	chr3:107242063:A:G	1.01417e-06	-1.58279	-0.258626
107242618	chr3:107242618:C:T	2.01888e-06	-1.29245e-10	-1.15294
107242651	chr3:107242651:C:A	1.13106e-06	-0.873703	-0.858626
107243087	chr3:107243087:A:G	1.18091e-05	0.467006	0.146383
107243458	chr3:107243458:C:G	8.08498e-07	-0.741344	-1.32672
107243656	chr3:107243656:G:A	9.78107e-07	-1.56744	-0.310183
107243674	chr3:107243674:C:G	8.07669e-07	-0.745884	-1.3232
107243908	chr3:107243908:A:G	7.54076e-07	-0.818684	-1.31906
107244024	chr3:107244024:T:C	9.59755e-07	-1.59277	-0.303794
107244350	chr3:107244350:G:A	1.36757e-06	-1.54245	-3.67067e-10
107244450	chr3:107244450:C:T	2.43731e-06	-1.29245e-10	-0.964591
107244696	chr3:107244696:A:G	7.25539e-07	-0.816824	-1.3595
107244739	chr3:107244739:T:C	6.68518e-06	-1.3475	1.39191
107244935	chr3:107244935:G:A	1.34184e-05	0.840087	-0.0989421
107245174	chr3:107245174:T:C	5.72157e-07	-1.04126	-1.37257
107245968	chr3:107245968:T:C	6.29649e-06	-1.29245e-10	-0.0154913
107246425	chr3:107246425:T:C	7.32439e-06	-1.29245e-10	0.135725
107246640	chr3:107246640:G:A	3.33736e-06	-1.54122	0.890915
107246645	chr3:107246645:A:G	1.59415e-06	-0.46986	-0.919287
107246798	chr3:107246798:G:C	2.86265e-06	-1.29245e-10	-0.803737
107246826	chr3:107246826:A:C	6.32983e-07	-1.60658	-0.706218
107246862	chr3:107246862:A:G	1.26919e-06	-1.6171	-3.67067e-10
107247046	chr3:107247046:T:C	1.76014e-06	-1.29245e-10	-1.29009
107247051	chr3:107247051:G:A	1.87261e-06	-1.29245e-10	-1.22815
107247988	chr3:107247988:A:G	1.61845e-06	-1.29245e-10	-1.37401
107248991	chr3:107248991:G:A	1.67466e-06	-1.29245e-10	-1.33987
107249030	chr3:107249030:G:A	2.19305e-05	0.57289	0.659506
107250050	chr3:107250050:A:T	1.75466e-06	-1.29245e-10	-1.29321
107250684	chr3:107250684:A:G	1.61823e-06	-1.29245e-10	-1.37415
107251159	chr3:107251159:T:C	3.08477e-05	0.880111	0.693466
107251289	chr3:107251289:G:A	1.28864e-06	-0.620149	-0.981748
107251633	chr3:107251633:A:T	1.90536e-06	-1.29245e-10	-1.21081
107252397	chr3:107252397:A:G	1.62117e-06	-1.29245e-10	-1.37234
107252480	chr3:107252480:T:C	5.74296e-06	-0.693466	0.585957
107253668	chr3:107253668:A:G	7.80323e-06	-0.400444	0.599498
107253810	chr3:107253810:T:C	3.7082e-06	-1.29245e-10	-0.544939
107253961	chr3:107253961:G:A	2.06957e-06	-0.510393	-0.617749
107254430	chr3:107254430:A:G	1.91765e-06	-0.715462	-0.488923
107254449	chr3:107254449:A:G	1.62104e-06	-1.29245e-10	-1.37241
107254726	chr3:107254726:T:G	1.7909e-06	-1.29245e-10	-1.27277
107255250	chr3:107255250:T:G	1.6173e-06	-1.29245e-10	-1.37473
107255365	chr3:107255365:C:T	2.28543e-05	-1.29245e-10	1.27366
107255676	chr3:107255676:A:G	1.61938e-06	-1.29245e-10	-1.37344
107256118	chr3:107256118:T:C	2.0343e-06	-1.17159	0.0262584
107256150	chr3:107256150:A:G	3.39984e-06	0.21259	-0.844346
107256552	chr3:107256552:A:G	8.4565e-07	-1.42124	-0.601894
107256701	chr3:107256701:G:A	1.80982e-06	-1.29245e-10	-1.26226
107256781	chr3:107256781:C:T	1.94738e-06	-1.29245e-10	-1.189
107256926	chr3:107256926:A:G	4.90588e-06	-1.29245e-10	-0.26505
107256931	chr3:107256931:C:T	3.37309e-06	-1.49312	0.853464
107257052	chr3:107257052:C:T	2.28462e-06	-1.29245e-10	-1.02928
107257142	chr3:107257142:C:G	3.09418e-06	-1.48293	0.75697
107257423	chr3:107257423:A:G	3.20749e-06	-1.39743	0.707439
107257428	chr3:107257428:G:T	2.82162e-06	-1.44335	0.625174
107257597	chr3:107257597:T:C	1.78965e-06	-1.29245e-10	-1.27347
107257875	chr3:107257875:G:A	1.85662e-06	-1.29245e-10	-1.23672
107257957	chr3:107257957:A:G	1.22085e-05	0.64665	-3.67067e-10
107258051	chr3:107258051:A:T	3.24725e-06	-1.29245e-10	-0.677676
107258171	chr3:107258171:A:G	1.51103e-06	-0.123797	-1.31889
107258343	chr3:107258343:C:T	1.65566e-06	-1.29245e-10	-1.35129
107258361	chr3:107258361:C:T	1.49328e-06	-0.329357	-1.12515
107258489	chr3:107258489:C:T	3.80218e-07	-1.49697	-1.32552
107258698	chr3:107258698:C:T	1.63236e-06	-1.29245e-10	-1.36546
107258844	chr3:107258844:T:A	1.33738e-06	-0.440243	-1.12453
107258988	chr3:107258988:A:G	1.63629e-06	-1.29245e-10	-1.36305
107259243	chr3:107259243:T:TTGAC	2.0412e-06	-1.29245e-10	-1.14195
107259370	chr3:107259370:C:A	2.99378e-06	-0.758947	-3.67067e-10
107259513	chr3:107259513:C:T	3.70298e-06	-1.43513	0.888787
107259680	chr3:107259680:A:G	1.3652e-05	-1.04802	1.80642
107259899	chr3:107259899:T:A	8.08898e-07	-1.59251	-0.475058
107260304	chr3:107260304:A:G	1.74254e-06	-1.29245e-10	-1.30014
107261032	chr3:107261032:A:G	5.72385e-06	-0.918645	0.807803
107261586	chr3:107261586:A:G	1.82109e-06	-1.29245e-10	-1.25605
107261739	chr3:107261739:C:T	1.61629e-06	-1.29245e-10	-1.37535
107261821	chr3:107261821:C:T	1.65566e-06	-1.29245e-10	-1.35129
107261909	chr3:107261909:A:G	1.53631e-06	-0.477627	-0.948477
107262523	chr3:107262523:A:G	1.25059e-06	-1.63187	-3.67067e-10
107262880	chr3:107262880:C:T	3.84711e-06	-0.0581581	-0.450005
107263008	chr3:107263008:G:C	2.28677e-06	-1.29245e-10	-1.02834
107263470	chr3:107263470:G:A	1.19366e-06	-0.328634	-1.34982
107263613	chr3:107263613:G:A	3.8889e-07	-1.43089	-1.36905
107263688	chr3:107263688:A:G	4.68322e-07	-1.41424	-1.19984
107263719	chr3:107263719:A:C	3.55793e-06	-1.29245e-10	-0.586306
107264410	chr3:107264410:ACTTTAATTACATCTGCAAAATCCCTTCAAAGAAGTACTTGGATTTGTATTCGAATGAATAAGCAGAGGTCAGAAATCTTGGGTATGGATGCAT:A	5.60151e-06	-1.29245e-10	-0.132448
107264432	chr3:107264432:C:T	1.32732e-06	-0.262638	-1.30968
107264568	chr3:107264568:GA:G	1.85814e-06	-1.23591	-3.67067e-10
107264760	chr3:107264760:T:C	9.08982e-06	1.68007	-1.3284
107264910	chr3:107264910:C:T	1.32933e-06	-1.57081	-3.67067e-10
107265228	chr3:107265228:T:C	2.97226e-06	-1.29245e-10	-0.766162
107265478	chr3:107265478:T:C	1.09579e-05	1.90946	-1.37088
107266221	chr3:107266221:G:A	7.65069e-06	-1.29245e-10	0.179311
107266384	chr3:107266384:C:T	1.66369e-06	-1.29245e-10	-1.34645
107266468	chr3:107266468:T:G	1.66689e-06	-1.29245e-10	-1.34453
107266481	chr3:107266481:C:T	1.73781e-05	2.34174	-1.34202
107266833	chr3:107266833:G:A	5.09653e-06	-1.29245e-10	-0.226924
107266938	chr3:107266938:T:C	1.04622e-06	-0.627032	-1.18327
107267088	chr3:107267088:C:T	7.64883e-06	-1.29245e-10	0.179068
107267274	chr3:107267274:TG:T	3.79726e-06	-0.521203	-3.67067e-10
107267314	chr3:107267314:C:T	2.57408e-05	-1.29245e-10	1.39259
107267533	chr3:107267533:T:A	2.97685e-06	0.476893	-1.24151
107268038	chr3:107268038:A:G	1.66701e-06	-1.29245e-10	-1.34446
107268184	chr3:107268184:A:C	1.65482e-06	-1.29245e-10	-1.35179
107268384	chr3:107268384:T:C	4.86016e-06	-1.29245e-10	-0.274413
107268609	chr3:107268609:C:T	3.96066e-07	-1.52345	-1.25821
107268674	chr3:107268674:G:A	1.69735e-06	-1.29245e-10	-1.32641
107268678	chr3:107268678:C:G	1.67636e-06	-1.29245e-10	-1.33886
107268972	chr3:107268972:C:G	4.45883e-07	-1.44938	-1.2138
107269063	chr3:107269063:C:T	6.16496e-06	-0.179072	0.142469
107269131	chr3:107269131:A:G	4.31017e-07	-1.48182	-1.21527
107269373	chr3:107269373:T:C	8.98644e-06	-1.29245e-10	0.340233
107269487	chr3:107269487:C:G	1.08702e-05	1.40607	-0.87553
107269592	chr3:107269592:T:C	5.0328e-07	-1.16761	-1.37448
107269874	chr3:107269874:G:C	1.14693e-05	1.53859	-0.954392
107269885	chr3:107269885:C:T	8.17609e-06	-1.29245e-10	0.245729
107269908	chr3:107269908:G:A	3.70989e-06	-1.29245e-10	-0.544483
107270113	chr3:107270113:C:T	1.808e-06	-1.29245e-10	-1.26326
107270182	chr3:107270182:A:T	4.8596e-06	-1.29245e-10	-0.274529
107270206	chr3:107270206:G:A	4.75426e-06	-1.29245e-10	-0.296442
107270260	chr3:107270260:T:G	3.154e-06	-1.11909	0.412279
107270682	chr3:107270682:T:C	3.08658e-06	-1.29245e-10	-0.728422
107270744	chr3:107270744:G:A	4.72838e-06	-1.29245e-10	-0.301902
107270774	chr3:107270774:T:C	5.18668e-06	-0.363721	0.154331
107270930	chr3:107270930:A:G	9.46281e-06	1.05014	-0.65825
107270935	chr3:107270935:T:C	1.96145e-06	-1.1818	-3.67067e-10
107270943	chr3:107270943:T:C	6.41021e-06	-0.342914	0.345322
107270967	chr3:107270967:T:A	1.6961e-06	-1.29245e-10	-1.32715
107270985	chr3:107270985:G:A	2.29079e-06	0.18724	-1.21383
107271042	chr3:107271042:G:A	4.60959e-06	-1.29245e-10	-0.327345
107271118	chr3:107271118:A:C	1.78937e-06	-1.29245e-10	-1.27362
107271398	chr3:107271398:C:T	5.69973e-06	-0.300284	0.185219
107271442	chr3:107271442:A:G	7.91151e-06	-1.29245e-10	0.212835
107271628	chr3:107271628:C:T	5.49206e-07	-1.18058	-1.27419
107271631	chr3:107271631:G:A	9.38602e-06	-1.29245e-10	0.383737
107271906	chr3:107271906:C:T	2.0074e-06	-1.29245e-10	-1.15864
107272059	chr3:107272059:AATG:A	5.47256e-06	-0.376354	0.220617
107272218	chr3:107272218:A:G	2.19983e-06	0.146403	-1.21351
107272729	chr3:107272729:C:T	3.75613e-06	-1.29245e-10	-0.532096
107272827	chr3:107272827:C:T	2.35491e-06	-1.29245e-10	-0.99898
107272977	chr3:107272977:C:T	4.48095e-06	-1.29245e-10	-0.35565
107273019	chr3:107273019:A:G	2.1644e-06	-1.63552	0.552178
107273205	chr3:107273205:G:A	6.88038e-06	-0.246304	0.319494
107273233	chr3:107273233:G:A	4.09996e-06	0.62551	-1.07002
107273275	chr3:107273275:G:T	2.43869e-06	-1.29245e-10	-0.964023
107273313	chr3:107273313:G:GA	4.87356e-06	-1.29245e-10	-0.271659
107273922	chr3:107273922:C:G	1.03805e-05	-1.29245e-10	0.484444
107273983	chr3:107273983:G:T	7.95897e-06	-1.29245e-10	0.218815
107274410	chr3:107274410:C:T	3.38308e-06	-1.63096	0.994258
107274578	chr3:107274578:G:A	2.57889e-06	-1.29245e-10	-0.908127
107274702	chr3:107274702:T:TG	2.2726e-06	0.15531	-1.18987
107274739	chr3:107274739:A:T	4.80257e-06	-1.29245e-10	-0.286333
107274867	chr3:107274867:G:T	2.2139e-06	-1.29245e-10	-1.06073
107274985	chr3:107274985:T:C	3.99001e-06	-1.29245e-10	-0.471691
107275320	chr3:107275320:A:T	4.27478e-06	0.683707	-1.08646
107275510	chr3:107275510:A:G	4.98598e-06	-1.29245e-10	-0.248855
107275588	chr3:107275588:T:C	4.75686e-06	-1.29245e-10	-0.295898
107275664	chr3:107275664:A:G	1.09036e-05	1.40282	-0.869216
107275711	chr3:107275711:C:T	4.91142e-06	-1.29245e-10	-0.263921
107275772	chr3:107275772:T:C	1.70476e-06	-1.32206	-3.67067e-10
107275809	chr3:107275809:A:G	4.82105e-06	-1.29245e-10	-0.282494
107275909	chr3:107275909:G:A	5.39355e-06	-0.348553	0.178272
107276078	chr3:107276078:T:C	1.26018e-05	1.61871	-0.940361
107276268	chr3:107276268:T:G	3.00175e-06	-1.29245e-10	-0.756288
107276344	chr3:107276344:T:C	6.22247e-06	-1.29245e-10	-0.0273168
107276411	chr3:107276411:G:A	5.27243e-06	-1.29245e-10	-0.192994
107276476	chr3:107276476:G:T	2.34488e-06	0.175423	-1.17867
107276694	chr3:107276694:C:T	2.56492e-06	-1.29245e-10	-0.913558
107277059	chr3:107277059:A:G	1.25904e-06	-1.62514	-3.67067e-10
107277120	chr3:107277120:A:C	2.25347e-06	-1.04301	-3.67067e-10
107277207	chr3:107277207:A:C	9.3192e-06	0.554376	-0.177784
107277233	chr3:107277233:T:C	1.26209e-06	-1.62271	-3.67067e-10
107277502	chr3:107277502:T:C	1.64067e-06	-1.29245e-10	-1.36038
107277684	chr3:107277684:A:G	4.53724e-06	-0.537214	0.194049
107277767	chr3:107277767:A:T	5.37498e-06	-0.354925	0.181195
107277768	chr3:107277768:A:G	3.9687e-06	0.739148	-1.21619
107277928	chr3:107277928:G:A	1.24607e-06	-1.63549	-3.67067e-10
107278122	chr3:107278122:A:T	2.38042e-06	-1.62181	0.633596
107278272	chr3:107278272:C:T	2.5858e-06	-1.29245e-10	-0.905449
107278466	chr3:107278466:G:A	1.20528e-05	-1.29245e-10	0.633815
107278770	chr3:107278770:A:G	1.97586e-06	-1.29245e-10	-1.17448
107278868	chr3:107278868:C:T	4.31342e-06	-1.29245e-10	-0.393753
107278907	chr3:107278907:C:G	5.76317e-06	-1.29245e-10	-0.103996
107278950	chr3:107278950:TC:T	4.21175e-06	-1.29245e-10	-0.417606
107279483	chr3:107279483:G:A	2.51545e-06	-1.29245e-10	-0.933033
107279712	chr3:107279712:T:G	1.88308e-06	-1.29245e-10	-1.22258
107279761	chr3:107279761:CA:C	1.24435e-06	-1.63687	-3.67067e-10
107280135	chr3:107280135:A:G	5.2075e-06	-0.453514	0.248129
107280177	chr3:107280177:T:C	2.02863e-06	-0.41324	-0.734884
107280351	chr3:107280351:G:A	5.87116e-06	-1.29245e-10	-0.0854325
107280652	chr3:107280652:A:G	2.30115e-06	-1.59855	0.576478
107280979	chr3:107280979:A:T	1.67657e-06	-1.29245e-10	-1.33873
107281381	chr3:107281381:A:AG	4.85553e-06	-0.458963	0.183597
107281665	chr3:107281665:C:T	1.68465e-06	-1.29245e-10	-1.33392
107281725	chr3:107281725:G:C	1.62535e-06	-1.29245e-10	-1.36976
107281818	chr3:107281818:G:C	2.51709e-06	-1.29245e-10	-0.932382
107281982	chr3:107281982:TA:T	2.33937e-06	-1.29245e-10	-1.0056
107282019	chr3:107282019:G:T	1.74648e-06	-1.29245e-10	-1.29788
107282359	chr3:107282359:C:T	8.22017e-06	-1.29245e-10	0.251106
107282974	chr3:107282974:G:A	2.42088e-06	-0.646973	-0.324381
107283044	chr3:107283044:A:C	1.50743e-05	1.25035	-0.392844
107283084	chr3:107283084:A:C	2.44401e-06	-0.640609	-0.321237
107283148	chr3:107283148:T:G	1.94866e-05	-1.29245e-10	1.11424
107283353	chr3:107283353:C:G	5.64503e-06	-0.443098	0.31839
107283385	chr3:107283385:T:C	2.14047e-06	-0.645741	-0.448716
107283473	chr3:107283473:A:T	6.48984e-06	0.359752	-0.344999
107283479	chr3:107283479:T:C	8.29133e-06	-1.29245e-10	0.259726
107283499	chr3:107283499:C:T	1.96271e-06	-1.58951	0.408346
107283551	chr3:107283551:G:A	4.97786e-06	-1.29245e-10	-0.250485
107283565	chr3:107283565:A:C	2.13794e-06	-0.64127	-0.454373
107283583	chr3:107283583:A:C	5.80772e-06	-0.409481	0.313184
107283591	chr3:107283591:A:G	1.73696e-06	-1.29245e-10	-1.30335
107283655	chr3:107283655:A:C	2.23134e-06	-0.596127	-0.456757
107283704	chr3:107283704:A:G	2.33468e-06	-0.591417	-0.416191
107283814	chr3:107283814:C:T	8.23944e-06	-1.29245e-10	0.253448
107283981	chr3:107283981:G:A	2.34279e-06	-0.62987	-0.374271
107284004	chr3:107284004:G:T	1.84762e-06	-1.49911	0.257523
107284169	chr3:107284169:G:A	6.93649e-06	0.422241	-0.340929
107284207	chr3:107284207:G:A	2.996e-06	-1.29245e-10	-0.758206
107284270	chr3:107284270:G:C	4.07517e-07	-1.62068	-1.13247
107284513	chr3:107284513:G:A	1.26858e-06	-1.61758	-3.67067e-10
107284557	chr3:107284557:A:T	2.55984e-06	-1.29245e-10	-0.91554
107284591	chr3:107284591:G:A	2.46919e-06	-0.694108	-0.257485
107284729	chr3:107284729:G:A	2.60586e-06	-0.59741	-0.30031
107284779	chr3:107284779:A:G	1.96342e-06	-1.29245e-10	-1.1808
107284844	chr3:107284844:G:A	3.4052e-06	0.581275	-1.21146
107285062	chr3:107285062:A:G	3.2003e-06	-1.29245e-10	-0.692238
107285256	chr3:107285256:G:A	2.87207e-06	-1.29245e-10	-0.80045
107285349	chr3:107285349:A:G	5.93798e-06	-0.396167	0.322052
107285387	chr3:107285387:GC:G	1.66609e-06	-1.29245e-10	-1.345
107285460	chr3:107285460:G:A	8.04326e-06	-1.29245e-10	0.229351
107285470	chr3:107285470:A:G	2.61077e-06	-0.632712	-0.263129
107285808	chr3:107285808:A:C	3.04138e-06	-1.29245e-10	-0.743172
107285905	chr3:107285905:C:T	2.99828e-06	-1.29245e-10	-0.757447
107286181	chr3:107286181:C:T	5.97364e-06	-0.347586	0.279459
107286362	chr3:107286362:C:T	3.07833e-06	-1.29245e-10	-0.731097
107287039	chr3:107287039:A:G	5.75556e-06	-1.29245e-10	-0.105318
107287451	chr3:107287451:A:G	2.35385e-06	-1.29245e-10	-0.999433
107287739	chr3:107287739:T:C	1.98482e-06	-1.29245e-10	-1.16995
107288416	chr3:107288416:C:T	1.13958e-05	0.595697	-0.0179396
107288672	chr3:107288672:C:G	2.4846e-06	-1.29245e-10	-0.945372
107288800	chr3:107288800:C:T	2.64615e-06	-1.29245e-10	-0.88238
107289469	chr3:107289469:T:C	1.68699e-06	-1.29245e-10	-1.33254
107289711	chr3:107289711:G:A	8.84348e-06	-0.28326	0.607456
107290045	chr3:107290045:G:C	8.99846e-06	-1.29245e-10	0.34157
107290181	chr3:107290181:A:T	8.59665e-06	-0.409913	0.705802
107290786	chr3:107290786:C:T	1.50753e-06	-0.852146	-0.592868
107291135	chr3:107291135:G:A	5.74925e-07	-1.09316	-1.31584
107291200	chr3:107291200:T:C	5.04088e-06	-1.29245e-10	-0.237904
107291635	chr3:107291635:A:G	8.41177e-06	0.274148	-3.67067e-10
107291697	chr3:107291697:AAT:A	1.65588e-06	-1.29245e-10	-1.35115
107291822	chr3:107291822:T:A	1.43883e-06	-0.850838	-0.640818
107292179	chr3:107292179:C:T	6.14789e-07	-1.14686	-1.1951
107292655	chr3:107292655:T:C	1.25622e-06	-0.818802	-0.808573
107292895	chr3:107292895:C:T	1.77416e-06	-1.29245e-10	-1.28216
107292920	chr3:107292920:GTAGA:G	4.4758e-06	-1.29245e-10	-0.356799
107293190	chr3:107293190:T:C	1.23583e-06	-0.867209	-0.776535
107293232	chr3:107293232:A:G	1.64059e-06	-1.1331	-0.227331
107293618	chr3:107293618:C:T	4.63159e-06	-1.29245e-10	-0.322585
107293823	chr3:107293823:C:A	1.63684e-06	-1.29245e-10	-1.36272
107294071	chr3:107294071:G:C	1.66814e-06	-1.29245e-10	-1.34378
107294072	chr3:107294072:A:T	8.14598e-06	-1.29245e-10	0.24204
107294226	chr3:107294226:T:C	2.02221e-06	-1.29245e-10	-1.15129
107294594	chr3:107294594:TA:T	2.60693e-06	-1.29245e-10	-0.897312
107294720	chr3:107294720:A:G	1.27134e-06	-0.852054	-0.763358
107294802	chr3:107294802:C:A	1.71204e-06	-1.3178	-3.67067e-10
107294818	chr3:107294818:T:C	1.70678e-06	-1.29245e-10	-1.32087
107295118	chr3:107295118:G:A	1.95259e-06	-1.29245e-10	-1.18633
107295399	chr3:107295399:T:C	8.06493e-06	-1.29245e-10	0.232041
107295462	chr3:107295462:C:T	5.95118e-07	-1.13343	-1.24105
107295603	chr3:107295603:G:T	5.51896e-07	-1.11715	-1.33273
107295651	chr3:107295651:T:C	1.38692e-06	-0.87171	-0.65669
107295726	chr3:107295726:C:T	1.42953e-06	-0.853002	-0.645135
107296058	chr3:107296058:T:C	5.71274e-07	-1.08196	-1.33342
107296070	chr3:107296070:A:C	1.32015e-06	-1.62255	0.0448108
107296131	chr3:107296131:C:T	2.07244e-06	-1.12676	-3.67067e-10
107296286	chr3:107296286:G:A	1.64364e-06	-1.29245e-10	-1.35857
107296525	chr3:107296525:A:G	1.94036e-06	-1.29245e-10	-1.19261
107296627	chr3:107296627:A:T	1.64572e-06	-1.35731	-3.67067e-10
107296651	chr3:107296651:C:T	8.08177e-06	-1.29245e-10	0.234127
107296763	chr3:107296763:T:C	1.63357e-06	-1.29245e-10	-1.36471
107296831	chr3:107296831:T:C	1.18611e-06	-1.63739	-0.0474176
107296961	chr3:107296961:T:A	1.84765e-06	-1.29245e-10	-1.24157
107297125	chr3:107297125:T:G	6.53976e-07	-0.998575	-1.28159
107297314	chr3:107297314:C:A	8.37734e-07	-0.956742	-1.0758
107297692	chr3:107297692:A:G	6.64159e-07	-0.957959	-1.30676
107297885	chr3:107297885:G:A	3.14119e-06	-1.29245e-10	-0.710884
107297931	chr3:107297931:T:C	4.76521e-06	-1.29245e-10	-0.294143
107298107	chr3:107298107:C:T	2.38363e-06	-1.29245e-10	-0.986861
107298260	chr3:107298260:A:G	1.97562e-06	-1.29245e-10	-1.1746
107298482	chr3:107298482:A:G	1.31056e-05	-1.29245e-10	0.717553
107298497	chr3:107298497:A:T	2.09534e-06	0.207597	-1.32337
107298667	chr3:107298667:A:G	5.77868e-06	-0.570756	0.469448
107298972	chr3:107298972:G:A	5.29133e-06	-0.528824	0.339408
107299422	chr3:107299422:C:T	1.54028e-06	-1.62218	0.198657
107299600	chr3:107299600:C:T	1.79857e-06	-1.29245e-10	-1.26849
107299951	chr3:107299951:C:T	1.08959e-05	0.55928	-0.0263779
107300058	chr3:107300058:T:G	3.0755e-06	-1.29245e-10	-0.732015
107300262	chr3:107300262:G:A	1.76862e-06	-1.29245e-10	-1.28528
107300586	chr3:107300586:A:G	1.62035e-06	-1.29245e-10	-1.37285
107300866	chr3:107300866:A:G	3.58444e-06	-0.287771	-0.29111
107300943	chr3:107300943:A:G	4.81748e-06	-0.567839	0.284607
107301526	chr3:107301526:A:G	3.2258e-06	-1.29245e-10	-0.684304
107301605	chr3:107301605:T:G	3.25232e-06	-1.29245e-10	-0.676116
107301985	chr3:107301985:C:T	7.35492e-07	-0.955189	-1.20751
107302170	chr3:107302170:A:T	1.95841e-06	-1.29245e-10	-1.18335
107302220	chr3:107302220:A:C	2.01573e-06	-1.29245e-10	-1.1545
107302281	chr3:107302281:C:G	2.2012e-06	-1.06648	-3.67067e-10
107302314	chr3:107302314:T:C	2.56169e-06	-1.29245e-10	-0.914816
107302429	chr3:107302429:A:G	3.28378e-06	-1.29245e-10	-0.666489
107302613	chr3:107302613:C:T	1.63175e-06	-1.29245e-10	-1.36583
107302891	chr3:107302891:A:G	1.64637e-06	-1.29245e-10	-1.35691
107303332	chr3:107303332:G:A	1.66671e-06	-1.29245e-10	-1.34464
107303473	chr3:107303473:CTGTT:C	2.98868e-06	-1.29245e-10	-0.760651
107303552	chr3:107303552:C:T	3.11289e-06	-1.29245e-10	-0.719933
107303670	chr3:107303670:C:T	1.13979e-05	1.16583	-0.587884
107304653	chr3:107304653:C:A	3.09298e-06	-1.29245e-10	-0.726349
107304665	chr3:107304665:A:G	3.07481e-06	-1.29245e-10	-0.732242
107304857	chr3:107304857:T:C	3.00554e-06	-1.29245e-10	-0.755028
107305048	chr3:107305048:T:A	3.51336e-06	-1.29245e-10	-0.598912
107305055	chr3:107305055:C:T	1.61669e-06	-1.29245e-10	-1.3751
107305386	chr3:107305386:C:T	2.43348e-06	-0.966161	-3.67067e-10
107305439	chr3:107305439:G:A	2.93352e-06	-1.29245e-10	-0.779282
107305493	chr3:107305493:T:C	1.75616e-06	-1.29245e-10	-1.29236
107305688	chr3:107305688:C:T	2.73486e-06	-1.29245e-10	-0.849404
107305695	chr3:107305695:G:A	2.09977e-06	-1.29245e-10	-1.11366
107305795	chr3:107305795:G:A	1.6575e-06	-1.29245e-10	-1.35017
107305806	chr3:107305806:T:C	1.61738e-06	-1.29245e-10	-1.37468
107305947	chr3:107305947:A:G	4.84402e-06	-1.29245e-10	-0.277739
107306022	chr3:107306022:T:C	1.9521e-06	-1.29245e-10	-1.18658
107306252	chr3:107306252:C:T	2.89682e-06	-1.29245e-10	-0.791871
107306282	chr3:107306282:G:A	8.11195e-07	-0.856155	-1.20858
107306588	chr3:107306588:C:T	1.97596e-06	-1.29245e-10	-1.17443
107306828	chr3:107306828:A:G	1.66755e-06	-1.29245e-10	-1.34413
107306944	chr3:107306944:T:C	6.44109e-06	-1.29245e-10	0.00721377
107306969	chr3:107306969:C:T	1.80874e-06	-1.29245e-10	-1.26286
107306978	chr3:107306978:C:T	1.78313e-06	-1.29245e-10	-1.27712
107307037	chr3:107307037:A:G	1.97759e-06	-1.29245e-10	-1.1736
107307152	chr3:107307152:G:A	1.63634e-06	-1.29245e-10	-1.36302
107307204	chr3:107307204:C:T	2.41739e-06	-1.29245e-10	-0.972797
107307399	chr3:107307399:T:C	4.22109e-06	-1.29245e-10	-0.41539
107307445	chr3:107307445:G:C	2.0504e-06	-1.29245e-10	-1.13745
107307949	chr3:107307949:C:T	1.98645e-06	-1.29245e-10	-1.16913
107307995	chr3:107307995:TACAGGCGTGAGCCACTGTGCCCA:T	2.45607e-06	-1.29245e-10	-0.956922
107308013	chr3:107308013:T:C	2.645e-06	-1.29245e-10	-0.882811
107308021	chr3:107308021:C:A	2.5219e-06	-1.29245e-10	-0.930472
107308073	chr3:107308073:C:T	1.93584e-06	-1.29245e-10	-1.19494
107308087	chr3:107308087:C:T	2.20138e-06	-1.0664	-3.67067e-10
107308234	chr3:107308234:G:A	2.91418e-06	-1.29245e-10	-0.785895
107308567	chr3:107308567:A:G	1.98323e-06	-1.29245e-10	-1.17076
107308704	chr3:107308704:C:A	1.66034e-06	-1.29245e-10	-1.34846
107308710	chr3:107308710:T:C	1.64788e-06	-1.29245e-10	-1.35599
107308814	chr3:107308814:G:A	2.4833e-06	-1.29245e-10	-0.945895
107308875	chr3:107308875:G:A	2.9756e-06	-1.29245e-10	-0.76504
107308943	chr3:107308943:G:C	1.98323e-06	-1.29245e-10	-1.17076
107309000	chr3:107309000:G:T	2.45443e-06	-1.29245e-10	-0.957589
107309026	chr3:107309026:T:G	1.97136e-06	-1.29245e-10	-1.17676
107309072	chr3:107309072:A:G	1.98363e-06	-1.29245e-10	-1.17056
107309088	chr3:107309088:A:G	1.92952e-06	-1.29245e-10	-1.19822
107309247	chr3:107309247:C:T	2.56447e-06	-1.29245e-10	-0.913734
107309317	chr3:107309317:C:A	1.80885e-06	-1.29245e-10	-1.26279
107309487	chr3:107309487:G:C	1.74639e-06	-1.29245e-10	-1.29793
107309590	chr3:107309590:G:A	1.70741e-06	-1.29245e-10	-1.3205
107309843	chr3:107309843:T:A	1.7971e-06	-1.29245e-10	-1.26931
107309909	chr3:107309909:C:T	2.19949e-06	-1.29245e-10	-1.06726
107309926	chr3:107309926:G:C	6.22584e-07	-1.57369	-0.755673
107309981	chr3:107309981:T:A	1.80822e-06	-1.29245e-10	-1.26314
107310061	chr3:107310061:A:T	1.81148e-06	-1.29245e-10	-1.26134
107310103	chr3:107310103:T:A	1.77735e-06	-1.29245e-10	-1.28036
107310113	chr3:107310113:G:T	1.79129e-06	-1.29245e-10	-1.27255
107310199	chr3:107310199:A:G	7.11379e-07	-1.59705	-0.598987
107310434	chr3:107310434:C:T	2.80877e-06	-1.29245e-10	-0.822739
107310446	chr3:107310446:T:C	1.8113e-06	-1.29245e-10	-1.26144
107310755	chr3:107310755:C:G	1.78847e-05	-1.29245e-10	1.02846
107310821	chr3:107310821:C:T	2.4373e-06	-1.29245e-10	-0.964594
107310914	chr3:107310914:T:C	3.3327e-06	-1.29245e-10	-0.651701
107311076	chr3:107311076:T:C	3.33678e-06	-1.29245e-10	-0.650479
107311361	chr3:107311361:G:C	2.45402e-06	-1.29245e-10	-0.957755
107311429	chr3:107311429:G:A	2.73217e-06	-1.29245e-10	-0.850389
107311517	chr3:107311517:C:T	1.61796e-06	-1.29245e-10	-1.37432
107311546	chr3:107311546:A:G	3.32364e-06	-1.29245e-10	-0.654423
107311564	chr3:107311564:C:G	1.54145e-06	-1.42276	-3.67067e-10
107311573	chr3:107311573:G:A	1.24662e-06	-1.63505	-3.67067e-10
107311934	chr3:107311934:T:C	3.50467e-06	-1.29245e-10	-0.601388
107312269	chr3:107312269:T:C	3.32487e-06	-1.29245e-10	-0.654053
107312568	chr3:107312568:A:G	2.17055e-06	-1.29245e-10	-1.0805
107312670	chr3:107312670:T:C	2.72568e-06	-1.29245e-10	-0.852765
107312771	chr3:107312771:G:C	6.99942e-06	-1.29245e-10	0.0903423
107313000	chr3:107313000:A:G	1.69978e-06	-1.29245e-10	-1.32499
107313044	chr3:107313044:A:G	1.16365e-05	-1.29245e-10	0.59866
107313110	chr3:107313110:T:C	6.76421e-07	-1.56665	-0.679779
107313203	chr3:107313203:T:C	2.70097e-06	-1.29245e-10	-0.861874
107313594	chr3:107313594:A:G	6.41801e-07	-1.58471	-0.714251
107313731	chr3:107313731:T:TA	4.03476e-05	-1.29245e-10	1.84205
107313737	chr3:107313737:C:A	6.55447e-07	-1.58328	-0.694645
107313754	chr3:107313754:T:C	3.28844e-06	-1.29245e-10	-0.66507
107313764	chr3:107313764:A:G	3.30991e-06	-1.29245e-10	-0.658565
107314213	chr3:107314213:C:T	3.55598e-06	-1.29245e-10	-0.586852
107314214	chr3:107314214:T:C	1.63866e-06	-1.29245e-10	-1.3616
107314379	chr3:107314379:T:C	2.11374e-06	-1.29245e-10	-1.10703
107314538	chr3:107314538:G:A	7.41846e-06	-1.29245e-10	0.148487
107314625	chr3:107314625:G:A	5.93435e-07	-1.37735	-0.999963
107314782	chr3:107314782:G:A	1.91685e-06	-1.2048	-3.67067e-10
107314872	chr3:107314872:A:G	3.30745e-06	-1.29245e-10	-0.659308
107314876	chr3:107314876:C:T	1.12593e-05	-1.29245e-10	0.565711
107315016	chr3:107315016:T:C	1.39043e-06	-1.52587	-3.67067e-10
107315211	chr3:107315211:C:T	3.62702e-06	-1.29245e-10	-0.567074
107315228	chr3:107315228:C:G	6.80982e-07	-1.56621	-0.673499
107315342	chr3:107315342:A:G	6.72516e-07	-1.57267	-0.679541
107315380	chr3:107315380:A:G	1.71579e-06	-1.29245e-10	-1.31561
107315674	chr3:107315674:A:G	3.31389e-06	-1.29245e-10	-0.65736
107315693	chr3:107315693:C:T	1.6862e-06	-1.29245e-10	-1.33301
107315735	chr3:107315735:C:CTA	3.31637e-06	-1.29245e-10	-0.656614
107316123	chr3:107316123:T:C	3.32784e-06	-1.29245e-10	-0.65316
107316389	chr3:107316389:T:C	3.17195e-06	-1.29245e-10	-0.701138
107316495	chr3:107316495:G:A	1.69666e-06	-1.29245e-10	-1.32682
107316530	chr3:107316530:G:A	1.61605e-06	-1.29245e-10	-1.3755
107316554	chr3:107316554:A:G	2.97079e-06	-1.29245e-10	-0.766656
107316654	chr3:107316654:G:A	3.00707e-06	-1.29245e-10	-0.754517
107316836	chr3:107316836:C:T	5.66271e-07	-1.63032	-0.793844
107316951	chr3:107316951:T:C	3.06284e-06	-1.29245e-10	-0.736143
107316966	chr3:107316966:T:G	2.49213e-06	-1.29245e-10	-0.942347
107317086	chr3:107317086:C:T	1.81259e-06	-1.29245e-10	-1.26073
107317177	chr3:107317177:T:C	2.36996e-06	-1.29245e-10	-0.992613
107317337	chr3:107317337:T:C	3.33394e-06	-1.29245e-10	-0.65133
107317386	chr3:107317386:A:T	7.2527e-06	-1.29245e-10	0.125889
107317388	chr3:107317388:A:G	1.89138e-06	-1.29245e-10	-1.21818
107317532	chr3:107317532:C:T	2.48952e-06	-1.29245e-10	-0.943396
107317613	chr3:107317613:C:G	1.01077e-06	-1.40882	-0.435957
107317643	chr3:107317643:G:A	7.2527e-06	-1.29245e-10	0.125889
107317699	chr3:107317699:G:A	7.52191e-07	-1.46699	-0.673254
107318025	chr3:107318025:C:A	1.61725e-06	-1.29245e-10	-1.37476
107318460	chr3:107318460:C:T	1.77775e-06	-1.29245e-10	-1.28013
107318493	chr3:107318493:C:T	1.77775e-06	-1.29245e-10	-1.28013
107318709	chr3:107318709:T:G	7.2527e-06	-1.29245e-10	0.125889
107319002	chr3:107319002:G:T	2.13558e-06	-1.29245e-10	-1.09675
107322159	chr3:107322159:C:T	1.43589e-06	-0.12669	-1.36701
107322383	chr3:107322383:G:A	3.91166e-07	-1.55984	-1.23427
107322461	chr3:107322461:T:C	3.91342e-07	-1.56526	-1.22839
107323372	chr3:107323372:C:T	3.98931e-07	-1.55921	-1.21524
107323401	chr3:107323401:C:T	3.95644e-07	-1.56449	-1.21824
107323768	chr3:107323768:T:C	1.84816e-06	-1.29245e-10	-1.24129
107324028	chr3:107324028:C:A	2.23785e-06	-1.29245e-10	-1.04997
107324049	chr3:107324049:C:T	2.20878e-06	-1.29245e-10	-1.06305
107324080	chr3:107324080:T:A	3.99958e-07	-1.56406	-1.20782
107324641	chr3:107324641:C:T	1.61617e-06	-1.29245e-10	-1.37542
107324874	chr3:107324874:A:C	3.98441e-07	-1.57036	-1.20532
107325029	chr3:107325029:A:G	3.57756e-07	-1.55801	-1.32537
107325060	chr3:107325060:C:A	4.10191e-07	-1.54126	-1.20535
107325117	chr3:107325117:A:G	3.55203e-07	-1.56329	-1.32726
107325272	chr3:107325272:C:T	2.89319e-06	-1.29245e-10	-0.793125
107325310	chr3:107325310:G:A	5.02143e-06	-1.29245e-10	-0.24177
107325401	chr3:107325401:C:T	8.1374e-07	-0.987351	-1.07425
107325592	chr3:107325592:A:C	6.42622e-07	-0.922466	-1.37522
107325623	chr3:107325623:C:T	3.41535e-07	-1.58339	-1.3464
107325833	chr3:107325833:G:A	1.89434e-06	-1.29245e-10	-1.21661
107325982	chr3:107325982:G:A	4.15914e-06	-0.430175	-3.67067e-10
107326101	chr3:107326101:C:G	1.24696e-06	-1.63478	-3.67067e-10
107326204	chr3:107326204:T:C	7.16474e-06	-1.29245e-10	0.113687
107326419	chr3:107326419:AT:A	3.11079e-06	-1.29245e-10	-0.720607
107326421	chr3:107326421:T:A	3.11425e-06	-1.29245e-10	-0.719495
107326447	chr3:107326447:T:C	3.45631e-07	-1.55738	-1.36049
107326919	chr3:107326919:G:A	1.63811e-06	-1.29245e-10	-1.36194
107327058	chr3:107327058:G:A	3.86562e-06	-1.29245e-10	-0.503363
107327082	chr3:107327082:A:G	1.63217e-06	-1.29245e-10	-1.36557
107327089	chr3:107327089:G:A	1.64907e-06	-1.29245e-10	-1.35527
107327093	chr3:107327093:C:A	2.74336e-06	-1.53352	0.687219
107327192	chr3:107327192:C:T	2.71257e-06	-1.53145	0.673859
107327311	chr3:107327311:C:T	1.87121e-06	-1.29245e-10	-1.2289
107327535	chr3:107327535:C:T	3.01741e-06	-1.29245e-10	-0.751084
107327660	chr3:107327660:G:A	2.25155e-06	-1.29245e-10	-1.04387
107327818	chr3:107327818:C:A	4.6649e-07	-1.24794	-1.37007
107328382	chr3:107328382:C:G	1.6353e-06	-1.29245e-10	-1.36366
107328557	chr3:107328557:T:C	1.01876e-05	-1.29245e-10	0.465685
107328686	chr3:107328686:G:C	2.58789e-06	-1.29245e-10	-0.904641
107328851	chr3:107328851:C:T	1.27779e-06	-1.61035	-3.67067e-10
107329119	chr3:107329119:C:G	3.56743e-06	-1.29245e-10	-0.583639
107329125	chr3:107329125:T:G	1.69662e-06	-1.29245e-10	-1.32685
107329169	chr3:107329169:G:A	1.8124e-06	-1.29245e-10	-1.26083
107329228	chr3:107329228:GGAA:G	4.89789e-07	-1.5152	-1.05407
107329457	chr3:107329457:C:T	3.6597e-07	-1.60186	-1.25883
107329458	chr3:107329458:G:A	2.10467e-06	-1.29245e-10	-1.11132
107329698	chr3:107329698:G:T	1.62546e-06	-1.29245e-10	-1.36969
107330123	chr3:107330123:G:A	2.14917e-06	-1.29245e-10	-1.0904
107330398	chr3:107330398:G:A	1.63431e-06	-1.29245e-10	-1.36426
107330520	chr3:107330520:A:G	2.25018e-06	-1.29245e-10	-1.04447
107330521	chr3:107330521:G:A	1.62289e-06	-1.29245e-10	-1.37127
107330541	chr3:107330541:G:A	7.16692e-07	-1.56672	-0.621869
107330946	chr3:107330946:C:A	2.01204e-06	-1.29245e-10	-1.15633
107331028	chr3:107331028:G:C	3.61272e-07	-1.52725	-1.34636
107331076	chr3:107331076:A:T	1.7986e-06	-1.29245e-10	-1.26848
107331229	chr3:107331229:T:C	6.96633e-07	-1.56485	-0.652134
107331543	chr3:107331543:G:A	3.5733e-07	-1.52718	-1.3574
107331739	chr3:107331739:G:A	2.23064e-06	-1.29245e-10	-1.0532
107331827	chr3:107331827:G:A	1.90396e-06	-1.29245e-10	-1.21155
107331836	chr3:107331836:C:T	6.75303e-07	-1.56145	-0.686631
107331915	chr3:107331915:C:T	1.75121e-06	-1.29245e-10	-1.29518
107331966	chr3:107331966:C:T	6.60236e-07	-1.54497	-0.725667
107332105	chr3:107332105:G:C	2.75323e-06	-1.29245e-10	-0.84271
107332117	chr3:107332117:G:A	3.59553e-07	-1.52677	-1.35161
107332150	chr3:107332150:C:T	2.71594e-06	-1.29245e-10	-0.856345
107332284	chr3:107332284:C:T	4.65755e-06	-0.316994	-3.67067e-10
107332357	chr3:107332357:C:G	3.29807e-06	-1.29245e-10	-0.662148
107332454	chr3:107332454:C:T	1.66498e-06	-1.29245e-10	-1.34567
107332498	chr3:107332498:T:A	3.56766e-07	-1.52738	-1.35878
107332570	chr3:107332570:T:C	3.5694e-07	-1.55795	-1.32772
107332699	chr3:107332699:G:A	2.33075e-06	-1.29245e-10	-1.00929
107332700	chr3:107332700:A:G	1.81955e-06	-1.2569	-3.67067e-10
107332781	chr3:107332781:C:T	2.19412e-06	-1.29245e-10	-1.0697
107332795	chr3:107332795:C:T	2.05044e-06	-1.29245e-10	-1.13743
107332934	chr3:107332934:A:G	1.88848e-06	-1.29245e-10	-1.21971
107332944	chr3:107332944:T:G	1.62453e-06	-1.29245e-10	-1.37027
107333076	chr3:107333076:C:A	4.70639e-07	-1.6122	-0.996947
107333236	chr3:107333236:G:A	4.87617e-07	-1.5701	-1.00361
107333240	chr3:107333240:C:CT	1.84227e-06	-1.29245e-10	-1.24449
107333296	chr3:107333296:C:T	7.33301e-07	-1.56275	-0.602938
107333302	chr3:107333302:T:A	3.93431e-07	-1.41357	-1.37477
107333340	chr3:107333340:C:T	1.62448e-06	-1.29245e-10	-1.3703
107333798	chr3:107333798:C:T	2.70849e-06	-1.29245e-10	-0.859095
107333896	chr3:107333896:T:C	2.65758e-06	-1.29245e-10	-0.878067
107333950	chr3:107333950:G:A	1.62304e-06	-1.29245e-10	-1.37118
107333951	chr3:107333951:C:T	2.36216e-06	-1.29245e-10	-0.995909
107334087	chr3:107334087:C:T	1.64442e-06	-1.29245e-10	-1.3581
107334120	chr3:107334120:G:A	1.61945e-06	-1.29245e-10	-1.3734
107334125	chr3:107334125:GTTC:G	1.62331e-06	-1.29245e-10	-1.37102
107334279	chr3:107334279:G:A	3.15958e-07	-1.63463	-1.373
107334490	chr3:107334490:C:G	2.42856e-06	-1.29245e-10	-0.968186
107334548	chr3:107334548:G:A	9.60148e-06	-1.29245e-10	0.406433
107334855	chr3:107334855:T:C	1.78038e-06	-1.29245e-10	-1.27866
107335105	chr3:107335105:G:A	2.25625e-06	-1.04178	-3.67067e-10
107335120	chr3:107335120:G:T	1.9056e-06	-1.29245e-10	-1.21069
107335188	chr3:107335188:A:G	1.89857e-06	-1.29245e-10	-1.21438
107335369	chr3:107335369:C:T	2.47423e-06	-1.29245e-10	-0.949553
107335440	chr3:107335440:G:A	1.90811e-06	-1.29245e-10	-1.20937
107335827	chr3:107335827:T:C	2.06211e-06	-1.29245e-10	-1.13175
107335851	chr3:107335851:C:G	2.00238e-06	-1.29245e-10	-1.16115
107335867	chr3:107335867:C:T	1.28061e-06	-1.60815	-3.67067e-10
107335914	chr3:107335914:G:C	1.85443e-06	-1.29245e-10	-1.23791
107336020	chr3:107336020:G:A	2.25312e-06	-1.29245e-10	-1.04317
107336259	chr3:107336259:T:C	3.57028e-07	-1.53703	-1.3484
107336507	chr3:107336507:A:G	3.74788e-06	-1.29245e-10	-0.534293
107336519	chr3:107336519:A:G	2.3305e-06	-1.29245e-10	-1.0094
107336560	chr3:107336560:G:A	3.01097e-06	-1.29245e-10	-0.753222
107336615	chr3:107336615:C:T	1.82905e-06	-1.25169	-3.67067e-10
107336642	chr3:107336642:CT:C	2.2867e-06	-1.29245e-10	-1.02837
107336675	chr3:107336675:C:T	1.90811e-06	-1.29245e-10	-1.20937
107336943	chr3:107336943:G:A	3.14788e-06	-1.29245e-10	-0.708754
107336951	chr3:107336951:G:T	6.9201e-07	-1.55584	-0.667801
107337008	chr3:107337008:T:C	1.84938e-06	-1.29245e-10	-1.24063
107337029	chr3:107337029:C:T	3.27352e-06	-1.29245e-10	-0.669619
107337396	chr3:107337396:AC:A	1.73807e-06	-1.29245e-10	-1.30271
107337404	chr3:107337404:A:G	2.24929e-06	-1.29245e-10	-1.04487
107337454	chr3:107337454:A:G	2.71207e-06	-1.29245e-10	-0.857772
107337513	chr3:107337513:G:A	2.27244e-06	-1.29245e-10	-1.03463
107337573	chr3:107337573:C:T	1.62416e-06	-1.29245e-10	-1.37049
107337634	chr3:107337634:C:T	1.6222e-06	-1.29245e-10	-1.3717
107337699	chr3:107337699:T:C	1.54602e-06	-1.4198	-3.67067e-10
107337791	chr3:107337791:C:T	1.68546e-06	-1.29245e-10	-1.33345
107337935	chr3:107337935:G:A	1.73176e-06	-1.29245e-10	-1.30635
107338041	chr3:107338041:G:A	1.62072e-06	-1.29245e-10	-1.37261
107338061	chr3:107338061:C:T	2.28168e-06	-1.29245e-10	-1.03057
107338373	chr3:107338373:C:T	3.62818e-07	-1.52053	-1.34881
107338664	chr3:107338664:A:G	6.99967e-06	-1.29245e-10	0.0903786
107338667	chr3:107338667:A:G	1.88634e-06	-1.29245e-10	-1.22084
107338728	chr3:107338728:G:A	2.07934e-06	-1.29245e-10	-1.12343
107338983	chr3:107338983:T:G	1.61657e-06	-1.29245e-10	-1.37518
107339571	chr3:107339571:C:T	2.24222e-06	-1.29245e-10	-1.04802
107339574	chr3:107339574:G:T	3.92277e-07	-1.57637	-1.2149
107339638	chr3:107339638:T:G	3.31827e-06	-1.29245e-10	-0.656039
107339790	chr3:107339790:G:T	2.23433e-06	-1.29245e-10	-1.05154
107339926	chr3:107339926:T:A	1.96961e-06	-1.29245e-10	-1.17765
107340008	chr3:107340008:G:C	7.12548e-07	-1.63851	-0.55588
107340474	chr3:107340474:T:C	1.27013e-06	-1.61637	-3.67067e-10
107340898	chr3:107340898:A:G	1.8541e-06	-1.29245e-10	-1.23808
107340939	chr3:107340939:G:A	1.65242e-06	-1.29245e-10	-1.35324
107340989	chr3:107340989:T:C	2.42712e-06	-1.29245e-10	-0.968778
107341189	chr3:107341189:G:A	1.91586e-06	-1.29245e-10	-1.20532
107341326	chr3:107341326:CTTAA:C	1.83263e-06	-1.29245e-10	-1.24973
107341439	chr3:107341439:A:C	1.85634e-06	-1.29245e-10	-1.23688
107341549	chr3:107341549:C:T	4.10679e-07	-1.54096	-1.20447
107341974	chr3:107341974:T:C	3.68092e-07	-1.51944	-1.33546
107342086	chr3:107342086:G:A	1.88531e-06	-1.29245e-10	-1.22139
107342186	chr3:107342186:C:G	1.10691e-05	-1.29245e-10	0.548671
107342298	chr3:107342298:C:T	1.87578e-06	-1.29245e-10	-1.22646
107342470	chr3:107342470:A:G	2.68661e-06	-1.29245e-10	-0.867203
107342653	chr3:107342653:T:A	7.16406e-07	-1.55179	-0.637201
107342890	chr3:107342890:G:A	1.67208e-06	-1.29245e-10	-1.34141
107342923	chr3:107342923:A:G	7.15578e-07	-1.63605	-0.554101
107343018	chr3:107343018:G:A	3.663e-06	-1.29245e-10	-0.557203
107343331	chr3:107343331:G:A	4.10404e-07	-1.54105	-1.20505
107343447	chr3:107343447:C:T	6.69273e-07	-1.4611	-0.795952
107343554	chr3:107343554:C:T	1.68289e-06	-1.29245e-10	-1.33497
107343587	chr3:107343587:C:T	1.6291e-06	-1.29245e-10	-1.36746
107343622	chr3:107343622:G:A	1.90813e-06	-1.29245e-10	-1.20936
107343731	chr3:107343731:A:G	1.40997e-06	-1.51192	-3.67067e-10
107343736	chr3:107343736:G:C	2.80046e-06	-1.29245e-10	-0.825699
107343806	chr3:107343806:A:T	2.28507e-06	-1.29245e-10	-1.02909
107343876	chr3:107343876:T:A	1.87159e-06	-1.29245e-10	-1.22869
107344008	chr3:107344008:A:T	2.28351e-06	-1.29245e-10	-1.02977
107344173	chr3:107344173:T:A	1.92381e-06	-1.29245e-10	-1.20117
107345251	chr3:107345251:G:A	4.57859e-06	-0.334094	-3.67067e-10
107346349	chr3:107346349:C:A	2.37945e-06	-1.29245e-10	-0.988615
107346545	chr3:107346545:C:T	1.68923e-06	-1.29245e-10	-1.33121
107346668	chr3:107346668:A:G	1.84559e-06	-1.29245e-10	-1.24268
107346692	chr3:107346692:C:T	2.28254e-06	-1.29245e-10	-1.0302
107346914	chr3:107346914:T:A	1.64522e-06	-1.29245e-10	-1.35761
107346936	chr3:107346936:C:T	1.89357e-06	-1.29245e-10	-1.21702
107346951	chr3:107346951:T:C	8.71775e-07	-0.984076	-1.00863
107346966	chr3:107346966:G:A	2.33661e-06	-1.29245e-10	-1.00678
107347019	chr3:107347019:C:T	1.8386e-06	-1.29245e-10	-1.24648
107347074	chr3:107347074:C:T	2.40882e-06	-1.29245e-10	-0.976349
107347921	chr3:107347921:A:G	1.71968e-06	-1.29245e-10	-1.31335
107348027	chr3:107348027:G:A	2.23416e-06	-1.29245e-10	-1.05162
107348109	chr3:107348109:A:G	2.71813e-06	-1.29245e-10	-0.85554
107348316	chr3:107348316:T:C	2.02527e-06	-1.29245e-10	-1.14978
107348474	chr3:107348474:G:C	1.67109e-06	-1.29245e-10	-1.34201
107348644	chr3:107348644:T:C	3.24774e-06	-1.29245e-10	-0.677524
107348741	chr3:107348741:C:T	2.23687e-06	-1.29245e-10	-1.05041
107349299	chr3:107349299:C:T	2.65198e-06	-1.29245e-10	-0.880177
107349515	chr3:107349515:G:A	4.04607e-07	-1.44824	-1.31208
107349923	chr3:107349923:C:T	4.23376e-07	-1.49759	-1.21739
107349983	chr3:107349983:T:C	1.05943e-05	0.504829	-3.67067e-10
107350002	chr3:107350002:C:T	1.99647e-06	-1.29245e-10	-1.16411
107350094	chr3:107350094:T:C	7.46931e-06	0.155318	-3.67067e-10
107350419	chr3:107350419:T:C	1.62297e-06	-1.29245e-10	-1.37123
107350728	chr3:107350728:T:C	1.8943e-06	-1.29245e-10	-1.21663
107350784	chr3:107350784:A:G	1.9165e-06	-1.29245e-10	-1.20498
107350872	chr3:107350872:G:T	1.61679e-06	-1.29245e-10	-1.37504
107351193	chr3:107351193:AT:A	4.34691e-07	-1.47217	-1.21644
107351199	chr3:107351199:A:G	3.5442e-07	-1.55161	-1.34115
107351464	chr3:107351464:T:C	2.20678e-06	-1.29245e-10	-1.06395
107351515	chr3:107351515:C:T	1.82461e-06	-1.29245e-10	-1.25412
107351665	chr3:107351665:GT:G	3.97715e-06	-1.29245e-10	-0.474918
107351835	chr3:107351835:G:A	4.016e-07	-1.57333	-1.19445
107351937	chr3:107351937:T:C	1.82315e-06	-1.29245e-10	-1.25492
107352038	chr3:107352038:C:T	1.61952e-06	-1.29245e-10	-1.37335
107352217	chr3:107352217:T:C	1.10053e-06	-1.37779	-0.381905
107352562	chr3:107352562:G:A	3.85304e-07	-1.49637	-1.31283
107352568	chr3:107352568:T:C	7.99743e-06	-1.29245e-10	0.223635
107352594	chr3:107352594:A:G	4.15017e-07	-1.52832	-1.2066
107353265	chr3:107353265:A:T	1.13618e-06	-1.34583	-0.381979
107353338	chr3:107353338:T:C	1.81464e-06	-1.29245e-10	-1.2596
107353427	chr3:107353427:C:T	1.69168e-06	-1.29245e-10	-1.32976
107353434	chr3:107353434:T:G	4.63849e-07	-1.42643	-1.19725
107353701	chr3:107353701:T:G	3.72862e-07	-1.53749	-1.30454
107354258	chr3:107354258:A:G	4.56218e-07	-1.58474	-1.05553
107354416	chr3:107354416:T:C	1.36096e-06	-1.5473	-3.67067e-10
107354495	chr3:107354495:T:G	1.62321e-06	-1.29245e-10	-1.37108
107354553	chr3:107354553:A:AT	2.0506e-06	-1.29245e-10	-1.13735
107354721	chr3:107354721:C:T	1.02633e-06	-1.39554	-0.433958
107354764	chr3:107354764:T:G	1.61655e-06	-1.29245e-10	-1.37519
107354953	chr3:107354953:T:C	1.96553e-06	-1.29245e-10	-1.17972
107355012	chr3:107355012:T:A	9.66072e-07	-1.56466	-0.325338
107355084	chr3:107355084:T:C	9.73923e-07	-1.56808	-0.313832
107355132	chr3:107355132:C:A	3.43384e-06	-0.621806	-3.67067e-10
107355324	chr3:107355324:T:C	2.00161e-06	-1.29245e-10	-1.16153
107355369	chr3:107355369:C:T	1.76284e-06	-1.29245e-10	-1.28856
107355379	chr3:107355379:C:T	3.43722e-06	-0.620821	-3.67067e-10
107355394	chr3:107355394:C:T	5.08478e-07	-1.59285	-0.938966
107355437	chr3:107355437:G:A	1.62279e-06	-1.29245e-10	-1.37134
107355441	chr3:107355441:A:G	1.42822e-06	-1.49905	-3.67067e-10
107355472	chr3:107355472:A:C	3.58573e-06	-1.29245e-10	-0.578523
107355528	chr3:107355528:T:A	2.34778e-06	-1.29245e-10	-1.00201
107355909	chr3:107355909:C:T	2.15265e-06	-1.29245e-10	-1.08878
107356051	chr3:107356051:T:C	1.64359e-06	-1.29245e-10	-1.3586
107356063	chr3:107356063:A:G	1.25257e-06	-0.517893	-1.11239
107356096	chr3:107356096:T:A	2.22857e-06	-1.29245e-10	-1.05412
107356179	chr3:107356179:A:G	1.0496e-06	-1.63666	-0.170409
107356400	chr3:107356400:G:A	1.61722e-06	-1.29245e-10	-1.37478
107356426	chr3:107356426:AT:A	7.47461e-07	-1.48163	-0.664925
107356950	chr3:107356950:C:A	4.91761e-07	-1.28264	-1.2826
107357097	chr3:107357097:T:C	1.29527e-06	-1.51729	-0.0794787
107357098	chr3:107357098:C:T	1.07839e-05	-1.29245e-10	0.52257
107357146	chr3:107357146:C:A	7.0116e-06	-1.29245e-10	0.0920821
107357228	chr3:107357228:C:T	5.47167e-06	-1.29245e-10	-0.1559
107357294	chr3:107357294:C:T	3.91667e-06	-1.32117	0.830927
107357586	chr3:107357586:G:A	1.24928e-06	-1.63292	-3.67067e-10
107358407	chr3:107358407:G:A	2.07107e-06	-1.29245e-10	-1.12742
107358582	chr3:107358582:C:A	2.04828e-06	-1.29245e-10	-1.13848
107358955	chr3:107358955:T:C	1.42307e-06	-1.51765	0.0149828
107359050	chr3:107359050:T:C	1.39914e-06	-1.50782	-0.0118021
107359183	chr3:107359183:C:T	3.14926e-06	-1.29245e-10	-0.708318
107359211	chr3:107359211:C:T	5.81318e-07	-1.60865	-0.789296
107359640	chr3:107359640:C:T	1.47149e-06	-1.50882	0.039612
107359964	chr3:107359964:G:T	2.5e-06	-1.29245e-10	-0.939193
107360024	chr3:107360024:T:C	1.34663e-06	-1.55788	-3.67067e-10
107360067	chr3:107360067:C:T	2.19524e-06	-1.29245e-10	-1.06919
107360387	chr3:107360387:A:G	9.16246e-07	-1.40998	-0.53297
107360510	chr3:107360510:C:A	5.28205e-06	-1.29245e-10	-0.191171
107360613	chr3:107360613:G:A	3.20109e-06	-1.29245e-10	-0.691992
107360869	chr3:107360869:T:C	1.42988e-06	-0.860294	-0.637598
107361471	chr3:107361471:C:T	1.6593e-06	-1.29245e-10	-1.34909
107361648	chr3:107361648:G:T	7.19702e-07	-1.58461	-0.599788
107361835	chr3:107361835:T:C	7.3396e-07	-0.826155	-1.33863
107362174	chr3:107362174:T:C	1.08322e-05	-1.29245e-10	0.527035
107362283	chr3:107362283:C:T	4.12057e-06	-1.29245e-10	-0.439492
107363204	chr3:107363204:C:A	6.01736e-07	-1.39752	-0.965905
107363321	chr3:107363321:G:T	8.74114e-07	-1.42373	-0.566295
107363424	chr3:107363424:A:T	8.41474e-07	-1.41689	-0.611193
107363810	chr3:107363810:GAGAGAGAA:G	1.77183e-06	-1.29245e-10	-1.28347
107363961	chr3:107363961:T:G	2.45255e-06	-1.29245e-10	-0.958354
107364239	chr3:107364239:C:T	1.39034e-06	-1.31556	-0.210382
107364344	chr3:107364344:C:T	0.000227074	-1.29245e-10	3.56979
107365189	chr3:107365189:G:A	2.3798e-06	-1.29245e-10	-0.98847
107365414	chr3:107365414:C:A	1.32966e-06	-1.57056	-3.67067e-10
107365590	chr3:107365590:C:T	1.78104e-06	-1.29245e-10	-1.27828
107365754	chr3:107365754:GT:G	3.30261e-07	-1.58817	-1.37518
107365931	chr3:107365931:C:T	3.9351e-06	-0.784965	0.299416
107365989	chr3:107365989:TAA:T	7.56556e-07	-0.787633	-1.34683
107365999	chr3:107365999:T:C	1.1474e-06	-1.5365	-0.18149
107366005	chr3:107366005:G:A	1.26563e-06	-1.61992	-3.67067e-10
107366327	chr3:107366327:C:G	2.70563e-06	-1.29245e-10	-0.86015
107366418	chr3:107366418:T:A	2.35837e-06	-0.997514	-3.67067e-10
107366631	chr3:107366631:C:T	3.89829e-06	-0.494946	-3.67067e-10
107366762	chr3:107366762:T:A	4.16973e-06	-1.29245e-10	-0.427633
107366780	chr3:107366780:T:C	4.40317e-07	-1.45868	-1.21707
107366912	chr3:107366912:G:T	4.14904e-06	-0.432607	-3.67067e-10
107366945	chr3:107366945:C:T	1.6988e-06	-1.29245e-10	-1.32556
107367327	chr3:107367327:T:G	1.10435e-05	-1.29245e-10	0.546356
107367602	chr3:107367602:C:T	1.39795e-06	-1.52048	-3.67067e-10
107367630	chr3:107367630:C:T	1.7954e-06	-1.29245e-10	-1.27025
107367654	chr3:107367654:A:G	0.000132543	-1.29245e-10	3.03142
107367658	chr3:107367658:T:C	1.91889e-06	-1.29245e-10	-1.20374
107367905	chr3:107367905:C:T	1.72547e-06	-1.29245e-10	-1.30998
107368109	chr3:107368109:T:C	8.54723e-06	-0.0877298	0.377853
107368152	chr3:107368152:T:C	1.6935e-06	-1.29245e-10	-1.32868
107368227	chr3:107368227:C:T	1.33815e-06	-0.191886	-1.37231
107369480	chr3:107369480:C:T	1.06794e-06	-0.99158	-0.798169
107369621	chr3:107369621:T:A	6.051e-07	-1.59171	-0.766135
107369808	chr3:107369808:A:T	2.02892e-06	-1.14798	-3.67067e-10
107370021	chr3:107370021:C:T	1.89563e-06	-1.29245e-10	-1.21593
107370485	chr3:107370485:A:G	1.26691e-06	-0.250212	-1.36869
107370584	chr3:107370584:G:A	1.74868e-06	-1.29245e-10	-1.29662
107370809	chr3:107370809:T:C	2.70031e-06	-1.29245e-10	-0.862116
107370930	chr3:107370930:C:A	1.27151e-06	-1.61528	-3.67067e-10
107371357	chr3:107371357:G:A	1.08931e-06	-0.9593	-0.810643
107371574	chr3:107371574:A:T	5.87663e-07	-1.59422	-0.792869
107371603	chr3:107371603:TG:T	4.79999e-07	-1.60137	-0.988084
107371785	chr3:107371785:A:G	1.91909e-06	-1.29245e-10	-1.20363
107372199	chr3:107372199:C:T	6.12442e-07	-1.53438	-0.811408
107372237	chr3:107372237:T:A	1.30094e-06	-1.59239	-3.67067e-10
107372255	chr3:107372255:A:T	1.09112e-06	-0.566241	-1.20204
107372473	chr3:107372473:A:G	8.78372e-07	-1.07445	-0.910723
107372687	chr3:107372687:C:T	2.27539e-06	-1.29245e-10	-1.03333
107373595	chr3:107373595:C:T	1.10672e-06	-0.50733	-1.24675
107373644	chr3:107373644:C:G	2.23178e-06	-1.29245e-10	-1.05269
107374004	chr3:107374004:A:T	6.52749e-07	-1.53103	-0.75102
107374263	chr3:107374263:C:T	7.13297e-07	-1.61383	-0.579515
107374595	chr3:107374595:G:T	1.48116e-06	-1.46266	-3.67067e-10
107374668	chr3:107374668:A:G	1.97334e-06	-1.29245e-10	-1.17576
107375769	chr3:107375769:C:T	5.18033e-07	-1.59941	-0.913792
107376066	chr3:107376066:A:C	1.61635e-06	-1.29245e-10	-1.37531
107376193	chr3:107376193:G:T	1.28092e-06	-0.250541	-1.35737
107376298	chr3:107376298:T:C	2.21698e-06	-1.29245e-10	-1.05934
107376337	chr3:107376337:T:C	2.04838e-06	-1.29245e-10	-1.13843
107376609	chr3:107376609:A:G	1.68047e-06	-1.29245e-10	-1.33641
107376653	chr3:107376653:G:A	1.67845e-06	-1.29245e-10	-1.33761
107377421	chr3:107377421:A:G	1.26275e-06	-1.62219	-3.67067e-10
107377552	chr3:107377552:T:A	1.55157e-06	-1.41622	-3.67067e-10
107377700	chr3:107377700:G:A	2.10006e-06	-1.29245e-10	-1.11352
107377771	chr3:107377771:G:A	3.2081e-06	-1.29245e-10	-0.689805
107377903	chr3:107377903:G:T	1.86125e-06	-1.29245e-10	-1.23423
107378389	chr3:107378389:T:A	4.35681e-06	-1.29245e-10	-0.383743
107378812	chr3:107378812:C:G	1.13045e-05	1.23553	-0.665808
107378820	chr3:107378820:A:G	1.61841e-06	-1.29245e-10	-1.37404
107378880	chr3:107378880:C:T	3.10065e-06	-1.29245e-10	-0.723871
107379041	chr3:107379041:G:A	1.80095e-06	-1.29245e-10	-1.26717
107379120	chr3:107379120:C:T	2.02741e-06	-1.29245e-10	-1.14872
107379183	chr3:107379183:G:A	3.5048e-06	-1.29245e-10	-0.601352
107379231	chr3:107379231:C:T	2.67159e-06	-0.872811	-3.67067e-10
107379305	chr3:107379305:C:T	2.18082e-06	-1.29245e-10	-1.07578
107379565	chr3:107379565:T:C	1.62059e-06	-1.29245e-10	-1.37269
107380292	chr3:107380292:T:A	4.185e-06	-1.29245e-10	-0.423977
107380385	chr3:107380385:G:A	2.99954e-06	-1.29245e-10	-0.757024
107380741	chr3:107380741:AGCCTGGGTC:A	5.6111e-07	-1.63019	-0.803136
107380746	chr3:107380746:G:C	1.62031e-06	-1.29245e-10	-1.37287
107380916	chr3:107380916:ATTAT:A	2.14347e-05	-1.29245e-10	1.20952
107380967	chr3:107380967:A:C	1.20881e-06	-0.291109	-1.37474
107381051	chr3:107381051:C:T	1.75504e-06	-1.54649	0.2535
107381193	chr3:107381193:C:G	1.1398e-06	-0.360521	-1.36411
107381261	chr3:107381261:G:C	1.73958e-06	-1.29245e-10	-1.30184
107382987	chr3:107382987:G:A	9.35693e-06	-1.29245e-10	0.380633
107383087	chr3:107383087:GAACA:G	4.70517e-07	-1.4229	-1.18651
107383390	chr3:107383390:T:C	1.41977e-05	-1.14795	1.94554
107383433	chr3:107383433:G:A	2.45707e-06	-1.11129	0.154778
107383512	chr3:107383512:A:G	2.60028e-06	-1.29245e-10	-0.899866
107383855	chr3:107383855:C:A	5.22999e-06	-1.29245e-10	-0.201076
107383971	chr3:107383971:G:A	1.89e-05	-1.29245e-10	1.08368
107384578	chr3:107384578:A:C	1.71191e-06	-1.29245e-10	-1.31787
107384642	chr3:107384642:G:A	7.41547e-06	0.148084	-3.67067e-10
107385288	chr3:107385288:G:T	1.62387e-06	-1.29245e-10	-1.37067
107385666	chr3:107385666:A:C	5.64455e-06	-1.29245e-10	-0.124793
107385673	chr3:107385673:C:CACTACTACTACTATT	1.90734e-06	-1.29245e-10	-1.20977
107385775	chr3:107385775:C:T	2.69398e-06	-1.39933	0.534867
107386390	chr3:107386390:A:C	1.5691e-05	-1.09992	1.99752
107386838	chr3:107386838:A:G	9.07826e-07	-1.38396	-0.568229
107386888	chr3:107386888:A:G	1.75413e-06	-1.29245e-10	-1.29351
107386940	chr3:107386940:A:G	1.73636e-06	-1.29245e-10	-1.30369
107387160	chr3:107387160:T:G	1.89542e-05	-1.29245e-10	1.08654
107387205	chr3:107387205:T:A	8.50301e-06	-1.29245e-10	0.284936
107387243	chr3:107387243:A:C	1.99777e-06	-1.29245e-10	-1.16345
107387276	chr3:107387276:C:T	5.53753e-07	-1.28625	-1.16027
107387924	chr3:107387924:C:T	3.95504e-07	-1.41853	-1.36454
107387994	chr3:107387994:G:A	1.76279e-06	-1.29245e-10	-1.28859
107388172	chr3:107388172:C:T	2.41892e-06	-1.29245e-10	-0.972163
107388339	chr3:107388339:C:G	1.75675e-06	-1.29245e-10	-1.29202
107388830	chr3:107388830:G:C	1.64044e-06	-1.29245e-10	-1.36052
107389317	chr3:107389317:A:C	8.81434e-06	-1.29245e-10	0.320896
107389319	chr3:107389319:C:T	8.81434e-06	-1.29245e-10	0.320896
107389363	chr3:107389363:C:T	1.89433e-05	-1.29245e-10	1.08597
107389897	chr3:107389897:C:T	1.41467e-06	-0.134607	-1.37398
107390266	chr3:107390266:C:A	1.71868e-06	-1.29245e-10	-1.31393
107390832	chr3:107390832:T:A	1.26381e-06	-0.730417	-0.890933
107391031	chr3:107391031:T:C	1.97513e-06	-1.29245e-10	-1.17485
107391351	chr3:107391351:G:T	1.50229e-06	-1.44849	-3.67067e-10
107391373	chr3:107391373:A:G	3.70582e-07	-1.47459	-1.37358
107391450	chr3:107391450:T:C	3.71159e-07	-1.47192	-1.37468
107391575	chr3:107391575:C:T	3.32532e-06	-1.29245e-10	-0.653919
107391736	chr3:107391736:A:C	5.07157e-05	-1.29245e-10	2.07075
107391922	chr3:107391922:G:A	5.07326e-07	-1.22887	-1.30521
107392035	chr3:107392035:T:A	1.71261e-06	-1.29245e-10	-1.31746
107392652	chr3:107392652:T:C	4.07584e-07	-1.39251	-1.36049
107393170	chr3:107393170:C:CT	8.3732e-07	-1.4475	-0.585537
107393356	chr3:107393356:CTTTCTG:C	7.0913e-06	-1.29245e-10	0.103384
107393397	chr3:107393397:T:TACTTA	5.79349e-06	-1.29245e-10	-0.0987491
107393526	chr3:107393526:G:C	5.29544e-05	-1.29245e-10	2.11395
107394258	chr3:107394258:G:A	1.2309e-06	-0.753232	-0.894503
107394439	chr3:107394439:G:C	1.5427e-05	-1.29245e-10	0.880634
107395389	chr3:107395389:T:A	4.56117e-05	-1.29245e-10	1.96468
107395730	chr3:107395730:G:A	1.87994e-05	-1.29245e-10	1.07834
107396225	chr3:107396225:A:G	3.678e-06	-1.29245e-10	-0.553116
107396470	chr3:107396470:C:T	4.28809e-07	-1.4821	-1.22012
107396519	chr3:107396519:C:T	5.15515e-06	-1.29245e-10	-0.215489
107396593	chr3:107396593:A:G	2.97737e-06	-1.29245e-10	-0.764445
107396617	chr3:107396617:C:T	1.71172e-06	-1.29245e-10	-1.31798
107396822	chr3:107396822:G:A	4.58968e-05	-1.29245e-10	1.97091
107396942	chr3:107396942:C:T	2.71634e-05	-1.29245e-10	1.44639
107397052	chr3:107397052:C:A	4.51603e-05	-1.29245e-10	1.95473
107397114	chr3:107397114:C:T	1.90848e-06	-1.20918	-3.67067e-10
107397280	chr3:107397280:A:G	1.71074e-06	-1.29245e-10	-1.31856
107397292	chr3:107397292:T:C	4.81994e-05	0.356432	1.66343
107397717	chr3:107397717:G:T	1.24306e-06	-1.63791	-3.67067e-10
107397885	chr3:107397885:T:A	1.71123e-06	-1.29245e-10	-1.31827
107397988	chr3:107397988:G:A	1.64664e-06	-1.29245e-10	-1.35675
107398118	chr3:107398118:T:C	2.13433e-06	-1.29245e-10	-1.09733
107398174	chr3:107398174:T:C	5.96051e-06	-1.29245e-10	-0.0703289
107398214	chr3:107398214:A:G	1.89224e-05	-1.29245e-10	1.08486
107398513	chr3:107398513:G:A	2.16859e-06	-1.29245e-10	-1.08141
107398561	chr3:107398561:T:C	3.54471e-06	-1.36942	0.779389
107398829	chr3:107398829:C:T	4.4522e-07	-1.45557	-1.2091
107399080	chr3:107399080:A:G	1.83671e-06	-1.29245e-10	-1.24751
107399149	chr3:107399149:G:A	6.33325e-05	-1.29245e-10	2.29292
107399212	chr3:107399212:G:C	7.4359e-05	-1.29245e-10	2.45342
107399487	chr3:107399487:T:C	1.06305e-06	-0.647892	-1.14645
107399805	chr3:107399805:A:G	2.68466e-06	-1.29245e-10	-0.867932
107399907	chr3:107399907:T:G	2.01963e-05	-1.29245e-10	1.15001
107399928	chr3:107399928:T:A	1.73586e-06	-1.29245e-10	-1.30398
107400515	chr3:107400515:T:C	1.83543e-06	-1.29245e-10	-1.2482
107400604	chr3:107400604:T:C	1.74859e-06	-1.29245e-10	-1.29668
107400687	chr3:107400687:T:C	2.10163e-06	-1.29245e-10	-1.11277
107400697	chr3:107400697:TA:T	3.60687e-06	-1.29245e-10	-0.572644
107400721	chr3:107400721:G:C	3.37415e-07	-1.58489	-1.35703
107400745	chr3:107400745:A:T	1.25288e-06	-1.63004	-3.67067e-10
107400951	chr3:107400951:C:T	1.81717e-06	-1.29245e-10	-1.25821
107401085	chr3:107401085:A:G	1.64615e-06	-1.29245e-10	-1.35704
107401252	chr3:107401252:A:G	5.50979e-06	0.871385	-1.02034
107401388	chr3:107401388:T:A	2.75962e-06	-1.48613	0.645736
107401492	chr3:107401492:T:C	0.000135068	-1.29245e-10	3.05029
107401903	chr3:107401903:G:A	2.32072e-06	-1.01361	-3.67067e-10
107402033	chr3:107402033:G:A	1.2923e-06	-0.269132	-1.32992
107402053	chr3:107402053:G:A	1.70071e-06	-1.29245e-10	-1.32444
107402176	chr3:107402176:C:T	1.75314e-06	-1.29245e-10	-1.29408
107402214	chr3:107402214:G:A	6.57896e-05	-1.29245e-10	2.33098
107402329	chr3:107402329:G:A	3.57048e-06	-1.29245e-10	-0.582785
107402610	chr3:107402610:T:C	3.53087e-06	-1.29245e-10	-0.593941
107402627	chr3:107402627:C:A	1.09892e-06	-0.385894	-1.37526
107402672	chr3:107402672:T:A	3.86247e-07	-1.44061	-1.36615
107402879	chr3:107402879:A:G	6.28313e-05	-1.29245e-10	2.28497
107402999	chr3:107402999:A:G	6.00219e-05	-1.29245e-10	2.23922
107403273	chr3:107403273:A:G	3.64119e-06	-1.29245e-10	-0.563174
107403372	chr3:107403372:G:A	3.80653e-07	-1.44801	-1.37334
107403623	chr3:107403623:C:A	1.95288e-06	-1.29245e-10	-1.18618
107404051	chr3:107404051:G:A	7.17939e-07	-0.817463	-1.36939
107404111	chr3:107404111:G:A	1.31211e-05	-1.34176	2.06049
107404507	chr3:107404507:T:C	1.65568e-06	-1.29245e-10	-1.35127
107405583	chr3:107405583:T:C	2.34147e-05	-1.29245e-10	1.29788
107405676	chr3:107405676:TAGAC:T	1.73406e-06	-1.29245e-10	-1.30502
107405859	chr3:107405859:T:C	2.95837e-06	-1.29245e-10	-0.770847
107406092	chr3:107406092:G:A	4.52224e-07	-1.47647	-1.1726
107406502	chr3:107406502:A:G	2.00607e-06	-1.29245e-10	-1.15931
107406740	chr3:107406740:T:A	3.97912e-06	-1.29245e-10	-0.474425
107407251	chr3:107407251:G:A	1.72426e-06	-1.29245e-10	-1.31068
107407582	chr3:107407582:G:A	2.4913e-06	-1.49262	0.549943
107407676	chr3:107407676:A:G	1.91661e-06	-1.29245e-10	-1.20493
107408162	chr3:107408162:T:C	1.40284e-06	-1.51698	-3.67067e-10
107408324	chr3:107408324:G:A	1.5654e-06	-0.0676341	-1.33971
107408998	chr3:107408998:C:T	1.24532e-06	-1.63609	-3.67067e-10
107409885	chr3:107409885:T:C	2.92423e-06	-0.782454	-3.67067e-10
107410445	chr3:107410445:G:C	3.25477e-06	-1.29245e-10	-0.675362
107411410	chr3:107411410:T:A	2.26074e-06	-1.21056	0.170764
107411880	chr3:107411880:G:T	4.68002e-06	-1.24317	0.930993
107411889	chr3:107411889:T:C	2.89032e-06	-1.29245e-10	-0.794116
107411955	chr3:107411955:G:A	1.61847e-06	-1.29245e-10	-1.374
107412203	chr3:107412203:T:G	7.68886e-05	-1.29245e-10	2.48687
107412250	chr3:107412250:TTTTC:T	1.65765e-06	-1.29245e-10	-1.35008
107412472	chr3:107412472:G:A	3.26999e-06	-1.29245e-10	-0.670697
107413571	chr3:107413571:G:A	1.63748e-06	-1.29245e-10	-1.36233
107413615	chr3:107413615:G:A	9.08184e-06	0.350792	-3.67067e-10
107414312	chr3:107414312:C:A	1.61667e-06	-1.29245e-10	-1.37512
107414424	chr3:107414424:G:A	0.000169235	3.2758	-3.67067e-10
107414623	chr3:107414623:T:C	5.49576e-06	0.884739	-1.03625
107414747	chr3:107414747:T:C	6.36739e-07	-1.07401	-1.23287
107415127	chr3:107415127:A:G	5.73796e-07	-1.16159	-1.24938
107416466	chr3:107416466:G:A	5.13284e-06	-1.29245e-10	-0.219826
107416544	chr3:107416544:A:T	1.72837e-06	-1.29245e-10	-1.30831
107417151	chr3:107417151:A:G	1.88235e-06	-1.29245e-10	-1.22296
107417683	chr3:107417683:G:T	7.7191e-05	-1.29245e-10	2.4908
107417684	chr3:107417684:A:G	7.74254e-05	-1.29245e-10	2.49383
107418182	chr3:107418182:T:C	1.63447e-06	-1.29245e-10	-1.36417
107418243	chr3:107418243:C:G	4.4944e-06	-1.22944	0.876784
107418432	chr3:107418432:G:A	1.64773e-06	-1.29245e-10	-1.35609
107418858	chr3:107418858:G:A	2.24467e-06	0.110384	-1.15731
107419322	chr3:107419322:C:G	3.87808e-07	-1.52165	-1.28107
107419747	chr3:107419747:A:C	3.97824e-06	-1.29245e-10	-0.474645
107419870	chr3:107419870:C:T	4.53484e-05	-1.29245e-10	1.95889
107420463	chr3:107420463:G:C	1.37063e-06	-1.54021	-3.67067e-10
107420483	chr3:107420483:C:T	2.25221e-05	-1.29245e-10	1.25901
107420711	chr3:107420711:T:A	8.18042e-07	-0.844618	-1.21171
107421316	chr3:107421316:C:T	1.38206e-06	-0.18669	-1.34522
107421575	chr3:107421575:C:T	5.08618e-07	-1.15984	-1.37171
107422479	chr3:107422479:G:A	1.60583e-06	-1.38184	-3.67067e-10
107423102	chr3:107423102:G:A	1.24254e-06	-1.63833	-3.67067e-10
107423376	chr3:107423376:G:A	6.34127e-07	-1.03705	-1.27394
107423839	chr3:107423839:T:C	1.98846e-06	-1.29245e-10	-1.16812
107423876	chr3:107423876:T:C	3.58899e-05	-1.29245e-10	1.72497
107423949	chr3:107423949:A:G	3.57915e-05	-1.29245e-10	1.72223
107424154	chr3:107424154:C:T	1.62933e-06	-1.29245e-10	-1.36731
107424952	chr3:107424952:C:T	1.5269e-05	0.468083	0.402257
107425046	chr3:107425046:T:G	3.57915e-05	-1.29245e-10	1.72223
107425445	chr3:107425445:C:A	4.58746e-07	-1.31239	-1.32235
107425600	chr3:107425600:C:A	3.32676e-05	-1.29245e-10	1.6491
107425738	chr3:107425738:A:G	3.59207e-05	-1.29245e-10	1.72583
107425761	chr3:107425761:T:C	4.82986e-06	-1.29245e-10	-0.280667
107425765	chr3:107425765:T:C	3.20842e-06	-1.29245e-10	-0.689706
107425796	chr3:107425796:C:T	2.88997e-06	-1.16392	0.369683
107425901	chr3:107425901:G:A	2.73165e-06	-1.29245e-10	-0.850579
107425970	chr3:107425970:G:A	7.3533e-07	-0.976633	-1.18629
107426130	chr3:107426130:T:G	1.44233e-06	-0.71478	-0.774443
107426435	chr3:107426435:TTGAG:T	1.73346e-06	-1.29245e-10	-1.30537
107426785	chr3:107426785:T:G	5.31872e-07	-1.63072	-0.856121
107427070	chr3:107427070:G:A	3.5783e-05	-1.29245e-10	1.72199
107427701	chr3:107427701:C:T	4.39062e-06	-1.29245e-10	-0.376013
107427910	chr3:107427910:A:C	1.7044e-06	-1.29245e-10	-1.32227
107428870	chr3:107428870:C:T	1.25581e-06	-1.62771	-3.67067e-10
107429250	chr3:107429250:T:C	3.06609e-05	-1.29245e-10	1.5675
107429473	chr3:107429473:C:T	4.11537e-05	-1.29245e-10	1.86183
107429677	chr3:107429677:T:A	2.43253e-06	-1.29245e-10	-0.966553
107429969	chr3:107429969:T:C	1.64692e-06	-1.29245e-10	-1.35658
107430113	chr3:107430113:G:A	1.67762e-06	-1.29245e-10	-1.33811
107430141	chr3:107430141:G:GA	2.59582e-06	-0.183387	-0.718194
107430158	chr3:107430158:A:G	2.36235e-06	-1.29245e-10	-0.995828
107430242	chr3:107430242:G:T	1.76836e-06	-0.0581416	-1.22729
107430346	chr3:107430346:A:C	1.80363e-06	-1.29245e-10	-1.26568
107430564	chr3:107430564:C:G	2.58191e-06	-0.906956	-3.67067e-10
107430965	chr3:107430965:A:C	2.31087e-06	-1.29245e-10	-1.01786
107431714	chr3:107431714:AC:A	1.62236e-06	-1.29245e-10	-1.3716
107431814	chr3:107431814:G:T	2.68379e-05	-1.29245e-10	1.43433
107431979	chr3:107431979:T:C	3.47286e-05	2.71747	-1.0254
107432089	chr3:107432089:A:G	2.02378e-05	-1.29245e-10	1.15207
107432661	chr3:107432661:A:G	6.35057e-06	0.67704	-0.68398
107432733	chr3:107432733:T:C	2.57891e-06	-0.908118	-3.67067e-10
107432770	chr3:107432770:T:C	9.4597e-06	0.391557	-3.67067e-10
107432978	chr3:107432978:A:G	1.31188e-06	-1.58402	-3.67067e-10
107433062	chr3:107433062:C:T	1.61657e-06	-1.29245e-10	-1.37518
107433779	chr3:107433779:A:G	1.18422e-05	1.44952	-0.833335
107434041	chr3:107434041:T:C	2.20984e-06	-1.29245e-10	-1.06256
107434125	chr3:107434125:T:G	1.77444e-06	-1.29245e-10	-1.282
107434241	chr3:107434241:T:C	2.54813e-06	-1.29245e-10	-0.920125
107434791	chr3:107434791:A:T	1.68985e-05	-0.966533	1.93827
107435813	chr3:107435813:T:C	3.15278e-05	-1.29245e-10	1.59539
107436569	chr3:107436569:A:G	3.66105e-07	-1.52266	-1.33766
107437426	chr3:107437426:A:T	1.66057e-06	-1.29245e-10	-1.34832
107437653	chr3:107437653:G:A	3.87264e-06	-1.05054	0.548992
107437912	chr3:107437912:G:T	4.47461e-06	-1.29245e-10	-0.357066
107438135	chr3:107438135:C:T	5.09915e-06	-1.29245e-10	-0.22641
107438190	chr3:107438190:A:G	2.6092e-06	-1.29245e-10	-0.896439
107438551	chr3:107438551:GAGAT:G	2.45975e-06	0.0214126	-0.976837
107438558	chr3:107438558:G:A	3.48012e-06	-1.29245e-10	-0.608417
107439508	chr3:107439508:G:C	1.51367e-06	-0.897169	-0.543777
107440062	chr3:107440062:C:T	2.07365e-06	-1.29245e-10	-1.12617
107440389	chr3:107440389:AATAGC:A	1.64502e-06	-1.29245e-10	-1.35773
107440478	chr3:107440478:G:A	2.0889e-06	-1.29245e-10	-1.11885
107440647	chr3:107440647:G:T	2.50339e-06	-1.29245e-10	-0.93784
107441232	chr3:107441232:A:G	4.46833e-06	-1.29245e-10	-0.358469
107441707	chr3:107441707:C:T	4.82706e-07	-1.22489	-1.35894
107442201	chr3:107442201:T:C	1.77969e-06	-1.29245e-10	-1.27905
107442363	chr3:107442363:C:G	1.70606e-06	-1.29245e-10	-1.3213
107442376	chr3:107442376:C:T	3.63191e-06	-0.565726	-3.67067e-10
107442597	chr3:107442597:C:T	3.41826e-06	-1.29245e-10	-0.626352
107442942	chr3:107442942:T:C	1.93057e-05	2.27898	-1.17407
107442979	chr3:107442979:A:G	2.08989e-06	-1.29245e-10	-1.11837
107443029	chr3:107443029:G:A	1.78128e-06	-1.29245e-10	-1.27815
107443110	chr3:107443110:C:T	1.61716e-06	-1.29245e-10	-1.37481
107443119	chr3:107443119:G:C	2.27093e-06	-1.0353	-3.67067e-10
107443382	chr3:107443382:T:A	4.45018e-06	-1.29245e-10	-0.362539
107443802	chr3:107443802:A:G	1.2167e-06	-0.301176	-1.35817
107443829	chr3:107443829:A:C	1.73797e-06	-1.29245e-10	-1.30277
107444134	chr3:107444134:GAAGATTAAC:G	3.4213e-06	-1.29245e-10	-0.625464
107444640	chr3:107444640:A:G	3.61762e-05	2.61913	-0.886214
107444836	chr3:107444836:T:C	2.43983e-05	-1.29245e-10	1.33903
107445115	chr3:107445115:A:C	1.33377e-05	1.29265	-0.557539
107445861	chr3:107445861:G:A	3.74471e-06	-1.29245e-10	-0.53514
107447923	chr3:107447923:G:C	1.7875e-06	-1.29245e-10	-1.27467
107448336	chr3:107448336:T:C	1.67137e-06	-1.29245e-10	-1.34184
107448480	chr3:107448480:C:T	2.19197e-06	-1.29245e-10	-1.07068
107449355	chr3:107449355:T:C	7.9575e-06	1.32433	-1.1057
107449365	chr3:107449365:G:A	1.69946e-06	-1.29245e-10	-1.32517
107449468	chr3:107449468:A:G	7.44527e-05	3.50205	-1.04737
107449691	chr3:107449691:G:A	7.81499e-05	3.33597	-0.832827
107450090	chr3:107450090:A:G	1.82977e-06	-1.29245e-10	-1.2513
107450128	chr3:107450128:A:G	5.45165e-07	-1.12543	-1.33672
107450233	chr3:107450233:A:G	7.02229e-05	3.23791	-0.841724
107450551	chr3:107450551:A:G	5.72437e-05	3.04013	-0.848295
107450636	chr3:107450636:C:T	1.64463e-06	-1.29245e-10	-1.35797
107450858	chr3:107450858:T:C	5.02482e-05	3.20076	-1.13927
107451284	chr3:107451284:G:C	2.48575e-06	-1.29245e-10	-0.944912
107451902	chr3:107451902:C:T	2.73837e-06	-1.29245e-10	-0.848123
107452401	chr3:107452401:C:T	1.55073e-06	-1.41676	-3.67067e-10
107452505	chr3:107452505:G:A	1.65585e-06	-1.29245e-10	-1.35117
107452584	chr3:107452584:G:A	8.40023e-05	3.4063	-0.830941
107453186	chr3:107453186:A:C	1.01675e-06	-1.09282	-0.746051
107453272	chr3:107453272:C:T	1.77162e-06	-1.29245e-10	-1.28359
107453492	chr3:107453492:C:G	6.92306e-05	3.20346	-0.821499
107454119	chr3:107454119:T:C	2.59035e-06	-1.29245e-10	-0.903691
107454149	chr3:107454149:T:C	1.02202e-05	-1.29245e-10	0.468884
107454616	chr3:107454616:A:C	1.01296e-05	0.739038	-0.279063
107454618	chr3:107454618:A:C	1.35367e-05	1.17036	-0.420443
107454658	chr3:107454658:G:A	1.62229e-06	-1.29245e-10	-1.37164
107454857	chr3:107454857:C:T	1.86866e-06	-1.29245e-10	-1.23026
107455167	chr3:107455167:T:C	0.000139112	4.05225	-0.972456
107455753	chr3:107455753:G:A	0.000131535	3.49657	-0.472777
107457058	chr3:107457058:T:C	1.61755e-06	-1.29245e-10	-1.37457
107457087	chr3:107457087:G:A	7.16894e-05	3.24421	-0.827354
107457520	chr3:107457520:C:T	1.62385e-06	-1.29245e-10	-1.37069
107457852	chr3:107457852:C:T	1.77861e-06	-1.29245e-10	-1.27965
107458231	chr3:107458231:C:T	1.6509e-06	-1.29245e-10	-1.35417
107458905	chr3:107458905:T:G	1.68603e-06	-1.29245e-10	-1.33311
107459050	chr3:107459050:T:C	2.59035e-06	-1.29245e-10	-0.903691
107459489	chr3:107459489:T:G	7.02353e-05	3.30609	-0.909728
107459551	chr3:107459551:T:A	5.80123e-07	-1.04772	-1.35227
107459836	chr3:107459836:T:C	1.92095e-06	-1.29245e-10	-1.20267
107460336	chr3:107460336:T:C	1.51196e-05	2.11462	-1.25411
107460390	chr3:107460390:C:A	4.52237e-05	3.25875	-1.30262
107460689	chr3:107460689:G:A	1.64628e-06	-1.29245e-10	-1.35696
107460718	chr3:107460718:T:C	1.23074e-06	-1.14418	-0.503693
107460758	chr3:107460758:G:T	1.66645e-06	-1.29245e-10	-1.34479
107460786	chr3:107460786:A:G	6.0014e-07	-1.0391	-1.32698
107460880	chr3:107460880:G:A	2.68327e-06	-1.29245e-10	-0.868448
107460991	chr3:107460991:A:G	3.78326e-05	3.10017	-1.32248
107461116	chr3:107461116:T:C	1.66532e-06	-1.29245e-10	-1.34547
107461532	chr3:107461532:C:T	1.77876e-06	-1.29245e-10	-1.27957
107461613	chr3:107461613:A:G	1.64551e-06	-1.29245e-10	-1.35743
107461872	chr3:107461872:T:C	4.16964e-06	-0.427655	-3.67067e-10
107462215	chr3:107462215:T:C	2.2747e-06	-1.29245e-10	-1.03364
107462494	chr3:107462494:A:G	4.39349e-06	-1.29245e-10	-0.37536
107462580	chr3:107462580:C:T	2.41929e-05	-1.29245e-10	1.33058
107462587	chr3:107462587:G:A	6.15063e-06	1.03502	-1.07395
107462947	chr3:107462947:C:T	1.62193e-06	-1.29245e-10	-1.37187
107463271	chr3:107463271:T:C	7.09876e-06	-1.29245e-10	0.104436
107463279	chr3:107463279:A:G	1.22518e-05	1.87824	-1.22805
107463447	chr3:107463447:T:C	3.89314e-06	-1.29245e-10	-0.496268
107463505	chr3:107463505:A:T	8.30371e-07	-0.857095	-1.18427
107464026	chr3:107464026:C:T	5.10153e-06	-0.225944	-3.67067e-10
107464187	chr3:107464187:C:T	1.25271e-06	-0.259464	-1.37071
107464218	chr3:107464218:T:C	2.29862e-05	2.06955	-0.790146
107464592	chr3:107464592:T:A	6.21824e-06	1.01039	-1.03838
107464843	chr3:107464843:G:A	1.37875e-06	-1.53431	-3.67067e-10
107464983	chr3:107464983:C:T	1.28394e-06	-0.23573	-1.36982
107465444	chr3:107465444:T:G	1.62137e-06	-1.29245e-10	-1.37221
107465560	chr3:107465560:G:T	2.61976e-06	-1.29245e-10	-0.8924
107465669	chr3:107465669:C:T	8.15226e-07	-0.843514	-1.21626
107466004	chr3:107466004:C:A	7.39786e-05	3.81525	-1.36695
107466226	chr3:107466226:A:G	8.74875e-06	1.24019	-0.926763
107466470	chr3:107466470:C:T	3.4243e-06	-1.29245e-10	-0.624587
107467721	chr3:107467721:G:A	6.07643e-07	-1.3747	-0.978947
107468148	chr3:107468148:A:G	1.96248e-06	-1.29245e-10	-1.18127
107468399	chr3:107468399:T:C	1.85108e-06	-1.29245e-10	-1.23971
107470347	chr3:107470347:C:T	7.86437e-05	2.84395	-0.334502
107470752	chr3:107470752:C:T	7.23458e-06	0.123388	-3.67067e-10
107471661	chr3:107471661:G:A	1.67624e-06	-1.13156	-0.207369
107471708	chr3:107471708:G:A	7.05483e-07	-1.4737	-0.730659
107472497	chr3:107472497:A:G	1.09189e-05	-1.29245e-10	0.535012
107472635	chr3:107472635:C:T	4.37755e-06	-1.29245e-10	-0.378995
107472699	chr3:107472699:A:G	2.96641e-05	-1.29245e-10	1.53445
107473134	chr3:107473134:A:G	1.30419e-06	-1.58991	-3.67067e-10
107473179	chr3:107473179:C:T	1.43885e-06	-1.49164	-3.67067e-10
107474220	chr3:107474220:A:C	1.48108e-06	-1.14324	-0.319472
107474268	chr3:107474268:C:T	4.14666e-06	-1.29245e-10	-0.433181
107474269	chr3:107474269:A:C	2.15644e-06	-1.29245e-10	-1.08703
107474490	chr3:107474490:C:T	7.75546e-07	-1.51172	-0.597953
107474736	chr3:107474736:C:T	2.19164e-06	-1.29245e-10	-1.07083
107474797	chr3:107474797:T:C	1.32211e-06	-0.356074	-1.22018
107474944	chr3:107474944:G:T	1.27551e-06	-1.18373	-0.428414
107474978	chr3:107474978:A:ATC	2.17653e-06	-1.29245e-10	-1.07775
107475096	chr3:107475096:G:A	9.92645e-05	3.16287	-0.420568
107475764	chr3:107475764:A:G	0.000432459	5.58086	-1.36686
107475768	chr3:107475768:C:T	5.29562e-07	-1.13683	-1.35436
107476315	chr3:107476315:G:T	2.73303e-06	-1.29245e-10	-0.850075
107476364	chr3:107476364:G:T	2.77646e-06	-1.29245e-10	-0.834308
107476496	chr3:107476496:A:T	3.15405e-06	-1.29245e-10	-0.706798
107477496	chr3:107477496:G:A	2.18351e-06	-1.29245e-10	-1.07455
107477524	chr3:107477524:C:T	1.26034e-06	-1.6241	-3.67067e-10
107477613	chr3:107477613:T:A	0.000404489	5.52262	-1.37548
107478110	chr3:107478110:T:C	2.19081e-06	-1.29245e-10	-1.07121
107478441	chr3:107478441:C:A	6.42759e-07	-1.53623	-0.761239
107478563	chr3:107478563:G:A	3.13835e-06	-0.711786	-3.67067e-10
107478762	chr3:107478762:A:G	1.41915e-06	-0.327579	-1.17785
107479110	chr3:107479110:C:T	2.3201e-06	-1.29245e-10	-1.01387
107479533	chr3:107479533:T:C	2.9212e-06	-1.29245e-10	-0.783489
107479604	chr3:107479604:G:T	1.89372e-05	2.12558	-1.03994
107480093	chr3:107480093:A:G	1.36915e-06	-1.23821	-0.303078
107480161	chr3:107480161:T:C	2.9981e-06	-1.29245e-10	-0.757504
107480340	chr3:107480340:C:T	2.35794e-06	-1.29245e-10	-0.997697
107480361	chr3:107480361:C:T	2.54421e-06	0.427863	-1.34953
107480899	chr3:107480899:T:G	2.88403e-06	-1.29245e-10	-0.796295
107480905	chr3:107480905:G:A	1.6161e-06	-1.29245e-10	-1.37547
107481608	chr3:107481608:T:A	4.84571e-06	0.744653	-1.02204
107482337	chr3:107482337:C:A	1.6486e-06	-1.29245e-10	-1.35556
107482464	chr3:107482464:G:T	0.000107063	3.15934	-0.341409
107482581	chr3:107482581:C:A	0.000283996	4.44652	-0.653045
107482824	chr3:107482824:C:A	1.26927e-06	-1.61704	-3.67067e-10
107482884	chr3:107482884:TC:T	5.42825e-06	1.1107	-1.27457
107483092	chr3:107483092:C:G	7.65427e-06	1.02113	-0.841346
107483170	chr3:107483170:G:A	4.62569e-07	-1.36714	-1.2593
107483681	chr3:107483681:T:C	1.59878e-06	-0.0181685	-1.36807
107483777	chr3:107483777:C:A	0.000113894	3.40353	-0.523745
107483796	chr3:107483796:C:T	0.000394331	5.4963	-1.3746
107483809	chr3:107483809:G:A	0.000332234	5.2243	-1.27395
107483821	chr3:107483821:C:T	3.86453e-06	-1.30285	0.799208
107484153	chr3:107484153:G:A	2.05314e-06	-1.29245e-10	-1.13611
107484274	chr3:107484274:A:C	4.16383e-06	-1.29245e-10	-0.429048
107484467	chr3:107484467:A:G	0.00179019	6.84576	-1.21117
107485043	chr3:107485043:C:T	1.28939e-06	-1.60132	-3.67067e-10
107485205	chr3:107485205:CTA:C	1.6686e-06	-1.3435	-3.67067e-10
107485267	chr3:107485267:A:G	3.82259e-07	-1.44967	-1.36747
107485272	chr3:107485272:A:G	2.1354e-06	-1.29245e-10	-1.09683
107485296	chr3:107485296:G:T	2.13498e-06	-1.29245e-10	-1.09702
107485350	chr3:107485350:C:T	4.85037e-07	-1.38846	-1.19056
107485910	chr3:107485910:G:A	1.24761e-06	-1.63426	-3.67067e-10
107485970	chr3:107485970:A:G	4.0013e-07	-1.44753	-1.32392
107486070	chr3:107486070:A:C	2.26255e-06	-1.29245e-10	-1.03899
107486203	chr3:107486203:A:G	6.53396e-06	1.10465	-1.08312
107486895	chr3:107486895:C:T	0.00124977	6.60005	-1.32482
107486993	chr3:107486993:G:A	2.74132e-06	0.397207	-1.24425
107487389	chr3:107487389:G:A	0.000235195	4.10614	-0.501212
107487447	chr3:107487447:T:C	1.91008e-06	-1.20834	-3.67067e-10
107487534	chr3:107487534:G:A	1.662e-06	-1.29245e-10	-1.34746
107487649	chr3:107487649:G:A	2.70926e-06	0.495242	-1.35405
107489009	chr3:107489009:A:G	7.36133e-06	-1.29245e-10	0.140757
107489422	chr3:107489422:T:C	1.6578e-06	-1.29245e-10	-1.34999
107489755	chr3:107489755:T:A	4.72222e-07	-1.40645	-1.19934
107489841	chr3:107489841:A:G	1.05218e-06	-0.987893	-0.816725
107490905	chr3:107490905:A:C	3.92378e-07	-1.47968	-1.31133
107491185	chr3:107491185:C:T	2.27312e-06	-1.29245e-10	-1.03433
107491299	chr3:107491299:CT:C	4.69657e-06	0.829084	-1.13773
107491782	chr3:107491782:T:C	1.00711e-06	-0.87854	-0.969861
107491883	chr3:107491883:G:A	7.5381e-06	1.05615	-0.891666
107492335	chr3:107492335:T:C	3.38007e-07	-1.56467	-1.3755
107492531	chr3:107492531:T:C	1.80505e-06	-1.05858	-0.20632
107492591	chr3:107492591:C:T	5.48983e-06	-1.29245e-10	-0.152587
107493120	chr3:107493120:G:A	2.20248e-06	-1.29245e-10	-1.0659
107493158	chr3:107493158:T:A	1.81079e-05	-1.29245e-10	1.04086
107493237	chr3:107493237:A:G	2.49554e-06	-1.29245e-10	-0.940979
107494083	chr3:107494083:A:G	5.10215e-07	-1.27243	-1.25598
107494536	chr3:107494536:A:T	0.000288406	4.40732	-0.598437
107494712	chr3:107494712:TTAAA:T	1.10189e-05	-1.29245e-10	0.544127
107494897	chr3:107494897:A:G	5.73741e-06	-1.29245e-10	-0.108476
107495518	chr3:107495518:T:G	8.36114e-07	-1.17955	-0.854922
107495565	chr3:107495565:C:T	0.000553631	5.83611	-1.3751
107495710	chr3:107495710:C:A	1.92012e-06	-1.29245e-10	-1.2031
107495815	chr3:107495815:G:T	5.30465e-07	-1.15546	-1.33403
107495898	chr3:107495898:T:C	4.75325e-06	1.03678	-1.33344
107496022	chr3:107496022:T:C	2.64853e-06	0.451881	-1.33336
107496411	chr3:107496411:T:A	9.32652e-07	-1.22153	-0.70368
107496483	chr3:107496483:T:C	2.63906e-06	0.451717	-1.33678
107496801	chr3:107496801:T:C	5.81148e-07	-1.18896	-1.20928
107496854	chr3:107496854:A:G	2.64064e-06	0.37594	-1.2604
107497089	chr3:107497089:T:A	1.03238e-05	-1.29245e-10	0.478966
107497323	chr3:107497323:C:T	3.79582e-07	-1.46713	-1.35704
107497391	chr3:107497391:C:G	0.000322396	4.33534	-0.415047
107497425	chr3:107497425:C:T	2.13163e-06	-1.29245e-10	-1.0986
107497541	chr3:107497541:A:G	1.86953e-06	-1.29245e-10	-1.2298
107497761	chr3:107497761:A:G	2.14349e-06	-1.29245e-10	-1.09305
107497916	chr3:107497916:A:G	8.13884e-07	-1.20078	-0.860644
107497970	chr3:107497970:A:G	4.78857e-07	-1.3817	-1.21014
107498468	chr3:107498468:G:A	2.84045e-06	-0.811521	-3.67067e-10
107498509	chr3:107498509:A:T	2.44925e-06	0.307031	-1.26673
107498920	chr3:107498920:A:T	5.08516e-07	-1.30429	-1.22745
107499019	chr3:107499019:CTT:C	0.000287605	4.34257	-0.536463
107499086	chr3:107499086:T:A	3.80538e-07	-1.4648	-1.35686
107499479	chr3:107499479:C:T	6.00472e-06	-0.0629387	-3.67067e-10
107499577	chr3:107499577:A:G	6.42618e-07	-1.18429	-1.1134
107499580	chr3:107499580:T:C	6.64884e-07	-1.03948	-1.22414
107499780	chr3:107499780:T:C	2.57706e-06	0.349689	-1.25852
107500023	chr3:107500023:C:T	2.10288e-06	-1.29245e-10	-1.11218
107500110	chr3:107500110:C:T	6.6344e-07	-1.07161	-1.19419
107500379	chr3:107500379:C:A	1.20979e-06	-0.87848	-0.78656
107500462	chr3:107500462:T:C	6.67526e-07	-1.53943	-0.720232
107500707	chr3:107500707:G:A	2.3055e-06	-1.29245e-10	-1.02019
107500768	chr3:107500768:T:G	4.78443e-07	-1.35561	-1.2371
107501143	chr3:107501143:G:A	8.03883e-07	-1.24501	-0.828776
107501279	chr3:107501279:C:T	1.7744e-06	-1.29245e-10	-1.28202
107501962	chr3:107501962:G:C	2.5119e-06	-1.29245e-10	-0.934446
107502488	chr3:107502488:T:C	8.60846e-07	-1.23672	-0.768604
107503120	chr3:107503120:G:A	1.71182e-06	-1.29245e-10	-1.31793
107503418	chr3:107503418:C:T	6.56509e-07	-1.09664	-1.17966
107503541	chr3:107503541:T:C	6.26313e-06	1.26551	-1.28631
107503954	chr3:107503954:G:A	2.66102e-06	0.379872	-1.25665
107503964	chr3:107503964:G:A	9.92926e-06	1.46033	-1.02033
107504905	chr3:107504905:CAT:C	8.20044e-07	-1.26491	-0.788967
107505199	chr3:107505199:T:C	8.61956e-07	-0.981618	-1.02242
107505206	chr3:107505206:G:C	1.66859e-06	-1.29245e-10	-1.34351
107505472	chr3:107505472:A:T	1.66842e-06	-1.29245e-10	-1.34361
107505983	chr3:107505983:C:G	2.66434e-06	0.400372	-1.2759
107506109	chr3:107506109:A:T	8.55757e-07	-1.24894	-0.762308
107506299	chr3:107506299:G:A	0.000437652	5.51495	-1.28901
107506823	chr3:107506823:T:C	4.71132e-06	-1.29245e-10	-0.305515
107506831	chr3:107506831:G:A	5.66282e-05	3.08374	-0.902714
107507089	chr3:107507089:A:C	2.65734e-06	0.402744	-1.2809
107508000	chr3:107508000:CTCCATGTATAA:C	2.07306e-06	-1.29245e-10	-1.12646
107509214	chr3:107509214:G:A	2.14794e-06	-1.29245e-10	-1.09098
107509243	chr3:107509243:C:T	9.52381e-07	-1.19268	-0.711593
107509516	chr3:107509516:G:A	2.05875e-06	-1.29245e-10	-1.13339
107510395	chr3:107510395:C:T	0.000539273	5.80079	-1.36605
107510893	chr3:107510893:A:T	1.82724e-06	-1.29245e-10	-1.25268
107510926	chr3:107510926:T:C	1.15731e-05	1.12093	-0.527736
107511121	chr3:107511121:A:C	2.14794e-06	-1.29245e-10	-1.09098
107511494	chr3:107511494:A:G	4.66365e-07	-1.48011	-1.13816
107511724	chr3:107511724:G:A	1.27621e-06	-1.61159	-3.67067e-10
107512375	chr3:107512375:A:T	1.62315e-06	-1.29245e-10	-1.37111
107512534	chr3:107512534:T:C	2.78959e-06	-1.29245e-10	-0.829591
107512558	chr3:107512558:G:T	2.60518e-06	-1.29245e-10	-0.897982
107512747	chr3:107512747:C:T	8.01201e-07	-1.23271	-0.84442
107512765	chr3:107512765:G:A	1.9328e-06	-1.29245e-10	-1.19652
107512769	chr3:107512769:C:G	1.86665e-06	-1.29245e-10	-1.23134
107513576	chr3:107513576:G:A	7.08889e-07	-1.20647	-0.993073
107513580	chr3:107513580:T:C	2.21559e-06	-1.29245e-10	-1.05996
107513711	chr3:107513711:C:A	4.83546e-07	-1.38045	-1.20165
107513727	chr3:107513727:A:G	3.21888e-06	-0.686451	-3.67067e-10
107513932	chr3:107513932:C:T	2.63789e-06	0.449353	-1.33486
107514190	chr3:107514190:A:C	2.353e-06	-1.29245e-10	-0.999793
107514480	chr3:107514480:T:C	7.68507e-07	-0.757217	-1.36157
107514565	chr3:107514565:T:C	3.78365e-07	-1.48361	-1.34377
107515129	chr3:107515129:C:T	9.07756e-07	-1.20066	-0.751602
107515156	chr3:107515156:C:T	0.000451367	5.55806	-1.30126
107515304	chr3:107515304:C:T	6.83034e-07	-1.3562	-0.880498
107515352	chr3:107515352:C:G	1.38827e-06	-1.52742	-3.67067e-10
107515643	chr3:107515643:C:T	1.30566e-06	-1.58878	-3.67067e-10
107515656	chr3:107515656:T:A	4.77134e-07	-1.33117	-1.26427
107516216	chr3:107516216:G:T	4.0984e-07	-1.37624	-1.37124
107516262	chr3:107516262:T:C	3.8334e-07	-1.48299	-1.33133
107516345	chr3:107516345:C:T	7.75875e-07	-1.13534	-0.973908
107516519	chr3:107516519:G:A	3.02299e-06	0.575895	-1.32513
107516656	chr3:107516656:A:G	1.82551e-06	-0.267118	-0.986507
107516767	chr3:107516767:T:C	1.58372e-05	0.475171	0.431705
107516813	chr3:107516813:T:C	1.96572e-06	-1.29245e-10	-1.17962
107517070	chr3:107517070:T:C	7.89568e-06	-1.29245e-10	0.210831
107517237	chr3:107517237:C:G	3.14886e-07	-1.63623	-1.3748
107517240	chr3:107517240:T:C	0.0538807	7.36521	1.67383
107518760	chr3:107518760:C:T	1.76338e-06	-1.29245e-10	-1.28825
107518849	chr3:107518849:C:T	0.00762365	7.27163	-0.188108
107518856	chr3:107518856:G:A	0.00019129	4.53758	-1.13927
107519158	chr3:107519158:AAGG:A	1.83298e-06	-1.29245e-10	-1.24954
107519499	chr3:107519499:G:A	1.67203e-06	-1.29245e-10	-1.34145
107519659	chr3:107519659:A:G	1.81611e-06	-1.29245e-10	-1.25878
107519683	chr3:107519683:A:T	6.88489e-06	-1.29245e-10	0.0738447
107519760	chr3:107519760:C:T	1.4127e-05	-1.29245e-10	0.792601
107520393	chr3:107520393:T:G	1.8613e-06	-1.29245e-10	-1.23421
107520936	chr3:107520936:G:A	4.1186e-05	2.53349	-0.670879
107521947	chr3:107521947:A:AC	8.46288e-06	-1.29245e-10	0.280206
107522087	chr3:107522087:T:C	2.46879e-06	-1.29245e-10	-0.951758
107522309	chr3:107522309:T:G	1.36266e-05	-1.29245e-10	0.756543
107522504	chr3:107522504:A:T	1.85951e-06	-1.29245e-10	-1.23517
107522520	chr3:107522520:G:A	7.98166e-06	-1.29245e-10	0.221662
107523794	chr3:107523794:T:C	2.43073e-06	-1.29245e-10	-0.967293
107525005	chr3:107525005:C:T	0.000578056	5.59844	-1.09426
107525130	chr3:107525130:C:T	4.16575e-05	1.874	-3.67067e-10
107525160	chr3:107525160:C:G	0.000203734	3.72963	-0.268304
107525442	chr3:107525442:C:G	1.97614e-06	-1.29245e-10	-1.17434
107525512	chr3:107525512:T:C	0.0158456	8.76771	-0.952545
107526062	chr3:107526062:G:A	6.64192e-07	-1.48113	-0.783536
107526117	chr3:107526117:C:T	7.81818e-06	-1.29245e-10	0.200968
107526686	chr3:107526686:G:A	0.000200027	4.10515	-0.662183
107526753	chr3:107526753:A:C	1.79664e-06	-1.29245e-10	-1.26956
107527250	chr3:107527250:CT:C	0.0467049	10.0792	-1.18313
107527938	chr3:107527938:G:T	0.00811765	8.22494	-1.07863
107528583	chr3:107528583:G:A	1.24433e-06	-1.63689	-3.67067e-10
107529076	chr3:107529076:G:T	3.07887e-06	-0.73092	-3.67067e-10
107529706	chr3:107529706:T:C	1.97462e-06	-1.29245e-10	-1.17511
107530127	chr3:107530127:C:T	1.62356e-06	-1.29245e-10	-1.37086
107530670	chr3:107530670:G:C	1.6323e-06	-1.29245e-10	-1.3655
107530679	chr3:107530679:A:C	1.63261e-06	-1.29245e-10	-1.3653
107530695	chr3:107530695:A:G	3.75885e-06	-1.29245e-10	-0.531372
107531211	chr3:107531211:C:T	2.76553e-05	2.76642	-1.30209
107531324	chr3:107531324:T:G	0.000185225	4.01479	-0.648708
107532065	chr3:107532065:T:C	3.162e-05	2.77101	-1.17271
107532390	chr3:107532390:C:T	0.000236619	4.25851	-0.647541
107533164	chr3:107533164:A:G	3.76914e-05	1.77395	-3.67067e-10
107533429	chr3:107533429:A:G	0.000230902	4.16274	-0.576231
107533649	chr3:107533649:T:G	0.000206448	4.05948	-0.584915
107533816	chr3:107533816:C:T	1.6196e-06	-1.29245e-10	-1.37331
107534154	chr3:107534154:G:A	0.0113991	8.21166	-0.725856
107534632	chr3:107534632:G:A	2.00788e-06	-1.29245e-10	-1.1584
107535085	chr3:107535085:A:G	0.000235793	3.99585	-0.388376
107535356	chr3:107535356:G:A	0.0012744	6.08829	-0.793545
107535820	chr3:107535820:A:G	1.26047e-06	-1.624	-3.67067e-10
107536388	chr3:107536388:A:T	7.29292e-06	-1.29245e-10	0.13142
107537355	chr3:107537355:G:T	1.84735e-06	-1.29245e-10	-1.24173
107537487	chr3:107537487:G:A	1.83654e-06	-1.29245e-10	-1.2476
107537663	chr3:107537663:T:A	2.36514e-06	-1.29245e-10	-0.994647
107538119	chr3:107538119:T:C	0.000219935	4.39613	-0.858285
107538315	chr3:107538315:A:G	0.000206646	4.09568	-0.620157
107538527	chr3:107538527:T:C	2.03781e-06	-1.29245e-10	-1.14361
107538552	chr3:107538552:T:G	1.61634e-06	-1.29245e-10	-1.37532
107538676	chr3:107538676:C:T	3.4899e-06	-1.29245e-10	-0.605611
107538834	chr3:107538834:G:T	0.000203682	4.35441	-0.893338
107539173	chr3:107539173:G:A	0.000209343	4.20902	-0.720529
107539338	chr3:107539338:G:T	2.21901e-06	-1.29245e-10	-1.05843
107539362	chr3:107539362:G:A	1.84655e-06	-1.24216	-3.67067e-10
107540140	chr3:107540140:C:T	2.10332e-06	-1.29245e-10	-1.11197
107540538	chr3:107540538:G:A	1.62646e-06	-1.29245e-10	-1.36908
107541330	chr3:107541330:T:C	0.000208545	4.09739	-0.612716
107541665	chr3:107541665:C:T	1.78653e-06	-1.27521	-3.67067e-10
107541692	chr3:107541692:A:G	0.000211711	4.07597	-0.576236
107541874	chr3:107541874:A:G	0.000220437	4.121	-0.580874
107541876	chr3:107541876:C:T	2.3321e-05	2.59967	-1.30581
107541918	chr3:107541918:A:G	7.83752e-06	-1.29245e-10	0.203439
107542007	chr3:107542007:G:A	1.36427e-05	-1.29245e-10	0.757719
107542536	chr3:107542536:A:G	2.03938e-06	-1.29245e-10	-1.14284
107542619	chr3:107542619:T:C	7.2666e-06	-1.29245e-10	0.127805
107542678	chr3:107542678:A:G	0.000252356	3.9864	-0.311045
107542894	chr3:107542894:A:G	0.000262586	3.9963	-0.281207
107542934	chr3:107542934:CT:C	3.05167e-05	2.72389	-1.1611
107542941	chr3:107542941:T:C	3.03802e-05	2.72339	-1.16508
107543266	chr3:107543266:G:A	0.000171367	3.8772	-0.588881
107543269	chr3:107543269:A:T	2.25494e-06	-1.29245e-10	-1.04236
107543309	chr3:107543309:G:T	1.82801e-06	-1.29245e-10	-1.25226
107544209	chr3:107544209:C:T	0.000272835	4.30242	-0.549034
107544410	chr3:107544410:A:G	9.15005e-06	-1.29245e-10	0.358275
107544727	chr3:107544727:T:C	0.000421809	4.28188	-0.092807
107544985	chr3:107544985:G:A	4.39662e-06	-1.29245e-10	-0.374649
107545029	chr3:107545029:T:A	2.15042e-05	2.58793	-1.37517
107545030	chr3:107545030:T:A	2.22872e-06	-1.29245e-10	-1.05406
107546003	chr3:107546003:G:A	2.25426e-06	-1.29245e-10	-1.04266
107546059	chr3:107546059:C:T	2.09971e-06	-1.29245e-10	-1.11368
107546445	chr3:107546445:T:C	2.11003e-06	-1.29245e-10	-1.10878
107546657	chr3:107546657:A:G	1.62335e-06	-1.29245e-10	-1.37099
107546795	chr3:107546795:A:G	0.00105375	5.2519	-0.147275
107546940	chr3:107546940:TGTTA:T	3.12838e-05	2.7825	-1.19488
107547263	chr3:107547263:G:A	0.000311924	4.38606	-0.498785
107547883	chr3:107547883:G:A	2.10891e-06	-1.29245e-10	-1.10931
107547912	chr3:107547912:T:G	2.72467e-05	2.74873	-1.29928
107548213	chr3:107548213:G:A	2.10185e-06	-1.29245e-10	-1.11267
107548689	chr3:107548689:T:A	0.000350638	4.47805	-0.473778
107548769	chr3:107548769:C:A	0.000322764	4.43734	-0.515901
107549023	chr3:107549023:A:G	6.46198e-07	-1.44088	-0.851253
107549742	chr3:107549742:A:T	1.43092e-06	-1.49717	-3.67067e-10
107549762	chr3:107549762:C:T	3.06943e-05	2.92544	-1.35685
107549990	chr3:107549990:GAATA:G	1.87517e-06	-1.29245e-10	-1.22679
107550289	chr3:107550289:T:A	1.62206e-06	-1.29245e-10	-1.37179
107551281	chr3:107551281:C:T	1.88809e-06	-1.29245e-10	-1.21992
107551311	chr3:107551311:A:C	0.00122791	5.2855	-0.027918
107551312	chr3:107551312:C:T	0.00123986	5.28726	-0.0199906
107551509	chr3:107551509:A:G	2.25795e-06	-1.29245e-10	-1.04103
107551613	chr3:107551613:A:G	1.21271e-06	-1.63804	-0.0245896
107552282	chr3:107552282:T:C	1.79655e-06	-1.29245e-10	-1.26962
107552712	chr3:107552712:A:G	0.000269744	4.27818	-0.536189
107554017	chr3:107554017:C:T	0.000295867	4.49328	-0.658849
107555170	chr3:107555170:T:C	1.88383e-06	-1.29245e-10	-1.22218
107555409	chr3:107555409:A:G	0.000251106	4.50365	-0.833261
107556006	chr3:107556006:T:G	1.74522e-06	-1.29245e-10	-1.29861
107556784	chr3:107556784:G:T	0.000187728	4.19074	-0.811228
107557244	chr3:107557244:T:C	7.68142e-06	-1.29245e-10	0.183321
107558381	chr3:107558381:G:T	3.93544e-06	-1.29245e-10	-0.485461
107559253	chr3:107559253:A:AT	1.86581e-06	-1.29245e-10	-1.23179
107559258	chr3:107559258:A:G	1.86831e-06	-1.29245e-10	-1.23045
107559696	chr3:107559696:C:T	5.59589e-06	-1.29245e-10	-0.133452
107560042	chr3:107560042:C:G	1.61762e-06	-1.29245e-10	-1.37453
107560818	chr3:107560818:C:T	2.36664e-06	-1.29245e-10	-0.994012
107561040	chr3:107561040:G:A	0.000274502	4.29228	-0.532807
107561394	chr3:107561394:G:A	3.32115e-05	2.9198	-1.27239
107561639	chr3:107561639:T:C	0.00245654	6.59578	-0.644752
107562150	chr3:107562150:TCA:T	2.60361e-05	2.69679	-1.29279
107562533	chr3:107562533:G:C	1.62045e-06	-1.29245e-10	-1.37278
107562723	chr3:107562723:A:G	1.61799e-06	-1.29245e-10	-1.3743
107563209	chr3:107563209:C:T	3.55159e-05	3.04066	-1.32616
107563602	chr3:107563602:T:C	7.30314e-06	-1.29245e-10	0.13282
107563921	chr3:107563921:C:A	1.62117e-06	-1.29245e-10	-1.37234
107564459	chr3:107564459:G:A	1.65236e-06	-1.29245e-10	-1.35328
107564779	chr3:107564779:CAGAT:C	1.88566e-06	-1.29245e-10	-1.2212
107564874	chr3:107564874:G:A	0.000321007	4.44205	-0.526072
107564968	chr3:107564968:A:G	2.50606e-05	2.66735	-1.30154
107565396	chr3:107565396:T:A	4.3716e-06	-1.29245e-10	-0.380355
107565524	chr3:107565524:G:A	2.14811e-06	-1.29245e-10	-1.0909
107565595	chr3:107565595:G:A	2.42914e-06	-0.967947	-3.67067e-10
107565631	chr3:107565631:G:A	1.64412e-06	-1.29245e-10	-1.35828
107565748	chr3:107565748:T:C	0.0844088	10.3955	-0.907508
107565904	chr3:107565904:T:G	1.91149e-06	-1.29245e-10	-1.2076
107566878	chr3:107566878:T:G	2.64943e-06	-1.29245e-10	-0.881139
107566896	chr3:107566896:C:A	0.11936	10.7932	-0.958818
107567374	chr3:107567374:AG:A	4.19275e-06	-1.29245e-10	-0.422127
107567513	chr3:107567513:A:T	0.000396358	4.62074	-0.493903
107567528	chr3:107567528:T:C	0.00027026	4.57814	-0.834239
107567569	chr3:107567569:A:T	0.0883054	10.5112	-0.978088
107567705	chr3:107567705:A:G	1.7948e-06	-1.29245e-10	-1.27059
107567710	chr3:107567710:C:G	3.45788e-06	-1.29245e-10	-0.61483
107567901	chr3:107567901:C:T	2.09054e-06	-1.29245e-10	-1.11806
107568565	chr3:107568565:T:G	0.000255251	4.25458	-0.567812
107568809	chr3:107568809:T:C	9.80338e-06	-1.29245e-10	0.427243
107569163	chr3:107569163:G:A	2.93812e-05	2.83239	-1.30753
107569309	chr3:107569309:G:A	1.24302e-06	-1.63794	-3.67067e-10
107569354	chr3:107569354:C:G	0.000367935	4.56344	-0.511015
107569734	chr3:107569734:A:G	1.36129e-06	-1.54705	-3.67067e-10
107569998	chr3:107569998:A:T	4.45478e-06	-1.29245e-10	-0.361508
107570035	chr3:107570035:T:C	1.72602e-06	-1.29245e-10	-1.30966
107570476	chr3:107570476:T:C	7.14656e-07	-0.853401	-1.33804
107571059	chr3:107571059:G:A	0.000283495	4.30612	-0.514414
107571081	chr3:107571081:A:G	0.12272	10.5527	-0.6905
107571375	chr3:107571375:A:G	0.000295889	4.36597	-0.531469
107571903	chr3:107571903:G:T	1.88566e-06	-1.29245e-10	-1.2212
107572042	chr3:107572042:C:A	0.000207346	4.75062	-1.27171
107572482	chr3:107572482:T:C	1.91101e-06	-1.29245e-10	-1.20785
107572698	chr3:107572698:A:G	0.000160656	4.58943	-1.36565
107574038	chr3:107574038:A:G	2.53959e-06	-1.29245e-10	-0.923482
107574565	chr3:107574565:C:T	5.47321e-06	-1.29245e-10	-0.15562
107574855	chr3:107574855:G:A	1.91182e-06	-1.29245e-10	-1.20743
107575151	chr3:107575151:C:A	2.1133e-06	-1.29245e-10	-1.10724
107575400	chr3:107575400:C:T	0.000324944	4.4526	-0.524437
107575784	chr3:107575784:A:T	0.000353317	4.49161	-0.479729
107575787	chr3:107575787:G:A	8.16299e-06	1.27298	-1.02886
107575939	chr3:107575939:G:A	5.84068e-06	-0.0906366	-3.67067e-10
107576161	chr3:107576161:C:T	0.000975481	5.68588	-0.658438
107576545	chr3:107576545:A:C	0.0837801	10.1807	-0.700203
107577345	chr3:107577345:G:A	1.31804e-06	-1.57934	-3.67067e-10
107577781	chr3:107577781:G:A	1.44002e-05	2.10623	-1.29448
107577805	chr3:107577805:C:T	0.000234464	4.81264	-1.21082
107578416	chr3:107578416:AAGAT:A	0.000464234	5.38062	-1.09571
107578504	chr3:107578504:T:C	1.24096e-05	1.96886	-1.30587
107578862	chr3:107578862:A:G	1.69323e-06	-1.29245e-10	-1.32885
107578998	chr3:107578998:G:A	1.98375e-06	-1.29245e-10	-1.17049
107579063	chr3:107579063:G:C	0.000226754	4.91755	-1.34916
107579777	chr3:107579777:G:A	0.000987258	4.98739	0.0520606
107580312	chr3:107580312:C:CA	0.000291232	3.00066	0.817978
107580618	chr3:107580618:C:CTCATTTTTTTAAAA	4.00295e-06	-1.29245e-10	-0.468453
107580677	chr3:107580677:G:A	2.53787e-06	-1.29245e-10	-0.924159
107580851	chr3:107580851:A:G	0.044514	8.76657	0.0815045
107581653	chr3:107581653:A:G	6.07242e-06	-1.29245e-10	-0.0517269
107581809	chr3:107581809:A:G	8.62298e-05	2.86576	-0.264232
107582116	chr3:107582116:G:A	2.24887e-06	-1.29245e-10	-1.04505
107582132	chr3:107582132:A:T	0.000193107	4.78089	-1.37313
107582237	chr3:107582237:T:A	0.000203816	2.74668	0.715057
107582771	chr3:107582771:G:A	2.35585e-06	-1.29245e-10	-0.998581
107583185	chr3:107583185:A:G	0.00017231	4.49253	-1.19872
107583568	chr3:107583568:T:C	2.26115e-06	-1.29245e-10	-1.03961
107583643	chr3:107583643:C:A	1.33941e-06	-1.56326	-3.67067e-10
107584815	chr3:107584815:T:C	0.000111716	2.70156	0.158923
107584853	chr3:107584853:A:G	1.00643e-06	-1.62601	-0.22307
107584937	chr3:107584937:C:T	5.19523e-06	-1.29245e-10	-0.207744
107584956	chr3:107584956:T:C	0.000149019	2.93848	0.210113
107585214	chr3:107585214:T:C	1.28367e-06	-1.63248	0.0267217
107585382	chr3:107585382:G:C	7.49987e-07	-1.63678	-0.506401
107585575	chr3:107585575:A:G	1.53179e-06	-1.42905	-3.67067e-10
107585852	chr3:107585852:G:A	1.43843e-05	1.86261	-1.05196
107587220	chr3:107587220:C:A	1.85799e-06	-1.29245e-10	-1.23599
107587336	chr3:107587336:C:G	2.96658e-06	-1.29245e-10	-0.768075
107587450	chr3:107587450:C:T	5.45935e-07	-1.63138	-0.829363
107588419	chr3:107588419:A:G	4.47375e-07	-1.62788	-1.03196
107588654	chr3:107588654:T:C	1.12239e-06	-1.43185	-0.308168
107588656	chr3:107588656:C:T	1.67324e-06	-0.54084	-0.799882
107588735	chr3:107588735:A:C	5.54968e-07	-1.4103	-1.03403
107588960	chr3:107588960:A:G	2.85746e-05	2.65671	-1.15967
107589157	chr3:107589157:G:A	0.000170951	4.39555	-1.10966
107589436	chr3:107589436:C:T	1.40928e-06	-1.62959	0.117184
107589730	chr3:107589730:A:G	1.95155e-06	-1.29245e-10	-1.18686
107589751	chr3:107589751:G:C	4.40579e-07	-1.62648	-1.04867
107590402	chr3:107590402:C:G	1.32488e-06	-1.57416	-3.67067e-10
107591147	chr3:107591147:C:T	2.43848e-06	-1.29245e-10	-0.964107
107591541	chr3:107591541:G:A	2.6285e-06	-1.29245e-10	-0.88907
107592101	chr3:107592101:C:CA	3.35125e-05	2.82096	-1.16453
107592577	chr3:107592577:TAA:T	2.92025e-06	-1.29245e-10	-0.783815
107592629	chr3:107592629:T:C	4.23104e-07	-1.49798	-1.21764
107592893	chr3:107592893:C:T	1.25364e-06	-1.62943	-3.67067e-10
107593143	chr3:107593143:C:G	2.12285e-06	-1.29245e-10	-1.10272
107593639	chr3:107593639:TG:T	1.77245e-06	-1.29245e-10	-1.28312
107593707	chr3:107593707:C:T	1.88566e-06	-1.29245e-10	-1.22121
107593772	chr3:107593772:C:T	2.33133e-06	-1.29245e-10	-1.00904
107593829	chr3:107593829:G:A	6.9829e-05	3.73827	-1.3477
107594133	chr3:107594133:G:A	1.54618e-06	-1.00853	-0.411173
107594403	chr3:107594403:G:T	2.07517e-06	-0.424382	-0.701061
107594891	chr3:107594891:A:G	2.31625e-06	-1.29245e-10	-1.01554
107594900	chr3:107594900:C:A	5.42836e-07	-1.45256	-1.01387
107595345	chr3:107595345:G:A	4.60374e-07	-1.54893	-1.08227
107597874	chr3:107597874:C:T	6.47497e-06	-1.29245e-10	0.0124602
107598091	chr3:107598091:A:G	3.23106e-05	2.77484	-1.15493
107599473	chr3:107599473:A:T	0.0209674	9.44349	-1.34825
107600107	chr3:107600107:A:G	1.79166e-06	-1.29245e-10	-1.27234
107601005	chr3:107601005:G:C	2.28649e-06	-1.29245e-10	-1.02847
107601485	chr3:107601485:A:C	1.62496e-06	-1.29245e-10	-1.37
107601719	chr3:107601719:G:A	1.18293e-05	1.79919	-1.1841
107601996	chr3:107601996:T:C	0.00010289	3.20561	-0.427426
107602193	chr3:107602193:T:C	2.00119e-06	-1.29245e-10	-1.16174
107602333	chr3:107602333:T:C	4.4828e-05	1.94735	-3.67067e-10
107602769	chr3:107602769:G:C	1.09394e-05	1.67496	-1.13807
107602773	chr3:107602773:C:T	3.42436e-06	-1.29245e-10	-0.62457
107603078	chr3:107603078:C:T	5.53589e-06	-1.29245e-10	-0.144231
107603197	chr3:107603197:A:G	3.33859e-05	2.80745	-1.1548
107604088	chr3:107604088:C:T	1.27859e-06	-1.60972	-3.67067e-10
107605381	chr3:107605381:T:TG	3.55608e-06	-1.29245e-10	-0.586825
107605733	chr3:107605733:A:G	0.00515386	5.59833	1.09369
107605950	chr3:107605950:G:A	1.9841e-06	-1.29245e-10	-1.17032
107607508	chr3:107607508:C:T	5.7754e-06	-1.29245e-10	-0.101876
107608055	chr3:107608055:T:G	1.24213e-06	-1.63866	-3.67067e-10
107608061	chr3:107608061:C:T	2.25697e-06	-0.702286	-0.339175
107608374	chr3:107608374:A:G	1.85949e-06	-1.29245e-10	-1.23518
107608638	chr3:107608638:C:T	2.18651e-06	-1.29245e-10	-1.07318
107608819	chr3:107608819:A:G	0.000179665	4.70934	-1.37372
107608948	chr3:107608948:G:A	1.93363e-05	-1.29245e-10	1.1065
107609411	chr3:107609411:A:G	2.75934e-05	2.6733	-1.2112
107610330	chr3:107610330:G:T	3.56625e-07	-1.55165	-1.3349
107610816	chr3:107610816:A:G	2.50956e-06	-1.29245e-10	-0.935377
107610853	chr3:107610853:CAT:C	3.42637e-07	-1.56857	-1.358
107611285	chr3:107611285:G:A	3.20433e-06	-1.29245e-10	-0.690982
107611290	chr3:107611290:T:TA	1.24226e-06	-1.63856	-3.67067e-10
107612180	chr3:107612180:GA:G	1.11378e-05	1.79624	-1.24138
107612809	chr3:107612809:G:A	1.79412e-06	-1.29245e-10	-1.27097
107613174	chr3:107613174:C:G	7.0986e-06	-1.29245e-10	0.104413
107613672	chr3:107613672:G:A	1.13904e-05	1.72801	-1.15072
107614513	chr3:107614513:A:G	6.76617e-06	-1.29245e-10	0.0564502
107614527	chr3:107614527:T:G	6.78057e-06	-1.29245e-10	0.0585764
107614626	chr3:107614626:G:A	2.92368e-05	2.68283	-1.16288
107616333	chr3:107616333:AT:A	1.63906e-06	-1.29245e-10	-1.36136
107617712	chr3:107617712:A:C	5.50795e-06	-1.29245e-10	-0.149291
107617988	chr3:107617988:C:T	2.97309e-06	-1.29245e-10	-0.765882
107618512	chr3:107618512:C:T	1.99496e-06	-1.16486	-3.67067e-10
107618681	chr3:107618681:T:C	0.000208698	4.67073	-1.18533
107619056	chr3:107619056:T:C	1.27159e-06	-1.61522	-3.67067e-10
107619133	chr3:107619133:C:T	1.0393e-06	-1.16285	-0.654083
107620105	chr3:107620105:T:G	2.90853e-05	2.69405	-1.1793
107620232	chr3:107620232:C:G	2.80112e-05	2.70035	-1.22323
107620237	chr3:107620237:G:A	2.31491e-06	-1.29245e-10	-1.01611
107620561	chr3:107620561:C:T	1.80409e-06	-1.26543	-3.67067e-10
107620990	chr3:107620990:A:G	0.000488425	5.03094	-0.695238
107621094	chr3:107621094:A:G	7.32864e-06	0.136306	-3.67067e-10
107621399	chr3:107621399:T:C	3.38276e-05	2.74909	-1.0833
107621686	chr3:107621686:C:T	2.18544e-06	-1.29245e-10	-1.07367
107621977	chr3:107621977:G:A	2.19154e-06	-1.29245e-10	-1.07088
107622601	chr3:107622601:A:G	3.34016e-05	2.83232	-1.1792
107623449	chr3:107623449:C:T	2.14245e-06	-1.29245e-10	-1.09353
107623815	chr3:107623815:A:G	1.17106e-05	1.89257	-1.28756
107623930	chr3:107623930:G:A	4.59875e-06	1.04427	-1.37397
107624526	chr3:107624526:A:G	1.13422e-05	1.84562	-1.27257
107624555	chr3:107624555:G:A	8.14047e-06	-0.247295	0.488658
107624975	chr3:107624975:T:C	1.77179e-06	-1.29245e-10	-1.28349
107626509	chr3:107626509:A:G	2.99024e-06	-1.29245e-10	-0.760132
107627171	chr3:107627171:C:T	2.02172e-05	1.13892	0.0121298
107627564	chr3:107627564:A:G	1.66798e-06	-1.29245e-10	-1.34387
107628224	chr3:107628224:A:G	1.24213e-06	-1.63865	-3.67067e-10
107628399	chr3:107628399:A:G	1.77608e-06	-1.29245e-10	-1.28108
107629363	chr3:107629363:T:C	1.75185e-06	-1.29245e-10	-1.29481
107630806	chr3:107630806:A:G	2.02467e-06	-1.29245e-10	-1.15008
107631053	chr3:107631053:T:A	3.0734e-06	-1.29245e-10	-0.7327
107631268	chr3:107631268:G:A	2.75468e-06	-1.29245e-10	-0.842184
107631439	chr3:107631439:G:A	3.55132e-06	-1.29245e-10	-0.588164
107631974	chr3:107631974:TAATTC:T	2.44142e-06	-1.29245e-10	-0.962905
107632768	chr3:107632768:T:A	2.00605e-06	-1.29245e-10	-1.15932
107634194	chr3:107634194:A:G	1.94345e-06	-1.29245e-10	-1.19102
107635283	chr3:107635283:T:C	0.000650364	4.58888	0.0331699
107635705	chr3:107635705:G:A	0.000248495	4.92333	-1.26339
107636862	chr3:107636862:C:T	2.88412e-05	1.50632	-3.67067e-10
107637371	chr3:107637371:C:T	2.14795e-06	-1.29245e-10	-1.09097
107638437	chr3:107638437:A:G	2.14269e-06	-1.29245e-10	-1.09342
107638961	chr3:107638961:C:T	1.05518e-05	-1.29245e-10	0.500812
107639476	chr3:107639476:A:G	1.15722e-05	0.593117	-3.67067e-10
107640417	chr3:107640417:A:T	1.49553e-05	0.887652	-0.0380677
107641007	chr3:107641007:T:C	4.46569e-06	-1.29245e-10	-0.359061
107641385	chr3:107641385:G:A	1.35905e-06	-1.5487	-3.67067e-10
107642144	chr3:107642144:C:T	3.04413e-06	-1.03857	0.296295
107642245	chr3:107642245:A:AT	1.24281e-06	-1.63811	-3.67067e-10
107642273	chr3:107642273:A:G	1.88939e-06	-1.29245e-10	-1.21923
107642452	chr3:107642452:C:G	2.2586e-06	-1.29245e-10	-1.04074
107642715	chr3:107642715:T:C	6.33705e-06	-0.619709	0.610638
107642805	chr3:107642805:T:A	1.61651e-06	-1.29245e-10	-1.37522
107643149	chr3:107643149:G:A	1.12522e-06	-1.11872	-0.618791
107643319	chr3:107643319:T:C	8.54396e-07	-1.1294	-0.883443
107643922	chr3:107643922:G:C	8.48158e-07	-1.16457	-0.855601
107643942	chr3:107643942:G:A	2.91211e-05	2.71107	-1.19509
107644203	chr3:107644203:AACTT:A	4.13087e-07	-1.41558	-1.324
107644218	chr3:107644218:A:G	0.000240586	3.62759	-3.67067e-10
107644384	chr3:107644384:G:C	1.94954e-06	-1.29245e-10	-1.18789
107644457	chr3:107644457:C:G	8.48074e-07	-1.14464	-0.875629
107644467	chr3:107644467:A:G	2.81779e-06	-1.29245e-10	-0.81953
107644978	chr3:107644978:A:G	3.07718e-06	-1.29245e-10	-0.731469
107645201	chr3:107645201:A:T	2.0988e-06	-1.29245e-10	-1.11412
107645369	chr3:107645369:G:A	1.24231e-06	-1.63851	-3.67067e-10
107645944	chr3:107645944:T:C	2.07106e-06	-1.29245e-10	-1.12742
107646702	chr3:107646702:T:C	0.00123617	5.21767	0.0466166
107647543	chr3:107647543:C:A	2.91635e-05	2.71482	-1.19738
107647651	chr3:107647651:T:A	3.41543e-07	-1.55571	-1.37406
107648973	chr3:107648973:G:C	3.93246e-06	-1.29245e-10	-0.486219
107649196	chr3:107649196:T:C	3.62552e-07	-1.53218	-1.3379
107649275	chr3:107649275:G:A	3.60774e-07	-1.52356	-1.35143
107649899	chr3:107649899:A:G	0.00531433	5.51294	1.20974
107650113	chr3:107650113:A:G	3.78777e-05	2.87029	-1.09142
107650598	chr3:107650598:A:G	1.7349e-06	-1.29245e-10	-1.30454
107650630	chr3:107650630:G:A	3.65545e-06	-1.29245e-10	-0.559265
107650908	chr3:107650908:A:G	7.34123e-05	2.89175	-0.451141
107650935	chr3:107650935:C:T	4.93363e-06	-0.259409	-3.67067e-10
107651083	chr3:107651083:C:T	2.69548e-06	-1.01395	0.150042
107652376	chr3:107652376:T:TTG	4.32285e-07	-1.50146	-1.19269
107652378	chr3:107652378:A:AAAATTTAAAT	4.30981e-07	-1.50381	-1.19337
107652379	chr3:107652379:C:T	4.35947e-07	-1.49865	-1.18707
107652383	chr3:107652383:T:TAAAA	4.31705e-07	-1.5093	-1.1862
107652431	chr3:107652431:T:C	1.64997e-06	-1.29245e-10	-1.35473
107652567	chr3:107652567:T:G	3.84042e-06	-1.29245e-10	-0.509903
107652916	chr3:107652916:T:C	8.68143e-07	-1.24031	-0.756569
107652970	chr3:107652970:T:G	2.89573e-06	-1.29245e-10	-0.792247
107653231	chr3:107653231:A:T	2.50974e-06	-1.29245e-10	-0.935306
107653753	chr3:107653753:C:T	2.08488e-06	-1.29245e-10	-1.12077
107653933	chr3:107653933:A:G	1.2424e-06	-1.63844	-3.67067e-10
107654010	chr3:107654010:T:C	4.46057e-06	-0.358797	-0.00141076
107654278	chr3:107654278:G:A	1.27723e-06	-0.235495	-1.3753
107654356	chr3:107654356:T:C	1.80309e-06	-1.29245e-10	-1.26598
107654587	chr3:107654587:A:G	3.82781e-05	2.97521	-1.18582
107655008	chr3:107655008:T:A	1.46734e-06	-1.47203	-3.67067e-10
107655476	chr3:107655476:T:G	0.00107125	6.36697	-1.24587
107655709	chr3:107655709:T:A	1.84872e-06	-1.60105	0.360059
107655793	chr3:107655793:C:T	0.000100244	3.05628	-0.304156
107656004	chr3:107656004:G:A	1.3779e-06	-1.53493	-3.67067e-10
107656076	chr3:107656076:T:C	1.3599e-06	-1.54808	-3.67067e-10
107656336	chr3:107656336:A:C	1.28503e-06	-1.6047	-3.67067e-10
107656768	chr3:107656768:G:A	2.10138e-06	-1.29245e-10	-1.11289
107656923	chr3:107656923:T:C	2.07176e-06	-1.29245e-10	-1.12709
107656981	chr3:107656981:T:G	3.99475e-06	-0.595548	0.125044
107656988	chr3:107656988:C:T	0.000131909	3.02662	-3.67067e-10
107658193	chr3:107658193:G:A	3.7715e-07	-1.51361	-1.31699
107658466	chr3:107658466:C:T	2.59677e-06	-1.29245e-10	-0.901214
107658600	chr3:107658600:C:T	2.83729e-05	2.70023	-1.21028
107659374	chr3:107659374:A:G	2.82147e-06	-0.818228	-3.67067e-10
107659468	chr3:107659468:A:T	3.15698e-05	2.66864	-1.07193
107659994	chr3:107659994:T:G	1.83713e-06	-1.29245e-10	-1.24728
107660142	chr3:107660142:A:G	2.91148e-05	2.71119	-1.19543
107660658	chr3:107660658:A:G	1.24429e-06	-1.63692	-3.67067e-10
107660990	chr3:107660990:A:G	0.218877	7.7869	2.65388
107661207	chr3:107661207:C:T	4.05424e-07	-1.39444	-1.36387
107661974	chr3:107661974:A:G	0.00163357	5.31306	0.229976
107661983	chr3:107661983:G:A	3.92396e-06	-1.29245e-10	-0.488382
107662025	chr3:107662025:G:A	5.00848e-06	-1.29245e-10	-0.244351
107662652	chr3:107662652:T:G	2.25483e-06	-1.29245e-10	-1.04241
107662799	chr3:107662799:T:C	3.10673e-05	2.92538	-1.3447
107663010	chr3:107663010:A:G	2.70914e-06	-0.858853	-3.67067e-10
107663444	chr3:107663444:T:C	1.82678e-06	-1.4755	0.222568
107663496	chr3:107663496:C:G	4.24634e-06	-1.29245e-10	-0.409427
107663555	chr3:107663555:C:T	3.17998e-07	-1.63602	-1.36518
107663664	chr3:107663664:C:T	3.17467e-06	-0.70028	-3.67067e-10
107664490	chr3:107664490:A:G	1.72245e-06	-1.39112	0.0793814
107664830	chr3:107664830:T:C	5.50609e-07	-1.51718	-0.935034
107665382	chr3:107665382:G:A	1.90842e-05	-1.29245e-10	1.09338
107665492	chr3:107665492:AC:A	2.356e-06	-1.29245e-10	-0.998518
107665919	chr3:107665919:T:G	1.86384e-06	-1.29245e-10	-1.23284
107666027	chr3:107666027:T:C	1.64362e-06	-1.29245e-10	-1.35858
107666347	chr3:107666347:C:T	2.05188e-05	-1.29245e-10	1.16586
107666572	chr3:107666572:C:T	1.85198e-06	-1.29245e-10	-1.23923
107666719	chr3:107666719:G:A	1.27843e-06	-1.60985	-3.67067e-10
107666821	chr3:107666821:C:T	4.06618e-05	2.82572	-0.975919
107666850	chr3:107666850:G:A	3.03207e-06	-0.746239	-3.67067e-10
107667063	chr3:107667063:A:G	5.69284e-07	-1.05172	-1.36714
107667072	chr3:107667072:T:A	2.01073e-05	-1.29245e-10	1.1456
107667710	chr3:107667710:G:A	2.60931e-06	-1.29245e-10	-0.8964
107667847	chr3:107667847:T:C	2.0547e-06	-1.29245e-10	-1.13536
107668047	chr3:107668047:G:A	3.97296e-07	-1.44651	-1.33205
107668098	chr3:107668098:C:A	1.69387e-06	-1.29245e-10	-1.32847
107668269	chr3:107668269:G:A	4.96326e-07	-1.4198	-1.13621
107668281	chr3:107668281:C:T	1.65766e-06	-1.29245e-10	-1.35008
107669283	chr3:107669283:TTTGA:T	4.08751e-06	-0.447548	-3.67067e-10
107669289	chr3:107669289:TTGCATCA:T	4.16393e-06	-0.429025	-3.67067e-10
107670239	chr3:107670239:C:T	6.60333e-07	-1.42339	-0.847105
107670558	chr3:107670558:T:TA	2.71767e-05	-1.29245e-10	1.44688
107670851	chr3:107670851:A:G	1.96743e-06	-1.29245e-10	-1.17876
107671071	chr3:107671071:T:A	1.28023e-06	-1.60845	-3.67067e-10
107671732	chr3:107671732:C:T	6.63764e-07	-1.47032	-0.794998
107673002	chr3:107673002:A:G	7.0242e-07	-1.63828	-0.570425
107673799	chr3:107673799:A:G	1.70712e-06	-1.29245e-10	-1.32068
107674128	chr3:107674128:G:C	1.46042e-06	-1.47676	-3.67067e-10
107674324	chr3:107674324:G:A	1.24796e-06	-1.63398	-3.67067e-10
107674336	chr3:107674336:A:C	8.15988e-07	-0.937712	-1.12113
107674559	chr3:107674559:G:A	2.02639e-06	-1.29245e-10	-1.14923
107674582	chr3:107674582:T:C	3.35753e-05	-1.29245e-10	1.65831
107674931	chr3:107674931:C:T	1.67615e-06	-1.29245e-10	-1.33898
107676286	chr3:107676286:A:G	4.76421e-05	2.86034	-0.852108
107676376	chr3:107676376:C:A	1.86025e-06	-1.23477	-3.67067e-10
107676455	chr3:107676455:T:C	5.52923e-05	2.83723	-0.680082
107676475	chr3:107676475:A:G	4.85407e-07	-1.27013	-1.30812
107676557	chr3:107676557:T:A	1.6224e-06	-1.37158	-3.67067e-10
107676614	chr3:107676614:C:G	2.08816e-06	-1.29245e-10	-1.1192
107676882	chr3:107676882:G:T	2.91624e-05	-1.29245e-10	1.5174
107677440	chr3:107677440:T:G	0.000158141	3.64361	-0.435605
107677651	chr3:107677651:C:T	1.98982e-06	-1.29245e-10	-1.16744
107678263	chr3:107678263:T:C	1.61652e-06	-1.29245e-10	-1.37521
107678307	chr3:107678307:A:T	1.29912e-06	-0.485319	-1.10848
107678324	chr3:107678324:A:G	1.61767e-06	-1.29245e-10	-1.3745
107678819	chr3:107678819:T:C	4.28573e-07	-1.35404	-1.34874
107679218	chr3:107679218:C:T	4.46532e-06	-1.29245e-10	-0.359144
107679791	chr3:107679791:C:T	5.26031e-07	-1.58727	-0.910607
107680282	chr3:107680282:A:G	2.89677e-06	-0.819885	0.0279978
107680315	chr3:107680315:G:A	5.99651e-07	-1.62758	-0.739314
107680987	chr3:107680987:G:A	1.87328e-05	-1.29245e-10	1.07479
107681011	chr3:107681011:C:T	2.9373e-05	-1.29245e-10	1.52459
107682331	chr3:107682331:C:T	2.67001e-05	1.42918	-3.67067e-10
107682420	chr3:107682420:C:T	3.91769e-07	-1.53009	-1.26248
107682758	chr3:107682758:A:G	4.32288e-07	-1.31873	-1.37541
107682816	chr3:107682816:A:G	1.62173e-06	-1.29245e-10	-1.37199
107683036	chr3:107683036:A:C	6.61182e-05	2.8534	-0.517443
107683476	chr3:107683476:G:A	6.38631e-06	-1.29245e-10	-0.00132824
107683798	chr3:107683798:C:T	1.35433e-06	-1.55218	-3.67067e-10
107684165	chr3:107684165:A:G	1.76068e-06	-1.29245e-10	-1.28978
107684222	chr3:107684222:A:G	7.73462e-06	1.56476	-1.37454
107684280	chr3:107684280:A:G	1.09157e-05	-1.29245e-10	0.534718
107684361	chr3:107684361:A:G	5.10364e-06	-1.29245e-10	-0.225531
107684899	chr3:107684899:C:T	1.8713e-06	-1.29245e-10	-1.22885
107685854	chr3:107685854:C:T	6.34065e-07	-1.60942	-0.701665
107686198	chr3:107686198:T:C	3.58609e-05	3.03329	-1.30913
107688863	chr3:107688863:C:T	3.81394e-06	-0.516822	-3.67067e-10
107689030	chr3:107689030:C:T	1.77646e-06	-1.29245e-10	-1.28086
107690130	chr3:107690130:A:G	1.68312e-06	-1.29245e-10	-1.33484
107690257	chr3:107690257:A:G	7.53173e-06	1.52605	-1.36241
107691172	chr3:107691172:T:A	1.72055e-06	-1.29245e-10	-1.31284
107691213	chr3:107691213:C:G	1.77781e-06	-1.29245e-10	-1.2801
107691565	chr3:107691565:C:A	1.76239e-06	-1.29245e-10	-1.28881
107691709	chr3:107691709:A:G	1.26213e-06	-1.62269	-3.67067e-10
107691834	chr3:107691834:A:C	3.14314e-05	-1.29245e-10	1.59232
107692268	chr3:107692268:A:G	8.28274e-06	-1.29245e-10	0.25869
107693223	chr3:107693223:T:C	1.61611e-06	-1.29245e-10	-1.37546
107693675	chr3:107693675:G:A	6.95767e-05	3.35466	-0.967717
107693788	chr3:107693788:T:C	1.73932e-06	-1.29245e-10	-1.30199
107695017	chr3:107695017:T:A	1.03215e-06	-1.59731	-0.226525
107695108	chr3:107695108:A:G	1.10305e-05	1.91865	-1.37346
107695647	chr3:107695647:T:C	6.56276e-06	1.36333	-1.33741
107695648	chr3:107695648:G:A	8.46669e-06	1.61025	-1.3296
107696180	chr3:107696180:C:A	2.85056e-05	-1.29245e-10	1.49461
107696249	chr3:107696249:C:T	1.66641e-06	-1.29245e-10	-1.34481
107696326	chr3:107696326:T:C	5.43046e-07	-1.5173	-0.948745
107696422	chr3:107696422:G:C	1.74488e-06	-1.2988	-3.67067e-10
107696505	chr3:107696505:T:C	1.22921e-06	-1.619	-0.0301198
107696669	chr3:107696669:G:A	1.80463e-06	-1.29245e-10	-1.26513
107696844	chr3:107696844:A:G	2.04164e-06	-1.29245e-10	-1.14173
107697103	chr3:107697103:A:AT	2.52915e-06	-0.427976	-0.499625
107697318	chr3:107697318:T:C	2.28507e-06	-1.29245e-10	-1.02909
107697379	chr3:107697379:G:T	7.25489e-06	-1.29245e-10	0.126192
107697572	chr3:107697572:G:A	1.61771e-06	-1.29245e-10	-1.37447
107697671	chr3:107697671:A:G	2.61148e-05	-1.29245e-10	1.40702
107697778	chr3:107697778:G:A	1.2474e-06	-1.63443	-3.67067e-10
107698513	chr3:107698513:G:A	5.34076e-07	-1.59146	-0.891241
107699662	chr3:107699662:G:A	2.80642e-05	-1.29245e-10	1.47901
107699753	chr3:107699753:A:G	5.968e-06	-1.29245e-10	-0.0690732
107700274	chr3:107700274:T:C	1.61665e-06	-1.29245e-10	-1.37513
107700799	chr3:107700799:T:C	1.61939e-06	-1.29245e-10	-1.37344
107700900	chr3:107700900:T:TA	2.70497e-05	-1.29245e-10	1.44219
107700902	chr3:107700902:C:T	1.68653e-05	-1.29245e-10	0.969773
107701149	chr3:107701149:G:C	8.64201e-07	-1.58532	-0.416119
107701435	chr3:107701435:A:C	1.71008e-05	2.08941	-1.10577
107701575	chr3:107701575:A:G	1.24363e-06	-1.63745	-3.67067e-10
107702495	chr3:107702495:A:G	1.93691e-06	-1.29245e-10	-1.19439
107702533	chr3:107702533:C:A	2.37251e-06	-1.29245e-10	-0.991536
107703610	chr3:107703610:G:A	1.10044e-05	-1.29245e-10	0.542806
107704313	chr3:107704313:C:G	1.24934e-06	-1.63287	-3.67067e-10
107704318	chr3:107704318:C:T	1.82605e-06	-1.29245e-10	-1.25333
107704438	chr3:107704438:G:T	3.56663e-05	-1.29245e-10	1.71872
107704509	chr3:107704509:G:C	2.76751e-05	-1.29245e-10	1.46505
107704718	chr3:107704718:T:G	1.71229e-06	-1.29245e-10	-1.31765
107704913	chr3:107704913:C:T	1.86926e-06	-1.29245e-10	-1.22994
107705089	chr3:107705089:G:C	2.04278e-06	-1.29245e-10	-1.14117
107705183	chr3:107705183:C:T	3.46113e-07	-1.57774	-1.33874
107705243	chr3:107705243:G:A	4.8148e-07	-1.31368	-1.2727
107705244	chr3:107705244:G:A	1.62927e-06	-1.36735	-3.67067e-10
107705398	chr3:107705398:A:G	1.69339e-06	-1.29245e-10	-1.32875
107706047	chr3:107706047:A:G	0.000206823	4.81735	-1.34097
107706333	chr3:107706333:C:T	3.22203e-05	-1.29245e-10	1.61711
107707432	chr3:107707432:ATTGT:A	1.62903e-06	-1.29245e-10	-1.3675
107707720	chr3:107707720:C:T	1.34783e-06	-1.55699	-3.67067e-10
107707779	chr3:107707779:C:A	1.07774e-05	1.89174	-1.36977
107708191	chr3:107708191:ATCT:A	1.70865e-06	-1.29245e-10	-1.31978
107708205	chr3:107708205:A:G	1.80347e-06	-1.29245e-10	-1.26577
107708381	chr3:107708381:A:C	3.08794e-06	-1.29245e-10	-0.72798
107708401	chr3:107708401:C:T	1.6184e-06	-1.29245e-10	-1.37405
107709122	chr3:107709122:C:T	6.51581e-06	-0.134321	0.153068
107709307	chr3:107709307:A:G	4.31631e-05	-1.29245e-10	1.9095
107710169	chr3:107710169:T:C	2.58556e-06	-1.29245e-10	-0.905543
107710474	chr3:107710474:A:G	1.62021e-06	-1.29245e-10	-1.37293
107711197	chr3:107711197:A:C	1.61614e-06	-1.29245e-10	-1.37544
107711921	chr3:107711921:T:C	1.66328e-06	-1.29245e-10	-1.34669
107711969	chr3:107711969:A:G	4.60619e-05	-1.29245e-10	1.9745
107712183	chr3:107712183:T:G	7.80236e-07	-0.764728	-1.33891
107712420	chr3:107712420:A:G	7.22843e-06	1.4857	-1.36316
107712771	chr3:107712771:C:A	2.16719e-06	-1.29245e-10	-1.08205
107713958	chr3:107713958:A:G	2.20639e-06	-1.06413	-3.67067e-10
107713980	chr3:107713980:T:C	1.62605e-06	-1.29245e-10	-1.36933
107714327	chr3:107714327:G:A	2.11335e-06	-1.29245e-10	-1.10721
107714468	chr3:107714468:A:G	4.32909e-07	-1.33874	-1.35397
107714783	chr3:107714783:C:T	1.72741e-06	-1.29245e-10	-1.30886
107714887	chr3:107714887:G:A	2.38046e-06	0.282206	-1.2704
107715844	chr3:107715844:T:A	1.35001e-05	1.02624	-0.279026
107715941	chr3:107715941:G:A	1.74974e-05	-1.29245e-10	1.00657
107716881	chr3:107716881:T:C	1.63808e-06	-1.29245e-10	-1.36196
107717249	chr3:107717249:G:A	2.66621e-05	-1.29245e-10	1.42776
107717687	chr3:107717687:C:T	1.47617e-05	1.63715	-0.8006
107718287	chr3:107718287:TATA:T	1.26978e-06	-1.18892	-0.427719
107719099	chr3:107719099:A:G	1.74997e-06	-1.29589	-3.67067e-10
107719200	chr3:107719200:T:C	1.45508e-06	-0.790001	-0.690422
107720451	chr3:107720451:A:G	2.59251e-06	-1.29245e-10	-0.902859
107720689	chr3:107720689:G:T	2.06938e-06	-1.29245e-10	-1.12823
107721167	chr3:107721167:T:C	1.66999e-05	-1.29245e-10	0.95992
107721302	chr3:107721302:A:G	1.39977e-05	-1.29245e-10	0.783406
107721480	chr3:107721480:A:G	3.96164e-06	-0.313869	-0.164958
107721673	chr3:107721673:A:G	1.70623e-06	-1.29245e-10	-1.3212
107721798	chr3:107721798:A:G	1.24258e-06	-1.6383	-3.67067e-10
107722005	chr3:107722005:A:C	1.66935e-06	-1.29245e-10	-1.34305
107722231	chr3:107722231:A:C	3.92194e-06	-0.31418	-0.174718
107722288	chr3:107722288:A:G	1.71957e-05	-1.29245e-10	0.989176
107723086	chr3:107723086:A:G	1.2012e-05	2.00548	-1.37506
107723670	chr3:107723670:T:C	1.90134e-05	1.9726	-0.882941
107724425	chr3:107724425:G:T	1.28361e-06	-0.237512	-1.3683
107725178	chr3:107725178:G:T	2.11629e-06	-1.29245e-10	-1.10582
107725225	chr3:107725225:A:G	9.72747e-06	1.65633	-1.23686
107725433	chr3:107725433:T:A	8.30442e-06	1.50284	-1.24153
107726396	chr3:107726396:T:C	5.90884e-06	-1.29245e-10	-0.079035
107726483	chr3:107726483:C:T	1.97235e-06	-1.29245e-10	-1.17626
107726519	chr3:107726519:G:T	1.48803e-06	-0.900391	-0.557643
107726525	chr3:107726525:A:T	3.15194e-06	0.454463	-1.16193
107726565	chr3:107726565:T:C	1.38482e-05	-1.29245e-10	0.772673
107726650	chr3:107726650:G:A	1.87621e-06	-1.29245e-10	-1.22623
107727386	chr3:107727386:T:G	5.19122e-05	3.4571	-1.36303
107727455	chr3:107727455:C:T	5.48602e-07	-1.11927	-1.3366
107727772	chr3:107727772:A:G	1.42197e-06	-1.15728	-0.34616
107728056	chr3:107728056:A:G	5.61622e-05	3.5354	-1.36264
107728469	chr3:107728469:C:T	1.65127e-06	-1.29245e-10	-1.35394
107728519	chr3:107728519:G:A	3.91192e-06	0.713809	-1.20526
107729010	chr3:107729010:T:A	6.81265e-06	-0.507459	0.570756
107729302	chr3:107729302:C:T	1.95097e-06	-1.29245e-10	-1.18716
107729338	chr3:107729338:T:C	1.71874e-06	-1.29245e-10	-1.31389
107729372	chr3:107729372:T:C	1.62905e-06	-1.29245e-10	-1.36749
107729953	chr3:107729953:G:A	2.61524e-06	-1.29245e-10	-0.894128
107729996	chr3:107729996:A:C	1.47632e-05	-1.29245e-10	0.836655
107730093	chr3:107730093:A:G	1.46441e-05	-1.29245e-10	0.828556
107730661	chr3:107730661:T:C	6.09661e-05	3.62365	-1.36881
107730861	chr3:107730861:G:A	4.71891e-06	-1.29245e-10	-0.303906
107731484	chr3:107731484:A:G	9.63347e-06	1.6476	-1.23784
107731601	chr3:107731601:G:A	2.29228e-06	0.141807	-1.16774
107731663	chr3:107731663:C:A	3.20731e-06	-1.29245e-10	-0.690053
107731918	chr3:107731918:A:G	2.56259e-06	-0.564363	-0.350104
107732910	chr3:107732910:T:C	1.35785e-05	-1.29245e-10	0.753007
107733060	chr3:107733060:C:T	1.6647e-06	-1.29245e-10	-1.34584
107733627	chr3:107733627:C:T	1.45606e-06	-1.08389	-0.395856
107733643	chr3:107733643:A:G	5.79223e-06	-0.372297	0.273329
107733909	chr3:107733909:A:G	2.24145e-06	-1.29245e-10	-1.04836
107734835	chr3:107734835:G:A	5.92347e-06	1.09845	-1.17501
107735070	chr3:107735070:G:A	1.57731e-05	-1.29245e-10	0.902819
107735673	chr3:107735673:T:C	1.9426e-06	-1.29245e-10	-1.19146
107736015	chr3:107736015:A:G	1.61977e-06	-1.29245e-10	-1.3732
107736178	chr3:107736178:C:T	1.63047e-06	-1.29245e-10	-1.36662
107736190	chr3:107736190:A:G	1.24934e-06	-1.63287	-3.67067e-10
107736388	chr3:107736388:A:C	1.94716e-06	-1.29245e-10	-1.18911
107736534	chr3:107736534:T:A	1.63815e-06	-1.29245e-10	-1.36191
107737632	chr3:107737632:A:G	4.50967e-07	-1.58811	-1.06373
107738381	chr3:107738381:G:A	1.62936e-05	-1.29245e-10	0.935287
107738617	chr3:107738617:A:G	1.61018e-06	-1.37914	-3.67067e-10
107738771	chr3:107738771:G:A	6.06163e-06	-1.29245e-10	-0.0535058
107739320	chr3:107739320:C:T	2.7434e-06	-0.424897	-0.42139
107739616	chr3:107739616:A:G	1.836e-06	0.0358756	-1.28377
107739680	chr3:107739680:G:A	2.00667e-06	-1.29245e-10	-1.15901
107740621	chr3:107740621:A:G	1.54179e-06	-1.42254	-3.67067e-10
107740786	chr3:107740786:C:G	9.03158e-06	0.345243	-3.67067e-10
107741757	chr3:107741757:T:C	1.73976e-05	-1.29245e-10	1.00085
107742884	chr3:107742884:T:C	5.36301e-07	-1.36295	-1.11559
107743871	chr3:107743871:T:C	1.8223e-05	-1.29245e-10	1.0472
107743997	chr3:107743997:A:T	6.80879e-06	-1.29245e-10	0.0627302
107744221	chr3:107744221:G:A	1.82215e-06	-1.25547	-3.67067e-10
107744609	chr3:107744609:TG:T	4.97112e-06	-0.379278	0.127438
107744775	chr3:107744775:A:AT	2.04412e-06	-1.14052	-3.67067e-10
107744853	chr3:107744853:A:G	1.61738e-06	-1.29245e-10	-1.37467
107745095	chr3:107745095:TTTTTC:T	1.62646e-06	-1.29245e-10	-1.36908
107745323	chr3:107745323:A:G	0.000452447	5.61501	-1.35582
107745987	chr3:107745987:A:G	5.81548e-06	-0.211201	0.11624
107746008	chr3:107746008:T:C	1.50644e-05	-1.29245e-10	0.856847
107746781	chr3:107746781:T:C	1.70349e-06	-1.29245e-10	-1.32281
107746970	chr3:107746970:T:C	6.93787e-06	1.31595	-1.23444
107747222	chr3:107747222:C:T	8.66222e-05	3.91041	-1.30433
107747334	chr3:107747334:C:A	4.08352e-06	0.603702	-1.05223
107747564	chr3:107747564:A:G	7.0244e-06	1.31648	-1.22257
107748563	chr3:107748563:C:T	1.92725e-06	-1.29245e-10	-1.19939
107748739	chr3:107748739:G:A	2.04602e-06	-1.29245e-10	-1.13959
107749135	chr3:107749135:G:A	1.62584e-06	-1.29245e-10	-1.36946
107749814	chr3:107749814:A:G	7.93747e-06	-0.398237	0.614348
107749865	chr3:107749865:C:T	1.61686e-06	-1.29245e-10	-1.375
107749974	chr3:107749974:G:C	1.63868e-06	-1.29245e-10	-1.36159
107750009	chr3:107750009:T:C	1.71046e-05	-1.29245e-10	0.983865
107750241	chr3:107750241:T:A	7.04522e-06	-0.222189	0.319055
107750506	chr3:107750506:T:C	1.65524e-06	-1.29245e-10	-1.35154
107750542	chr3:107750542:T:G	1.76222e-05	-1.29245e-10	1.01367
107750565	chr3:107750565:G:C	2.02429e-05	-1.29245e-10	1.15232
107751064	chr3:107751064:A:G	6.33358e-06	-1.29245e-10	-0.00961924
107751349	chr3:107751349:G:A	1.76126e-05	-1.29245e-10	1.01313
107751411	chr3:107751411:A:G	3.83831e-05	3.0706	-1.27847
107751762	chr3:107751762:A:AC	5.20433e-05	3.45986	-1.36327
107751766	chr3:107751766:C:T	0.000375654	5.40348	-1.33029
107752212	chr3:107752212:T:A	6.17558e-06	-0.246696	0.211815
107752368	chr3:107752368:T:A	1.73185e-05	-1.29245e-10	0.996291
107752592	chr3:107752592:T:G	1.72142e-05	-1.29245e-10	0.990251
107753014	chr3:107753014:A:G	4.62034e-06	0.749676	-1.07469
107753043	chr3:107753043:A:C	1.70715e-05	-1.29245e-10	0.981924
107753248	chr3:107753248:C:T	1.54974e-05	-1.29245e-10	0.885189
107753636	chr3:107753636:T:C	2.84137e-06	-0.811198	-3.67067e-10
107753934	chr3:107753934:TAA:T	1.68445e-06	-1.29245e-10	-1.33404
107754693	chr3:107754693:A:G	1.81024e-05	-1.29245e-10	1.04056
107754767	chr3:107754767:A:G	5.71409e-06	-0.409737	0.297188
107754794	chr3:107754794:A:G	5.69859e-05	3.54958	-1.36226
107755376	chr3:107755376:C:G	1.64039e-05	0.706375	0.235658
107755957	chr3:107755957:C:T	6.10293e-05	3.62113	-1.36527
107756011	chr3:107756011:G:A	1.84907e-05	-1.29245e-10	1.06178
107756482	chr3:107756482:C:G	1.76325e-05	-1.29245e-10	1.01426
107758322	chr3:107758322:T:G	1.86012e-05	-1.29245e-10	1.06774
107758895	chr3:107758895:A:G	3.25495e-06	0.524826	-1.20013
107759144	chr3:107759144:C:T	1.63893e-06	-1.29245e-10	-1.36144
107759183	chr3:107759183:G:A	6.94327e-06	-1.29245e-10	0.0822891
107759195	chr3:107759195:C:T	1.62687e-06	-1.29245e-10	-1.36883
107759387	chr3:107759387:ATTCAT:A	1.95268e-06	-1.29245e-10	-1.18628
107759570	chr3:107759570:A:G	2.12489e-06	-1.29245e-10	-1.10176
107759612	chr3:107759612:T:A	1.87617e-05	-1.29245e-10	1.07633
107760576	chr3:107760576:A:G	1.62225e-06	-1.29245e-10	-1.37167
107760733	chr3:107760733:A:G	1.29348e-06	-1.59814	-3.67067e-10
107760903	chr3:107760903:T:C	0.000181522	3.2567	0.0891922
107761323	chr3:107761323:A:G	2.60965e-06	-0.896267	-3.67067e-10
107761362	chr3:107761362:G:A	5.09421e-06	-1.29245e-10	-0.227379
107761640	chr3:107761640:G:T	1.62012e-06	-1.29245e-10	-1.37298
107762321	chr3:107762321:T:C	4.51689e-07	-1.32588	-1.32437
107762508	chr3:107762508:G:A	3.73498e-06	-1.29245e-10	-0.537743
107762644	chr3:107762644:A:G	1.08741e-06	-0.464621	-1.30706
107762866	chr3:107762866:A:G	7.46548e-07	-0.89034	-1.25744
107762996	chr3:107762996:T:C	2.87877e-06	-1.29245e-10	-0.798119
107763263	chr3:107763263:T:C	3.72895e-06	-1.29245e-10	-0.539357
107763318	chr3:107763318:G:A	9.93881e-06	-0.223764	0.664727
107763648	chr3:107763648:C:T	1.86572e-05	2.25331	-1.18256
107763791	chr3:107763791:T:G	3.1728e-05	2.03713	-0.435413
107763805	chr3:107763805:C:T	1.25568e-06	-1.62781	-3.67067e-10
107763853	chr3:107763853:G:A	1.81218e-06	-1.29245e-10	-1.26095
107763946	chr3:107763946:C:T	1.61601e-05	2.22674	-1.29968
107764003	chr3:107764003:C:T	1.66158e-06	-1.29245e-10	-1.34772
107764138	chr3:107764138:G:A	1.30487e-06	-1.58938	-3.67067e-10
107764222	chr3:107764222:C:T	0.000107346	3.89448	-1.07391
107764304	chr3:107764304:T:G	4.95213e-06	-1.29245e-10	-0.255666
107764340	chr3:107764340:G:C	4.27226e-05	2.41672	-0.517478
107764358	chr3:107764358:T:C	4.88399e-06	1.07571	-1.34523
107764512	chr3:107764512:T:C	4.64006e-06	-0.320757	-3.67067e-10
107764532	chr3:107764532:G:A	5.49208e-06	-1.29245e-10	-0.152177
107764604	chr3:107764604:C:T	2.10548e-06	-1.11094	-3.67067e-10
107764759	chr3:107764759:G:C	1.67118e-06	-1.29245e-10	-1.34196
107765227	chr3:107765227:G:T	1.71148e-06	-1.29245e-10	-1.31813
107765264	chr3:107765264:C:T	6.47633e-06	-1.29245e-10	0.0126702
107765455	chr3:107765455:GTA:G	1.24919e-06	-1.63299	-3.67067e-10
107765648	chr3:107765648:A:T	1.2373e-05	-1.29245e-10	0.660029
107765770	chr3:107765770:T:C	2.38877e-06	-1.29245e-10	-0.984705
107765840	chr3:107765840:C:T	1.96999e-06	-1.29245e-10	-1.17745
107765996	chr3:107765996:TA:T	1.39181e-06	-1.18218	-0.342699
107766345	chr3:107766345:G:A	2.00033e-06	-1.29245e-10	-1.16217
107766757	chr3:107766757:A:G	1.61841e-06	-1.29245e-10	-1.37404
107767205	chr3:107767205:A:G	4.41361e-07	-1.62685	-1.04652
107767583	chr3:107767583:T:C	1.61607e-06	-1.29245e-10	-1.37549
107767620	chr3:107767620:C:T	1.61608e-06	-1.29245e-10	-1.37548
107768368	chr3:107768368:G:A	1.61709e-06	-1.29245e-10	-1.37486
107768546	chr3:107768546:G:A	1.62386e-05	2.19029	-1.25838
107768575	chr3:107768575:A:G	1.71861e-06	-1.29245e-10	-1.31397
107768860	chr3:107768860:C:T	3.72914e-05	3.12463	-1.36135
107769375	chr3:107769375:T:C	2.2685e-06	-1.29245e-10	-1.03637
107769654	chr3:107769654:G:A	2.23237e-06	-1.29245e-10	-1.05242
107769825	chr3:107769825:T:C	2.26767e-06	-1.29245e-10	-1.03673
107769892	chr3:107769892:G:A	2.11355e-05	2.5614	-1.36593
107769945	chr3:107769945:G:A	2.89417e-05	2.59325	-1.08345
107770116	chr3:107770116:C:T	1.2555e-06	-1.62795	-3.67067e-10
107770552	chr3:107770552:T:C	3.11579e-05	1.68568	-0.102093
107770734	chr3:107770734:C:T	2.29486e-06	-1.29245e-10	-1.02481
107770782	chr3:107770782:C:T	1.9812e-06	-1.29245e-10	-1.17178
107770800	chr3:107770800:T:C	1.30239e-06	-1.59128	-3.67067e-10
107770861	chr3:107770861:C:T	1.85244e-05	2.33802	-1.27441
107770907	chr3:107770907:T:C	3.92071e-07	-1.63325	-1.15854
107771171	chr3:107771171:A:ACC	1.61986e-06	-1.29245e-10	-1.37314
107771404	chr3:107771404:TG:T	1.27485e-06	-1.17993	-0.432727
107772061	chr3:107772061:A:G	1.47881e-05	2.11288	-1.27454
107772911	chr3:107772911:TAGA:T	4.17106e-06	0.933709	-1.36102
107773819	chr3:107773819:C:A	2.21351e-06	-1.29245e-10	-1.0609
107774011	chr3:107774011:C:A	2.08815e-06	-1.29245e-10	-1.11921
107774328	chr3:107774328:A:G	1.61606e-06	-1.29245e-10	-1.37549
107774702	chr3:107774702:C:T	1.6498e-06	-1.29245e-10	-1.35483
107775329	chr3:107775329:C:T	2.01498e-06	-1.29245e-10	-1.15488
107775498	chr3:107775498:G:A	1.33195e-06	-1.0398	-0.529036
107775714	chr3:107775714:G:A	1.3835e-06	-0.968486	-0.562385
107775770	chr3:107775770:T:C	1.61621e-06	-1.29245e-10	-1.3754
107775996	chr3:107775996:T:C	4.74103e-06	-1.29245e-10	-0.299229
107776033	chr3:107776033:C:T	1.53376e-05	2.15732	-1.28249
107776120	chr3:107776120:G:A	1.6344e-06	-1.29245e-10	-1.36421
107776131	chr3:107776131:C:T	1.47546e-05	2.10871	-1.27264
107776538	chr3:107776538:T:A	1.61752e-06	-1.29245e-10	-1.37459
107776765	chr3:107776765:C:T	5.83793e-06	-1.29245e-10	-0.0911074
107777014	chr3:107777014:A:G	2.01498e-06	-1.29245e-10	-1.15488
107777167	chr3:107777167:C:T	2.11344e-06	-1.29245e-10	-1.10717
107778127	chr3:107778127:T:C	5.21319e-06	-1.29245e-10	-0.204291
107778356	chr3:107778356:C:T	2.08429e-06	-1.29245e-10	-1.12105
107779122	chr3:107779122:G:A	2.14593e-06	-1.29245e-10	-1.09191
107779271	chr3:107779271:G:A	5.34031e-06	-1.29245e-10	-0.180201
107779463	chr3:107779463:T:C	1.92546e-06	-1.29257	0.0922522
107780965	chr3:107780965:G:A	1.69781e-06	-1.29245e-10	-1.32615
107781143	chr3:107781143:T:C	2.12263e-05	2.27603	-1.07627
107781920	chr3:107781920:T:C	2.02959e-06	-1.29245e-10	-1.14765
107782070	chr3:107782070:A:G	7.41956e-06	1.5065	-1.35786
107782435	chr3:107782435:T:C	0.00063498	5.92928	-1.33117
107782833	chr3:107782833:T:G	1.5529e-05	2.14512	-1.2579
107783026	chr3:107783026:T:C	2.08788e-06	-1.29245e-10	-1.11934
107783137	chr3:107783137:A:G	2.14767e-06	-1.29245e-10	-1.0911
107783216	chr3:107783216:C:T	1.64182e-05	2.24215	-1.29924
107784100	chr3:107784100:T:C	3.17819e-05	1.55278	0.0506369
107784216	chr3:107784216:G:A	3.15405e-05	1.58453	0.0112621
107784955	chr3:107784955:T:C	4.09427e-05	-1.29245e-10	1.85669
107785027	chr3:107785027:A:G	9.50626e-06	0.800439	-0.403973
107785180	chr3:107785180:A:G	1.63768e-06	-1.29245e-10	-1.3622
107785296	chr3:107785296:C:T	2.86335e-05	1.56086	-0.0617652
107786896	chr3:107786896:T:TA	5.70386e-07	-1.44604	-0.970892
107787181	chr3:107787181:C:T	1.43092e-05	2.10365	-1.29823
107787285	chr3:107787285:G:A	1.73374e-06	-1.29245e-10	-1.3052
107787571	chr3:107787571:G:A	1.96354e-06	-1.29245e-10	-1.18073
107787594	chr3:107787594:C:T	2.32973e-06	-1.29245e-10	-1.00973
107788638	chr3:107788638:G:T	1.62038e-06	-1.29245e-10	-1.37282
107788690	chr3:107788690:G:C	2.05931e-06	-1.29245e-10	-1.13311
107788697	chr3:107788697:C:A	2.36816e-06	-1.29245e-10	-0.993372
107789048	chr3:107789048:G:T	2.13898e-05	1.20743	-3.67067e-10
107789251	chr3:107789251:C:G	5.00561e-06	-1.29245e-10	-0.244924
107789300	chr3:107789300:T:C	1.8589e-05	2.14906	-1.08197
107789470	chr3:107789470:A:G	1.03674e-05	0.906568	-0.423387
107789660	chr3:107789660:T:C	5.25233e-06	-1.29245e-10	-0.196813
107791303	chr3:107791303:A:G	1.76304e-06	-1.29245e-10	-1.28844
107791556	chr3:107791556:G:A	1.74146e-06	-1.29245e-10	-1.30076
107791610	chr3:107791610:G:A	1.31256e-05	0.466173	0.252911
107791929	chr3:107791929:A:C	4.91341e-06	-1.29245e-10	-0.263515
107792387	chr3:107792387:C:A	5.30603e-06	-1.29245e-10	-0.186641
107792670	chr3:107792670:A:G	1.48549e-05	2.092	-1.24916
107792810	chr3:107792810:A:C	2.08825e-06	-1.29245e-10	-1.11916
107793150	chr3:107793150:G:A	1.664e-05	2.19178	-1.23545
107793180	chr3:107793180:G:A	3.01434e-06	-1.29245e-10	-0.752102
107793456	chr3:107793456:A:G	2.03644e-06	-1.29245e-10	-1.14428
107793501	chr3:107793501:A:G	2.26555e-06	-1.29245e-10	-1.03767
107794205	chr3:107794205:A:G	2.99546e-06	-1.29245e-10	-0.758386
107794245	chr3:107794245:A:G	3.48416e-05	2.82355	-1.12822
107794450	chr3:107794450:C:A	2.14517e-06	-1.29245e-10	-1.09227
107794655	chr3:107794655:T:C	1.61618e-06	-1.29245e-10	-1.37542
107794935	chr3:107794935:G:T	2.7832e-05	2.62046	-1.14975
107795252	chr3:107795252:C:T	8.13172e-06	-1.29245e-10	0.240288
107795287	chr3:107795287:T:C	1.65243e-06	-1.29245e-10	-1.35324
107795841	chr3:107795841:G:A	1.09921e-05	1.46401	-0.92232
107795862	chr3:107795862:A:G	1.97564e-05	2.17884	-1.05085
107796054	chr3:107796054:G:A	2.02614e-06	-1.29245e-10	-1.14935
107796315	chr3:107796315:A:T	1.63144e-06	-1.29245e-10	-1.36602
107796463	chr3:107796463:G:T	3.89863e-05	1.74538	0.0623484
107796636	chr3:107796636:G:T	4.24254e-05	1.81243	0.0798331
107797427	chr3:107797427:T:C	1.31008e-06	-1.5854	-3.67067e-10
107797541	chr3:107797541:G:A	1.99326e-06	-1.29245e-10	-1.16572
107797542	chr3:107797542:G:C	2.16143e-06	-1.29245e-10	-1.08471
107797757	chr3:107797757:A:G	1.6412e-06	-1.29245e-10	-1.36006
107797766	chr3:107797766:C:A	5.22639e-06	-1.29245e-10	-0.201764
107798002	chr3:107798002:C:G	1.9557e-06	-1.29245e-10	-1.18473
107798216	chr3:107798216:A:G	1.36415e-06	-1.54496	-3.67067e-10
107798904	chr3:107798904:G:A	2.82614e-05	1.57383	-0.0878144
107799293	chr3:107799293:G:A	1.69067e-06	-1.29245e-10	-1.33036
107800623	chr3:107800623:T:C	1.62288e-06	-1.29245e-10	-1.37128
107800996	chr3:107800996:T:C	1.66408e-06	-1.29245e-10	-1.34621
107801219	chr3:107801219:C:T	2.1273e-06	-1.29245e-10	-1.10063
107801337	chr3:107801337:G:A	1.41803e-06	-1.50622	-3.67067e-10
107801340	chr3:107801340:G:T	1.6897e-06	-1.29245e-10	-1.33093
107801444	chr3:107801444:G:A	5.28216e-06	-1.29245e-10	-0.191149
107801633	chr3:107801633:C:T	2.07407e-06	-1.29245e-10	-1.12597
107801780	chr3:107801780:C:T	2.08646e-06	-1.29245e-10	-1.12001
107802263	chr3:107802263:C:T	1.8675e-06	-1.29245e-10	-1.23089
107802480	chr3:107802480:T:C	1.66035e-06	-1.29245e-10	-1.34846
107802663	chr3:107802663:G:A	2.18215e-06	-1.29245e-10	-1.07517
107802827	chr3:107802827:A:G	1.61617e-06	-1.29245e-10	-1.37543
107802932	chr3:107802932:G:A	7.43546e-06	-1.29245e-10	0.150776
107803269	chr3:107803269:A:G	1.76663e-06	-1.28641	-3.67067e-10
107803340	chr3:107803340:C:T	1.8797e-06	-1.29245e-10	-1.22437
107804340	chr3:107804340:T:A	2.26349e-06	-1.29245e-10	-1.03858
107804428	chr3:107804428:G:A	1.33195e-05	2.06665	-1.3329
107805250	chr3:107805250:A:C	1.83807e-06	-1.29245e-10	-1.24677
107805329	chr3:107805329:A:G	1.6169e-06	-1.29245e-10	-1.37497
107806213	chr3:107806213:A:T	1.34063e-06	-1.56234	-3.67067e-10
107806713	chr3:107806713:C:T	1.86035e-06	-1.29245e-10	-1.23472
107807149	chr3:107807149:G:A	1.7009e-06	-1.29245e-10	-1.32433
107807186	chr3:107807186:T:A	7.28467e-05	2.6217	-0.188827
107807196	chr3:107807196:T:C	2.65728e-06	-1.17604	0.297857
107807335	chr3:107807335:T:C	2.06879e-05	0.764779	0.409283
107807634	chr3:107807634:G:A	1.61713e-06	-1.29245e-10	-1.37483
107808016	chr3:107808016:A:T	1.73429e-06	-1.29245e-10	-1.30489
107808749	chr3:107808749:A:C	1.43447e-05	1.59474	-0.786841
107808799	chr3:107808799:A:G	2.19533e-06	-1.06915	-3.67067e-10
107810211	chr3:107810211:A:T	8.43785e-06	1.11732	-0.840074
107810212	chr3:107810212:A:T	7.70445e-07	-1.33547	-0.780805
107811078	chr3:107811078:T:C	7.15421e-06	-1.29245e-10	0.112216
107811336	chr3:107811336:C:T	1.68831e-06	-1.29245e-10	-1.33176
107811586	chr3:107811586:C:T	1.63142e-06	-1.29245e-10	-1.36604
107811745	chr3:107811745:A:G	1.8883e-06	-1.29245e-10	-1.21981
107812053	chr3:107812053:G:A	3.7422e-06	-1.29245e-10	-0.535812
107812084	chr3:107812084:A:G	1.62067e-06	-1.29245e-10	-1.37265
107812693	chr3:107812693:T:C	1.78916e-06	-1.29245e-10	-1.27374
107813192	chr3:107813192:T:G	2.11052e-06	-1.29245e-10	-1.10855
107813222	chr3:107813222:A:G	0.00170329	4.41442	1.17041
107813303	chr3:107813303:A:G	1.45669e-05	2.17445	-1.35119
107813740	chr3:107813740:T:C	4.50412e-06	-1.29245e-10	-0.350492
107814140	chr3:107814140:T:A	1.74554e-06	-1.29245e-10	-1.29842
107814323	chr3:107814323:A:T	1.552e-05	-1.29245e-10	0.886647
107814943	chr3:107814943:G:A	1.67783e-06	-1.29245e-10	-1.33798
107815412	chr3:107815412:G:A	2.19177e-06	-1.29245e-10	-1.07077
107815527	chr3:107815527:C:T	3.56401e-06	-1.29245e-10	-0.584598
107817172	chr3:107817172:G:T	2.57419e-06	-1.29245e-10	-0.90995
107817715	chr3:107817715:C:A	1.52638e-05	2.20442	-1.33442
107818033	chr3:107818033:TA:T	5.6519e-06	-1.29245e-10	-0.123492
107818251	chr3:107818251:G:C	0.00050799	5.74532	-1.37035
107818568	chr3:107818568:TCAATCAGCGCTCTGTAAAATAGAA:T	1.34027e-06	-1.56261	-3.67067e-10
107818668	chr3:107818668:T:C	0.00047416	5.68003	-1.37397
107819040	chr3:107819040:A:T	1.67273e-05	-1.29245e-10	0.961559
107819355	chr3:107819355:T:C	1.81214e-05	2.38256	-1.34095
107819893	chr3:107819893:C:T	0.000290072	5.08704	-1.2724
107819935	chr3:107819935:A:T	0.000290293	5.13416	-1.31875
107820130	chr3:107820130:G:A	4.02443e-06	-1.29245e-10	-0.4631
107820277	chr3:107820277:A:G	1.83278e-06	-1.29245e-10	-1.24965
107820906	chr3:107820906:TAGAA:T	1.70186e-06	-1.32376	-3.67067e-10
107820960	chr3:107820960:C:T	4.05798e-06	-1.29245e-10	-0.454798
107821211	chr3:107821211:C:T	3.76647e-06	0.572152	-1.1015
107821436	chr3:107821436:CTAGTACTACATTGAT:C	1.86097e-06	-1.29245e-10	-1.23439
107821528	chr3:107821528:C:T	1.78389e-06	-1.29245e-10	-1.27669
107821799	chr3:107821799:C:G	2.1776e-05	-1.29245e-10	1.22533
107821867	chr3:107821867:G:A	0.000156211	4.29058	-1.09486
107822102	chr3:107822102:A:T	2.35212e-06	-1.29245e-10	-1.00017
107822754	chr3:107822754:G:A	1.543e-06	-1.42175	-3.67067e-10
107823758	chr3:107823758:G:T	1.06282e-06	-0.599517	-1.19504
107824189	chr3:107824189:G:A	1.61723e-06	-1.29245e-10	-1.37477
107824644	chr3:107824644:A:G	2.01708e-06	-0.103001	-1.05083
107824948	chr3:107824948:A:G	1.52308e-06	-1.43475	-3.67067e-10
107825445	chr3:107825445:T:G	2.1836e-06	-1.29245e-10	-1.07451
107825529	chr3:107825529:T:A	3.57347e-06	0.768202	-1.35015
107825788	chr3:107825788:A:C	1.34942e-05	-1.29245e-10	0.746774
107825799	chr3:107825799:G:C	2.94384e-06	0.183459	-0.959227
107825940	chr3:107825940:C:T	1.86409e-06	-1.29245e-10	-1.23271
107826572	chr3:107826572:G:C	2.10655e-06	-1.29245e-10	-1.11043
107826655	chr3:107826655:C:T	3.09263e-06	-1.29245e-10	-0.726461
107826686	chr3:107826686:G:A	1.55084e-05	2.25434	-1.36845
107826730	chr3:107826730:G:T	1.40969e-05	2.16313	-1.37266
107827297	chr3:107827297:C:G	1.97701e-06	-1.29245e-10	-1.1739
107827481	chr3:107827481:C:T	1.87533e-06	-1.2267	-3.67067e-10
107828137	chr3:107828137:G:A	1.91455e-06	-1.29245e-10	-1.206
107828207	chr3:107828207:G:C	1.84412e-06	-1.29245e-10	-1.24348
107828407	chr3:107828407:G:A	7.3412e-07	-1.36507	-0.799496
107829118	chr3:107829118:G:A	1.25989e-06	-0.62175	-1.00271
107829144	chr3:107829144:C:T	1.68407e-06	-1.29245e-10	-1.33427
107829942	chr3:107829942:G:T	3.73266e-06	0.196317	-0.734679
107830087	chr3:107830087:C:T	4.52703e-05	-0.405769	2.36294
107830109	chr3:107830109:C:T	1.63284e-06	-1.29245e-10	-1.36516
107830265	chr3:107830265:A:G	2.76404e-06	-1.29245e-10	-0.838792
107830611	chr3:107830611:G:C	3.82764e-05	-0.270288	2.05964
107830615	chr3:107830615:A:G	4.45429e-06	0.154328	-0.515944
107830654	chr3:107830654:C:T	2.26738e-06	-1.03686	-3.67067e-10
107830762	chr3:107830762:C:T	2.25142e-06	-1.29245e-10	-1.04392
107830805	chr3:107830805:T:C	2.05412e-06	-1.29245e-10	-1.13564
107830852	chr3:107830852:A:G	2.63455e-06	-0.457881	-0.42889
107831057	chr3:107831057:AT:A	1.65537e-06	-1.29245e-10	-1.35146
107831285	chr3:107831285:C:A	1.31258e-06	-0.336578	-1.24691
107831530	chr3:107831530:A:G	5.21347e-06	-1.29245e-10	-0.204238
107831658	chr3:107831658:G:A	1.10729e-06	-0.730732	-1.02283
107831736	chr3:107831736:T:A	9.40608e-05	0.0477955	2.64066
107831959	chr3:107831959:A:G	1.67359e-06	-1.29245e-10	-1.34052
107831972	chr3:107831972:C:T	3.60398e-07	-1.50477	-1.37126
107832240	chr3:107832240:T:C	0.000161296	0.0857451	3.14201
107832674	chr3:107832674:G:A	1.45087e-05	2.18116	-1.36189
107833887	chr3:107833887:T:G	5.45926e-06	-1.29245e-10	-0.158172
107833982	chr3:107833982:A:G	1.28584e-06	-1.60407	-3.67067e-10
107834478	chr3:107834478:GC:G	8.32071e-07	-0.666977	-1.37235
107834668	chr3:107834668:G:T	8.43282e-06	-0.448182	0.724829
107834697	chr3:107834697:A:G	1.72935e-06	-1.29245e-10	-1.30774
107834785	chr3:107834785:G:T	1.24741e-06	-1.63441	-3.67067e-10
107834971	chr3:107834971:G:A	1.77312e-06	-1.29245e-10	-1.28275
107835008	chr3:107835008:G:A	1.85955e-06	-0.799384	-0.435767
107835090	chr3:107835090:A:G	2.8639e-06	-1.29245e-10	-0.803299
107835270	chr3:107835270:G:A	5.83406e-06	-1.29245e-10	-0.091771
107835273	chr3:107835273:A:C	1.79357e-06	-1.29245e-10	-1.27128
107835333	chr3:107835333:G:A	1.51666e-06	-1.43897	-3.67067e-10
107835606	chr3:107835606:G:A	9.17012e-06	1.18219	-0.821724
107836384	chr3:107836384:A:T	1.00847e-06	-1.54787	-0.299178
107836386	chr3:107836386:T:A	2.23014e-06	-1.29245e-10	-1.05342
107836548	chr3:107836548:A:C	1.78389e-06	-1.29245e-10	-1.27669
107836619	chr3:107836619:T:C	3.38675e-07	-1.60229	-1.33591
107836745	chr3:107836745:G:A	8.75499e-06	1.13147	-0.817331
107836747	chr3:107836747:TAC:T	8.90908e-06	1.15128	-0.819688
107836761	chr3:107836761:T:C	1.75083e-06	-1.29245e-10	-1.2954
107836772	chr3:107836772:T:G	1.67306e-06	-1.29245e-10	-1.34083
107837123	chr3:107837123:G:GT	1.91198e-06	-1.29245e-10	-1.20734
107837672	chr3:107837672:C:A	1.85271e-06	-1.29245e-10	-1.23883
107837810	chr3:107837810:G:A	8.53895e-07	-1.56747	-0.445964
107837960	chr3:107837960:A:G	3.33075e-07	-1.62891	-1.32596
107838136	chr3:107838136:G:A	1.61888e-06	-1.29245e-10	-1.37375
107838535	chr3:107838535:TC:T	1.13551e-05	1.91942	-1.34523
107838547	chr3:107838547:C:T	2.63993e-06	0.274182	-1.15891
107838554	chr3:107838554:C:T	1.77437e-06	-1.29245e-10	-1.28204
107839150	chr3:107839150:C:T	1.67491e-06	-1.29245e-10	-1.33973
107839346	chr3:107839346:C:T	1.62944e-06	-1.29245e-10	-1.36725
107839376	chr3:107839376:A:C	2.96972e-06	-1.29245e-10	-0.767018
107839415	chr3:107839415:A:C	1.74471e-06	-1.29245e-10	-1.2989
107839658	chr3:107839658:C:T	1.15191e-06	-1.57468	-0.139381
107840248	chr3:107840248:T:C	1.67974e-06	-1.29245e-10	-1.33685
107840260	chr3:107840260:C:G	3.4677e-07	-1.63855	-1.27603
107840296	chr3:107840296:G:A	2.11903e-06	-1.29245e-10	-1.10452
107840655	chr3:107840655:A:C	8.65464e-06	1.11448	-0.811871
107840705	chr3:107840705:T:C	7.81384e-06	0.850662	-0.65025
107841810	chr3:107841810:T:C	2.41663e-06	-0.973109	-3.67067e-10
107842882	chr3:107842882:C:T	1.63862e-06	-1.29245e-10	-1.36163
107842894	chr3:107842894:AC:A	3.07066e-06	-1.29245e-10	-0.733591
107843136	chr3:107843136:C:T	9.9469e-06	-1.42379	1.86557
107843279	chr3:107843279:A:G	1.68592e-06	-1.29245e-10	-1.33317
107843433	chr3:107843433:A:G	3.58549e-07	-1.6204	-1.26077
107843642	chr3:107843642:C:T	3.5169e-07	-1.52712	-1.37337
107843936	chr3:107843936:A:T	9.53924e-06	-1.44634	1.84627
107844030	chr3:107844030:T:G	3.79616e-07	-1.61149	-1.21259
107844192	chr3:107844192:A:G	1.74709e-06	-1.29245e-10	-1.29753
107844259	chr3:107844259:G:A	4.17885e-06	-1.29245e-10	-0.425448
107844382	chr3:107844382:A:G	2.3882e-06	-1.29245e-10	-0.984943
107844949	chr3:107844949:G:T	3.78109e-07	-1.45309	-1.37496
107845260	chr3:107845260:C:G	2.58443e-06	-1.29245e-10	-0.905977
107845612	chr3:107845612:T:C	6.93667e-05	1.09004	1.29388
107845689	chr3:107845689:G:C	1.79826e-06	-1.29245e-10	-1.26867
107846005	chr3:107846005:C:T	1.83884e-06	-1.24635	-3.67067e-10
107846754	chr3:107846754:C:T	8.21283e-06	-1.29245e-10	0.250213
107846948	chr3:107846948:T:C	1.25549e-05	-1.29245e-10	0.674627
107847048	chr3:107847048:G:C	3.41851e-06	-1.511	0.884724
107847299	chr3:107847299:A:T	1.3355e-06	-1.56618	-3.67067e-10
107847349	chr3:107847349:C:T	1.68927e-06	-1.29245e-10	-1.33119
107848059	chr3:107848059:G:A	1.9693e-06	-1.29245e-10	-1.17781
107848502	chr3:107848502:A:T	6.45011e-07	-1.30787	-0.986106
107848668	chr3:107848668:T:G	3.81719e-07	-1.57692	-1.24164
107848869	chr3:107848869:C:T	1.99916e-06	-1.16276	-3.67067e-10
107849006	chr3:107849006:A:G	1.0856e-05	-1.29245e-10	0.529234
107849156	chr3:107849156:G:A	2.11515e-06	-1.29245e-10	-1.10636
107849510	chr3:107849510:C:T	1.2928e-05	2.05732	-1.35341
107850935	chr3:107850935:A:G	1.87716e-06	-1.29245e-10	-1.22572
107851026	chr3:107851026:T:C	6.66686e-07	-1.0826	-1.17832
107851040	chr3:107851040:C:A	8.91933e-06	-0.0777212	0.410457
107851481	chr3:107851481:C:A	6.16245e-07	-1.04841	-1.29118
107851695	chr3:107851695:G:A	1.67519e-06	-1.29245e-10	-1.33956
107851870	chr3:107851870:A:T	2.34823e-06	-1.29245e-10	-1.00182
107851895	chr3:107851895:G:T	4.33909e-07	-1.63861	-1.0518
107851906	chr3:107851906:C:T	4.33181e-07	-1.55737	-1.13471
107852054	chr3:107852054:A:G	1.25722e-06	-1.62658	-3.67067e-10
107852345	chr3:107852345:G:C	2.36929e-06	-1.29245e-10	-0.992892
107852532	chr3:107852532:C:T	8.86094e-06	-1.29245e-10	0.326169
107852550	chr3:107852550:G:A	1.89886e-06	-1.29245e-10	-1.21423
107853210	chr3:107853210:A:G	1.80288e-06	-1.29245e-10	-1.2661
107853673	chr3:107853673:T:C	4.32607e-07	-1.63347	-1.05994
107854347	chr3:107854347:G:A	1.27902e-06	-1.60939	-3.67067e-10
107855092	chr3:107855092:A:C	2.09337e-06	-0.774176	-0.342533
107856135	chr3:107856135:T:C	1.68353e-06	-1.29245e-10	-1.33459
107856296	chr3:107856296:G:A	3.69907e-07	-1.4916	-1.35838
107856631	chr3:107856631:T:C	1.3952e-05	-1.29245e-10	0.780141
107856972	chr3:107856972:T:C	1.90183e-06	-1.29245e-10	-1.21267
107857587	chr3:107857587:G:A	5.19052e-07	-1.50263	-1.0086
107857972	chr3:107857972:C:G	1.04367e-06	-1.11002	-0.702726
107858734	chr3:107858734:A:T	5.25394e-06	-1.40666	1.21015
107858763	chr3:107858763:G:C	8.05317e-07	-1.24467	-0.827333
107859057	chr3:107859057:G:A	6.13408e-07	-1.25925	-1.08496
107859441	chr3:107859441:C:T	2.22792e-06	0.215675	-1.27009
107860268	chr3:107860268:G:A	3.67983e-07	-1.50501	-1.35019
107860963	chr3:107860963:A:G	1.73284e-06	-1.29245e-10	-1.30572
107861527	chr3:107861527:G:A	5.92557e-06	-1.513	1.4368
107862107	chr3:107862107:G:C	7.71761e-07	-1.26324	-0.851323
107862163	chr3:107862163:G:GT	1.79135e-06	-1.35979	0.0872732
107862201	chr3:107862201:G:A	3.71246e-07	-1.47637	-1.37001
107862207	chr3:107862207:A:G	2.79835e-06	-1.29245e-10	-0.826453
107862493	chr3:107862493:T:G	1.55933e-06	-1.37032	-0.0409048
107862637	chr3:107862637:T:C	1.79839e-06	-1.29245e-10	-1.26859
107862770	chr3:107862770:A:G	1.7892e-06	-1.29245e-10	-1.27372
107862873	chr3:107862873:C:T	1.75443e-06	-1.29245e-10	-1.29334
107863648	chr3:107863648:G:A	2.52294e-06	-0.930061	-3.67067e-10
107864337	chr3:107864337:T:C	1.73563e-06	-1.29245e-10	-1.30411
107864345	chr3:107864345:C:T	1.72566e-06	-1.29245e-10	-1.30988
107864350	chr3:107864350:C:T	4.4874e-07	-1.38449	-1.27231
107864441	chr3:107864441:G:A	2.98383e-06	-0.216951	-0.545324
107864478	chr3:107864478:A:G	2.51997e-06	-1.29245e-10	-0.931239
107864893	chr3:107864893:A:G	5.46545e-07	-1.22988	-1.22974
107865562	chr3:107865562:A:C	1.70943e-06	-1.29245e-10	-1.31933
107866213	chr3:107866213:G:A	7.54966e-06	-1.29245e-10	0.166018
107866302	chr3:107866302:G:C	4.56823e-07	-1.60385	-1.03509
107866377	chr3:107866377:C:T	1.80116e-06	-1.29245e-10	-1.26706
107866453	chr3:107866453:A:G	1.37114e-06	-1.59604	0.0561918
107866566	chr3:107866566:TA:T	3.51627e-07	-1.53134	-1.36933
107866927	chr3:107866927:C:G	1.71973e-06	-1.29245e-10	-1.31332
107866936	chr3:107866936:CT:C	2.09213e-06	-1.29245e-10	-1.1173
107867209	chr3:107867209:C:T	4.72392e-06	-1.29245e-10	-0.302846
107867577	chr3:107867577:C:T	3.47094e-07	-1.61487	-1.29877
107868666	chr3:107868666:A:G	4.54997e-07	-1.51138	-1.13157
107869114	chr3:107869114:A:G	7.58883e-06	-1.29245e-10	0.171194
107869521	chr3:107869521:C:T	5.28159e-07	-1.20969	-1.28415
107869658	chr3:107869658:T:A	4.10518e-07	-1.50391	-1.24191
107870145	chr3:107870145:T:C	5.19424e-07	-1.2292	-1.28132
107870161	chr3:107870161:T:TA	1.87679e-06	-1.29245e-10	-1.22592
107870211	chr3:107870211:A:G	2.99252e-06	-1.29245e-10	-0.759367
107870704	chr3:107870704:G:T	2.85802e-06	-0.369441	-0.435915
107870907	chr3:107870907:T:A	3.73857e-07	-1.57942	-1.25995
107871511	chr3:107871511:C:T	3.86585e-06	0.191839	-0.695142
107871850	chr3:107871850:G:C	3.54788e-07	-1.53999	-1.35173
107872002	chr3:107872002:G:C	3.33431e-07	-1.57835	-1.37545
107872168	chr3:107872168:T:C	3.30306e-07	-1.58781	-1.37541
107872316	chr3:107872316:C:A	1.68917e-06	-1.29245e-10	-1.33125
107872699	chr3:107872699:G:A	3.36652e-07	-1.56868	-1.37551
107872827	chr3:107872827:G:A	3.69817e-07	-1.52208	-1.32815
107872968	chr3:107872968:C:G	7.95817e-07	-0.708432	-1.37544
107873187	chr3:107873187:G:A	4.8143e-07	-1.24788	-1.3386
107873338	chr3:107873338:G:A	3.68985e-07	-1.53231	-1.32017
107873432	chr3:107873432:G:C	5.99554e-05	-1.29245e-10	2.23812
107874456	chr3:107874456:G:A	1.2439e-06	-1.63723	-3.67067e-10
107874529	chr3:107874529:T:C	1.60728e-06	-1.38094	-3.67067e-10
107875533	chr3:107875533:C:A	1.683e-06	-1.29245e-10	-1.33491
107875583	chr3:107875583:A:G	3.25685e-06	0.369298	-1.04402
107876039	chr3:107876039:T:C	2.26273e-06	-0.0806358	-0.958275
107876067	chr3:107876067:A:G	1.77445e-06	-1.282	-3.67067e-10
107876464	chr3:107876464:G:A	7.60056e-07	-1.20546	-0.924391
107877012	chr3:107877012:A:G	2.91614e-06	-1.29245e-10	-0.785225
107877398	chr3:107877398:G:A	2.37e-06	-0.992595	-3.67067e-10
107877834	chr3:107877834:T:G	2.88012e-06	-1.29245e-10	-0.797651
107877925	chr3:107877925:CAGTT:C	2.43567e-06	0.0699653	-1.03523
107878151	chr3:107878151:G:A	2.02188e-06	-1.1713	0.0198439
107878185	chr3:107878185:G:A	3.75348e-06	-1.29245e-10	-0.532801
107878209	chr3:107878209:C:T	1.96336e-06	-1.29245e-10	-1.18083
107878216	chr3:107878216:C:G	3.27196e-06	-1.29245e-10	-0.670095
107878294	chr3:107878294:A:C	1.07941e-06	-0.505989	-1.27308
107878642	chr3:107878642:T:C	2.49796e-06	-1.29245e-10	-0.940009
107878786	chr3:107878786:C:T	1.2381e-06	-1.3719	-0.270011
107878846	chr3:107878846:T:C	4.82598e-05	0.0692157	1.9519
107879005	chr3:107879005:T:C	1.60079e-06	-0.285602	-1.09938
107879227	chr3:107879227:C:T	5.88977e-06	-1.29245e-10	-0.0822669
107879228	chr3:107879228:G:A	1.81208e-06	-1.26101	-3.67067e-10
107879288	chr3:107879288:A:G	2.223e-06	-1.29245e-10	-1.05662
107879466	chr3:107879466:G:T	1.08065e-05	-1.29245e-10	0.524664
107879474	chr3:107879474:T:C	3.35461e-07	-1.57483	-1.3729
107879924	chr3:107879924:G:A	1.67603e-06	-1.29245e-10	-1.33906
107879964	chr3:107879964:G:A	2.03208e-06	-1.14643	-3.67067e-10
107880109	chr3:107880109:A:G	3.54539e-07	-1.63349	-1.25894
107880212	chr3:107880212:A:G	1.66188e-06	-1.29245e-10	-1.34753
107880350	chr3:107880350:C:G	1.8832e-06	-1.29245e-10	-1.22251
107880403	chr3:107880403:A:T	1.61757e-06	-1.29245e-10	-1.37456
107880540	chr3:107880540:T:G	1.73907e-06	-1.29245e-10	-1.30213
107880593	chr3:107880593:T:C	1.62276e-06	-1.29245e-10	-1.37136
107880650	chr3:107880650:C:A	2.51707e-06	-1.29245e-10	-0.932387
107880844	chr3:107880844:A:G	1.68876e-06	-1.29245e-10	-1.33149
107881106	chr3:107881106:A:G	7.57743e-06	-1.6056	1.77529
107881219	chr3:107881219:G:A	1.68043e-06	-1.29245e-10	-1.33643
107881250	chr3:107881250:C:T	2.2192e-06	-1.29245e-10	-1.05834
107881369	chr3:107881369:A:G	1.79225e-06	-1.29245e-10	-1.27201
107881468	chr3:107881468:TG:T	1.68723e-06	-1.29245e-10	-1.33239
107881592	chr3:107881592:T:C	1.93957e-06	-1.61601	0.422992
107881792	chr3:107881792:C:T	1.67557e-06	-1.29245e-10	-1.33933
107881948	chr3:107881948:T:C	1.79195e-06	-1.29245e-10	-1.27218
107882277	chr3:107882277:G:A	1.79076e-06	-1.29245e-10	-1.27284
107882508	chr3:107882508:A:G	1.66964e-06	-1.29245e-10	-1.34288
107882772	chr3:107882772:C:T	1.67334e-06	-1.29245e-10	-1.34066
107882885	chr3:107882885:T:C	1.78615e-06	-1.29245e-10	-1.27542
107882993	chr3:107882993:G:A	1.87171e-06	-1.29245e-10	-1.22863
107883043	chr3:107883043:G:A	1.75385e-06	-0.0601285	-1.23354
107883257	chr3:107883257:C:T	4.99127e-06	-0.247794	-3.67067e-10
107883272	chr3:107883272:G:A	1.84873e-06	-1.29245e-10	-1.24098
107883282	chr3:107883282:T:C	4.40581e-07	-1.35573	-1.31942
107883370	chr3:107883370:A:G	3.89766e-07	-1.6059	-1.19179
107883841	chr3:107883841:A:G	7.30663e-06	-1.29245e-10	0.133298
107883999	chr3:107883999:A:G	5.25119e-06	-1.29245e-10	-0.197029
107884048	chr3:107884048:TA:T	3.56449e-07	-1.59509	-1.29196
107884054	chr3:107884054:G:A	1.63414e-06	-1.29245e-10	-1.36437
107884252	chr3:107884252:T:A	2.09724e-06	-1.29245e-10	-1.11486
107884501	chr3:107884501:C:G	6.42463e-07	-1.62233	-0.675596
107884567	chr3:107884567:G:C	2.05388e-06	-1.29245e-10	-1.13575
107884915	chr3:107884915:C:T	1.33472e-06	-1.4528	-0.113961
107884983	chr3:107884983:G:A	3.91691e-07	-1.60936	-1.1834
107885062	chr3:107885062:G:A	2.21006e-06	-1.29245e-10	-1.06246
107885243	chr3:107885243:A:G	1.48384e-06	-1.6309	0.170048
107885430	chr3:107885430:C:T	7.00679e-07	-1.40224	-0.808947
107885553	chr3:107885553:T:C	3.39446e-06	-1.29245e-10	-0.633341
107885632	chr3:107885632:G:A	2.80763e-06	-1.29245e-10	-0.823143
107885697	chr3:107885697:G:C	1.72537e-06	-1.29245e-10	-1.31005
107885779	chr3:107885779:T:C	1.62732e-06	-1.29245e-10	-1.36855
107886129	chr3:107886129:T:A	2.97307e-06	-1.55355	0.787662
107887659	chr3:107887659:G:C	2.17756e-06	-1.29245e-10	-1.07728
107887704	chr3:107887704:C:T	2.27364e-06	-1.0341	-3.67067e-10
107887855	chr3:107887855:T:C	1.7257e-06	-1.29245e-10	-1.30985
107888106	chr3:107888106:T:C	1.96582e-06	-1.29245e-10	-1.17958
107888156	chr3:107888156:G:A	1.17197e-05	-1.29245e-10	0.605786
107888267	chr3:107888267:T:C	1.9457e-06	-1.29245e-10	-1.18986
107888916	chr3:107888916:C:T	2.23984e-06	-1.29245e-10	-1.04908
107890171	chr3:107890171:C:G	1.81567e-06	-1.25903	-3.67067e-10
107890634	chr3:107890634:G:A	3.23792e-07	-1.63531	-1.34783
107890738	chr3:107890738:T:C	3.56839e-06	-1.29245e-10	-0.583369
107891143	chr3:107891143:C:T	4.4963e-07	-1.52767	-1.12714
107891455	chr3:107891455:A:C	8.15568e-06	0.243231	-3.67067e-10
107891628	chr3:107891628:G:A	2.04978e-06	-1.29245e-10	-1.13775
107891789	chr3:107891789:A:G	2.49976e-06	-1.29245e-10	-0.93929
107891904	chr3:107891904:C:T	1.6487e-06	-1.29245e-10	-1.3555
107891977	chr3:107891977:T:C	1.8471e-06	-1.24187	-3.67067e-10
107891978	chr3:107891978:T:C	2.59536e-06	-1.29245e-10	-0.90176
107892201	chr3:107892201:A:G	1.73381e-06	-1.29245e-10	-1.30516
107892266	chr3:107892266:T:C	4.61474e-06	-1.59342	1.26719
107892295	chr3:107892295:G:A	2.69303e-06	-1.29245e-10	-0.864819
107892417	chr3:107892417:A:C	2.42478e-06	-1.29245e-10	-0.969745
107892600	chr3:107892600:C:G	2.41378e-06	-1.29245e-10	-0.974292
107892751	chr3:107892751:G:A	2.45644e-06	-1.29245e-10	-0.956773
107893094	chr3:107893094:C:T	4.33254e-07	-1.5592	-1.13272
107893103	chr3:107893103:G:T	1.25255e-06	-1.6303	-3.67067e-10
107893495	chr3:107893495:C:T	1.83976e-06	-1.29245e-10	-1.24585
107893650	chr3:107893650:C:T	1.64341e-06	-1.29245e-10	-1.35871
107893920	chr3:107893920:G:A	2.24654e-06	-1.29245e-10	-1.04609
107894155	chr3:107894155:A:G	1.79163e-06	-1.29245e-10	-1.27236
107894495	chr3:107894495:T:C	1.63177e-06	-1.29245e-10	-1.36582
107894512	chr3:107894512:G:T	9.3032e-06	0.374874	-3.67067e-10
107894968	chr3:107894968:G:A	2.24413e-06	-1.29245e-10	-1.04716
107895076	chr3:107895076:T:C	3.21468e-07	-1.63397	-1.35637
107895095	chr3:107895095:C:T	1.28096e-06	-1.60788	-3.67067e-10
107895296	chr3:107895296:C:G	5.507e-06	-1.29245e-10	-0.149464
107895495	chr3:107895495:G:A	2.23753e-06	-1.29245e-10	-1.05011
107895737	chr3:107895737:G:A	3.0083e-06	0.394169	-1.14828
107896064	chr3:107896064:T:C	4.96638e-07	-1.52436	-1.03102
107896257	chr3:107896257:A:G	2.28622e-06	-1.29245e-10	-1.02858
107897087	chr3:107897087:G:A	3.07491e-06	-1.29245e-10	-0.732207
107897530	chr3:107897530:C:T	1.79531e-06	-1.29245e-10	-1.27031
107898200	chr3:107898200:G:T	1.65101e-06	-1.29245e-10	-1.3541
107898299	chr3:107898299:G:A	1.32842e-06	-1.57149	-3.67067e-10
107898382	chr3:107898382:A:G	6.87197e-07	-1.63695	-0.593664
107898420	chr3:107898420:A:G	2.40672e-06	-1.29245e-10	-0.977218
107898617	chr3:107898617:C:T	1.71511e-06	-1.29245e-10	-1.316
107898684	chr3:107898684:C:T	1.77086e-06	-1.28402	-3.67067e-10
107898816	chr3:107898816:T:C	4.72466e-07	-1.53174	-1.07354
107899319	chr3:107899319:G:A	2.29122e-06	-1.29245e-10	-1.0264
107899667	chr3:107899667:T:C	4.72678e-07	-1.54838	-1.05645
107899923	chr3:107899923:G:C	1.6384e-06	-1.29245e-10	-1.36177
107899975	chr3:107899975:T:C	2.39552e-06	-1.29245e-10	-0.981884
107900067	chr3:107900067:C:A	1.84756e-06	-1.58234	0.340725
107900179	chr3:107900179:A:G	2.42714e-06	-1.29245e-10	-0.968771
107900491	chr3:107900491:C:T	1.69214e-06	-1.29245e-10	-1.32949
107900538	chr3:107900538:A:G	2.02731e-06	-1.60132	0.452548
107900856	chr3:107900856:C:T	2.26156e-06	-1.29245e-10	-1.03943
107901142	chr3:107901142:AG:A	1.63543e-06	-1.29245e-10	-1.36358
107901273	chr3:107901273:A:G	1.40049e-06	-1.51866	-3.67067e-10
107901535	chr3:107901535:C:T	1.61951e-06	-1.29245e-10	-1.37336
107901672	chr3:107901672:A:G	2.42832e-06	-1.29245e-10	-0.968285
107901812	chr3:107901812:T:C	4.64985e-06	-0.0391597	-0.27949
107902049	chr3:107902049:G:A	4.88467e-07	-1.51422	-1.05775
107902131	chr3:107902131:A:G	2.44909e-06	-1.29245e-10	-0.959766
107903001	chr3:107903001:T:C	2.57232e-06	-1.29245e-10	-0.910677
107903212	chr3:107903212:C:T	9.34354e-07	-1.60846	-0.314924
107903368	chr3:107903368:C:T	2.25378e-06	-1.29245e-10	-1.04288
107903370	chr3:107903370:C:T	3.24505e-06	-1.29245e-10	-0.678353
107903435	chr3:107903435:G:A	1.91243e-06	-1.20711	-3.67067e-10
107903971	chr3:107903971:C:T	2.84139e-06	-1.29245e-10	-0.81119
107904087	chr3:107904087:T:C	1.62688e-06	-1.29245e-10	-1.36882
107904194	chr3:107904194:T:C	2.25848e-06	-1.29245e-10	-1.04079
107904210	chr3:107904210:C:T	6.20452e-07	-1.59224	-0.740547
107904540	chr3:107904540:T:A	2.42199e-06	-1.29245e-10	-0.970893
107905238	chr3:107905238:T:C	1.26595e-06	-1.61966	-3.67067e-10
107905286	chr3:107905286:A:G	2.09636e-06	-1.29245e-10	-1.11528
107905287	chr3:107905287:C:T	2.52787e-06	-1.29245e-10	-0.928107
107905613	chr3:107905613:T:C	2.38416e-06	-1.29245e-10	-0.986636
107905868	chr3:107905868:A:C	2.6626e-06	-1.29245e-10	-0.876181
107906360	chr3:107906360:A:G	9.03928e-07	-1.63738	-0.31911
107906703	chr3:107906703:A:G	5.818e-06	-1.29245e-10	-0.0945276
107906853	chr3:107906853:G:A	2.34637e-06	-1.29245e-10	-1.00261
107906918	chr3:107906918:C:A	1.61612e-06	-1.29245e-10	-1.37546
107907316	chr3:107907316:A:G	2.85846e-06	-1.29245e-10	-0.805203
107907930	chr3:107907930:A:C	5.17191e-07	-1.57741	-0.937421
107907961	chr3:107907961:A:G	3.78526e-07	-1.58904	-1.23791
107908453	chr3:107908453:C:T	2.35618e-06	-0.998441	-3.67067e-10
107908685	chr3:107908685:C:T	4.54049e-07	-1.55846	-1.08657
107908722	chr3:107908722:C:T	3.19558e-07	-1.62187	-1.37443
107908797	chr3:107908797:C:T	5.32059e-07	-1.58	-0.906487
107908817	chr3:107908817:G:T	1.94739e-06	-1.29245e-10	-1.189
107909329	chr3:107909329:A:G	6.00777e-06	0.468167	-0.530597
107909657	chr3:107909657:G:A	1.64749e-06	-1.57727	0.221034
107910447	chr3:107910447:C:T	5.77966e-06	-1.29245e-10	-0.101139
107910522	chr3:107910522:GGTTTAAATT:G	1.67426e-06	-1.29245e-10	-1.34012
107910580	chr3:107910580:C:T	4.26523e-07	-1.6365	-1.07107
107910702	chr3:107910702:A:C	4.34413e-07	-1.63561	-1.05363
107911128	chr3:107911128:C:G	6.13499e-07	-1.62063	-0.723433
107911135	chr3:107911135:G:C	4.45392e-07	-1.63718	-1.0271
107911331	chr3:107911331:T:C	3.94205e-07	-1.60704	-1.17933
107911463	chr3:107911463:T:G	5.96649e-07	-1.61574	-0.756174
107911573	chr3:107911573:C:T	6.12375e-07	-1.61821	-0.727681
107912566	chr3:107912566:A:G	2.32892e-06	-1.29245e-10	-1.01008
107912772	chr3:107912772:G:A	1.75834e-06	-1.29245e-10	-1.29111
107912958	chr3:107912958:A:G	2.29823e-06	-1.29245e-10	-1.02335
107913609	chr3:107913609:A:G	2.75086e-06	-1.29245e-10	-0.843569
107913778	chr3:107913778:G:T	1.95547e-06	-1.29245e-10	-1.18485
107913944	chr3:107913944:T:C	3.19355e-06	-1.29245e-10	-0.69435
107914187	chr3:107914187:T:C	2.76232e-06	-1.29245e-10	-0.839414
107914308	chr3:107914308:G:C	2.62418e-06	-1.29245e-10	-0.890715
107914414	chr3:107914414:A:G	3.14692e-06	-1.29245e-10	-0.70906
107914510	chr3:107914510:AAAT:A	1.63558e-06	-1.29245e-10	-1.36348
107914630	chr3:107914630:C:T	1.29946e-06	-0.801748	-0.79179
107914950	chr3:107914950:G:A	6.5537e-07	-1.43463	-0.843413
107915181	chr3:107915181:C:T	1.62025e-06	-1.29245e-10	-1.3729
107915452	chr3:107915452:T:C	1.81296e-06	-1.29245e-10	-1.26052
107915456	chr3:107915456:A:T	2.42962e-06	-1.29245e-10	-0.96775
107915706	chr3:107915706:TG:T	1.89137e-06	-1.29245e-10	-1.21818
107915821	chr3:107915821:A:G	4.97046e-06	-1.29245e-10	-0.251972
107915872	chr3:107915872:G:A	2.95789e-06	-1.29245e-10	-0.771008
107915912	chr3:107915912:C:T	1.42309e-06	-1.50266	-3.67067e-10
107916109	chr3:107916109:C:T	6.58125e-07	-1.42597	-0.847877
107916215	chr3:107916215:A:G	1.31162e-06	-1.58422	-3.67067e-10
107916769	chr3:107916769:A:G	3.019e-06	-1.29245e-10	-0.75056
107916803	chr3:107916803:G:C	5.08765e-07	-1.49613	-1.03512
107917399	chr3:107917399:A:G	5.91054e-06	-1.29245e-10	-0.0787472
107917457	chr3:107917457:GA:G	6.19051e-06	-1.29245e-10	-0.0324674
107917549	chr3:107917549:G:A	1.62247e-06	-1.29245e-10	-1.37153
107917703	chr3:107917703:C:T	2.46278e-06	-1.29245e-10	-0.954192
107918163	chr3:107918163:A:G	1.74624e-06	-1.29802	-3.67067e-10
107918552	chr3:107918552:A:T	2.04892e-06	-1.29245e-10	-1.13817
107918578	chr3:107918578:C:G	2.34916e-06	-0.747784	-0.253645
107918615	chr3:107918615:A:G	1.37963e-06	-1.53367	-3.67067e-10
107918653	chr3:107918653:T:C	3.83833e-06	-0.874062	0.363616
107919558	chr3:107919558:C:T	4.46567e-07	-1.31231	-1.34934
107919721	chr3:107919721:TC:T	5.74971e-07	-1.44695	-0.961971
107919965	chr3:107919965:C:G	1.78511e-06	-1.29245e-10	-1.276
107920284	chr3:107920284:G:A	1.6215e-06	-1.29245e-10	-1.37213
107920772	chr3:107920772:A:C	3.00718e-06	-1.29245e-10	-0.75448
107921056	chr3:107921056:T:G	8.95041e-06	-1.29245e-10	0.336215
107921176	chr3:107921176:T:A	6.01874e-06	-1.29245e-10	-0.0606062
107921210	chr3:107921210:T:A	2.27206e-06	-1.29245e-10	-1.0348
107921553	chr3:107921553:C:T	2.69045e-06	-1.29245e-10	-0.865778
107921568	chr3:107921568:C:T	2.08945e-06	-1.29245e-10	-1.11858
107921686	chr3:107921686:G:A	5.75341e-07	-1.34903	-1.05925
107921689	chr3:107921689:T:C	1.92937e-06	-1.29245e-10	-1.19829
107922300	chr3:107922300:A:G	1.63029e-06	-1.29245e-10	-1.36673
107922377	chr3:107922377:A:G	2.16167e-06	-0.796733	-0.287871
107922677	chr3:107922677:C:T	3.18043e-06	-1.29245e-10	-0.698469
107922688	chr3:107922688:A:C	1.91787e-06	-1.29245e-10	-1.20427
107923082	chr3:107923082:G:C	3.33996e-06	-1.29245e-10	-0.649525
107923242	chr3:107923242:T:C	2.61844e-06	-1.29245e-10	-0.892907
107923612	chr3:107923612:C:T	1.82641e-06	-1.29245e-10	-1.25313
107923747	chr3:107923747:T:A	1.68546e-06	-1.33345	-3.67067e-10
107924023	chr3:107924023:G:A	6.46628e-07	-1.2357	-1.05577
107924057	chr3:107924057:T:C	2.89266e-06	-1.29245e-10	-0.793309
107924094	chr3:107924094:CT:C	7.48851e-06	-1.29245e-10	0.157886
107924158	chr3:107924158:T:C	1.70709e-06	-1.29245e-10	-1.32069
107924172	chr3:107924172:T:C	2.99829e-06	-1.29245e-10	-0.757443
107924953	chr3:107924953:C:T	4.57685e-06	1.03487	-1.36934
107925163	chr3:107925163:G:T	2.22203e-06	-1.29245e-10	-1.05707
107925164	chr3:107925164:G:A	2.23615e-06	-1.29245e-10	-1.05073
107925311	chr3:107925311:G:C	1.92745e-06	-1.29245e-10	-1.19929
107925570	chr3:107925570:A:T	4.27286e-06	0.961194	-1.3644
107926269	chr3:107926269:G:A	4.0091e-07	-1.39422	-1.37529
107926346	chr3:107926346:A:C	1.22834e-06	-0.274448	-1.37538
107926453	chr3:107926453:T:A	1.6197e-06	-1.29245e-10	-1.37324
107926927	chr3:107926927:C:T	1.83754e-06	-1.56981	0.322757
107926980	chr3:107926980:A:G	1.27031e-06	-0.240723	-1.3755
107927152	chr3:107927152:T:C	3.99861e-07	-1.3971	-1.37502
107927463	chr3:107927463:T:C	2.31131e-06	0.233211	-1.25088
107927881	chr3:107927881:G:A	6.18273e-07	-1.30743	-1.02888
107927960	chr3:107927960:G:T	9.51115e-07	-0.783195	-1.12241
107928022	chr3:107928022:G:A	2.9789e-06	-1.48046	0.716531
107928048	chr3:107928048:T:C	6.0918e-07	-1.07661	-1.27452
107929077	chr3:107929077:G:A	1.69778e-06	-1.32616	-3.67067e-10
107929622	chr3:107929622:T:C	1.63083e-06	-1.29245e-10	-1.3664
107929822	chr3:107929822:T:A	1.63098e-06	-1.29245e-10	-1.3663
107930120	chr3:107930120:C:T	2.26081e-06	-1.55405	0.514293
107930310	chr3:107930310:C:A	1.6309e-06	-1.29245e-10	-1.36635
107930611	chr3:107930611:TCTAA:T	1.30264e-05	-1.29245e-10	0.711496
107930630	chr3:107930630:A:G	1.61177e-06	-0.503814	-0.874336
107930646	chr3:107930646:C:T	1.57185e-06	-0.507538	-0.89569
107930752	chr3:107930752:C:T	5.94643e-07	-1.10055	-1.27472
107930876	chr3:107930876:A:G	3.02239e-06	0.49701	-1.24645
107931282	chr3:107931282:C:T	1.61606e-06	-1.29245e-10	-1.3755
107931986	chr3:107931986:G:T	2.43323e-06	0.331218	-1.29748
107931991	chr3:107931991:G:C	2.50223e-05	-1.29245e-10	1.36428
107932366	chr3:107932366:G:A	4.89434e-07	-1.58798	-0.982013
107933137	chr3:107933137:T:A	1.62154e-06	-1.29245e-10	-1.37211
107933502	chr3:107933502:A:C	3.02744e-06	-1.62657	0.878806
107933737	chr3:107933737:A:C	1.08332e-05	0.455558	0.0715703
107933788	chr3:107933788:G:A	4.80065e-06	0.616937	-0.903671
107934058	chr3:107934058:T:G	1.64456e-06	-1.29245e-10	-1.35801
107934231	chr3:107934231:T:A	1.65193e-06	-1.29245e-10	-1.35354
107934254	chr3:107934254:T:C	7.26475e-07	-0.961907	-1.21313
107934414	chr3:107934414:C:T	2.89109e-06	-1.29245e-10	-0.793851
107934992	chr3:107934992:G:A	1.29365e-06	-1.59801	-3.67067e-10
107935165	chr3:107935165:A:T	3.55398e-07	-1.63832	-1.25169
107935197	chr3:107935197:A:G	3.09975e-06	-1.29245e-10	-0.724164
107935254	chr3:107935254:A:G	1.17544e-05	0.494603	0.11414
107935709	chr3:107935709:G:A	1.41046e-05	0.66753	0.123489
107935748	chr3:107935748:T:C	1.64134e-06	-1.29245e-10	-1.35997
107935814	chr3:107935814:G:A	8.01943e-07	-0.856921	-1.21928
107936092	chr3:107936092:C:T	5.38516e-06	-1.29245e-10	-0.171837
107936699	chr3:107936699:A:G	7.71198e-06	-1.49659	1.68388
107937059	chr3:107937059:A:T	3.01178e-05	-1.54112	3.09075
107937098	chr3:107937098:C:A	1.24296e-06	-1.63799	-3.67067e-10
107938244	chr3:107938244:TGAAA:T	2.18019e-06	-1.29245e-10	-1.07607
107938304	chr3:107938304:G:C	2.06973e-06	-1.29245e-10	-1.12807
107938918	chr3:107938918:T:C	1.68111e-05	-1.29245e-10	0.966552
107939038	chr3:107939038:G:T	3.19843e-06	-1.29245e-10	-0.692824
107939230	chr3:107939230:C:A	2.18086e-06	-0.541826	-0.533939
107939819	chr3:107939819:C:T	1.61637e-06	-1.29245e-10	-1.3753
107939835	chr3:107939835:T:C	1.62241e-06	-1.29245e-10	-1.37157
107939952	chr3:107939952:C:T	2.05033e-06	-1.29245e-10	-1.13748
107939983	chr3:107939983:T:C	1.63956e-06	-1.29245e-10	-1.36105
107940084	chr3:107940084:T:C	1.94778e-06	-1.29245e-10	-1.18879
107940121	chr3:107940121:A:G	1.58108e-06	-1.39738	-3.67067e-10
107940358	chr3:107940358:C:T	1.6665e-06	-1.29245e-10	-1.34476
107940372	chr3:107940372:C:T	3.96501e-06	-1.29245e-10	-0.477977
107940423	chr3:107940423:C:T	1.79556e-06	-1.29245e-10	-1.27017
107941020	chr3:107941020:C:G	1.67179e-06	-1.29245e-10	-1.34159
107941324	chr3:107941324:A:G	1.29697e-06	-1.59545	-3.67067e-10
107941920	chr3:107941920:T:C	1.63189e-06	-1.29245e-10	-1.36575
107942437	chr3:107942437:A:G	5.67311e-06	-0.265823	0.146077
107942490	chr3:107942490:G:A	1.70497e-06	-1.29245e-10	-1.32194
107942527	chr3:107942527:TATG:T	6.96754e-07	-0.934913	-1.28189
107942534	chr3:107942534:CAAATAAGA:C	6.89814e-07	-0.943068	-1.28375
107942884	chr3:107942884:G:A	4.93184e-05	-1.29245e-10	2.04281
107943004	chr3:107943004:G:A	2.79615e-06	-0.827239	-3.67067e-10
107943203	chr3:107943203:G:A	6.85712e-07	-0.947718	-1.28506
107943770	chr3:107943770:T:C	2.01914e-05	-1.29245e-10	1.14977
107943887	chr3:107943887:A:G	1.44841e-06	-1.103	-0.382016
107944354	chr3:107944354:A:G	1.23935e-06	-1.1174	-0.523494
107944409	chr3:107944409:C:T	2.42007e-06	-1.29245e-10	-0.97169
107944571	chr3:107944571:T:A	4.06342e-06	-1.29245e-10	-0.453459
107945432	chr3:107945432:G:A	1.74108e-06	-1.30098	-3.67067e-10
107945484	chr3:107945484:A:G	1.27461e-06	-1.13563	-0.477215
107945825	chr3:107945825:A:AT	2.908e-06	-1.52926	0.741244
107946393	chr3:107946393:T:C	2.53312e-06	-1.4422	0.51617
107946598	chr3:107946598:C:T	2.35988e-06	-1.29245e-10	-0.996875
107946644	chr3:107946644:C:T	2.37077e-06	-1.53958	0.547313
107946787	chr3:107946787:T:C	2.80792e-06	-1.5289	0.705861
107946872	chr3:107946872:T:G	1.97638e-05	1.18935	-0.0609798
107947585	chr3:107947585:A:C	2.33368e-06	-1.29245e-10	-1.00804
107947802	chr3:107947802:CAG:C	2.07038e-05	1.21299	-0.0381567
107948029	chr3:107948029:A:G	5.32538e-05	-1.29245e-10	2.11958
107948148	chr3:107948148:G:A	1.90464e-05	1.0914	-3.67067e-10
107948164	chr3:107948164:A:G	5.11463e-05	-1.29245e-10	2.07921
107948524	chr3:107948524:C:T	2.33958e-06	-1.29245e-10	-1.00551
107948645	chr3:107948645:G:T	8.22489e-06	-1.29245e-10	0.251681
107948680	chr3:107948680:CAAT:C	6.67035e-07	-0.983326	-1.27707
107948944	chr3:107948944:G:C	1.3001e-06	-1.59304	-3.67067e-10
107949104	chr3:107949104:G:A	6.48862e-07	-0.999751	-1.28827
107949601	chr3:107949601:C:T	7.91923e-06	-1.29245e-10	0.21381
107950188	chr3:107950188:C:T	6.20219e-07	-1.00327	-1.3299
107950446	chr3:107950446:A:G	2.46036e-06	-1.29245e-10	-0.955177
107951020	chr3:107951020:C:G	2.39994e-06	-1.29245e-10	-0.980039
107951319	chr3:107951319:G:A	2.03303e-06	-1.63691	0.490953
107951773	chr3:107951773:A:T	1.46326e-06	-1.03015	-0.444673
107951952	chr3:107951952:GTTATTC:G	1.56874e-06	-1.58006	0.174843
107952031	chr3:107952031:G:A	5.66404e-07	-1.13242	-1.29151
107952084	chr3:107952084:G:T	1.6216e-06	-1.29245e-10	-1.37207
107952262	chr3:107952262:A:G	4.45529e-06	-0.361393	-3.67067e-10
107952307	chr3:107952307:G:A	1.9743e-06	-1.5875	0.412228
107952402	chr3:107952402:G:A	4.15568e-06	-1.29245e-10	-0.431007
107952751	chr3:107952751:C:T	4.34825e-07	-1.57445	-1.11385
107952965	chr3:107952965:G:A	2.77134e-05	1.46369	0.00273969
107953046	chr3:107953046:A:T	4.09173e-05	-1.29245e-10	1.85607
107953098	chr3:107953098:G:A	1.84941e-06	-0.0187728	-1.22184
107953701	chr3:107953701:G:T	1.73158e-06	-1.29245e-10	-1.30645
107954671	chr3:107954671:C:G	1.36484e-05	-1.29245e-10	0.758137
107954711	chr3:107954711:A:G	6.75224e-07	-0.884468	-1.36373
107954728	chr3:107954728:T:C	1.69391e-06	-1.29245e-10	-1.32845
107955281	chr3:107955281:T:C	3.52152e-05	-1.29245e-10	1.70599
107955404	chr3:107955404:C:A	1.43366e-06	-1.49525	-3.67067e-10
107955864	chr3:107955864:T:C	3.82567e-06	-1.29245e-10	-0.513752
107956087	chr3:107956087:T:A	3.82567e-06	-1.29245e-10	-0.513752
107956102	chr3:107956102:G:A	1.61797e-06	-1.29245e-10	-1.37432
107956157	chr3:107956157:A:G	2.92876e-05	-1.29245e-10	1.52168
107956538	chr3:107956538:G:A	1.17166e-05	-1.29245e-10	0.605525
107956613	chr3:107956613:G:A	1.56047e-06	-0.0349973	-1.3755
107956643	chr3:107956643:A:G	3.43531e-05	-1.29245e-10	1.68121
107956879	chr3:107956879:A:AT	1.62719e-06	-1.29245e-10	-1.36863
107957015	chr3:107957015:G:A	1.26086e-06	-1.62369	-3.67067e-10
107957100	chr3:107957100:C:T	1.69167e-06	-1.29245e-10	-1.32977
107957227	chr3:107957227:A:G	3.35305e-06	-0.433907	-0.211706
107957569	chr3:107957569:A:G	1.61883e-06	-1.29245e-10	-1.37378
107957687	chr3:107957687:G:A	2.2707e-06	-1.29245e-10	-1.0354
107957823	chr3:107957823:T:C	3.18467e-05	-1.29245e-10	1.60545
107958066	chr3:107958066:G:A	1.64099e-06	-1.29245e-10	-1.36019
107958954	chr3:107958954:A:G	1.26458e-06	-1.62075	-3.67067e-10
107958982	chr3:107958982:C:T	3.46398e-05	-1.29245e-10	1.68952
107959169	chr3:107959169:A:G	1.62333e-06	-1.29245e-10	-1.371
107959257	chr3:107959257:A:T	1.81638e-05	1.00288	0.0410696
107959457	chr3:107959457:C:G	1.6534e-06	-1.29245e-10	-1.35265
107959654	chr3:107959654:T:C	3.83252e-06	-0.453092	-0.0588693
107959740	chr3:107959740:C:T	4.88957e-06	-0.954176	0.685797
107959767	chr3:107959767:T:C	5.46994e-06	1.00309	-1.1593
107959919	chr3:107959919:C:A	2.67124e-06	-1.29245e-10	-0.872943
107960054	chr3:107960054:A:C	1.62182e-06	-1.29245e-10	-1.37194
107960433	chr3:107960433:A:G	3.71542e-05	-1.29245e-10	1.75959
107960477	chr3:107960477:A:C	1.57281e-05	0.987962	-0.0879946
107960785	chr3:107960785:G:A	1.61952e-06	-1.29245e-10	-1.37336
107960888	chr3:107960888:T:G	1.73883e-06	-1.29245e-10	-1.30227
107961338	chr3:107961338:T:C	1.78922e-05	1.1191	-0.0902207
107961446	chr3:107961446:C:A	2.73074e-05	-1.29245e-10	1.45167
107961726	chr3:107961726:G:A	1.61381e-06	-1.25467	-0.122216
107962061	chr3:107962061:A:G	3.28347e-06	-0.369135	-0.29745
107962144	chr3:107962144:A:G	4.88203e-06	-1.29245e-10	-0.269923
107962160	chr3:107962160:T:C	5.67675e-06	1.09824	-1.21735
107962653	chr3:107962653:C:T	6.12089e-07	-0.975274	-1.37109
107962726	chr3:107962726:T:C	4.77358e-06	-1.29245e-10	-0.292388
107963421	chr3:107963421:C:T	2.91552e-06	-1.29245e-10	-0.785436
107963431	chr3:107963431:A:G	1.62345e-06	-1.29245e-10	-1.37093
107963578	chr3:107963578:A:G	1.82248e-05	0.971232	0.0760693
107963999	chr3:107963999:C:T	1.2522e-06	-1.63058	-3.67067e-10
107964117	chr3:107964117:G:A	4.55648e-06	-0.921435	0.5825
107964575	chr3:107964575:A:G	3.94341e-06	-0.448349	-0.0350904
107964668	chr3:107964668:G:A	6.32182e-07	-1.11267	-1.20139
107965345	chr3:107965345:C:T	4.58255e-06	-0.946735	0.613507
107965538	chr3:107965538:G:A	2.63819e-05	-1.29245e-10	1.41719
107965622	chr3:107965622:G:A	2.24715e-05	-1.16372	2.42049
107965649	chr3:107965649:T:C	3.32586e-05	-1.29245e-10	1.64883
107965707	chr3:107965707:C:T	2.30062e-06	-1.29245e-10	-1.0223
107965820	chr3:107965820:T:C	5.36123e-07	-1.1162	-1.36268
107966014	chr3:107966014:C:A	1.27543e-06	-1.6122	-3.67067e-10
107966984	chr3:107966984:A:T	3.25903e-06	-0.0516475	-0.622407
107967513	chr3:107967513:A:G	7.5957e-07	-1.63863	-0.491856
107967594	chr3:107967594:G:C	4.98559e-07	-1.50211	-1.0494
107967876	chr3:107967876:G:A	1.84343e-06	-1.29245e-10	-1.24385
107967990	chr3:107967990:C:T	6.21113e-06	-1.29245e-10	-0.0291409
107968391	chr3:107968391:G:T	2.83678e-06	-0.812814	-3.67067e-10
107968443	chr3:107968443:A:G	1.13004e-06	-1.47143	-0.261796
107968559	chr3:107968559:T:G	4.52534e-07	-1.28158	-1.3668
107968732	chr3:107968732:G:A	5.22684e-07	-1.27354	-1.23072
107969071	chr3:107969071:A:G	6.00975e-06	-1.29245e-10	-0.0621015
107969120	chr3:107969120:C:T	1.64061e-06	-1.29245e-10	-1.36042
107969192	chr3:107969192:A:G	7.09777e-05	2.40688	-3.67067e-10
107969562	chr3:107969562:G:T	1.92936e-06	-1.29245e-10	-1.1983
107969793	chr3:107969793:A:G	5.53247e-06	-1.29245e-10	-0.144849
107969823	chr3:107969823:G:A	6.29204e-06	0.736507	-0.752706
107969871	chr3:107969871:T:C	1.02547e-06	-0.467874	-1.36245
107970419	chr3:107970419:A:T	2.19803e-06	-1.29245e-10	-1.06792
107970697	chr3:107970697:C:A	1.04634e-06	-1.6386	-0.171577
107970908	chr3:107970908:C:T	1.06325e-06	-0.491523	-1.30263
107971219	chr3:107971219:C:T	3.73386e-06	-1.29245e-10	-0.538042
107971433	chr3:107971433:T:C	7.10799e-06	1.47971	-1.37398
107971669	chr3:107971669:C:T	2.96922e-06	-1.29245e-10	-0.767186
107971920	chr3:107971920:G:GAGTA	4.53949e-07	-1.5112	-1.13405
107972115	chr3:107972115:G:A	1.25302e-06	-1.62993	-3.67067e-10
107972131	chr3:107972131:C:A	1.62141e-06	-1.29245e-10	-1.37219
107972183	chr3:107972183:C:T	2.92271e-06	-1.29245e-10	-0.782973
107972259	chr3:107972259:G:A	7.52262e-06	-1.29245e-10	0.16243
107972303	chr3:107972303:G:A	3.07989e-06	-1.29245e-10	-0.730591
107972573	chr3:107972573:C:A	1.64084e-06	-1.29245e-10	-1.36028
107972647	chr3:107972647:C:T	1.63301e-06	-1.29245e-10	-1.36506
107972676	chr3:107972676:AAT:A	5.70135e-07	-1.06599	-1.35138
107972712	chr3:107972712:T:C	2.20634e-06	-1.29245e-10	-1.06415
107972850	chr3:107972850:A:G	6.38965e-07	-1.02681	-1.27658
107973080	chr3:107973080:G:T	2.09928e-06	-1.29245e-10	-1.11389
107973140	chr3:107973140:A:G	1.61612e-06	-1.29245e-10	-1.37545
107973231	chr3:107973231:G:A	1.22181e-06	-0.951171	-0.703982
107973353	chr3:107973353:C:T	2.47555e-06	-0.949021	-3.67067e-10
107973620	chr3:107973620:A:G	2.82194e-06	-0.364239	-0.453822
107973754	chr3:107973754:TC:T	1.18917e-06	-0.93851	-0.743723
107973850	chr3:107973850:G:A	3.28219e-07	-1.62227	-1.34728
107974168	chr3:107974168:C:G	2.56893e-06	-0.448963	-0.463031
107974289	chr3:107974289:A:G	2.57385e-06	-0.457456	-0.452624
107974898	chr3:107974898:T:A	2.25486e-06	-1.29245e-10	-1.0424
107974959	chr3:107974959:G:C	2.1815e-06	-1.29245e-10	-1.07547
107975358	chr3:107975358:T:G	2.33966e-06	-1.29245e-10	-1.00548
107975476	chr3:107975476:T:C	1.66829e-06	-1.29245e-10	-1.34369
107975987	chr3:107975987:A:G	5.75737e-06	0.590616	-0.695618
107976090	chr3:107976090:A:G	1.61836e-06	-1.29245e-10	-1.37407
107976098	chr3:107976098:G:A	6.08473e-06	0.523236	-0.572937
107976102	chr3:107976102:A:G	1.6185e-06	-1.29245e-10	-1.37399
107976241	chr3:107976241:C:T	1.8148e-06	-1.25951	-3.67067e-10
107976278	chr3:107976278:G:A	2.22606e-06	-1.29245e-10	-1.05525
107976287	chr3:107976287:C:A	7.47053e-06	-1.29245e-10	0.155482
107976339	chr3:107976339:T:C	1.91195e-06	-1.29245e-10	-1.20736
107976348	chr3:107976348:T:C	1.01585e-05	-1.29245e-10	0.462826
107976483	chr3:107976483:A:G	3.17767e-06	-1.29245e-10	-0.699337
107976640	chr3:107976640:G:A	1.60758e-06	-1.38075	-3.67067e-10
107976656	chr3:107976656:G:T	1.01593e-06	-0.972937	-0.86674
107976693	chr3:107976693:T:C	1.98481e-05	-1.29245e-10	1.13262
107976917	chr3:107976917:C:T	1.66222e-06	-1.29245e-10	-1.34733
107977440	chr3:107977440:G:A	1.31835e-06	-1.5791	-3.67067e-10
107978018	chr3:107978018:A:G	1.91675e-06	-1.29245e-10	-1.20485
107978043	chr3:107978043:C:A	1.41999e-05	-1.29245e-10	0.797752
107978095	chr3:107978095:A:G	1.91889e-06	-1.29245e-10	-1.20374
107978120	chr3:107978120:C:T	1.28903e-06	-1.6016	-3.67067e-10
107978273	chr3:107978273:T:G	3.51416e-06	-1.29245e-10	-0.598683
107978309	chr3:107978309:C:T	9.72482e-07	-0.969812	-0.913575
107978350	chr3:107978350:T:C	1.76986e-06	-1.29245e-10	-1.28459
107978586	chr3:107978586:T:C	3.41081e-06	-1.29245e-10	-0.628535
107978684	chr3:107978684:T:C	1.92746e-06	-1.54954	0.350255
107978710	chr3:107978710:A:C	1.6531e-06	-1.29245e-10	-1.35283
107978819	chr3:107978819:A:G	9.00031e-05	0.576948	2.06741
107978960	chr3:107978960:A:G	1.62277e-06	-1.29245e-10	-1.37135
107979039	chr3:107979039:G:A	1.76458e-06	-1.29245e-10	-1.28757
107979100	chr3:107979100:C:T	2.43185e-06	-1.29245e-10	-0.96683
107979283	chr3:107979283:C:T	2.0014e-06	-1.29245e-10	-1.16164
107979641	chr3:107979641:G:A	1.42562e-05	-1.29245e-10	0.801707
107979791	chr3:107979791:G:A	1.86849e-06	-0.101346	-1.12901
107979829	chr3:107979829:C:T	1.74573e-06	-1.29245e-10	-1.29831
107979956	chr3:107979956:T:A	1.97176e-06	-1.29245e-10	-1.17656
107980096	chr3:107980096:A:G	6.80697e-06	-0.616478	0.678941
107980128	chr3:107980128:T:C	1.84168e-06	-1.29245e-10	-1.24481
107980512	chr3:107980512:A:G	3.03455e-06	-1.29245e-10	-0.745423
107980513	chr3:107980513:C:T	1.02505e-05	0.407537	0.0643061
107980520	chr3:107980520:C:T	1.73133e-06	-1.29245e-10	-1.30659
107980709	chr3:107980709:A:G	3.62209e-06	-1.29245e-10	-0.568432
107980740	chr3:107980740:G:A	1.83667e-06	-1.29245e-10	-1.24753
107980942	chr3:107980942:T:C	1.77829e-06	-1.29245e-10	-1.27983
107981091	chr3:107981091:A:G	1.26842e-06	-1.61772	-3.67067e-10
107982105	chr3:107982105:A:C	6.72376e-06	-0.876879	0.927042
107982479	chr3:107982479:A:G	3.50565e-06	-1.29245e-10	-0.601109
107982495	chr3:107982495:C:T	7.19168e-06	-0.600838	0.718279
107982658	chr3:107982658:T:G	6.84826e-06	-0.620195	0.688706
107982675	chr3:107982675:T:A	1.88136e-06	-1.29245e-10	-1.22349
107982969	chr3:107982969:G:A	1.30059e-06	-1.59266	-3.67067e-10
107983315	chr3:107983315:G:A	4.96109e-05	0.316008	1.73272
107983337	chr3:107983337:A:G	6.10223e-06	-1.63285	1.58602
107983351	chr3:107983351:T:A	1.86907e-06	-1.29245e-10	-1.23005
107983412	chr3:107983412:G:A	1.92068e-06	-0.379424	-0.823379
107983429	chr3:107983429:A:T	4.90572e-06	-1.29245e-10	-0.265083
107983580	chr3:107983580:G:T	1.52941e-06	-1.4306	-3.67067e-10
107983659	chr3:107983659:G:A	4.86276e-06	-0.789319	0.515441
107983771	chr3:107983771:A:G	1.71751e-06	-1.29245e-10	-1.31461
107983803	chr3:107983803:G:A	1.67211e-05	-1.29245e-10	0.961185
107983850	chr3:107983850:C:A	4.96437e-06	-0.854979	0.60178
107983856	chr3:107983856:T:C	4.50186e-06	-0.893588	0.542594
107984054	chr3:107984054:G:A	4.75506e-06	-0.89151	0.595236
107984070	chr3:107984070:T:C	4.60295e-06	-0.924856	0.59607
107984354	chr3:107984354:T:TA	2.41919e-06	-1.29245e-10	-0.972051
107984440	chr3:107984440:G:A	4.74492e-06	-0.869544	0.571135
107984809	chr3:107984809:C:T	4.7303e-06	-0.916377	0.614881
107985185	chr3:107985185:GTATATATGTA:G	1.24234e-06	-1.63849	-3.67067e-10
107985413	chr3:107985413:A:G	3.51719e-06	-1.29245e-10	-0.597821
107985517	chr3:107985517:C:G	4.66833e-06	-0.874472	0.559789
107985550	chr3:107985550:C:T	2.34298e-05	-1.29245e-10	1.29852
107985636	chr3:107985636:G:C	2.62839e-06	-1.29245e-10	-0.889115
107985705	chr3:107985705:C:T	1.64835e-05	-1.29245e-10	0.946876
107985840	chr3:107985840:G:A	1.89751e-06	-1.29245e-10	-1.21494
107985855	chr3:107985855:G:T	4.18598e-06	-0.973575	0.549831
107985911	chr3:107985911:A:G	1.69103e-06	-1.29245e-10	-1.33015
107985948	chr3:107985948:C:T	3.14443e-06	-1.29245e-10	-0.70985
107986176	chr3:107986176:C:A	4.60159e-06	-1.29245e-10	-0.329082
107986202	chr3:107986202:A:G	2.37471e-06	-1.29245e-10	-0.990608
107986263	chr3:107986263:T:C	7.56256e-06	-0.596654	0.764379
107986457	chr3:107986457:C:T	1.00612e-05	1.54194	-1.08873
107986484	chr3:107986484:T:C	1.64119e-06	-1.29245e-10	-1.36007
107986519	chr3:107986519:G:A	1.28088e-06	-1.60793	-3.67067e-10
107986740	chr3:107986740:T:C	4.88054e-06	-1.29245e-10	-0.270228
107986873	chr3:107986873:T:C	3.57821e-06	-1.29245e-10	-0.580621
107986883	chr3:107986883:A:G	1.26168e-06	-1.62304	-3.67067e-10
107986901	chr3:107986901:T:A	8.37294e-06	-0.559532	0.829053
107986984	chr3:107986984:A:G	8.69037e-06	-0.570779	0.87751
107987596	chr3:107987596:ATTTGGGAC:A	6.68671e-06	-0.73559	0.780228
107987755	chr3:107987755:A:C	1.85565e-06	-1.29245e-10	-1.23725
107988145	chr3:107988145:A:G	1.67791e-05	-1.29245e-10	0.964649
107988242	chr3:107988242:A:T	1.06868e-06	-0.68024	-1.10882
107988416	chr3:107988416:C:T	1.90459e-06	-1.29245e-10	-1.21122
107988522	chr3:107988522:C:G	1.7197e-06	-1.29245e-10	-1.31333
107988564	chr3:107988564:G:A	4.57946e-06	-0.588063	0.25416
107988565	chr3:107988565:A:G	1.90106e-06	-1.29245e-10	-1.21307
107988611	chr3:107988611:T:C	0.00077644	0.415174	4.38406
107988861	chr3:107988861:G:A	1.7941e-06	-1.29245e-10	-1.27098
107988906	chr3:107988906:T:G	0.000181714	1.3747	1.97225
107989009	chr3:107989009:GAGA:G	1.59937e-06	-1.38588	-3.67067e-10
107989035	chr3:107989035:T:G	1.80279e-06	-1.29245e-10	-1.26615
107989058	chr3:107989058:A:G	3.24579e-06	-1.29245e-10	-0.678125
107989300	chr3:107989300:A:G	1.22449e-05	-1.29245e-10	0.649622
107989307	chr3:107989307:G:A	1.78769e-06	-1.29245e-10	-1.27456
107989439	chr3:107989439:TAAAC:T	1.89738e-06	-1.21501	-3.67067e-10
107989786	chr3:107989786:C:T	1.75323e-06	-1.29245e-10	-1.29402
107990050	chr3:107990050:CA:C	1.81747e-06	-1.29245e-10	-1.25804
107990109	chr3:107990109:T:C	3.71007e-07	-1.5212	-1.32582
107990185	chr3:107990185:T:G	2.55339e-06	-1.29245e-10	-0.91806
107990428	chr3:107990428:G:A	8.35137e-06	-1.29245e-10	0.266941
107990566	chr3:107990566:C:T	2.29206e-06	-1.29245e-10	-1.02604
107990996	chr3:107990996:G:A	1.82831e-06	-1.29245e-10	-1.25209
107991010	chr3:107991010:T:A	7.42056e-07	-1.46648	-0.687338
107991122	chr3:107991122:C:T	1.6404e-06	-1.29245e-10	-1.36054
107991393	chr3:107991393:G:A	1.64208e-06	-1.29245e-10	-1.35952
107991721	chr3:107991721:A:G	1.71243e-06	-1.29245e-10	-1.31757
107991844	chr3:107991844:C:T	1.68912e-06	-1.29245e-10	-1.33127
107991942	chr3:107991942:A:T	1.89663e-06	-1.21541	-3.67067e-10
107991990	chr3:107991990:T:C	1.61611e-06	-1.29245e-10	-1.37546
107992505	chr3:107992505:A:T	1.62234e-06	-1.29245e-10	-1.37162
107992637	chr3:107992637:G:A	1.62531e-06	-1.29245e-10	-1.36979
107992679	chr3:107992679:C:T	2.41329e-06	-1.29245e-10	-0.974492
107992680	chr3:107992680:G:A	2.36917e-06	-1.29245e-10	-0.992944
107993433	chr3:107993433:A:G	2.4716e-06	-1.29245e-10	-0.95062
107993515	chr3:107993515:G:T	2.07662e-06	-1.29245e-10	-1.12474
107995097	chr3:107995097:T:C	2.87691e-06	-1.29245e-10	-0.798768
107995228	chr3:107995228:G:A	7.07994e-07	-1.61757	-0.583235
107996090	chr3:107996090:T:C	1.55289e-06	-0.166794	-1.24857
107996192	chr3:107996192:G:A	1.8728e-06	-1.29245e-10	-1.22805
107996490	chr3:107996490:A:T	1.65768e-06	-1.29245e-10	-1.35006
107997342	chr3:107997342:C:T	2.52501e-06	-1.29245e-10	-0.92924
107997439	chr3:107997439:A:G	1.69265e-06	-1.29245e-10	-1.32919
107997509	chr3:107997509:C:T	1.97314e-06	-1.29245e-10	-1.17586
107997696	chr3:107997696:T:C	1.61673e-06	-1.29245e-10	-1.37508
107998062	chr3:107998062:T:G	1.61687e-06	-1.29245e-10	-1.37499
107998145	chr3:107998145:T:C	1.62385e-06	-1.29245e-10	-1.37068
107998256	chr3:107998256:C:T	1.3463e-06	-0.198885	-1.35924
107998315	chr3:107998315:C:T	1.7683e-06	-1.29245e-10	-1.28546
107998964	chr3:107998964:T:C	4.31061e-06	-1.29245e-10	-0.394404
107999702	chr3:107999702:C:T	1.98169e-06	-1.17153	-3.67067e-10
107999721	chr3:107999721:C:T	1.8745e-06	-1.29245e-10	-1.22714
107999867	chr3:107999867:G:A	2.24911e-06	-1.29245e-10	-1.04495
107999920	chr3:107999920:C:T	2.68052e-06	-1.29245e-10	-0.869475
107999929	chr3:107999929:G:A	5.38527e-06	-1.29245e-10	-0.171817
108000043	chr3:108000043:A:G	5.0391e-07	-1.18858	-1.35226
108000074	chr3:108000074:A:T	1.9746e-06	-1.29245e-10	-1.17512
108000076	chr3:108000076:AT:A	2.06625e-06	-1.29245e-10	-1.12975
108000397	chr3:108000397:T:C	1.6421e-06	-1.29245e-10	-1.35951
108000500	chr3:108000500:C:T	1.63908e-06	-1.29245e-10	-1.36135
108000671	chr3:108000671:G:C	4.77501e-07	-1.22247	-1.3722
108000696	chr3:108000696:A:C	4.30553e-07	-1.35383	-1.34434
108000827	chr3:108000827:G:C	1.90674e-06	-1.29245e-10	-1.21009
108000914	chr3:108000914:C:T	1.24791e-06	-1.63401	-3.67067e-10
108001114	chr3:108001114:G:A	1.9248e-06	-1.29245e-10	-1.20066
108001291	chr3:108001291:G:A	2.03088e-06	-1.14701	-3.67067e-10
108002016	chr3:108002016:T:C	6.07093e-07	-1.63206	-0.722499
108002041	chr3:108002041:A:G	2.24291e-06	-1.54847	0.500761
108002094	chr3:108002094:A:G	7.11063e-07	-1.30322	-0.893259
108002096	chr3:108002096:C:G	1.79288e-06	-1.29245e-10	-1.27166
108002138	chr3:108002138:G:A	1.79655e-06	-1.29245e-10	-1.26961
108002332	chr3:108002332:CA:C	2.43157e-06	-1.29245e-10	-0.966947
108002366	chr3:108002366:A:G	5.22114e-07	-1.53468	-0.970673
108003055	chr3:108003055:A:G	3.14359e-07	-1.63764	-1.37507
108003093	chr3:108003093:T:C	2.0014e-06	-1.29245e-10	-1.16164
108003103	chr3:108003103:G:A	2.24849e-06	-1.29245e-10	-1.04523
108003167	chr3:108003167:A:G	1.2829e-06	-1.29285	-0.313505
108003902	chr3:108003902:T:A	7.1117e-07	-1.62894	-0.567393
108004389	chr3:108004389:G:A	1.46514e-06	-1.47353	-3.67067e-10
108004581	chr3:108004581:C:G	1.63119e-06	-1.29245e-10	-1.36618
108004621	chr3:108004621:T:C	1.62087e-06	-0.982701	-0.38982
108004895	chr3:108004895:T:G	3.59882e-05	2.05374	-0.32603
108005828	chr3:108005828:A:G	1.61979e-06	-1.29245e-10	-1.37319
108005898	chr3:108005898:A:AT	2.81045e-06	-1.29245e-10	-0.822139
108005903	chr3:108005903:T:A	2.13382e-06	-1.29245e-10	-1.09757
108006401	chr3:108006401:G:C	1.64168e-06	-0.0937417	-1.26602
108006620	chr3:108006620:T:G	1.66965e-06	-1.29245e-10	-1.34287
108006654	chr3:108006654:A:G	2.23908e-05	2.01036	-0.757194
108006672	chr3:108006672:C:T	3.54385e-06	-1.29245e-10	-0.59027
108006750	chr3:108006750:GC:G	2.56177e-06	-1.29245e-10	-0.914787
108006775	chr3:108006775:G:GA	5.32095e-07	-1.5878	-0.89862
108006812	chr3:108006812:T:C	4.52848e-06	-1.60241	1.25731
108006945	chr3:108006945:T:C	1.61978e-06	-1.29245e-10	-1.37319
108006984	chr3:108006984:T:C	1.13873e-05	1.25047	-0.673453
108007347	chr3:108007347:A:C	5.0067e-07	-1.58179	-0.9655
108007358	chr3:108007358:T:G	1.77998e-06	-1.29245e-10	-1.27888
108007468	chr3:108007468:A:G	7.73956e-06	1.26586	-1.075
108008010	chr3:108008010:C:T	1.61608e-06	-1.29245e-10	-1.37548
108008555	chr3:108008555:A:T	1.50705e-06	-1.44533	-3.67067e-10
108008572	chr3:108008572:T:A	3.68811e-06	-1.29245e-10	-0.550371
108008840	chr3:108008840:T:A	1.30792e-06	-1.58704	-3.67067e-10
108008888	chr3:108008888:TC:T	4.25562e-06	-1.29245e-10	-0.407243
108008943	chr3:108008943:A:G	4.33639e-07	-1.31791	-1.37312
108008971	chr3:108008971:G:A	1.63389e-06	-1.29245e-10	-1.36452
108009022	chr3:108009022:G:A	1.63468e-06	-1.29245e-10	-1.36404
108009420	chr3:108009420:G:A	3.69302e-06	-1.29245e-10	-0.549041
108009673	chr3:108009673:C:G	1.64175e-06	-1.29245e-10	-1.35972
108009820	chr3:108009820:G:C	2.55125e-06	-1.29245e-10	-0.9189
108009822	chr3:108009822:T:G	1.26307e-06	-1.62194	-3.67067e-10
108010139	chr3:108010139:A:T	5.10247e-07	-1.15602	-1.37232
108010181	chr3:108010181:G:A	2.64811e-06	-1.29245e-10	-0.881639
108010700	chr3:108010700:T:C	1.85093e-05	2.24783	-1.18504
108010753	chr3:108010753:C:G	1.61606e-06	-1.29245e-10	-1.37549
108011074	chr3:108011074:C:T	3.78408e-06	-1.29245e-10	-0.524682
108011173	chr3:108011173:G:A	4.44769e-07	-1.6245	-1.04119
108012224	chr3:108012224:A:T	2.8332e-06	-1.29245e-10	-0.814077
108012479	chr3:108012479:C:G	4.25826e-06	-1.29245e-10	-0.406623
108012533	chr3:108012533:C:T	1.61847e-06	-1.29245e-10	-1.374
108012699	chr3:108012699:C:T	3.09521e-06	-0.725629	-3.67067e-10
108012715	chr3:108012715:C:T	1.76331e-06	-1.29245e-10	-1.28829
108012895	chr3:108012895:T:G	7.90718e-06	0.212287	-3.67067e-10
108013047	chr3:108013047:T:G	1.37891e-05	0.768393	-3.67067e-10
108013077	chr3:108013077:T:C	4.66068e-07	-1.43767	-1.18124
108013093	chr3:108013093:A:G	1.74943e-06	-1.29245e-10	-1.29619
108013287	chr3:108013287:A:G	1.62056e-06	-1.29245e-10	-1.37271
108013348	chr3:108013348:A:AG	2.12192e-05	-1.29245e-10	1.19942
108013498	chr3:108013498:A:T	1.91921e-06	-1.29245e-10	-1.20357
108013796	chr3:108013796:T:C	3.35705e-06	-1.61922	0.974803
108013892	chr3:108013892:C:T	4.86823e-07	-1.20044	-1.3749
108013904	chr3:108013904:C:T	4.91501e-07	-1.1974	-1.36838
108013955	chr3:108013955:T:C	1.93722e-06	-1.29245e-10	-1.19423
108014130	chr3:108014130:G:A	2.02159e-06	-0.81561	-0.335988
108014353	chr3:108014353:G:A	3.20624e-07	-1.62002	-1.37294
108014771	chr3:108014771:C:T	1.94135e-06	-1.1921	-3.67067e-10
108015391	chr3:108015391:C:A	3.1757e-06	-1.29245e-10	-0.699957
108015838	chr3:108015838:A:G	4.56434e-06	-0.690949	0.353738
108016169	chr3:108016169:C:T	4.79791e-07	-1.2885	-1.30139
108016173	chr3:108016173:G:A	1.62219e-06	-1.29245e-10	-1.37171
108016259	chr3:108016259:T:C	7.57486e-06	1.40171	-1.23236
108016615	chr3:108016615:C:T	3.68084e-06	-1.29245e-10	-0.552344
108017061	chr3:108017061:G:A	3.14461e-07	-1.63705	-1.37533
108017587	chr3:108017587:T:C	2.7836e-05	1.61233	-0.141489
108017758	chr3:108017758:G:A	2.88877e-06	0.533745	-1.3284
108018139	chr3:108018139:A:T	1.72148e-06	-1.29245e-10	-1.3123
108018304	chr3:108018304:T:C	3.21125e-06	-0.642214	-0.0466117
108018439	chr3:108018439:C:CT	1.24455e-06	-0.380116	-1.2566
108018539	chr3:108018539:C:T	1.16613e-05	1.76846	-1.16768
108018708	chr3:108018708:G:A	1.72218e-06	-1.29245e-10	-1.3119
108018775	chr3:108018775:A:G	3.75808e-06	-1.29245e-10	-0.531576
108019212	chr3:108019212:T:C	6.14403e-07	-1.34466	-0.997926
108020247	chr3:108020247:T:C	3.17153e-07	-1.63379	-1.37007
108020469	chr3:108020469:G:A	6.43385e-07	-1.63707	-0.659424
108020732	chr3:108020732:C:T	1.68168e-06	-1.29245e-10	-1.33569
108021197	chr3:108021197:C:T	3.14948e-07	-1.63728	-1.37355
108021277	chr3:108021277:G:A	3.42329e-06	-1.29245e-10	-0.624884
108021385	chr3:108021385:C:T	1.05761e-06	-1.2291	-0.570374
108021549	chr3:108021549:A:G	4.59675e-06	-1.29245e-10	-0.330135
108022072	chr3:108022072:TAGG:T	3.00255e-06	0.468362	-1.22438
108022096	chr3:108022096:C:G	1.95209e-06	-1.29245e-10	-1.18658
108022522	chr3:108022522:A:T	9.40917e-07	-1.32385	-0.592536
108022985	chr3:108022985:G:C	3.21797e-06	-0.686733	-3.67067e-10
108023033	chr3:108023033:T:C	4.81539e-07	-1.37933	-1.20692
108023085	chr3:108023085:T:C	4.6663e-07	-1.38479	-1.23291
108023350	chr3:108023350:G:C	8.93272e-07	-0.629541	-1.33881
108023484	chr3:108023484:T:A	5.23854e-07	-1.34512	-1.15691
108024224	chr3:108024224:C:T	1.68628e-06	-1.29245e-10	-1.33296
108024227	chr3:108024227:A:C	7.67361e-07	-1.30931	-0.810977
108024246	chr3:108024246:T:C	5.3797e-07	-1.3242	-1.15124
108024488	chr3:108024488:T:A	7.19948e-07	-1.35694	-0.82712
108024503	chr3:108024503:T:C	5.68497e-06	-1.29245e-10	-0.117658
108025176	chr3:108025176:C:T	2.23903e-06	0.242521	-1.29196
108025660	chr3:108025660:A:T	6.44961e-07	-1.4608	-0.833251
108026451	chr3:108026451:A:C	6.51069e-07	-1.10332	-1.1813
108026472	chr3:108026472:T:C	1.61604e-06	-1.29245e-10	-1.37551
108026533	chr3:108026533:G:A	1.76248e-06	-1.29245e-10	-1.28876
108026800	chr3:108026800:A:G	2.16543e-06	-0.376179	-0.706686
108027521	chr3:108027521:T:A	3.79336e-07	-1.47914	-1.34568
108027590	chr3:108027590:T:C	3.14569e-07	-1.63681	-1.37523
108027720	chr3:108027720:A:G	3.29125e-07	-1.63785	-1.32895
108027838	chr3:108027838:T:C	8.18621e-07	-1.32449	-0.731131
108027957	chr3:108027957:C:T	4.68568e-06	0.690048	-1.00102
108028490	chr3:108028490:C:T	1.73434e-06	-1.30486	-3.67067e-10
108028797	chr3:108028797:C:T	9.22483e-07	-0.57918	-1.35699
108028825	chr3:108028825:C:T	4.52537e-07	-1.37944	-1.26893
108029025	chr3:108029025:G:A	3.20673e-07	-1.63406	-1.35876
108029077	chr3:108029077:G:T	1.03225e-05	1.44607	-0.967222
108029293	chr3:108029293:A:G	4.4543e-07	-1.48622	-1.17798
108029982	chr3:108029982:G:T	1.68332e-06	-1.29245e-10	-1.33472
108030745	chr3:108030745:G:A	5.9987e-06	-1.29245e-10	-0.0639408
108030892	chr3:108030892:C:T	2.37747e-05	-1.29245e-10	1.31314
108031550	chr3:108031550:A:G	3.01775e-06	-1.29245e-10	-0.750972
108031632	chr3:108031632:C:T	2.95953e-06	-1.29245e-10	-0.770453
108032015	chr3:108032015:A:G	2.96181e-06	-1.29245e-10	-0.769685
108032460	chr3:108032460:C:T	6.83948e-07	-1.63523	-0.600124
108032487	chr3:108032487:G:A	2.96624e-06	-1.29245e-10	-0.768188
108032682	chr3:108032682:C:T	3.20084e-07	-1.6346	-1.36005
108032805	chr3:108032805:T:C	2.22133e-06	-1.29245e-10	-1.05738
108033739	chr3:108033739:G:C	2.19053e-06	-1.29245e-10	-1.07134
108033767	chr3:108033767:C:T	2.58929e-06	-1.29245e-10	-0.9041
108033772	chr3:108033772:T:C	4.34861e-06	-1.29245e-10	-0.385628
108034906	chr3:108034906:G:T	3.29723e-06	-1.29245e-10	-0.662402
108035275	chr3:108035275:C:T	1.69509e-06	-1.29245e-10	-1.32775
108035486	chr3:108035486:A:C	2.70247e-06	-1.29245e-10	-0.861318
108035504	chr3:108035504:C:T	3.32963e-06	-1.29245e-10	-0.652624
108036147	chr3:108036147:G:T	5.94069e-07	-1.34	-1.03625
108036602	chr3:108036602:G:A	2.84949e-06	-1.29245e-10	-0.808344
108036869	chr3:108036869:C:G	2.56774e-05	1.39013	-3.67067e-10
108036886	chr3:108036886:G:A	2.29806e-06	-1.29245e-10	-1.02342
108037090	chr3:108037090:C:T	2.29953e-06	-1.29245e-10	-1.02278
108037098	chr3:108037098:C:T	3.13352e-06	-1.29245e-10	-0.713327
108037099	chr3:108037099:G:A	2.69845e-06	-1.29245e-10	-0.862806
108037766	chr3:108037766:A:G	1.8229e-06	-1.29245e-10	-1.25506
108038213	chr3:108038213:C:A	1.24782e-06	-0.299419	-1.33466
108038239	chr3:108038239:C:T	2.0312e-06	-1.29245e-10	-1.14686
108038505	chr3:108038505:G:A	7.05262e-07	-1.14461	-1.06006
108039115	chr3:108039115:ATTTCG:A	6.04607e-07	-1.25028	-1.10838
108039583	chr3:108039583:T:C	2.16933e-06	-1.29245e-10	-1.08107
108039644	chr3:108039644:C:T	1.62076e-06	-1.29245e-10	-1.37259
108039741	chr3:108039741:C:T	2.70291e-06	-1.29245e-10	-0.861155
108039809	chr3:108039809:A:C	1.72995e-06	-1.29245e-10	-1.30739
108040181	chr3:108040181:A:C	1.37743e-06	-1.53527	-3.67067e-10
108040315	chr3:108040315:T:C	1.67583e-06	-1.29245e-10	-1.33917
108040331	chr3:108040331:C:T	1.25096e-06	-1.63157	-3.67067e-10
108040575	chr3:108040575:G:T	3.07292e-06	0.145483	-0.878338
108041738	chr3:108041738:T:C	1.67362e-06	-1.3405	-3.67067e-10
108041800	chr3:108041800:TC:T	1.7568e-06	-1.29245e-10	-1.29199
108042393	chr3:108042393:C:T	3.8324e-06	-1.29245e-10	-0.511992
108042853	chr3:108042853:C:T	2.00083e-06	-1.29245e-10	-1.16192
108043871	chr3:108043871:A:C	1.62208e-06	-1.29245e-10	-1.37177
108044189	chr3:108044189:G:A	4.13424e-06	-0.43618	-3.67067e-10
108044193	chr3:108044193:G:A	1.19377e-05	1.95973	-1.33551
108044260	chr3:108044260:T:C	1.71593e-06	-1.29245e-10	-1.31553
108044270	chr3:108044270:C:T	3.10896e-06	-1.29245e-10	-0.721197
108046545	chr3:108046545:G:A	1.1991e-06	-0.307443	-1.36647
108047514	chr3:108047514:A:T	1.94623e-06	-1.29245e-10	-1.18959
108047811	chr3:108047811:A:T	2.30818e-06	-1.29245e-10	-1.01902
108048546	chr3:108048546:G:A	2.36151e-06	-1.29245e-10	-0.996184
108048630	chr3:108048630:C:T	1.84006e-06	-1.29245e-10	-1.24569
108049422	chr3:108049422:A:C	5.34265e-07	-1.34929	-1.13306
108049426	chr3:108049426:T:C	1.48679e-06	-1.45886	-3.67067e-10
108049730	chr3:108049730:A:G	2.89522e-06	-1.29245e-10	-0.792424
108050383	chr3:108050383:C:T	6.84113e-07	-0.864851	-1.37027
108050472	chr3:108050472:A:C	3.66006e-07	-1.57235	-1.28824
108051071	chr3:108051071:A:G	3.77646e-06	-1.29245e-10	-0.526698
108051087	chr3:108051087:C:A	5.24344e-07	-1.31051	-1.19058
108051176	chr3:108051176:C:T	2.58345e-06	-1.41613	0.509767
108051810	chr3:108051810:T:C	1.62893e-06	-1.29245e-10	-1.36756
108052246	chr3:108052246:G:C	2.82109e-06	0.53275	-1.35111
108052438	chr3:108052438:C:G	1.63026e-06	-1.29245e-10	-1.36675
108052731	chr3:108052731:G:A	4.74306e-07	-1.30067	-1.30072
108053876	chr3:108053876:C:T	2.62763e-06	-1.29245e-10	-0.8894
108053920	chr3:108053920:C:T	2.83154e-06	-1.29245e-10	-0.814662
108054146	chr3:108054146:G:A	5.43187e-07	-1.33521	-1.13058
108054148	chr3:108054148:T:A	6.98242e-07	-0.925923	-1.28875
108054793	chr3:108054793:T:A	5.46762e-06	0.635791	-0.792432
108054795	chr3:108054795:A:G	2.3387e-06	-1.00589	-3.67067e-10
108056319	chr3:108056319:G:A	5.53718e-07	-1.30741	-1.13918
108056320	chr3:108056320:C:T	7.47642e-07	-0.903024	-1.24329
108056508	chr3:108056508:C:T	4.19683e-06	-1.29245e-10	-0.421154
108057051	chr3:108057051:A:T	3.62492e-06	-1.29245e-10	-0.567652
108057664	chr3:108057664:C:T	1.95942e-06	-1.29245e-10	-1.18284
108057999	chr3:108057999:A:C	1.63327e-06	-1.29245e-10	-1.3649
108058204	chr3:108058204:C:A	3.56852e-07	-1.63858	-1.24734
108058435	chr3:108058435:G:A	2.72554e-06	-1.29245e-10	-0.852818
108058541	chr3:108058541:G:T	2.33396e-06	-1.29245e-10	-1.00792
108058557	chr3:108058557:C:T	2.74499e-06	-1.29245e-10	-0.845706
108058871	chr3:108058871:G:A	3.71272e-06	-1.29245e-10	-0.543719
108058886	chr3:108058886:T:C	1.30988e-06	-1.58555	-3.67067e-10
108058995	chr3:108058995:C:T	5.92297e-07	-1.32082	-1.05841
108059019	chr3:108059019:G:A	6.09153e-06	-1.29245e-10	-0.0485848
108059648	chr3:108059648:T:C	1.88734e-06	-1.22032	-3.67067e-10
108059796	chr3:108059796:A:G	4.76151e-06	-1.29245e-10	-0.294919
108059969	chr3:108059969:T:A	5.08393e-07	-1.33075	-1.20124
108060003	chr3:108060003:T:C	1.50166e-06	-1.44892	-3.67067e-10
108060190	chr3:108060190:T:G	1.66549e-06	-1.29245e-10	-1.34537
108060716	chr3:108060716:C:T	2.7418e-06	-1.29245e-10	-0.846868
108060905	chr3:108060905:T:A	1.63813e-06	-1.29245e-10	-1.36193
108061559	chr3:108061559:T:C	1.13855e-06	-0.816473	-0.90926
108061759	chr3:108061759:G:A	1.65814e-06	-1.29245e-10	-1.34978
108061774	chr3:108061774:G:A	5.5617e-07	-1.30621	-1.13596
108061891	chr3:108061891:T:C	3.596e-07	-1.63835	-1.23989
108061903	chr3:108061903:A:G	2.58429e-06	-1.29245e-10	-0.906033
108062085	chr3:108062085:T:A	5.45028e-07	-1.30241	-1.15999
108062603	chr3:108062603:T:C	1.89412e-06	-1.29245e-10	-1.21673
108062847	chr3:108062847:G:A	3.57387e-07	-1.63864	-1.24578
108063005	chr3:108063005:T:A	1.81264e-06	-1.29245e-10	-1.2607
108064573	chr3:108064573:T:C	3.98816e-06	-1.29245e-10	-0.472153
108065063	chr3:108065063:A:G	2.87695e-06	-1.29245e-10	-0.798754
108065117	chr3:108065117:C:T	3.45807e-06	-1.29245e-10	-0.614775
108065433	chr3:108065433:T:C	1.93123e-06	-1.29245e-10	-1.19733
108065910	chr3:108065910:T:C	2.16928e-06	-1.29245e-10	-1.08109
108066027	chr3:108066027:T:C	1.9787e-06	-1.29245e-10	-1.17305
108066173	chr3:108066173:A:G	1.0953e-05	1.34236	-0.804234
108066250	chr3:108066250:T:C	2.14516e-06	-1.29245e-10	-1.09227
108066480	chr3:108066480:A:G	1.94301e-06	-1.29245e-10	-1.19124
108066497	chr3:108066497:G:A	1.06555e-06	-0.5922	-1.19979
108067239	chr3:108067239:T:A	1.64956e-06	-1.29245e-10	-1.35498
108067737	chr3:108067737:A:C	2.68955e-06	-0.86611	-3.67067e-10
108068161	chr3:108068161:A:T	1.94971e-06	-1.29245e-10	-1.1878
108068468	chr3:108068468:C:G	5.60982e-07	-1.2898	-1.14375
108068678	chr3:108068678:C:T	1.87878e-06	-1.29245e-10	-1.22486
108068840	chr3:108068840:G:C	1.83586e-06	-1.29245e-10	-1.24797
108069194	chr3:108069194:A:T	5.07119e-07	-1.29972	-1.23478
108069528	chr3:108069528:TTA:T	2.80987e-06	-1.29245e-10	-0.822347
108069679	chr3:108069679:AATG:A	1.82784e-06	-1.25235	-3.67067e-10
108069759	chr3:108069759:G:A	9.85274e-07	-0.495342	-1.37498
108070163	chr3:108070163:A:C	1.63356e-06	-1.29245e-10	-1.36472
108070618	chr3:108070618:A:G	2.91401e-06	-1.29245e-10	-0.785954
108070657	chr3:108070657:G:A	1.99217e-06	-1.29245e-10	-1.16626
108070943	chr3:108070943:T:A	4.23905e-07	-1.6344	-1.07933
108071001	chr3:108071001:C:T	1.65933e-06	-1.29245e-10	-1.34907
108071053	chr3:108071053:C:T	1.61635e-06	-1.29245e-10	-1.37532
108071291	chr3:108071291:C:T	5.49485e-06	-1.29245e-10	-0.151674
108071544	chr3:108071544:A:G	3.18466e-06	0.607109	-1.30425
108071642	chr3:108071642:T:C	1.96668e-06	-1.29245e-10	-1.17914
108071988	chr3:108071988:G:T	3.51771e-07	-1.63842	-1.26184
108072000	chr3:108072000:C:T	4.24697e-06	0.962234	-1.37151
108072172	chr3:108072172:G:A	2.84846e-06	-1.29245e-10	-0.808707
108072526	chr3:108072526:G:C	8.42479e-06	-1.29245e-10	0.275695
108072853	chr3:108072853:A:G	1.6584e-06	-1.29245e-10	-1.34963
108072966	chr3:108072966:T:C	3.94143e-06	-1.29245e-10	-0.48394
108073314	chr3:108073314:G:A	1.27037e-06	-1.61618	-3.67067e-10
108073693	chr3:108073693:G:A	2.39477e-06	0.390117	-1.37232
108073908	chr3:108073908:A:C	3.51397e-06	-1.29245e-10	-0.598737
108074254	chr3:108074254:T:C	4.81812e-06	-1.29245e-10	-0.2831
108074349	chr3:108074349:T:C	3.76525e-06	-1.29245e-10	-0.52967
108074407	chr3:108074407:G:A	1.64079e-06	-1.29245e-10	-1.36031
108074410	chr3:108074410:T:C	1.65881e-06	-1.29245e-10	-1.34939
108074862	chr3:108074862:A:G	9.11962e-07	-0.81206	-1.13558
108074887	chr3:108074887:C:T	1.97805e-06	-1.29245e-10	-1.17337
108075293	chr3:108075293:A:C	7.49274e-07	-0.900509	-1.24363
108075510	chr3:108075510:T:C	4.82619e-06	-1.29245e-10	-0.281426
108075517	chr3:108075517:T:C	1.3748e-06	-1.53718	-3.67067e-10
108075533	chr3:108075533:T:C	2.13478e-06	-1.29245e-10	-1.09712
108075605	chr3:108075605:T:C	4.23951e-07	-1.52813	-1.18549
108075689	chr3:108075689:G:C	2.06067e-06	-1.13245	-3.67067e-10
108075923	chr3:108075923:T:C	2.83303e-06	-1.29245e-10	-0.814138
108076525	chr3:108076525:C:T	3.47218e-07	-1.63861	-1.27468
108077205	chr3:108077205:G:A	1.72633e-06	-1.29245e-10	-1.30949
108077250	chr3:108077250:G:A	9.52242e-07	-0.580165	-1.32426
108077259	chr3:108077259:G:A	1.88006e-06	-1.29245e-10	-1.22418
108077664	chr3:108077664:G:A	5.1193e-06	-1.29245e-10	-0.222466
108077829	chr3:108077829:T:C	5.61677e-07	-1.34705	-1.08526
108078045	chr3:108078045:T:C	1.92094e-06	-1.29245e-10	-1.20267
108078242	chr3:108078242:T:C	5.86226e-06	-1.29245e-10	-0.0869491
108078784	chr3:108078784:C:T	4.29287e-06	-1.29245e-10	-0.398528
108078843	chr3:108078843:T:A	5.86889e-07	-1.23345	-1.15495
108079272	chr3:108079272:G:A	8.63146e-07	-0.642378	-1.36028
108079442	chr3:108079442:A:G	1.67822e-06	-1.29245e-10	-1.33775
108079731	chr3:108079731:G:C	6.48523e-07	-0.922051	-1.36649
108079753	chr3:108079753:C:A	5.86316e-07	-1.23347	-1.15591
108079908	chr3:108079908:C:T	5.52786e-07	-1.30472	-1.14355
108079932	chr3:108079932:G:A	2.86566e-06	-1.29245e-10	-0.802686
108080551	chr3:108080551:ACTTTT:A	5.78078e-07	-1.26076	-1.14277
108081155	chr3:108081155:T:A	4.17805e-06	0.935606	-1.36125
108081208	chr3:108081208:T:C	2.16961e-06	-1.29245e-10	-1.08094
108081701	chr3:108081701:C:T	4.39222e-07	-1.30526	-1.37297
108081959	chr3:108081959:C:A	1.72389e-06	-1.3109	-3.67067e-10
108082033	chr3:108082033:A:G	8.808e-07	-0.652433	-1.32998
108082405	chr3:108082405:A:G	1.62734e-06	-1.29245e-10	-1.36853
108082606	chr3:108082606:A:C	2.09504e-06	-1.29245e-10	-1.11591
108082719	chr3:108082719:CAT:C	2.8735e-06	-1.29245e-10	-0.799955
108082905	chr3:108082905:A:T	1.6162e-06	-1.29245e-10	-1.37541
108083532	chr3:108083532:A:G	2.33128e-06	-1.29245e-10	-1.00907
108083554	chr3:108083554:C:T	1.64893e-06	-1.29245e-10	-1.35536
108083583	chr3:108083583:T:C	1.63474e-06	-1.29245e-10	-1.364
108083973	chr3:108083973:C:T	2.06532e-06	-1.29245e-10	-1.1302
108084330	chr3:108084330:T:C	2.21361e-06	-1.29245e-10	-1.06086
108084394	chr3:108084394:C:A	1.54598e-06	-1.41983	-3.67067e-10
108084576	chr3:108084576:T:C	2.05287e-06	-1.29245e-10	-1.13625
108084656	chr3:108084656:A:C	8.7715e-06	0.982205	-0.666182
108086132	chr3:108086132:G:A	2.34313e-06	-1.29245e-10	-1.00399
108086228	chr3:108086228:C:T	6.32257e-06	-1.29245e-10	-0.0113582
108086487	chr3:108086487:T:C	4.96048e-07	-1.19081	-1.36576
108086789	chr3:108086789:G:A	6.33696e-06	-1.29245e-10	-0.00908546
108086922	chr3:108086922:T:A	1.86148e-06	-1.29245e-10	-1.23411
108086943	chr3:108086943:C:T	3.42502e-06	-1.29245e-10	-0.624377
108088112	chr3:108088112:G:A	2.11159e-06	-1.29245e-10	-1.10804
108088269	chr3:108088269:T:C	5.08878e-06	-1.29245e-10	-0.228445
108088340	chr3:108088340:C:T	1.91728e-06	-1.20458	-3.67067e-10
108088505	chr3:108088505:A:G	3.26517e-06	-1.29245e-10	-0.672174
108088635	chr3:108088635:C:A	3.27789e-06	-1.29245e-10	-0.668284
108089308	chr3:108089308:A:G	5.22972e-06	-1.29245e-10	-0.201127
108089382	chr3:108089382:C:T	5.61603e-06	-1.29245e-10	-0.12986
108089442	chr3:108089442:T:C	5.39686e-06	-1.29245e-10	-0.169667
108089774	chr3:108089774:T:A	1.37107e-06	-1.53989	-3.67067e-10
108091158	chr3:108091158:C:T	3.00159e-06	-1.29245e-10	-0.756341
108091265	chr3:108091265:C:A	1.8215e-06	-1.29245e-10	-1.25582
108091431	chr3:108091431:C:T	1.37436e-06	-1.5375	-3.67067e-10
108091476	chr3:108091476:C:T	2.05732e-06	-1.29245e-10	-1.13408
108091486	chr3:108091486:G:A	5.86954e-06	-1.29245e-10	-0.0857087
108092190	chr3:108092190:C:G	3.77414e-07	-1.54524	-1.28466
108092201	chr3:108092201:A:C	1.81392e-06	-1.29245e-10	-1.26
108092940	chr3:108092940:G:A	2.33521e-06	0.294382	-1.30176
108093365	chr3:108093365:GCT:G	1.81353e-06	-1.29245e-10	-1.26021
108093444	chr3:108093444:T:A	1.82326e-06	-1.29245e-10	-1.25486
108093520	chr3:108093520:A:C	4.57827e-06	-1.29245e-10	-0.334163
108093521	chr3:108093521:C:T	3.32527e-06	-1.29245e-10	-0.653934
108093660	chr3:108093660:C:A	6.27814e-06	1.23107	-1.24948
108094073	chr3:108094073:A:G	1.64324e-06	-0.0325559	-1.32626
108094260	chr3:108094260:A:C	3.7771e-07	-1.56455	-1.26456
108094359	chr3:108094359:C:T	1.75908e-06	-1.29245e-10	-1.29069
108094439	chr3:108094439:C:T	2.3784e-06	-1.29245e-10	-0.989055
108094550	chr3:108094550:G:A	3.12276e-05	2.38492	-0.799107
108094837	chr3:108094837:G:A	4.73795e-06	-1.29245e-10	-0.29988
108095328	chr3:108095328:C:T	2.02794e-06	0.109599	-1.25806
108095387	chr3:108095387:G:A	1.27724e-06	-1.61078	-3.67067e-10
108095595	chr3:108095595:C:T	5.68176e-07	-1.47576	-0.945049
108095877	chr3:108095877:G:A	1.64579e-06	-1.29245e-10	-1.35726
108095881	chr3:108095881:T:C	2.60553e-06	-1.29245e-10	-0.897847
108096999	chr3:108096999:C:T	2.12131e-06	-1.10345	-3.67067e-10
108097369	chr3:108097369:T:G	3.80366e-07	-1.56352	-1.25859
108097846	chr3:108097846:T:C	1.46145e-06	-0.146519	-1.32954
108097886	chr3:108097886:C:T	3.93447e-07	-1.47943	-1.30887
108098041	chr3:108098041:G:A	7.04871e-07	-1.21157	-0.993653
108098322	chr3:108098322:G:C	1.64727e-06	-1.29245e-10	-1.35636
108098980	chr3:108098980:G:A	2.38017e-06	-1.29245e-10	-0.98831
108099025	chr3:108099025:G:T	1.81277e-06	-1.29245e-10	-1.26063
108099092	chr3:108099092:G:A	4.98393e-06	-1.29245e-10	-0.249266
108099380	chr3:108099380:A:G	1.61607e-06	-1.29245e-10	-1.37549
108099575	chr3:108099575:AT:A	1.61624e-06	-1.29245e-10	-1.37538
108099597	chr3:108099597:G:A	5.71997e-06	1.13292	-1.24444
108099631	chr3:108099631:G:A	1.05141e-06	-0.506	-1.29935
108099851	chr3:108099851:T:G	1.72644e-06	-1.29245e-10	-1.30942
108100058	chr3:108100058:A:G	1.75927e-06	-1.29059	-3.67067e-10
108100194	chr3:108100194:G:A	2.29093e-05	2.19621	-0.920145
108100276	chr3:108100276:C:T	2.03089e-06	-1.29245e-10	-1.14701
108100429	chr3:108100429:A:C	1.31078e-06	-1.58486	-3.67067e-10
108101216	chr3:108101216:C:T	9.66215e-06	0.856681	-0.443949
108101318	chr3:108101318:T:C	1.79284e-06	-1.29245e-10	-1.27168
108101389	chr3:108101389:TC:T	5.87487e-06	1.2906	-1.3754
108101566	chr3:108101566:C:T	4.33951e-06	-1.29245e-10	-0.387723
108101848	chr3:108101848:A:G	1.79469e-06	0.0197025	-1.29036
108102699	chr3:108102699:T:G	1.26523e-05	1.14688	-0.464521
108103398	chr3:108103398:A:C	3.08323e-05	2.94671	-1.37363
108103456	chr3:108103456:G:A	7.1387e-06	-1.29245e-10	0.110046
108103854	chr3:108103854:G:A	6.27448e-06	-1.29245e-10	-0.0189932
108103986	chr3:108103986:G:A	1.77671e-06	-1.28072	-3.67067e-10
108104054	chr3:108104054:A:G	3.7172e-06	-1.29245e-10	-0.542513
108104098	chr3:108104098:T:C	1.91e-06	-1.29245e-10	-1.20838
108104377	chr3:108104377:G:A	6.51763e-07	-1.62534	-0.65822
108104835	chr3:108104835:T:C	1.66343e-06	-1.29245e-10	-1.3466
108105004	chr3:108105004:G:A	3.13434e-06	-1.29245e-10	-0.713065
108105214	chr3:108105214:T:G	2.77619e-05	2.8164	-1.34822
108105375	chr3:108105375:T:C	1.04105e-05	0.834985	-0.347658
108105576	chr3:108105576:G:A	1.8248e-06	-1.29245e-10	-1.25401
108105716	chr3:108105716:A:G	3.11265e-05	2.83309	-1.25051
108105834	chr3:108105834:A:G	1.92975e-06	-1.29245e-10	-1.19809
108106559	chr3:108106559:T:G	2.39519e-06	-1.29245e-10	-0.982023
108107150	chr3:108107150:C:T	1.9456e-06	-1.29245e-10	-1.18991
108107310	chr3:108107310:G:C	1.97776e-06	-1.29245e-10	-1.17352
108107476	chr3:108107476:G:A	1.93827e-06	-1.29245e-10	-1.19369
108109126	chr3:108109126:C:T	1.61604e-06	-1.29245e-10	-1.3755
108109154	chr3:108109154:C:T	3.1959e-07	-1.63831	-1.3579
108109571	chr3:108109571:C:A	2.73817e-06	0.335294	-1.18349
108109630	chr3:108109630:AT:A	4.60966e-06	-1.29245e-10	-0.32733
108109632	chr3:108109632:C:T	3.14844e-07	-1.63587	-1.37529
108109636	chr3:108109636:T:C	5.30387e-06	-1.29245e-10	-0.187047
108110058	chr3:108110058:A:G	4.41912e-05	2.96816	-1.03512
108110160	chr3:108110160:G:A	4.6857e-06	-1.29245e-10	-0.310969
108110460	chr3:108110460:G:A	2.51697e-06	0.250917	-1.18335
108110660	chr3:108110660:A:G	1.029e-05	1.84883	-1.37314
108110680	chr3:108110680:CCAACT:C	2.12093e-06	-1.29245e-10	-1.10363
108110919	chr3:108110919:C:A	1.13243e-05	1.94689	-1.37542
108110959	chr3:108110959:G:A	4.05007e-05	3.13366	-1.28782
108110997	chr3:108110997:C:T	1.61634e-06	-1.29245e-10	-1.37532
108111153	chr3:108111153:A:G	2.13421e-06	-1.29245e-10	-1.09739
108111184	chr3:108111184:T:G	2.52088e-06	-1.29245e-10	-0.930876
108111595	chr3:108111595:C:T	2.69951e-06	-0.862412	-3.67067e-10
108111888	chr3:108111888:T:G	4.38171e-06	-1.29245e-10	-0.378046
108112246	chr3:108112246:A:T	1.7112e-06	-1.29245e-10	-1.31829
108113271	chr3:108113271:T:C	2.06193e-05	2.52552	-1.35478
108113319	chr3:108113319:C:T	3.83304e-06	0.253363	-0.765188
108113402	chr3:108113402:C:G	2.16809e-06	-1.29245e-10	-1.08164
108113921	chr3:108113921:G:A	3.26553e-07	-1.62968	-1.34497
108113994	chr3:108113994:G:A	1.61663e-06	-1.29245e-10	-1.37514
108114442	chr3:108114442:C:A	1.29026e-05	2.04692	-1.34497
108114456	chr3:108114456:A:G	1.76792e-06	-1.29245e-10	-1.28568
108114459	chr3:108114459:A:G	1.61607e-06	-1.29245e-10	-1.37549
108115148	chr3:108115148:A:T	1.61612e-06	-1.29245e-10	-1.37545
108115298	chr3:108115298:C:A	3.58728e-06	-1.29245e-10	-0.578091
108116307	chr3:108116307:C:T	4.06109e-06	-1.29245e-10	-0.454032
108116342	chr3:108116342:A:G	1.6326e-06	-1.29245e-10	-1.36531
108116925	chr3:108116925:C:T	2.47237e-06	-0.950307	-3.67067e-10
108117467	chr3:108117467:C:T	1.74987e-06	-1.29245e-10	-1.29594
108117492	chr3:108117492:A:G	2.0789e-06	-1.29245e-10	-1.12365
108117691	chr3:108117691:C:T	1.28681e-06	-1.60332	-3.67067e-10
108118184	chr3:108118184:G:A	2.01366e-06	-1.29245e-10	-1.15553
108118415	chr3:108118415:C:T	2.04278e-06	-1.29245e-10	-1.14117
108118418	chr3:108118418:C:G	4.39491e-07	-1.4824	-1.19522
108118550	chr3:108118550:G:A	1.96257e-06	-1.29245e-10	-1.18123
108118788	chr3:108118788:C:T	1.6271e-06	-1.36869	-3.67067e-10
108119284	chr3:108119284:G:T	1.59327e-05	2.16856	-1.25567
108119355	chr3:108119355:GA:G	1.65066e-05	2.20664	-1.25837
108119963	chr3:108119963:CA:C	3.91901e-06	-1.29245e-10	-0.489646
108120216	chr3:108120216:A:C	3.04756e-06	-1.29245e-10	-0.741143
108120435	chr3:108120435:C:T	2.06555e-06	-1.29245e-10	-1.13009
108120885	chr3:108120885:C:T	1.31281e-05	1.9866	-1.26733
108121031	chr3:108121031:C:T	1.67999e-06	-1.29245e-10	-1.3367
108121140	chr3:108121140:A:G	2.57237e-06	0.289246	-1.1999
108121290	chr3:108121290:C:G	1.86567e-06	-1.23186	-3.67067e-10
108121482	chr3:108121482:A:G	1.4749e-06	-1.46689	-3.67067e-10
108121926	chr3:108121926:G:T	1.05175e-05	0.367248	0.130313
108121983	chr3:108121983:T:C	1.55528e-05	2.24	-1.35125
108122534	chr3:108122534:T:C	1.5278e-06	-0.0822737	-1.34938
108122695	chr3:108122695:T:C	4.62484e-06	-1.29245e-10	-0.324043
108123545	chr3:108123545:A:G	1.73473e-06	-1.29245e-10	-1.30463
108124157	chr3:108124157:T:C	1.35585e-05	2.02942	-1.2779
108124189	chr3:108124189:G:C	1.96485e-06	-1.29245e-10	-1.18007
108124547	chr3:108124547:T:G	1.63228e-06	-1.29245e-10	-1.36551
108124634	chr3:108124634:C:T	1.50773e-06	-0.0761034	-1.36878
108124895	chr3:108124895:C:G	2.31299e-06	-1.29245e-10	-1.01694
108125170	chr3:108125170:T:C	3.22494e-07	-1.63203	-1.35512
108125282	chr3:108125282:A:G	1.61684e-06	-1.29245e-10	-1.37501
108125652	chr3:108125652:C:T	7.24729e-06	1.30256	-1.17742
108126092	chr3:108126092:A:G	2.00401e-06	-1.16033	-3.67067e-10
108126320	chr3:108126320:T:C	4.59961e-06	-1.29245e-10	-0.329513
108126396	chr3:108126396:T:C	4.57117e-06	1.03976	-1.37547
108126529	chr3:108126529:A:G	3.93752e-06	-1.29245e-10	-0.484934
108126706	chr3:108126706:T:A	3.23651e-07	-1.61903	-1.36454
108126732	chr3:108126732:G:T	1.63243e-06	-1.29245e-10	-1.36542
108126825	chr3:108126825:T:C	1.69835e-06	-1.29245e-10	-1.32583
108126898	chr3:108126898:C:T	4.8433e-06	1.09719	-1.37508
108127081	chr3:108127081:T:C	1.19577e-06	-0.333309	-1.34338
108127234	chr3:108127234:T:A	2.73345e-06	-1.29245e-10	-0.849919
108127727	chr3:108127727:G:A	1.66539e-06	-1.29245e-10	-1.34542
108127753	chr3:108127753:C:T	1.89652e-06	-1.29245e-10	-1.21546
108127770	chr3:108127770:C:A	3.49308e-07	-1.54311	-1.36417
108128064	chr3:108128064:G:A	2.14768e-06	-1.0911	-3.67067e-10
108128407	chr3:108128407:T:C	1.61747e-06	-1.29245e-10	-1.37462
108128666	chr3:108128666:G:A	4.43467e-06	0.843089	-1.20912
108128754	chr3:108128754:A:G	1.25081e-06	-1.63169	-3.67067e-10
108128878	chr3:108128878:G:A	3.54567e-07	-1.52084	-1.3715
108128962	chr3:108128962:G:A	5.05735e-06	-1.29245e-10	-0.234641
108129018	chr3:108129018:C:G	4.85898e-06	-1.29245e-10	-0.274655
108129055	chr3:108129055:C:A	3.54684e-07	-1.52694	-1.36507
108129112	chr3:108129112:G:A	2.44504e-06	-1.29245e-10	-0.961423
108129374	chr3:108129374:C:T	6.34643e-07	-1.36727	-0.942906
108129998	chr3:108129998:G:T	1.67052e-06	-1.29245e-10	-1.34235
108130460	chr3:108130460:T:C	1.61218e-06	-1.37789	-3.67067e-10
108130852	chr3:108130852:TC:T	1.72204e-06	-1.29245e-10	-1.31197
108130902	chr3:108130902:T:C	3.96777e-07	-1.4851	-1.29477
108131222	chr3:108131222:C:T	6.70984e-06	-1.29245e-10	0.0480915
108131325	chr3:108131325:C:T	8.70396e-06	0.308293	-3.67067e-10
108132020	chr3:108132020:G:A	3.46785e-06	0.678657	-1.29061
108132326	chr3:108132326:C:T	3.54602e-06	0.695448	-1.28511
108132530	chr3:108132530:C:T	1.1671e-06	-0.344558	-1.3564
108132620	chr3:108132620:G:A	7.44052e-06	-0.205766	0.357222
108132770	chr3:108132770:G:A	3.58961e-06	-1.29245e-10	-0.577441
108133631	chr3:108133631:T:G	5.10971e-06	-1.29245e-10	-0.224342
108133682	chr3:108133682:A:G	2.38216e-06	-1.29245e-10	-0.987477
108133952	chr3:108133952:T:C	1.2563e-06	-0.279308	-1.348
108134043	chr3:108134043:A:G	1.19331e-06	-0.330261	-1.34849
108134359	chr3:108134359:G:A	7.14886e-06	-1.29245e-10	0.111468
108134517	chr3:108134517:A:G	4.30539e-06	0.883224	-1.27884
108134801	chr3:108134801:T:C	4.28865e-06	0.884497	-1.28401
108134913	chr3:108134913:C:A	1.93292e-06	-1.29245e-10	-1.19645
108134914	chr3:108134914:A:C	1.93714e-06	-1.29245e-10	-1.19427
108136927	chr3:108136927:G:A	1.62296e-06	-1.29245e-10	-1.37123
108137015	chr3:108137015:T:C	2.68954e-06	-1.29245e-10	-0.866113
108137325	chr3:108137325:T:G	4.09525e-06	-1.29245e-10	-0.445656
108137949	chr3:108137949:A:C	1.26715e-06	-0.772324	-0.846393
108137971	chr3:108137971:TCTA:T	1.93493e-06	-1.29245e-10	-1.19541
108138106	chr3:108138106:A:C	1.27557e-06	-0.864938	-0.747156
108138488	chr3:108138488:A:T	1.80706e-06	-1.29245e-10	-1.26378
108138670	chr3:108138670:C:G	1.65271e-06	-1.29245e-10	-1.35307
108139046	chr3:108139046:C:T	1.61604e-06	-1.29245e-10	-1.37551
108139596	chr3:108139596:T:C	1.27634e-06	-0.8282	-0.783289
108140055	chr3:108140055:T:C	1.14356e-05	-1.29245e-10	0.581244
108140340	chr3:108140340:T:G	1.06059e-06	-0.776499	-1.02016
108140426	chr3:108140426:T:C	1.16569e-06	-0.730647	-0.971528
108140465	chr3:108140465:T:C	1.84022e-06	-1.29245e-10	-1.2456
108140481	chr3:108140481:T:C	1.61825e-06	-1.29245e-10	-1.37414
108140523	chr3:108140523:G:A	1.39613e-06	-0.69705	-0.824728
108140711	chr3:108140711:A:G	2.89864e-06	-0.363074	-0.428168
108140835	chr3:108140835:C:G	4.02768e-06	-1.29245e-10	-0.462293
108140836	chr3:108140836:A:T	1.95229e-06	-1.29245e-10	-1.18648
108140917	chr3:108140917:G:A	1.18228e-05	-1.29245e-10	0.614549
108141165	chr3:108141165:G:A	4.18316e-06	0.821291	-1.24571
108141236	chr3:108141236:A:G	1.61821e-06	-1.29245e-10	-1.37417
108141310	chr3:108141310:TA:T	2.67352e-06	-0.384097	-0.487991
108141340	chr3:108141340:C:T	1.52601e-06	-0.0713717	-1.36146
108141402	chr3:108141402:A:G	1.54738e-06	-0.811309	-0.607613
108141471	chr3:108141471:G:A	1.61717e-06	-1.29245e-10	-1.3748
108141506	chr3:108141506:G:A	6.05039e-06	-1.29245e-10	-0.0553623
108141959	chr3:108141959:A:T	1.32333e-06	-0.609746	-0.965586
108142655	chr3:108142655:T:A	1.35115e-06	-0.179043	-1.37549
108142662	chr3:108142662:TCCTGTCATATAC:T	1.31968e-06	-0.20316	-1.37494
108142799	chr3:108142799:A:G	4.78416e-06	-1.29245e-10	-0.290174
108142919	chr3:108142919:T:C	7.70343e-06	-0.253673	0.439854
108143458	chr3:108143458:C:T	2.70881e-06	-0.858975	-3.67067e-10
108143572	chr3:108143572:C:T	2.83511e-06	-1.29245e-10	-0.813405
108143654	chr3:108143654:C:G	1.63944e-06	-1.29245e-10	-1.36113
108144074	chr3:108144074:A:G	1.5132e-05	1.67365	-0.812323
108144112	chr3:108144112:A:G	7.29579e-06	0.89476	-0.762947
108144226	chr3:108144226:G:A	5.98817e-06	-1.29245e-10	-0.0656978
108144366	chr3:108144366:C:G	8.01396e-06	0.906454	-0.680753
108145123	chr3:108145123:A:G	1.28819e-06	-0.230135	-1.37211
108145486	chr3:108145486:A:G	1.24569e-06	-1.6358	-3.67067e-10
108145826	chr3:108145826:G:A	8.66547e-06	0.53698	-0.233117
108145846	chr3:108145846:A:G	4.01546e-06	0.848644	-1.31398
108146116	chr3:108146116:G:T	8.33844e-06	0.532676	-0.267284
108146308	chr3:108146308:C:T	5.40045e-06	-1.29245e-10	-0.169002
108146416	chr3:108146416:T:C	3.2608e-07	-1.60501	-1.37109
108146596	chr3:108146596:G:T	2.14171e-06	-1.29245e-10	-1.09388
108146689	chr3:108146689:TACC:T	1.63825e-06	-1.29245e-10	-1.36186
108146697	chr3:108146697:C:CAAAA	1.6373e-06	-1.29245e-10	-1.36243
108146791	chr3:108146791:A:T	6.42999e-06	-1.29245e-10	0.00548793
108146916	chr3:108146916:C:T	3.27536e-07	-1.59987	-1.37178
108146945	chr3:108146945:G:T	2.44773e-06	-1.29245e-10	-0.960321
108147085	chr3:108147085:C:T	1.89055e-06	-1.29245e-10	-1.21862
108147357	chr3:108147357:A:G	9.50275e-06	-1.29245e-10	0.396097
108147375	chr3:108147375:A:C	1.62187e-06	-1.29245e-10	-1.3719
108147479	chr3:108147479:G:A	3.2501e-07	-1.61095	-1.36844
108147583	chr3:108147583:AG:A	7.44725e-06	0.995938	-0.843577
108147847	chr3:108147847:A:G	4.61189e-06	-1.29245e-10	-0.326846
108148023	chr3:108148023:A:T	1.62849e-06	-1.29245e-10	-1.36783
108148036	chr3:108148036:G:A	2.41549e-06	-1.29245e-10	-0.973582
108148765	chr3:108148765:T:A	2.8767e-06	-1.29245e-10	-0.798842
108148979	chr3:108148979:C:T	3.27516e-07	-1.63849	-1.33321
108149049	chr3:108149049:C:G	7.76358e-06	-1.29245e-10	0.19396
108149141	chr3:108149141:G:A	4.67749e-06	-1.29245e-10	-0.312723
108149168	chr3:108149168:A:G	1.96462e-06	-1.18019	-3.67067e-10
108149263	chr3:108149263:T:C	3.27901e-07	-1.63558	-1.33495
108149425	chr3:108149425:A:G	4.3789e-07	-1.63702	-1.04425
108149503	chr3:108149503:GC:G	5.68856e-06	-1.29245e-10	-0.117027
108149659	chr3:108149659:G:A	1.25533e-05	-1.29245e-10	0.674496
108149680	chr3:108149680:A:G	1.12333e-06	-0.365884	-1.37331
108149714	chr3:108149714:G:GT	7.08581e-06	-1.29245e-10	0.10261
108149814	chr3:108149814:G:A	3.56214e-07	-1.63745	-1.25026
108150347	chr3:108150347:G:A	1.67465e-06	-1.29245e-10	-1.33988
108150910	chr3:108150910:A:C	3.37045e-07	-1.63802	-1.305
108151048	chr3:108151048:C:T	3.47498e-07	-1.63866	-1.27382
108151086	chr3:108151086:A:G	1.78212e-06	-1.29245e-10	-1.27768
108151292	chr3:108151292:A:T	3.49407e-07	-1.63866	-1.26834
108151459	chr3:108151459:T:C	3.32912e-07	-1.6381	-1.31726
108151464	chr3:108151464:C:T	1.64478e-06	-1.29245e-10	-1.35788
108151530	chr3:108151530:G:A	2.06333e-06	-1.29245e-10	-1.13116
108151988	chr3:108151988:C:A	3.56185e-06	0.238264	-0.823467
108153000	chr3:108153000:A:G	3.42602e-07	-1.63765	-1.28902
108153007	chr3:108153007:C:T	3.30994e-07	-1.63598	-1.32516
108153044	chr3:108153044:C:A	3.46654e-07	-1.63729	-1.27762
108153048	chr3:108153048:G:A	1.64905e-06	-1.29245e-10	-1.35529
108153818	chr3:108153818:C:T	4.38586e-07	-1.63865	-1.04103
108154075	chr3:108154075:C:A	3.46461e-07	-1.63819	-1.27727
108154680	chr3:108154680:T:A	4.25778e-07	-1.63848	-1.07084
108155766	chr3:108155766:T:C	1.70631e-06	-1.29245e-10	-1.32115
108155791	chr3:108155791:C:T	2.1602e-05	0.351338	0.865965
108156208	chr3:108156208:A:G	6.75818e-06	0.869074	-0.813804
108156305	chr3:108156305:A:G	1.75901e-06	-1.29245e-10	-1.29073
108156886	chr3:108156886:T:C	3.92326e-07	-1.63834	-1.15281
108157385	chr3:108157385:T:C	1.24089e-05	0.264326	0.398606
108157400	chr3:108157400:T:C	3.88663e-07	-1.63837	-1.16215
108157520	chr3:108157520:A:G	3.8742e-07	-1.63823	-1.1655
108157585	chr3:108157585:G:A	3.86814e-07	-1.63803	-1.16727
108157596	chr3:108157596:TG:T	6.12058e-06	-1.29245e-10	-0.043828
108157624	chr3:108157624:C:T	1.33898e-06	-1.56357	-3.67067e-10
108157739	chr3:108157739:T:C	2.92088e-06	-1.29245e-10	-0.783601
108157845	chr3:108157845:A:C	4.63652e-06	0.843314	-1.16483
108157850	chr3:108157850:T:C	3.36458e-07	-1.58164	-1.36313
108158026	chr3:108158026:C:T	7.56143e-06	-1.29245e-10	0.167576
108158050	chr3:108158050:C:T	6.42151e-06	-1.29245e-10	0.00416911
108158287	chr3:108158287:A:T	1.58564e-05	0.209366	0.698723
108158327	chr3:108158327:G:T	5.73539e-06	-1.29245e-10	-0.108828
108158616	chr3:108158616:C:T	3.75213e-07	-1.63866	-1.19709
108158691	chr3:108158691:G:C	3.85412e-07	-1.63727	-1.17166
108158857	chr3:108158857:C:T	2.04239e-06	-1.29245e-10	-1.14137
108159091	chr3:108159091:T:C	1.61642e-06	-1.29245e-10	-1.37527
108159366	chr3:108159366:C:T	3.83059e-07	-1.63813	-1.17692
108159369	chr3:108159369:G:A	1.50198e-06	-1.4487	-3.67067e-10
108159616	chr3:108159616:C:T	2.32475e-06	-1.29245e-10	-1.01187
108159823	chr3:108159823:T:C	1.76003e-06	-0.203521	-1.08663
108160427	chr3:108160427:T:C	3.91031e-07	-1.63768	-1.15677
108160479	chr3:108160479:ATACT:A	2.30179e-06	-0.148284	-0.873515
108160516	chr3:108160516:T:C	1.65181e-06	-1.29245e-10	-1.35361
108160610	chr3:108160610:A:T	1.69354e-06	-1.29245e-10	-1.32866
108160669	chr3:108160669:T:C	5.10637e-07	-1.63854	-0.889042
108160883	chr3:108160883:G:C	4.59087e-07	-1.63837	-0.995632
```
