## Supplementary material for "Characterization of shared and ancestry-specific signals driving complex traits using multi-ancestry fine-mapping": susiex_nc3.cs80.cs

```
CS_ID	SNP	BP	REF_ALLELE	ALT_ALLELE	REF_FRQ	BETA	SE	-LOG10P	CS_PIP	OVRL_PIP
1	chr3:107660990:A:G	107660990	G,G	A,A	1,1	-inf,inf	inf,inf	5.00919,2.67857	0.165477	0.165857
1	chr3:107571081:A:G	107571081	G,G	A,A	1,1	inf,-inf	inf,inf	6.24324,0.598386	0.14128	0.141321
1	chr3:107566896:C:A	107566896	A,A	C,C	1,1	inf,-inf	inf,inf	6.35497,0.425353	0.137443	0.137483
1	chr3:107567569:A:T	107567569	T,T	A,A	1,1	inf,-inf	inf,inf	6.22379,0.41212	0.101514	0.101553
1	chr3:107565748:T:C	107565748	C,C	T,T	1,1	inf,-inf	inf,inf	6.16985,0.461383	0.0970367	0.0970763
1	chr3:107576545:A:C	107576545	C,C	A,A	1,1	inf,-inf	inf,inf	6.07048,0.592815	0.0961963	0.0962368
1	chr3:107527250:CT:C	107527250	C,C	CT,CT	1,1	inf,-inf	inf,inf	6.0228,0.2593	0.0533348	0.0533746
1	chr3:107580851:A:G	107580851	G,G	A,A	1,1	inf,-inf	inf,inf	5.41282,1.06787	0.0480942	0.0481508
2	chr3:107988611:T:C	107988611	C,C	T,T	1,1	-inf,-inf	inf,inf	1.54351,3.88854	0.0331587	0.0723819
2	chr3:107948029:A:G	107948029	NA,G	NA,A	NA,1	NA,-inf	NA,inf	NA,3.81269	0.0304561	0.036151
2	chr3:107948164:A:G	107948164	NA,G	NA,A	NA,1	NA,-inf	NA,inf	NA,3.78511	0.028885	0.0343437
2	chr3:107942884:G:A	107942884	NA,A	NA,G	NA,1	NA,-inf	NA,inf	NA,3.75914	0.027496	0.0327483
2	chr3:107953046:A:T	107953046	NA,T	NA,A	NA,1	NA,-inf	NA,inf	NA,3.63196	0.0215316	0.0258428
2	chr3:107960433:A:G	107960433	NA,G	NA,A	NA,1	NA,-inf	NA,inf	NA,3.56119	0.0186893	0.0225527
2	chr3:107955281:T:C	107955281	NA,C	NA,T	NA,1	NA,-inf	NA,inf	NA,3.52758	0.0175672	0.0212291
2	chr3:107956643:A:G	107956643	NA,G	NA,A	NA,1	NA,-inf	NA,inf	NA,3.51023	0.0169949	0.0205606
2	chr3:107958982:C:T	107958982	NA,T	NA,C	NA,1	NA,-inf	NA,inf	NA,3.41396	0.0144458	0.0179113
2	chr3:107965649:T:C	107965649	NA,C	NA,T	NA,1	NA,-inf	NA,inf	NA,3.38957	0.0131494	0.0163242
2	chr3:107961446:C:A	107961446	NA,A	NA,C	NA,1	NA,-inf	NA,inf	NA,3.25446	0.0101991	0.0127764
2	chr3:107965538:G:A	107965538	NA,A	NA,G	NA,1	NA,-inf	NA,inf	NA,3.23037	0.0097304	0.0122117
2	chr3:107191698:A:G	107191698	NA,G	NA,A	NA,1	NA,-inf	NA,inf	NA,2.90456	0.00851049	0.0191651
2	chr3:107364344:C:T	107364344	NA,T	NA,C	NA,1	NA,-inf	NA,inf	NA,3.05537	0.00839152	0.0203032
2	chr3:107266481:C:T	107266481	T,T	C,C	1,1	inf,-inf	inf,inf	2.77081,0.086311	0.00663223	0.0223395
2	chr3:107938918:T:C	107938918	NA,C	NA,T	NA,1	NA,-inf	NA,inf	NA,2.96936	0.00627852	0.00792455
2	chr3:107517240:T:C	107517240	C,C	T,T	1,1	-inf,inf	inf,inf	4.97989,2.147	0.00604017	0.0406101
2	chr3:107401492:T:C	107401492	NA,C	NA,T	NA,1	NA,-inf	NA,inf	NA,2.78727	0.00499975	0.0120693
2	chr3:107367654:A:G	107367654	NA,G	NA,A	NA,1	NA,-inf	NA,inf	NA,2.78026	0.00497601	0.0119817
2	chr3:107711969:A:G	107711969	NA,G	NA,A	NA,1	NA,-inf	NA,inf	NA,2.83475	0.00492471	0.00840069
2	chr3:107397292:T:C	107397292	C,C	T,T	1,1	inf,inf	inf,inf	1.51421,2.04504	0.0046248	0.0117944
2	chr3:107709307:A:G	107709307	NA,G	NA,A	NA,1	NA,-inf	NA,inf	NA,2.79415	0.00460763	0.00789159
2	chr3:107943770:T:C	107943770	NA,C	NA,T	NA,1	NA,-inf	NA,inf	NA,2.76281	0.00435043	0.00609135
2	chr3:107283044:A:C	107283044	C,C	A,A	1,1	inf,inf	inf,inf	2.17534,0.85064	0.00403908	0.0133521
2	chr3:107276078:T:C	107276078	C,C	T,T	1,1	inf,inf	inf,inf	2.37887,0.487516	0.00384957	0.0128518
2	chr3:107414424:G:A	107414424	A,NA	G,NA	1,NA	inf,NA	inf,NA	2.9052,NA	0.00374426	0.00867668
2	chr3:107265478:T:C	107265478	C,C	T,T	1,1	inf,inf	inf,inf	2.53706,0.0507011	0.00373279	0.0124042
2	chr3:107704438:G:T	107704438	NA,T	NA,G	NA,1	NA,-inf	NA,inf	NA,2.66658	0.00369287	0.00640276
2	chr3:107269874:G:C	107269874	C,C	G,G	1,1	inf,inf	inf,inf	2.33496,0.477712	0.003443	0.0114434
2	chr3:107674582:T:C	107674582	NA,C	NA,T	NA,1	NA,-inf	NA,inf	NA,2.62861	0.00343877	0.00597876
2	chr3:107386390:A:C	107386390	C,C	A,A	1,1	inf,inf	inf,inf	0.635244,2.23914	0.0034215	0.00877492
2	chr3:107978819:A:G	107978819	G,G	A,A	1,1	-inf,-inf	inf,inf	1.63252,2.60053	0.00336508	0.00744926
2	chr3:107706333:C:T	107706333	NA,T	NA,C	NA,1	NA,-inf	NA,inf	NA,2.60923	0.00332538	0.00577331
2	chr3:107691834:A:C	107691834	NA,C	NA,A	NA,1	NA,-inf	NA,inf	NA,2.58987	0.00320878	0.0055888
2	chr3:107988906:T:G	107988906	G,G	T,T	1,1	-inf,-inf	inf,inf	1.99855,2.47142	0.00320268	0.0071731
2	chr3:107275664:A:G	107275664	G,G	A,A	1,1	inf,inf	inf,inf	2.26038,0.537701	0.00312049	0.0103295
2	chr3:107269487:C:G	107269487	G,G	C,C	1,1	inf,inf	inf,inf	2.26221,0.533438	0.00311916	0.0103241
2	chr3:107383390:T:C	107383390	C,C	T,T	1,1	inf,inf	inf,inf	0.600432,2.2143	0.00308689	0.00787651
2	chr3:107681011:C:T	107681011	NA,T	NA,C	NA,1	NA,-inf	NA,inf	NA,2.54963	0.00296993	0.00518431
2	chr3:107676882:G:T	107676882	NA,T	NA,G	NA,1	NA,-inf	NA,inf	NA,2.54524	0.00294593	0.00514378
2	chr3:107168235:T:C	107168235	C,C	T,T	1,1	inf,inf	inf,inf	0.758955,2.98784	0.00291606	0.00646054
2	chr3:107696180:C:A	107696180	NA,A	NA,C	NA,1	NA,-inf	NA,inf	NA,2.48956	0.00286145	0.00505933
2	chr3:107264760:T:C	107264760	C,C	T,T	1,1	inf,inf	inf,inf	2.40725,0.135777	0.00285316	0.00934395
2	chr3:107699662:G:A	107699662	NA,A	NA,G	NA,1	NA,-inf	NA,inf	NA,2.47922	0.00280498	0.00496342
2	chr3:107399212:G:C	107399212	NA,C	NA,G	NA,1	NA,-inf	NA,inf	NA,2.48119	0.0027879	0.00668178
2	chr3:107704509:G:C	107704509	NA,C	NA,G	NA,1	NA,-inf	NA,inf	NA,2.51327	0.00278231	0.00486585
2	chr3:107700900:T:TA	107700900	NA,TA	NA,T	NA,1	NA,-inf	NA,inf	NA,2.49967	0.00272522	0.00476812
2	chr3:107670558:T:TA	107670558	NA,TA	NA,T	NA,1	NA,-inf	NA,inf	NA,2.501	0.00271916	0.00476097
2	chr3:107937059:A:T	107937059	T,T	A,A	1,1	inf,-inf	inf,inf	0.185545,3.30559	0.00267617	0.00451423
2	chr3:107954671:C:G	107954671	NA,G	NA,C	NA,1	NA,-inf	NA,inf	NA,2.49609	0.00263549	0.003775
2	chr3:107402214:G:A	107402214	NA,A	NA,G	NA,1	NA,-inf	NA,inf	NA,2.45339	0.00261969	0.00610578
2	chr3:107697671:A:G	107697671	NA,G	NA,A	NA,1	NA,-inf	NA,inf	NA,2.43579	0.00258712	0.004589
2	chr3:108030892:C:T	108030892	NA,T	NA,C	NA,1	NA,-inf	NA,inf	NA,2.38298	0.00257213	0.0042953
2	chr3:107190025:T:C	107190025	C,C	T,T	1,1	inf,inf	inf,inf	0.772124,2.91218	0.00255296	0.00565992
2	chr3:107399149:G:A	107399149	NA,A	NA,G	NA,1	NA,-inf	NA,inf	NA,2.43326	0.00252399	0.00588178
2	chr3:107402879:A:G	107402879	NA,G	NA,A	NA,1	NA,-inf	NA,inf	NA,2.42916	0.00250473	0.00583642
2	chr3:107988145:A:G	107988145	NA,G	NA,A	NA,1	NA,-inf	NA,inf	NA,2.44112	0.00247959	0.00377296
2	chr3:107832240:T:C	107832240	C,C	T,T	1,1	inf,inf	inf,inf	1.24228,2.93467	0.00234098	0.00520622
2	chr3:107930611:TCTAA:T	107930611	NA,T	NA,TCTAA	NA,1	NA,-inf	NA,inf	NA,2.40659	0.00222642	0.00324703
2	chr3:107813222:A:G	107813222	G,G	A,A	1,1	-inf,inf	inf,inf	3.46525,1.82491	0.00218985	0.0060372
2	chr3:107700902:C:T	107700902	NA,T	NA,C	NA,1	NA,-inf	NA,inf	NA,2.34059	0.00211862	0.00342735
2	chr3:107404111:G:A	107404111	A,A	G,G	1,1	inf,inf	inf,inf	0.448526,2.28136	0.00210955	0.00530166
2	chr3:107796636:G:T	107796636	T,T	G,G	1,1	inf,inf	inf,inf	2.19907,1.20594	0.00210063	0.00492479
2	chr3:107191267:G:C	107191267	C,C	G,G	1,1	inf,inf	inf,inf	0.811269,2.78865	0.00208671	0.00462837
2	chr3:107417684:A:G	107417684	NA,G	NA,A	NA,1	NA,-inf	NA,inf	NA,2.47676	0.00208653	0.0049791
2	chr3:107417683:G:T	107417683	NA,T	NA,G	NA,1	NA,-inf	NA,inf	NA,2.47518	0.00208067	0.00496498
2	chr3:107412203:T:G	107412203	NA,G	NA,T	NA,1	NA,-inf	NA,inf	NA,2.47313	0.00207313	0.00494686
2	chr3:107979641:G:A	107979641	NA,A	NA,G	NA,1	NA,-inf	NA,inf	NA,2.3328	0.00202725	0.00311347
2	chr3:107978043:C:A	107978043	NA,A	NA,C	NA,1	NA,-inf	NA,inf	NA,2.33013	0.00201735	0.00309899
2	chr3:108013348:A:AG	108013348	NA,AG	NA,A	NA,1	NA,-inf	NA,inf	NA,2.25719	0.00201579	0.00345526
2	chr3:107288416:C:T	107288416	T,T	C,C	1,1	inf,inf	inf,inf	1.7876,1.17495	0.00196929	0.00587336
2	chr3:107666347:C:T	107666347	NA,T	NA,C	NA,1	NA,-inf	NA,inf	NA,2.31849	0.00195194	0.00346594
2	chr3:107796463:G:T	107796463	T,T	G,G	1,1	inf,inf	inf,inf	2.16477,1.19615	0.00192193	0.00450256
2	chr3:107667072:T:A	107667072	NA,A	NA,T	NA,1	NA,-inf	NA,inf	NA,2.30551	0.0019063	0.00338837
2	chr3:107299951:C:T	107299951	T,T	C,C	1,1	inf,inf	inf,inf	1.76664,1.16916	0.00186588	0.00555623
2	chr3:107419870:C:T	107419870	NA,T	NA,C	NA,1	NA,-inf	NA,inf	NA,2.25558	0.00180393	0.00419297
2	chr3:107665382:G:A	107665382	NA,A	NA,G	NA,1	NA,-inf	NA,inf	NA,2.27225	0.00179536	0.00319773
2	chr3:107680987:G:A	107680987	NA,A	NA,G	NA,1	NA,-inf	NA,inf	NA,2.26163	0.00175983	0.00313625
2	chr3:107873432:G:C	107873432	NA,C	NA,G	NA,1	NA,-inf	NA,inf	NA,2.2898	0.00175656	0.00413659
2	chr3:107878846:T:C	107878846	C,C	T,T	1,1	-inf,-inf	inf,inf	1.23646,2.12624	0.00170269	0.00396882
2	chr3:107825788:A:C	107825788	NA,C	NA,A	NA,1	NA,-inf	NA,inf	NA,2.22339	0.00168905	0.0027224
2	chr3:107989300:A:G	107989300	NA,G	NA,A	NA,1	NA,-inf	NA,inf	NA,2.23121	0.00168371	0.00260938
2	chr3:107402999:A:G	107402999	NA,G	NA,A	NA,1	NA,-inf	NA,inf	NA,2.34828	0.00167408	0.00397329
2	chr3:107759612:T:A	107759612	NA,A	NA,T	NA,1	NA,-inf	NA,inf	NA,2.235	0.00167205	0.00301101
2	chr3:107758322:T:G	107758322	NA,G	NA,T	NA,1	NA,-inf	NA,inf	NA,2.22966	0.00165604	0.00298315
2	chr3:107756011:G:A	107756011	NA,A	NA,G	NA,1	NA,-inf	NA,inf	NA,2.22597	0.00164492	0.00296378
2	chr3:107763791:T:G	107763791	G,G	T,T	1,1	inf,inf	inf,inf	2.3155,0.876347	0.00164354	0.00388227
2	chr3:107743871:T:C	107743871	NA,C	NA,T	NA,1	NA,-inf	NA,inf	NA,2.21901	0.00163166	0.00293808
2	chr3:107754693:A:G	107754693	NA,G	NA,A	NA,1	NA,-inf	NA,inf	NA,2.21164	0.00160295	0.00289218
2	chr3:107879466:G:T	107879466	NA,T	NA,G	NA,1	NA,-inf	NA,inf	NA,2.21465	0.00159478	0.00243972
2	chr3:107784955:T:C	107784955	NA,C	NA,T	NA,1	NA,-inf	NA,inf	NA,2.0578	0.00158371	0.00369088
2	chr3:107784100:T:C	107784100	C,C	T,T	1,1	inf,inf	inf,inf	2.06582,1.19252	0.00158279	0.00369879
2	chr3:107313731:T:TA	107313731	NA,TA	NA,T	NA,1	NA,-inf	NA,inf	NA,2.0446	0.00158129	0.00369352
2	chr3:107424952:C:T	107424952	T,T	C,C	1,1	inf,inf	inf,inf	1.57585,1.36028	0.00157971	0.00400117
2	chr3:107784216:G:A	107784216	A,A	G,G	1,1	inf,inf	inf,inf	2.0822,1.16905	0.00157561	0.00368326
2	chr3:107750542:T:G	107750542	NA,G	NA,T	NA,1	NA,-inf	NA,inf	NA,2.19882	0.00157157	0.0028325
2	chr3:107277207:A:C	107277207	C,C	A,A	1,1	inf,inf	inf,inf	1.76438,1.06428	0.00157024	0.00467927
2	chr3:107751349:G:A	107751349	NA,A	NA,G	NA,1	NA,-inf	NA,inf	NA,2.19846	0.00156984	0.00282751
2	chr3:107756482:C:G	107756482	NA,G	NA,C	NA,1	NA,-inf	NA,inf	NA,2.19644	0.00155934	0.0028146
2	chr3:107715941:G:A	107715941	NA,A	NA,G	NA,1	NA,-inf	NA,inf	NA,2.19402	0.00155658	0.00280702
2	chr3:107741757:T:C	107741757	NA,C	NA,T	NA,1	NA,-inf	NA,inf	NA,2.19082	0.00154908	0.00279334
2	chr3:107752368:T:A	107752368	NA,A	NA,T	NA,1	NA,-inf	NA,inf	NA,2.18801	0.00154121	0.00277959
2	chr3:107752592:T:G	107752592	NA,G	NA,T	NA,1	NA,-inf	NA,inf	NA,2.18424	0.00153076	0.00276139
2	chr3:107722288:A:G	107722288	NA,G	NA,A	NA,1	NA,-inf	NA,inf	NA,2.18313	0.00152623	0.00275417
2	chr3:107750009:T:C	107750009	NA,C	NA,T	NA,1	NA,-inf	NA,inf	NA,2.18043	0.00151555	0.00273349
2	chr3:107753043:A:C	107753043	NA,C	NA,A	NA,1	NA,-inf	NA,inf	NA,2.17791	0.00151352	0.00273273
2	chr3:107983315:G:A	107983315	A,A	G,G	1,1	-inf,-inf	inf,inf	1.46201,2.38399	0.00149485	0.00327378
2	chr3:107393526:G:C	107393526	NA,C	NA,G	NA,1	NA,-inf	NA,inf	NA,2.27975	0.00148518	0.00352351
2	chr3:107644218:A:G	107644218	G,NA	A,NA	1,NA	-inf,NA	inf,NA	3.10811,NA	0.0014807	0.00361532
2	chr3:107721167:T:C	107721167	NA,C	NA,T	NA,1	NA,-inf	NA,inf	NA,2.16399	0.00147479	0.00266501
2	chr3:108155791:C:T	108155791	T,T	C,C	1,1	-inf,inf	inf,inf	1.44389,1.69621	0.00143964	0.00327623
2	chr3:107738381:G:A	107738381	NA,A	NA,G	NA,1	NA,-inf	NA,inf	NA,2.14838	0.0014336	0.00259381
2	chr3:107785296:C:T	107785296	T,T	C,C	1,1	inf,inf	inf,inf	2.0701,1.12493	0.00143334	0.00335029
2	chr3:107969192:A:G	107969192	G,NA	A,NA	1,NA	-inf,NA	inf,NA	2.38452,NA	0.00142976	0.00312035
2	chr3:107391736:A:C	107391736	NA,C	NA,A	NA,1	NA,-inf	NA,inf	NA,2.25732	0.00142755	0.0033855
2	chr3:107255365:C:T	107255365	NA,T	NA,C	NA,1	NA,-inf	NA,inf	NA,2.02699	0.00142732	0.00288903
2	chr3:108094550:G:A	108094550	A,A	G,G	1,1	-inf,inf	inf,inf	2.51246,0.543753	0.00139066	0.00331913
2	chr3:107735070:G:A	107735070	NA,A	NA,G	NA,1	NA,-inf	NA,inf	NA,2.12539	0.00137897	0.00250045
2	chr3:107753248:C:T	107753248	NA,T	NA,C	NA,1	NA,-inf	NA,inf	NA,2.11494	0.00135363	0.00245467
2	chr3:107976348:T:C	107976348	NA,C	NA,T	NA,1	NA,-inf	NA,inf	NA,2.1059	0.00134473	0.00210588
2	chr3:107831736:T:A	107831736	A,A	T,T	1,1	inf,inf	inf,inf	1.22157,2.62561	0.00133654	0.00306024
2	chr3:107472699:A:G	107472699	NA,G	NA,A	NA,1	NA,inf	NA,inf	NA,1.91137	0.00132366	0.00295641
2	chr3:107434791:A:T	107434791	T,T	A,A	1,1	inf,inf	inf,inf	0.709984,2.17656	0.00132207	0.00319341
2	chr3:107746008:T:C	107746008	NA,C	NA,T	NA,1	NA,-inf	NA,inf	NA,2.09121	0.00131593	0.00239568
2	chr3:107396822:G:A	107396822	NA,A	NA,G	NA,1	NA,-inf	NA,inf	NA,2.20475	0.00130211	0.00308542
2	chr3:107395389:T:A	107395389	NA,A	NA,T	NA,1	NA,-inf	NA,inf	NA,2.20126	0.00129411	0.00306632
2	chr3:107397052:C:A	107397052	NA,A	NA,C	NA,1	NA,-inf	NA,inf	NA,2.19779	0.0012819	0.00303715
2	chr3:107729996:A:C	107729996	NA,C	NA,A	NA,1	NA,-inf	NA,inf	NA,2.08191	0.00127579	0.00232115
2	chr3:107730093:A:G	107730093	NA,G	NA,A	NA,1	NA,-inf	NA,inf	NA,2.07759	0.00126557	0.00230283
2	chr3:107965622:G:A	107965622	A,A	G,G	1,1	-inf,-inf	inf,inf	0.530383,2.74151	0.00125325	0.0023778
2	chr3:107721302:A:G	107721302	NA,G	NA,A	NA,1	NA,-inf	NA,inf	NA,2.04785	0.00121343	0.00221278
2	chr3:107948148:G:A	107948148	A,NA	G,NA	1,NA	inf,NA	inf,NA	1.82768,NA	0.00120612	0.00278377
2	chr3:107726565:T:C	107726565	NA,C	NA,T	NA,1	NA,-inf	NA,inf	NA,2.0411	0.00119941	0.00218798
2	chr3:107732910:T:C	107732910	NA,C	NA,T	NA,1	NA,-inf	NA,inf	NA,2.03005	0.00116241	0.00212089
2	chr3:108004895:T:G	108004895	G,G	T,T	1,1	inf,inf	inf,inf	2.32609,0.962422	0.00114286	0.00253232
2	chr3:107284169:G:A	107284169	A,A	G,G	1,1	inf,inf	inf,inf	1.68801,0.962485	0.00113949	0.003372
2	chr3:107985550:C:T	107985550	NA,T	NA,C	NA,1	NA,inf	NA,inf	NA,1.862	0.00113823	0.00254424
2	chr3:107257957:A:G	107257957	G,NA	A,NA	1,NA	inf,NA	inf,NA	1.62971,NA	0.00113225	0.00275136
2	chr3:107770552:T:C	107770552	C,C	T,T	1,1	inf,inf	inf,inf	2.13229,1.0974	0.00113102	0.00263564
2	chr3:107957823:T:C	107957823	NA,C	NA,T	NA,1	NA,-inf	NA,inf	NA,1.92232	0.00112808	0.00261161
2	chr3:107429473:C:T	107429473	NA,T	NA,C	NA,1	NA,-inf	NA,inf	NA,2.13199	0.00112496	0.00268171
2	chr3:107462580:C:T	107462580	NA,T	NA,C	NA,1	NA,inf	NA,inf	NA,1.80407	0.00108949	0.00243119
2	chr3:107267314:C:T	107267314	NA,T	NA,C	NA,1	NA,-inf	NA,inf	NA,1.88578	0.00108599	0.002522
2	chr3:107568809:T:C	107568809	NA,C	NA,T	NA,1	NA,-inf	NA,inf	NA,1.94934	0.00106597	0.00179526
2	chr3:108158287:A:T	108158287	T,T	A,A	1,1	-inf,inf	inf,inf	1.36635,1.60006	0.0010477	0.00238456
2	chr3:107956157:A:G	107956157	NA,G	NA,A	NA,1	NA,-inf	NA,inf	NA,1.87821	0.00104533	0.00241784
2	chr3:107283473:A:T	107283473	T,T	A,A	1,1	inf,inf	inf,inf	1.65184,0.959834	0.00104351	0.00307701
2	chr3:107425738:A:G	107425738	NA,G	NA,A	NA,1	NA,-inf	NA,inf	NA,2.06624	0.00102076	0.00242924
2	chr3:107423876:T:C	107423876	NA,C	NA,T	NA,1	NA,-inf	NA,inf	NA,2.06577	0.00101999	0.00242742
2	chr3:107798904:G:A	107798904	A,A	G,G	1,1	inf,inf	inf,inf	2.07494,1.09775	0.0010191	0.00238336
2	chr3:107425046:T:G	107425046	NA,G	NA,T	NA,1	NA,-inf	NA,inf	NA,2.06433	0.00101743	0.00242123
2	chr3:107423949:A:G	107423949	NA,G	NA,A	NA,1	NA,-inf	NA,inf	NA,2.06433	0.00101743	0.00242123
2	chr3:107427070:G:A	107427070	NA,A	NA,G	NA,1	NA,-inf	NA,inf	NA,2.06419	0.00101719	0.00242067
2	chr3:107972259:G:A	107972259	NA,A	NA,G	NA,1	NA,-inf	NA,inf	NA,1.94494	0.00101562	0.00159394
2	chr3:108100194:G:A	108100194	A,A	G,G	1,1	-inf,inf	inf,inf	2.41321,0.503002	0.00101511	0.00236885
2	chr3:107717249:G:A	107717249	NA,A	NA,G	NA,1	NA,-inf	NA,inf	NA,1.82332	0.00100688	0.00236572
2	chr3:108105716:A:G	108105716	G,G	A,A	1,1	inf,-inf	inf,inf	2.74904,0.216319	0.000996692	0.00237202
2	chr3:107608948:G:A	107608948	NA,A	NA,G	NA,1	NA,-inf	NA,inf	NA,1.73382	0.0009652	0.0021065
2	chr3:108103398:A:C	108103398	C,C	A,A	1,1	inf,inf	inf,inf	2.81358,0.00228659	0.00095556	0.00227881
2	chr3:107425600:C:A	107425600	NA,A	NA,C	NA,1	NA,-inf	NA,inf	NA,2.02544	0.000952085	0.00226405
2	chr3:107852532:C:T	107852532	NA,T	NA,C	NA,1	NA,-inf	NA,inf	NA,1.9368	0.000950906	0.00156501
2	chr3:108036869:C:G	108036869	G,NA	C,NA	1,NA	-inf,NA	inf,NA	1.91046,NA	0.000947078	0.00213429
2	chr3:107275320:A:T	107275320	T,T	A,A	1,1	inf,-inf	inf,inf	1.84186,0.344219	0.000923927	0.00277576
2	chr3:107976287:C:A	107976287	NA,A	NA,C	NA,1	NA,-inf	NA,inf	NA,1.89222	0.000917772	0.00146656
2	chr3:107931991:G:C	107931991	NA,C	NA,G	NA,1	NA,-inf	NA,inf	NA,1.79411	0.00090893	0.00209906
2	chr3:107830087:C:T	107830087	T,T	C,C	1,1	inf,inf	inf,inf	0.967942,2.52428	0.000906897	0.00200598
2	chr3:107435813:T:C	107435813	NA,C	NA,T	NA,1	NA,-inf	NA,inf	NA,1.98243	0.000897192	0.00212479
2	chr3:107283148:T:G	107283148	NA,G	NA,T	NA,1	NA,inf	NA,inf	NA,1.68625	0.000895065	0.00198153
2	chr3:107525130:C:T	107525130	T,NA	C,NA	1,NA	-inf,NA	inf,NA	2.19286,NA	0.000883559	0.00203147
2	chr3:107429250:T:C	107429250	NA,C	NA,T	NA,1	NA,-inf	NA,inf	NA,1.97692	0.000882901	0.00208991
2	chr3:108105214:T:G	108105214	G,G	T,T	1,1	inf,-inf	inf,inf	2.74009,0.0902806	0.00087913	0.00208934
2	chr3:107418243:C:G	107418243	G,G	C,C	1,1	inf,inf	inf,inf	0.539076,1.62752	0.000878916	0.00224727
2	chr3:107277768:A:G	107277768	G,G	A,A	1,1	inf,-inf	inf,inf	1.87338,0.233629	0.000873039	0.00263939
2	chr3:107273233:G:A	107273233	A,A	G,G	1,1	inf,-inf	inf,inf	1.80861,0.357114	0.00087146	0.00260867
2	chr3:108017587:T:C	108017587	C,C	T,T	1,1	inf,inf	inf,inf	2.05341,1.03946	0.000863433	0.00192536
2	chr3:107846754:C:T	107846754	NA,T	NA,C	NA,1	NA,-inf	NA,inf	NA,1.88031	0.000863372	0.00143037
2	chr3:107411880:G:T	107411880	T,T	G,G	1,1	inf,inf	inf,inf	0.529293,1.64685	0.000835656	0.00214084
2	chr3:108157385:T:C	108157385	C,C	T,T	1,1	-inf,inf	inf,inf	1.39658,1.42591	0.000831832	0.00189706
2	chr3:107310755:C:G	107310755	NA,G	NA,C	NA,1	NA,-inf	NA,inf	NA,1.64287	0.000819179	0.00185009
2	chr3:107976693:T:C	107976693	NA,C	NA,T	NA,1	NA,-inf	NA,inf	NA,1.67673	0.000815969	0.00191141
2	chr3:107750565:G:C	107750565	NA,C	NA,G	NA,1	NA,-inf	NA,inf	NA,1.67945	0.000785726	0.00184629
2	chr3:107396942:C:T	107396942	NA,T	NA,C	NA,1	NA,-inf	NA,inf	NA,1.90916	0.000775821	0.00183279
2	chr3:107431814:G:T	107431814	NA,T	NA,G	NA,1	NA,-inf	NA,inf	NA,1.89666	0.000775397	0.00183265
2	chr3:107521947:A:AC	107521947	NA,AC	NA,A	NA,1	NA,-inf	NA,inf	NA,1.76961	0.000772759	0.0013702
2	chr3:107432089:A:G	107432089	NA,G	NA,A	NA,1	NA,inf	NA,inf	NA,1.75049	0.000771896	0.00170777
2	chr3:107303670:C:T	107303670	T,T	C,C	1,1	-inf,inf	inf,inf	2.0061,0.666905	0.000760425	0.00206276
2	chr3:107201788:T:A	107201788	A,A	T,T	1,1	-inf,-inf	inf,inf	0.40189,2.40285	0.000751348	0.00174677
2	chr3:108113271:T:C	108113271	C,C	T,T	1,1	inf,inf	inf,inf	2.58199,0.105492	0.000741	0.00173026
2	chr3:107493158:T:A	107493158	NA,A	NA,T	NA,1	NA,-inf	NA,inf	NA,1.62035	0.0007333	0.00170158
2	chr3:107821799:C:G	107821799	NA,G	NA,C	NA,1	NA,-inf	NA,inf	NA,1.81456	0.000731708	0.00166816
2	chr3:107522520:G:A	107522520	NA,A	NA,G	NA,1	NA,-inf	NA,inf	NA,1.73021	0.000720897	0.00128248
2	chr3:107368109:T:C	107368109	C,C	T,T	1,1	inf,inf	inf,inf	1.2586,1.33538	0.000718688	0.00179401
2	chr3:107284844:G:A	107284844	A,A	G,G	1,1	inf,-inf	inf,inf	1.78314,0.238062	0.000715766	0.00214463
2	chr3:108110058:A:G	108110058	G,G	A,A	1,1	inf,inf	inf,inf	2.73673,0.463481	0.00071421	0.00160283
2	chr3:108006654:A:G	108006654	G,G	A,A	1,1	inf,inf	inf,inf	2.30322,0.679917	0.000711004	0.00158386
2	chr3:107444836:T:C	107444836	NA,C	NA,T	NA,1	NA,-inf	NA,inf	NA,1.84593	0.000709418	0.00167532
2	chr3:107405583:T:C	107405583	NA,C	NA,T	NA,1	NA,-inf	NA,inf	NA,1.83721	0.00069105	0.00163659
2	chr3:107983803:G:A	107983803	NA,A	NA,G	NA,1	NA,-inf	NA,inf	NA,1.58446	0.000690192	0.001615
2	chr3:107985705:C:T	107985705	NA,T	NA,C	NA,1	NA,-inf	NA,inf	NA,1.57699	0.000680522	0.00159187
2	chr3:108149659:G:A	108149659	NA,A	NA,G	NA,1	NA,inf	NA,inf	NA,1.47187	0.000680146	0.00152655
2	chr3:107895296:C:G	107895296	NA,G	NA,C	NA,1	NA,-inf	NA,inf	NA,1.72367	0.000678939	0.00109089
2	chr3:107420483:C:T	107420483	NA,T	NA,C	NA,1	NA,-inf	NA,inf	NA,1.81629	0.000667033	0.00157902
2	chr3:108119355:GA:G	108119355	G,G	GA,GA	1,1	inf,inf	inf,inf	2.42655,0.241398	0.000666438	0.00155464
2	chr3:108119284:G:T	108119284	T,T	G,G	1,1	inf,inf	inf,inf	2.40718,0.244351	0.000644072	0.00150203
2	chr3:107270930:A:G	107270930	G,G	A,A	1,1	-inf,inf	inf,inf	1.94526,0.625069	0.000643536	0.00173859
2	chr3:107399907:T:G	107399907	NA,G	NA,T	NA,1	NA,-inf	NA,inf	NA,1.77569	0.000636867	0.00149648
2	chr3:107845612:T:C	107845612	C,C	T,T	1,1	inf,inf	inf,inf	1.76651,1.9687	0.000636298	0.00140911
2	chr3:107921056:T:G	107921056	NA,G	NA,T	NA,1	NA,-inf	NA,inf	NA,1.65454	0.000633271	0.00119761
2	chr3:107621094:A:G	107621094	G,NA	A,NA	1,NA	inf,NA	inf,NA	1.25869,NA	0.000633267	0.00140714
2	chr3:107542007:G:A	107542007	NA,A	NA,G	NA,1	NA,inf	NA,inf	NA,1.50268	0.000632938	0.00140402
2	chr3:108145826:G:A	108145826	A,A	G,G	1,1	-inf,inf	inf,inf	1.54493,1.01828	0.000630449	0.00144094
2	chr3:107952965:G:A	107952965	A,A	G,G	1,1	-inf,-inf	inf,inf	2.086,1.32911	0.000630211	0.00137369
2	chr3:107380916:ATTAT:A	107380916	NA,A	NA,ATTAT	NA,1	NA,-inf	NA,inf	NA,1.78156	0.000629003	0.0014817
2	chr3:108010700:T:C	108010700	C,C	T,T	1,1	inf,inf	inf,inf	2.4194,0.334309	0.000623241	0.00139687
2	chr3:107952402:G:A	107952402	NA,A	NA,G	NA,1	NA,-inf	NA,inf	NA,1.69093	0.000620938	0.000933624
2	chr3:107313044:A:G	107313044	NA,G	NA,A	NA,1	NA,-inf	NA,inf	NA,1.45353	0.000620815	0.0013585
2	chr3:107869114:A:G	107869114	NA,G	NA,A	NA,1	NA,-inf	NA,inf	NA,1.6178	0.000619193	0.00113282
2	chr3:108110959:G:A	108110959	A,A	G,G	1,1	inf,inf	inf,inf	2.81815,0.213853	0.000619086	0.00139804
2	chr3:107425796:C:T	107425796	T,T	C,C	1,1	inf,inf	inf,inf	0.5882,1.34476	0.000616554	0.00157276
2	chr3:107866213:G:A	107866213	NA,A	NA,G	NA,1	NA,-inf	NA,inf	NA,1.61477	0.000616167	0.00112736
2	chr3:107856631:T:C	107856631	NA,C	NA,T	NA,1	NA,-inf	NA,inf	NA,1.49332	0.000608297	0.00138581
2	chr3:107967990:C:T	107967990	NA,T	NA,C	NA,1	NA,-inf	NA,inf	NA,1.54032	0.000608236	0.00104053
2	chr3:108146116:G:T	108146116	T,T	G,G	1,1	-inf,inf	inf,inf	1.54261,0.997111	0.000606287	0.00138611
2	chr3:107470752:C:T	107470752	T,NA	C,NA	1,NA	inf,NA	inf,NA	1.27362,NA	0.000604787	0.0013676
2	chr3:107519683:A:T	107519683	NA,T	NA,A	NA,1	NA,-inf	NA,inf	NA,1.62768	0.000602933	0.0010828
2	chr3:107267533:T:A	107267533	A,A	T,T	1,1	inf,-inf	inf,inf	1.72277,0.207812	0.000602568	0.00179829
2	chr3:107314876:C:T	107314876	NA,T	NA,C	NA,1	NA,-inf	NA,inf	NA,1.43518	0.000600075	0.00131337
2	chr3:107533164:A:G	107533164	G,NA	A,NA	1,NA	-inf,NA	inf,NA	2.15507,NA	0.00058828	0.00136585
2	chr3:107924094:CT:C	107924094	NA,C	NA,CT	NA,1	NA,-inf	NA,inf	NA,1.63525	0.000586055	0.00106259
2	chr3:107387160:T:G	107387160	NA,G	NA,T	NA,1	NA,-inf	NA,inf	NA,1.72686	0.000577789	0.00136127
2	chr3:107940372:C:T	107940372	NA,T	NA,C	NA,1	NA,-inf	NA,inf	NA,1.6494	0.000577768	0.00087406
2	chr3:107389363:C:T	107389363	NA,T	NA,C	NA,1	NA,-inf	NA,inf	NA,1.72655	0.000577492	0.00136055
2	chr3:107398214:A:G	107398214	NA,G	NA,A	NA,1	NA,-inf	NA,inf	NA,1.72595	0.000576915	0.00135918
2	chr3:107342186:C:G	107342186	NA,G	NA,C	NA,1	NA,-inf	NA,inf	NA,1.41991	0.000576833	0.00126608
2	chr3:107383971:G:A	107383971	NA,A	NA,G	NA,1	NA,-inf	NA,inf	NA,1.72531	0.000576289	0.00135769
2	chr3:107395730:G:A	107395730	NA,A	NA,G	NA,1	NA,-inf	NA,inf	NA,1.7224	0.000573516	0.00135108
2	chr3:107298482:A:G	107298482	NA,G	NA,A	NA,1	NA,inf	NA,inf	NA,1.57713	0.000569987	0.00126096
2	chr3:108140917:G:A	108140917	NA,A	NA,G	NA,1	NA,-inf	NA,inf	NA,1.51322	0.000569651	0.00123538
2	chr3:107819040:A:T	107819040	NA,T	NA,A	NA,1	NA,-inf	NA,inf	NA,1.64711	0.000562571	0.00130064
2	chr3:107383433:G:A	107383433	A,A	G,G	1,1	inf,inf	inf,inf	0.627057,1.2181	0.000554416	0.00140064
2	chr3:107251159:T:C	107251159	C,C	T,T	1,1	inf,-inf	inf,inf	1.7397,1.50643	0.000551901	0.00127302
2	chr3:108140055:T:C	108140055	NA,C	NA,T	NA,1	NA,-inf	NA,inf	NA,1.49405	0.000550507	0.00119431
2	chr3:108093660:C:A	108093660	A,A	C,C	1,1	-inf,inf	inf,inf	1.87316,0.255079	0.000549644	0.00124534
2	chr3:108102699:T:G	108102699	G,G	T,T	1,1	-inf,inf	inf,inf	1.88263,0.890529	0.000547293	0.00126907
2	chr3:108120885:C:T	108120885	T,T	C,C	1,1	inf,inf	inf,inf	2.31434,0.233616	0.000534425	0.00124451
2	chr3:107414623:T:C	107414623	C,C	T,T	1,1	inf,inf	inf,inf	1.78697,0.461358	0.000530454	0.00130564
2	chr3:107328557:T:C	107328557	NA,C	NA,T	NA,1	NA,-inf	NA,inf	NA,1.37349	0.000530288	0.00116438
2	chr3:107401252:A:G	107401252	G,G	A,A	1,1	inf,inf	inf,inf	1.77999,0.474125	0.000529054	0.00130203
2	chr3:107290181:A:T	107290181	T,T	A,A	1,1	inf,inf	inf,inf	1.00339,1.47774	0.000524991	0.00122727
2	chr3:107495565:C:T	107495565	T,T	C,C	1,1	-inf,inf	inf,inf	4.25469,0.025254	0.000524331	0.00161556
2	chr3:107289711:G:A	107289711	A,A	G,G	1,1	inf,inf	inf,inf	1.07751,1.4152	0.000520577	0.00123236
2	chr3:107249030:G:A	107249030	A,A	G,G	1,1	inf,-inf	inf,inf	1.57678,1.37955	0.000516793	0.00125383
2	chr3:107278466:G:A	107278466	NA,A	NA,G	NA,1	NA,inf	NA,inf	NA,1.52678	0.000514088	0.0011376
2	chr3:108121983:T:C	108121983	C,C	T,T	1,1	inf,-inf	inf,inf	2.4506,0.11308	0.000511812	0.00120677
2	chr3:107765648:A:T	107765648	NA,T	NA,A	NA,1	NA,-inf	NA,inf	NA,1.46536	0.000505759	0.00113919
2	chr3:107510395:C:T	107510395	T,T	C,C	1,1	-inf,inf	inf,inf	4.23736,0.0945729	0.000501257	0.00154607
2	chr3:107814323:A:T	107814323	NA,T	NA,A	NA,1	NA,-inf	NA,inf	NA,1.61238	0.000499663	0.00115247
2	chr3:107334548:G:A	107334548	NA,A	NA,G	NA,1	NA,-inf	NA,inf	NA,1.34015	0.000499022	0.00109609
2	chr3:108099597:G:A	108099597	A,A	G,G	1,1	-inf,inf	inf,inf	1.82229,0.260524	0.000496376	0.00112423
2	chr3:107888156:G:A	107888156	NA,A	NA,G	NA,1	NA,inf	NA,inf	NA,1.423	0.000496123	0.00110335
2	chr3:107947802:CAG:C	107947802	C,C	CAG,CAG	1,1	-inf,-inf	inf,inf	1.95375,1.29606	0.000486178	0.0010588
2	chr3:108121926:G:T	108121926	T,T	G,G	1,1	inf,-inf	inf,inf	1.46119,1.22519	0.000480606	0.00110108
2	chr3:107394439:G:C	107394439	NA,C	NA,G	NA,1	NA,-inf	NA,inf	NA,1.61389	0.000479731	0.00112757
2	chr3:107515156:C:T	107515156	T,T	C,C	1,1	-inf,-inf	inf,inf	4.11795,0.111431	0.000474516	0.00143846
2	chr3:107522309:T:G	107522309	NA,G	NA,T	NA,1	NA,-inf	NA,inf	NA,1.53254	0.000471839	0.00105038
2	chr3:108147357:A:G	108147357	NA,G	NA,A	NA,1	NA,-inf	NA,inf	NA,1.28855	0.000470303	0.00106495
2	chr3:107411410:T:A	107411410	A,A	T,T	1,1	inf,inf	inf,inf	0.554379,1.21385	0.000470284	0.00117204
2	chr3:107506299:G:A	107506299	A,A	G,G	1,1	-inf,-inf	inf,inf	4.09668,0.125084	0.000468017	0.00141461
2	chr3:108105375:T:C	108105375	C,C	T,T	1,1	-inf,inf	inf,inf	1.71267,0.964774	0.000467893	0.00107958
2	chr3:107843136:C:T	107843136	T,T	C,C	1,1	inf,inf	inf,inf	0.290689,2.24713	0.000466965	0.00101024
2	chr3:107946872:T:G	107946872	G,G	T,T	1,1	-inf,-inf	inf,inf	1.94123,1.28152	0.000465354	0.00101378
2	chr3:107656988:C:T	107656988	T,NA	C,NA	1,NA	inf,NA	inf,NA	2.73205,NA	0.000462152	0.0011512
2	chr3:107273922:C:G	107273922	NA,G	NA,C	NA,1	NA,inf	NA,inf	NA,1.33425	0.000457657	0.00103609
2	chr3:107846948:T:C	107846948	NA,C	NA,T	NA,1	NA,-inf	NA,inf	NA,1.48317	0.000457503	0.0010459
2	chr3:107956538:G:A	107956538	NA,A	NA,G	NA,1	NA,-inf	NA,inf	NA,1.34661	0.000454892	0.00104119
2	chr3:108124157:T:C	108124157	C,C	T,T	1,1	inf,-inf	inf,inf	2.34278,0.223656	0.000450142	0.00105547
2	chr3:107843936:A:T	107843936	T,T	A,A	1,1	inf,inf	inf,inf	0.271182,2.23768	0.000449901	0.000973487
2	chr3:108101216:C:T	108101216	T,T	C,C	1,1	-inf,inf	inf,inf	1.72606,0.898041	0.000449148	0.0010361
2	chr3:107749814:A:G	107749814	G,G	A,A	1,1	inf,inf	inf,inf	0.98461,1.49987	0.000447979	0.0010126
2	chr3:107983429:A:T	107983429	NA,T	NA,A	NA,1	NA,-inf	NA,inf	NA,1.46762	0.000438642	0.000763252
2	chr3:107259680:A:G	107259680	G,G	A,A	1,1	inf,inf	inf,inf	0.5557,2.14975	0.000435582	0.000953584
2	chr3:107413615:G:A	107413615	A,NA	G,NA	1,NA	-inf,NA	inf,NA	1.34362,NA	0.000432807	0.000946573
2	chr3:107475764:A:G	107475764	G,G	A,A	1,1	-inf,inf	inf,inf	4.13028,0.0933904	0.000432649	0.00131383
2	chr3:107499479:C:T	107499479	T,NA	C,NA	1,NA	inf,NA	inf,NA	1.16287,NA	0.000431733	0.00096829
2	chr3:107494712:TTAAA:T	107494712	NA,T	NA,TTAAA	NA,1	NA,inf	NA,inf	NA,1.41674	0.000428203	0.000950164
2	chr3:107830611:G:C	107830611	C,C	G,G	1,1	-inf,inf	inf,inf	1.04237,2.32704	0.000427729	0.000964423
2	chr3:107750241:T:A	107750241	A,A	T,T	1,1	inf,inf	inf,inf	1.08511,1.35758	0.000427037	0.000961525
2	chr3:108114442:C:A	108114442	A,A	C,C	1,1	inf,-inf	inf,inf	2.35182,0.101393	0.000426916	0.00100791
2	chr3:107472497:A:G	107472497	NA,G	NA,A	NA,1	NA,inf	NA,inf	NA,1.41191	0.000424116	0.000941148
2	chr3:107382987:G:A	107382987	NA,A	NA,G	NA,1	NA,inf	NA,inf	NA,1.2944	0.000422515	0.000956033
2	chr3:107477613:T:A	107477613	A,A	T,T	1,1	-inf,inf	inf,inf	4.10174,0.0350637	0.000421369	0.0012722
2	chr3:107638961:C:T	107638961	NA,T	NA,C	NA,1	NA,-inf	NA,inf	NA,1.33254	0.000420297	0.000969594
2	chr3:107167061:C:T	107167061	T,NA	C,NA	1,NA	inf,NA	inf,NA	1.26277,NA	0.000419351	0.000939058
2	chr3:108013047:T:G	108013047	G,NA	T,NA	1,NA	-inf,NA	inf,NA	1.62592,NA	0.000418399	0.000954711
2	chr3:107352568:T:C	107352568	NA,C	NA,T	NA,1	NA,-inf	NA,inf	NA,1.20867	0.000417042	0.000926082
2	chr3:107483796:C:T	107483796	T,T	C,C	1,1	-inf,inf	inf,inf	4.08871,0.0194831	0.000416552	0.0012545
2	chr3:107906703:A:G	107906703	NA,G	NA,A	NA,1	NA,-inf	NA,inf	NA,1.35933	0.000416433	0.00080416
2	chr3:107835270:G:A	107835270	NA,A	NA,G	NA,1	NA,-inf	NA,inf	NA,1.34162	0.000415069	0.000804545
2	chr3:107276476:G:T	107276476	T,T	G,G	1,1	inf,inf	inf,inf	1.54623,0.295354	0.000414445	0.00123778
2	chr3:108110919:C:A	108110919	A,A	C,C	1,1	inf,inf	inf,inf	2.28777,0.0272497	0.000414065	0.000966852
2	chr3:108029077:G:T	108029077	T,T	G,G	1,1	inf,inf	inf,inf	1.97944,0.499889	0.000410674	0.000920598
2	chr3:107963578:A:G	107963578	G,G	A,A	1,1	-inf,-inf	inf,inf	1.8027,1.37379	0.00041029	0.000882281
2	chr3:107910447:C:T	107910447	NA,T	NA,C	NA,1	NA,-inf	NA,inf	NA,1.40566	0.000409399	0.000772341
2	chr3:107949601:C:T	107949601	NA,T	NA,C	NA,1	NA,inf	NA,inf	NA,1.19634	0.000408777	0.000906755
2	chr3:107273205:G:A	107273205	A,A	G,G	1,1	inf,inf	inf,inf	1.09878,1.25545	0.000408546	0.000966262
2	chr3:107270985:G:A	107270985	A,A	G,G	1,1	inf,inf	inf,inf	1.55324,0.262682	0.000408086	0.00121851
2	chr3:107271631:G:A	107271631	NA,A	NA,G	NA,1	NA,inf	NA,inf	NA,1.28135	0.000405527	0.000916765
2	chr3:107986176:C:A	107986176	NA,A	NA,C	NA,1	NA,-inf	NA,inf	NA,1.4203	0.000405497	0.000709197
2	chr3:107497089:T:A	107497089	NA,A	NA,T	NA,1	NA,inf	NA,inf	NA,1.38049	0.000402221	0.000892748
2	chr3:107483809:G:A	107483809	A,A	G,G	1,1	-inf,-inf	inf,inf	3.95523,0.145071	0.000401869	0.00118608
2	chr3:107290045:G:C	107290045	NA,C	NA,G	NA,1	NA,inf	NA,inf	NA,1.27011	0.000401095	0.000902486
2	chr3:107849006:A:G	107849006	NA,G	NA,A	NA,1	NA,-inf	NA,inf	NA,1.40241	0.000400717	0.000915094
2	chr3:107454149:T:C	107454149	NA,C	NA,T	NA,1	NA,inf	NA,inf	NA,1.37439	0.000400099	0.000887982
2	chr3:107274702:T:TG	107274702	TG,TG	T,T	1,1	inf,inf	inf,inf	1.53433,0.285047	0.00039991	0.00119263
2	chr3:107226888:T:C	107226888	C,C	T,T	1,1	inf,-inf	inf,inf	0.157437,2.22191	0.000398351	0.000892027
2	chr3:107389317:A:C	107389317	NA,C	NA,A	NA,1	NA,inf	NA,inf	NA,1.26128	0.000398057	0.000900507
2	chr3:107389319:C:T	107389319	NA,T	NA,C	NA,1	NA,inf	NA,inf	NA,1.26128	0.000398057	0.000900507
2	chr3:107269373:T:C	107269373	NA,C	NA,T	NA,1	NA,inf	NA,inf	NA,1.25481	0.000397192	0.000898504
2	chr3:107959257:A:T	107959257	T,T	A,A	1,1	-inf,-inf	inf,inf	1.82063,1.35198	0.000395985	0.000852714
2	chr3:108072526:G:C	108072526	NA,C	NA,G	NA,1	NA,inf	NA,inf	NA,1.19599	0.000395958	0.00089812
2	chr3:107541918:A:G	107541918	NA,G	NA,A	NA,1	NA,-inf	NA,inf	NA,1.23534	0.000392064	0.000853066
2	chr3:107526117:C:T	107526117	NA,T	NA,C	NA,1	NA,-inf	NA,inf	NA,1.23397	0.000391622	0.000851886
2	chr3:107201798:A:G	107201798	NA,G	NA,A	NA,1	NA,-inf	NA,inf	NA,1.27685	0.000391322	0.000882483
2	chr3:107961338:T:C	107961338	C,C	T,T	1,1	-inf,-inf	inf,inf	1.88106,1.2675	0.000386952	0.000834932
2	chr3:107272218:A:G	107272218	G,G	A,A	1,1	inf,inf	inf,inf	1.52905,0.262823	0.000386833	0.00115216
2	chr3:107166685:G:C	107166685	C,NA	G,NA	1,NA	inf,NA	inf,NA	1.22352,NA	0.000385234	0.000861834
2	chr3:107557244:T:C	107557244	NA,C	NA,T	NA,1	NA,-inf	NA,inf	NA,1.22405	0.000383982	0.000835579
2	chr3:107935709:G:A	107935709	A,A	G,G	1,1	-inf,-inf	inf,inf	1.66051,1.37877	0.000383653	0.000824263
2	chr3:107795252:C:T	107795252	NA,T	NA,C	NA,1	NA,inf	NA,inf	NA,1.22229	0.00038319	0.000850696
2	chr3:108006984:T:C	108006984	C,C	T,T	1,1	inf,inf	inf,inf	1.91105,0.737537	0.000381826	0.000847274
2	chr3:108103456:G:A	108103456	NA,A	NA,G	NA,1	NA,-inf	NA,inf	NA,1.25102	0.000380023	0.000803218
2	chr3:107185330:G:A	107185330	NA,A	NA,G	NA,1	NA,inf	NA,inf	NA,1.21883	0.00037963	0.00085507
2	chr3:107161583:AC:A	107161583	NA,A	NA,AC	NA,1	NA,-inf	NA,inf	NA,1.27809	0.000379203	0.000764679
2	chr3:107811078:T:C	107811078	NA,C	NA,T	NA,1	NA,inf	NA,inf	NA,1.07856	0.000378885	0.000880543
2	chr3:107544410:A:G	107544410	NA,G	NA,A	NA,1	NA,-inf	NA,inf	NA,1.25422	0.000376569	0.000870953
2	chr3:108142919:T:C	108142919	C,C	T,T	1,1	-inf,inf	inf,inf	1.11133,1.45128	0.000376309	0.000850889
2	chr3:107270943:T:C	107270943	C,C	T,T	1,1	inf,inf	inf,inf	1.04331,1.2702	0.000376121	0.000888561
2	chr3:107709122:C:T	107709122	T,T	C,C	1,1	inf,inf	inf,inf	1.1351,1.2377	0.000374638	0.000849258
2	chr3:107641007:T:C	107641007	NA,C	NA,T	NA,1	NA,-inf	NA,inf	NA,1.36439	0.000374613	0.00068272
2	chr3:107752212:T:A	107752212	A,A	T,T	1,1	inf,inf	inf,inf	1.07128,1.29223	0.000374283	0.000844258
2	chr3:107986984:A:G	107986984	G,G	A,A	1,1	-inf,-inf	inf,inf	0.963349,1.7717	0.000372914	0.000838226
2	chr3:107269063:C:T	107269063	T,T	C,C	1,1	inf,inf	inf,inf	1.13717,1.15584	0.000372455	0.000880489
2	chr3:107205456:T:G	107205456	NA,G	NA,T	NA,1	NA,-inf	NA,inf	NA,1.20961	0.000371383	0.00083116
2	chr3:107990428:G:A	107990428	NA,A	NA,G	NA,1	NA,-inf	NA,inf	NA,1.21584	0.000369671	0.000844614
2	chr3:107283814:C:T	107283814	NA,T	NA,C	NA,1	NA,inf	NA,inf	NA,1.2203	0.000367393	0.000826534
2	chr3:107282359:C:T	107282359	NA,T	NA,C	NA,1	NA,inf	NA,inf	NA,1.21898	0.000366537	0.000824607
2	chr3:107602333:T:C	107602333	C,NA	T,NA	1,NA	inf,NA	inf,NA	2.19301,NA	0.000365134	0.000847001
2	chr3:107269885:C:T	107269885	NA,T	NA,C	NA,1	NA,inf	NA,inf	NA,1.21595	0.000364609	0.000820266
2	chr3:107294072:A:T	107294072	NA,T	NA,A	NA,1	NA,inf	NA,inf	NA,1.21379	0.000363172	0.00081708
2	chr3:108132620:G:A	108132620	A,A	G,G	1,1	-inf,inf	inf,inf	1.139,1.40344	0.000361275	0.000817457
2	chr3:107948645:G:T	107948645	NA,T	NA,G	NA,1	NA,inf	NA,inf	NA,1.24704	0.000360407	0.000782083
2	chr3:107296651:C:T	107296651	NA,T	NA,C	NA,1	NA,inf	NA,inf	NA,1.20934	0.000360372	0.000810775
2	chr3:107295399:T:C	107295399	NA,C	NA,T	NA,1	NA,inf	NA,inf	NA,1.20814	0.000359616	0.000809078
2	chr3:107285460:G:A	107285460	NA,A	NA,G	NA,1	NA,inf	NA,inf	NA,1.20762	0.000359249	0.000807767
2	chr3:107986901:T:A	107986901	A,A	T,T	1,1	-inf,-inf	inf,inf	0.970179,1.7438	0.000358642	0.000806231
2	chr3:108149049:C:G	108149049	NA,G	NA,C	NA,1	NA,inf	NA,inf	NA,1.15856	0.000358317	0.000813712
2	chr3:107484467:A:G	107484467	G,G	A,A	1,1	inf,-inf	inf,inf	4.64424,0.296848	0.000357858	0.002154
2	chr3:107367327:T:G	107367327	NA,G	NA,T	NA,1	NA,-inf	NA,inf	NA,1.42923	0.000357207	0.000834951
2	chr3:107277684:A:G	107277684	G,G	A,A	1,1	-inf,inf	inf,inf	1.01579,1.29949	0.000354999	0.000852765
2	chr3:107271442:A:G	107271442	NA,G	NA,A	NA,1	NA,inf	NA,inf	NA,1.19808	0.000353297	0.000794373
2	chr3:107286181:C:T	107286181	T,T	C,C	1,1	inf,inf	inf,inf	1.04048,1.23339	0.00035152	0.000829865
2	chr3:107362174:T:C	107362174	NA,C	NA,T	NA,1	NA,-inf	NA,inf	NA,1.41851	0.000351017	0.000820275
2	chr3:107326204:T:C	107326204	NA,C	NA,T	NA,1	NA,-inf	NA,inf	NA,1.17396	0.000350043	0.000779081
2	chr3:107387205:T:A	107387205	NA,A	NA,T	NA,1	NA,-inf	NA,inf	NA,1.29902	0.000349804	0.000806989
2	chr3:107273983:G:T	107273983	NA,T	NA,G	NA,1	NA,inf	NA,inf	NA,1.18678	0.000349787	0.000791387
2	chr3:107357098:C:T	107357098	NA,T	NA,C	NA,1	NA,-inf	NA,inf	NA,1.416	0.000349617	0.00081696
2	chr3:107960477:A:C	107960477	C,C	A,A	1,1	-inf,-inf	inf,inf	1.81154,1.26888	0.000349465	0.000753712
2	chr3:107285349:A:G	107285349	G,G	A,A	1,1	inf,inf	inf,inf	1.01233,1.25724	0.000347271	0.000819668
2	chr3:107283479:T:C	107283479	NA,C	NA,T	NA,1	NA,inf	NA,inf	NA,1.21056	0.000347024	0.000783595
2	chr3:107703610:G:A	107703610	NA,A	NA,G	NA,1	NA,-inf	NA,inf	NA,1.46054	0.00034692	0.00077841
2	chr3:108134359:G:A	108134359	NA,A	NA,G	NA,1	NA,-inf	NA,inf	NA,1.23652	0.000346453	0.000748647
2	chr3:107244935:G:A	107244935	A,A	G,G	1,1	-inf,inf	inf,inf	1.6835,1.03631	0.000346405	0.000786826
2	chr3:108018539:C:T	108018539	T,T	C,C	1,1	inf,inf	inf,inf	2.1329,0.336037	0.000345668	0.000773642
2	chr3:107489009:A:G	107489009	NA,G	NA,A	NA,1	NA,inf	NA,inf	NA,1.12657	0.000343749	0.000776675
2	chr3:108110660:A:G	108110660	G,G	A,A	1,1	-inf,inf	inf,inf	2.24891,0.0266731	0.000343693	0.00081014
2	chr3:107314538:G:A	107314538	NA,A	NA,G	NA,1	NA,inf	NA,inf	NA,1.15479	0.000343148	0.000763773
2	chr3:108158026:C:T	108158026	NA,T	NA,C	NA,1	NA,inf	NA,inf	NA,1.15037	0.000342726	0.000774727
2	chr3:107684280:A:G	107684280	NA,G	NA,A	NA,1	NA,-inf	NA,inf	NA,1.45371	0.000341068	0.000765964
2	chr3:107745987:A:G	107745987	G,G	A,A	1,1	inf,inf	inf,inf	1.09113,1.21756	0.000340697	0.000769982
2	chr3:107283583:A:C	107283583	C,C	A,A	1,1	inf,inf	inf,inf	1.00454,1.2522	0.000339001	0.000799999
2	chr3:107733643:A:G	107733643	G,G	A,A	1,1	inf,inf	inf,inf	0.999692,1.30391	0.000338867	0.000767435
2	chr3:107867209:C:T	107867209	NA,T	NA,C	NA,1	NA,-inf	NA,inf	NA,1.26778	0.000337964	0.000642105
2	chr3:107271398:C:T	107271398	T,T	C,C	1,1	inf,inf	inf,inf	1.06793,1.1801	0.000337382	0.00079671
2	chr3:107385775:C:T	107385775	T,T	C,C	1,1	-inf,-inf	inf,inf	0.406217,1.44196	0.000337122	0.000831932
2	chr3:107266221:G:A	107266221	NA,A	NA,G	NA,1	NA,inf	NA,inf	NA,1.15753	0.000335539	0.000762397
2	chr3:107267088:C:T	107267088	NA,T	NA,C	NA,1	NA,inf	NA,inf	NA,1.15733	0.000335327	0.000761939
2	chr3:107217775:A:C	107217775	NA,C	NA,A	NA,1	NA,-inf	NA,inf	NA,1.17035	0.00033464	0.000745108
2	chr3:107517070:T:C	107517070	NA,C	NA,T	NA,1	NA,-inf	NA,inf	NA,1.21736	0.000332156	0.000724717
2	chr3:107729010:T:A	107729010	A,A	T,T	1,1	inf,inf	inf,inf	0.921284,1.50295	0.00033097	0.000736051
2	chr3:107463271:T:C	107463271	NA,C	NA,T	NA,1	NA,inf	NA,inf	NA,1.08361	0.000330352	0.000759979
2	chr3:108103854:G:A	108103854	NA,A	NA,G	NA,1	NA,-inf	NA,inf	NA,1.19392	0.000329663	0.000696035
2	chr3:107802932:G:A	107802932	NA,A	NA,G	NA,1	NA,-inf	NA,inf	NA,1.14013	0.000329268	0.000748916
2	chr3:107283353:C:G	107283353	G,G	C,C	1,1	inf,inf	inf,inf	0.984874,1.25518	0.000328094	0.000773944
2	chr3:107483821:C:T	107483821	T,T	C,C	1,1	inf,inf	inf,inf	0.432484,1.55766	0.000328038	0.000737685
2	chr3:107883841:A:G	107883841	NA,G	NA,A	NA,1	NA,-inf	NA,inf	NA,1.12309	0.000327602	0.000746548
2	chr3:107169253:G:A	107169253	NA,A	NA,G	NA,1	NA,-inf	NA,inf	NA,1.13433	0.000327277	0.000732965
2	chr3:107338664:A:G	107338664	NA,G	NA,A	NA,1	NA,inf	NA,inf	NA,1.12948	0.000326455	0.000724737
2	chr3:107455753:G:A	107455753	A,A	G,G	1,1	inf,inf	inf,inf	3.00009,0.831646	0.000326097	0.000836507
2	chr3:108157596:TG:T	108157596	NA,T	NA,TG	NA,1	NA,inf	NA,inf	NA,1.06304	0.00032592	0.00073187
2	chr3:107162689:T:C	107162689	NA,C	NA,T	NA,1	NA,-inf	NA,inf	NA,1.13167	0.000325787	0.000729632
2	chr3:107246425:T:C	107246425	NA,C	NA,T	NA,1	NA,-inf	NA,inf	NA,1.14018	0.000325029	0.000734147
2	chr3:107986263:T:C	107986263	C,C	T,T	1,1	-inf,-inf	inf,inf	0.947367,1.70643	0.000324869	0.000730277
2	chr3:107317643:G:A	107317643	NA,A	NA,G	NA,1	NA,inf	NA,inf	NA,1.14837	0.000324858	0.000730465
2	chr3:107317386:A:T	107317386	NA,T	NA,A	NA,1	NA,inf	NA,inf	NA,1.14837	0.000324858	0.000730465
2	chr3:107318709:T:G	107318709	NA,G	NA,T	NA,1	NA,inf	NA,inf	NA,1.14837	0.000324858	0.000730465
2	chr3:107935254:A:G	107935254	G,G	A,A	1,1	-inf,-inf	inf,inf	1.56617,1.3828	0.000323919	0.00069417
2	chr3:107357146:C:A	107357146	NA,A	NA,C	NA,1	NA,inf	NA,inf	NA,1.12408	0.000323748	0.00072068
2	chr3:107754767:A:G	107754767	G,G	A,A	1,1	inf,inf	inf,inf	0.978129,1.32096	0.000322723	0.00072992
2	chr3:108131222:C:T	108131222	NA,T	NA,C	NA,1	NA,-inf	NA,inf	NA,1.1946	0.000322155	0.000697992
2	chr3:108141506:G:A	108141506	NA,A	NA,G	NA,1	NA,inf	NA,inf	NA,1.05901	0.000321054	0.000721136
2	chr3:107298667:A:G	107298667	G,G	A,A	1,1	inf,inf	inf,inf	0.908822,1.34551	0.000320463	0.000744523
2	chr3:107272059:AATG:A	107272059	A,A	AATG,AATG	1,1	inf,inf	inf,inf	1.02392,1.19992	0.000320292	0.000755849
2	chr3:107275909:G:A	107275909	A,A	G,G	1,1	inf,inf	inf,inf	1.04005,1.17617	0.000317635	0.000749621
2	chr3:107166730:C:T	107166730	NA,T	NA,C	NA,1	NA,-inf	NA,inf	NA,1.14976	0.000317371	0.000715387
2	chr3:108144226:G:A	108144226	NA,A	NA,G	NA,1	NA,inf	NA,inf	NA,1.05586	0.000317176	0.000712077
2	chr3:107243087:A:G	107243087	G,G	A,A	1,1	-inf,inf	inf,inf	1.48553,1.18402	0.000317152	0.000719336
2	chr3:107437653:G:A	107437653	A,A	G,G	1,1	inf,inf	inf,inf	0.652366,1.43064	0.000317089	0.000757901
2	chr3:107881106:A:G	107881106	G,G	A,A	1,1	inf,inf	inf,inf	0.0852661,2.22511	0.000317004	0.000673076
2	chr3:107277767:A:T	107277767	T,T	A,A	1,1	inf,inf	inf,inf	1.03637,1.17783	0.000316344	0.000746536
2	chr3:107982105:A:C	107982105	C,C	A,A	1,1	-inf,-inf	inf,inf	0.76927,1.80277	0.000315776	0.000698816
2	chr3:107312771:G:C	107312771	NA,C	NA,G	NA,1	NA,inf	NA,inf	NA,1.12807	0.000313684	0.000705313
2	chr3:107184432:C:A	107184432	NA,A	NA,C	NA,1	NA,-inf	NA,inf	NA,1.1596	0.000311943	0.000638211
2	chr3:107349983:T:C	107349983	C,NA	T,NA	1,NA	-inf,NA	inf,NA	1.4114,NA	0.000311633	0.000680065
2	chr3:107883999:A:G	107883999	NA,G	NA,A	NA,1	NA,-inf	NA,inf	NA,1.17927	0.000310424	0.000635236
2	chr3:108149714:G:GT	108149714	NA,GT	NA,G	NA,1	NA,-inf	NA,inf	NA,1.10967	0.000310135	0.000709149
2	chr3:107192604:C:T	107192604	NA,T	NA,C	NA,1	NA,inf	NA,inf	NA,1.06614	0.000309938	0.000701789
2	chr3:107982495:C:T	107982495	T,T	C,C	1,1	-inf,-inf	inf,inf	0.944658,1.67945	0.000308895	0.000694265
2	chr3:107183079:A:G	107183079	NA,G	NA,A	NA,1	NA,-inf	NA,inf	NA,1.13387	0.000307551	0.000692256
2	chr3:107942437:A:G	107942437	G,G	A,A	1,1	-inf,-inf	inf,inf	1.07942,1.44226	0.000307424	0.000638207
2	chr3:107208249:G:A	107208249	A,A	G,G	1,1	inf,inf	inf,inf	1.54777,0.467092	0.000307238	0.000710518
2	chr3:107270774:T:C	107270774	C,C	T,T	1,1	inf,inf	inf,inf	1.03021,1.16309	0.000306036	0.000721398
2	chr3:107214847:T:A	107214847	NA,A	NA,T	NA,1	NA,-inf	NA,inf	NA,1.19768	0.00030484	0.000694472
2	chr3:108044193:G:A	108044193	A,A	G,G	1,1	inf,-inf	inf,inf	2.24337,0.0895054	0.000304774	0.000685544
2	chr3:107969071:A:G	107969071	NA,G	NA,A	NA,1	NA,inf	NA,inf	NA,1.07377	0.000304648	0.0006776
2	chr3:108144074:A:G	108144074	G,G	A,A	1,1	inf,inf	inf,inf	2.08711,0.629545	0.000304257	0.000679967
2	chr3:108144366:C:G	108144366	G,G	C,C	1,1	inf,-inf	inf,inf	1.7211,0.625316	0.000303843	0.000707462
2	chr3:107280135:A:G	107280135	G,G	A,A	1,1	inf,inf	inf,inf	0.978815,1.21574	0.000302337	0.000712839
2	chr3:108149503:GC:G	108149503	NA,G	NA,GC	NA,1	NA,inf	NA,inf	NA,1.01995	0.000301906	0.000678007
2	chr3:107933737:A:C	107933737	C,C	A,A	1,1	-inf,-inf	inf,inf	1.54466,1.35523	0.000301221	0.000645523
2	chr3:108086789:G:A	108086789	NA,A	NA,G	NA,1	NA,inf	NA,inf	NA,1.04599	0.000298656	0.000672664
2	chr3:108086228:C:T	108086228	NA,T	NA,C	NA,1	NA,inf	NA,inf	NA,1.04469	0.000297988	0.000671152
2	chr3:107215188:A:G	107215188	NA,G	NA,A	NA,1	NA,-inf	NA,inf	NA,1.18315	0.00029758	0.000677823
2	chr3:107195385:T:C	107195385	NA,C	NA,T	NA,1	NA,inf	NA,inf	NA,1.07792	0.000297344	0.000669088
2	chr3:108158050:C:T	108158050	NA,T	NA,C	NA,1	NA,-inf	NA,inf	NA,1.0595	0.000297151	0.000670899
2	chr3:107214890:G:A	107214890	NA,A	NA,G	NA,1	NA,-inf	NA,inf	NA,1.18208	0.000297081	0.000676694
2	chr3:107298972:G:A	107298972	A,A	G,G	1,1	inf,inf	inf,inf	0.933847,1.27377	0.000297001	0.000689982
2	chr3:107782435:T:C	107782435	C,C	T,T	1,1	-inf,inf	inf,inf	4.21025,0.136371	0.000296341	0.00112239
2	chr3:107529076:G:T	107529076	T,NA	G,NA	1,NA	inf,NA	inf,NA	0.785896,NA	0.000296276	0.00066818
2	chr3:107666850:G:A	107666850	A,NA	G,NA	1,NA	inf,NA	inf,NA	0.744708,NA	0.000295083	0.000649183
2	chr3:107980096:A:G	107980096	G,G	A,A	1,1	-inf,-inf	inf,inf	0.934992,1.65709	0.000294402	0.000660871
2	chr3:107982658:T:G	107982658	G,G	T,T	1,1	-inf,-inf	inf,inf	0.932686,1.66253	0.000294259	0.000661338
2	chr3:107987596:ATTTGGGAC:A	107987596	A,A	ATTTGGGAC,ATTTGGGAC	1,1	-inf,-inf	inf,inf	0.860425,1.71521	0.00029345	0.000659376
2	chr3:108147583:AG:A	108147583	A,A	AG,AG	1,1	inf,-inf	inf,inf	1.76736,0.517539	0.000290187	0.000673505
2	chr3:107393356:CTTTCTG:C	107393356	NA,C	NA,CTTTCTG	NA,1	NA,-inf	NA,inf	NA,1.19655	0.000289369	0.000664162
2	chr3:107306944:T:C	107306944	NA,C	NA,T	NA,1	NA,inf	NA,inf	NA,1.08027	0.000288735	0.0006493
2	chr3:108101389:TC:T	108101389	T,T	TC,TC	1,1	-inf,-inf	inf,inf	1.95505,0.0348466	0.000287445	0.000672398
2	chr3:107195698:C:T	107195698	NA,T	NA,C	NA,1	NA,-inf	NA,inf	NA,1.09405	0.00028694	0.000647875
2	chr3:108146308:C:T	108146308	NA,T	NA,C	NA,1	NA,inf	NA,inf	NA,0.994009	0.000283984	0.000637883
2	chr3:108059019:G:A	108059019	NA,A	NA,G	NA,1	NA,inf	NA,inf	NA,1.01846	0.000283816	0.000641216
2	chr3:107650630:G:A	107650630	NA,A	NA,G	NA,1	NA,-inf	NA,inf	NA,1.18865	0.00028291	0.000528659
2	chr3:107365931:C:T	107365931	T,T	C,C	1,1	inf,inf	inf,inf	0.833619,1.32457	0.000282101	0.000674386
2	chr3:107281381:A:AG	107281381	AG,AG	A,A	1,1	inf,inf	inf,inf	0.975585,1.17917	0.000281944	0.000664507
2	chr3:107245968:T:C	107245968	NA,C	NA,T	NA,1	NA,-inf	NA,inf	NA,1.05742	0.000281203	0.000634656
2	chr3:107603078:C:T	107603078	NA,T	NA,C	NA,1	NA,-inf	NA,inf	NA,1.06944	0.000281117	0.000623247
2	chr3:107980513:C:T	107980513	T,T	C,C	1,1	-inf,-inf	inf,inf	1.5122,1.36918	0.000280756	0.00061625
2	chr3:107442376:C:T	107442376	T,NA	C,NA	1,NA	inf,NA	inf,NA	0.911079,NA	0.000280684	0.000651301
2	chr3:107244739:T:C	107244739	C,C	T,T	1,1	-inf,inf	inf,inf	0.409795,1.94305	0.000280587	0.000611691
2	chr3:108146791:A:T	108146791	NA,T	NA,A	NA,1	NA,-inf	NA,inf	NA,1.05253	0.000279093	0.00064108
2	chr3:107744609:TG:T	107744609	T,T	TG,TG	1,1	inf,inf	inf,inf	0.995702,1.2264	0.000278654	0.00062908
2	chr3:107455167:T:C	107455167	C,C	T,T	1,1	inf,inf	inf,inf	3.27121,0.503757	0.000277981	0.000731364
2	chr3:107206592:T:C	107206592	NA,C	NA,T	NA,1	NA,-inf	NA,inf	NA,1.064	0.000276916	0.000623848
2	chr3:107486895:C:T	107486895	T,T	C,C	1,1	inf,-inf	inf,inf	4.52727,0.165057	0.000276763	0.00158094
2	chr3:107385666:A:C	107385666	NA,C	NA,A	NA,1	NA,-inf	NA,inf	NA,1.04659	0.000276563	0.000614224
2	chr3:108144112:A:G	108144112	G,G	A,A	1,1	inf,-inf	inf,inf	1.71507,0.573913	0.000276318	0.000642225
2	chr3:108078242:T:C	108078242	NA,C	NA,T	NA,1	NA,inf	NA,inf	NA,0.992192	0.000276172	0.000625478
2	chr3:108091486:G:A	108091486	NA,A	NA,G	NA,1	NA,inf	NA,inf	NA,1.00475	0.000276094	0.000621295
2	chr3:107765264:C:T	107765264	NA,T	NA,C	NA,1	NA,-inf	NA,inf	NA,1.06521	0.000274544	0.000630764
2	chr3:107212270:G:T	107212270	NA,T	NA,G	NA,1	NA,-inf	NA,inf	NA,1.12976	0.000272414	0.000620083
2	chr3:107253668:A:G	107253668	G,G	A,A	1,1	-inf,-inf	inf,inf	0.940087,1.43663	0.00027062	0.000592441
2	chr3:107398174:T:C	107398174	NA,C	NA,T	NA,1	NA,-inf	NA,inf	NA,1.06777	0.000269334	0.000589743
2	chr3:107567710:C:G	107567710	NA,G	NA,C	NA,1	NA,-inf	NA,inf	NA,1.15938	0.000269107	0.000502193
2	chr3:107300943:A:G	107300943	G,G	A,A	1,1	inf,inf	inf,inf	0.910493,1.24272	0.00026879	0.000624163
2	chr3:107393397:T:TACTTA	107393397	NA,TACTTA	NA,T	NA,1	NA,inf	NA,inf	NA,1.01585	0.000268303	0.000597076
2	chr3:108012895:T:G	108012895	G,NA	T,NA	1,NA	-inf,NA	inf,NA	1.29734,NA	0.000268091	0.000604384
2	chr3:107519760:C:T	107519760	NA,T	NA,C	NA,1	NA,-inf	NA,inf	NA,1.58229	0.000267553	0.000598978
2	chr3:107692268:A:G	107692268	NA,G	NA,A	NA,1	NA,-inf	NA,inf	NA,1.29626	0.000266651	0.000598629
2	chr3:107917457:GA:G	107917457	NA,G	NA,GA	NA,1	NA,-inf	NA,inf	NA,1.02458	0.000265898	0.000611659
2	chr3:107513727:A:G	107513727	G,NA	A,NA	1,NA	inf,NA	inf,NA	0.838282,NA	0.000265747	0.000610244
2	chr3:107879227:C:T	107879227	NA,T	NA,C	NA,1	NA,-inf	NA,inf	NA,0.999573	0.000265605	0.000604792
2	chr3:107264410:ACTTTAATTACATCTGCAAAATCCCTTCAAAGAAGTACTTGGATTTGTATTCGAATGAATAAGCAGAGGTCAGAAATCTTGGGTATGGATGCAT:A	107264410	NA,A	NA,ACTTTAATTACATCTGCAAAATCCCTTCAAAGAAGTACTTGGATTTGTATTCGAATGAATAAGCAGAGGTCAGAAATCTTGGGTATGGATGCAT	NA,1	NA,-inf	NA,inf	NA,0.968724	0.000265444	0.000601483
2	chr3:107602773:C:T	107602773	NA,T	NA,C	NA,1	NA,-inf	NA,inf	NA,1.14914	0.000264771	0.000495202
2	chr3:107218434:A:C	107218434	NA,C	NA,A	NA,1	NA,-inf	NA,inf	NA,1.11318	0.000264682	0.000602833
2	chr3:108156208:A:G	108156208	G,G	A,A	1,1	inf,-inf	inf,inf	1.70053,0.537425	0.000263709	0.000612017
2	chr3:108089382:C:T	108089382	NA,T	NA,C	NA,1	NA,inf	NA,inf	NA,0.983211	0.000263342	0.000593973
2	chr3:108022072:TAGG:T	108022072	T,T	TAGG,TAGG	1,1	inf,inf	inf,inf	1.45932,0.203456	0.000263305	0.000603819
2	chr3:108007468:A:G	108007468	G,G	A,A	1,1	inf,inf	inf,inf	1.91867,0.430377	0.000262302	0.000585686
2	chr3:108012479:C:G	108012479	NA,G	NA,C	NA,1	NA,-inf	NA,inf	NA,1.04807	0.000262107	0.000521742
2	chr3:107636862:C:T	107636862	T,NA	C,NA	1,NA	inf,NA	inf,NA	1.97021,NA	0.000262082	0.000605094
2	chr3:108084656:A:C	108084656	C,C	A,A	1,1	inf,inf	inf,inf	1.73782,0.741222	0.000261922	0.000582375
2	chr3:107325310:G:A	107325310	NA,A	NA,G	NA,1	NA,-inf	NA,inf	NA,0.968488	0.000261532	0.000575666
2	chr3:107276344:T:C	107276344	NA,C	NA,T	NA,1	NA,inf	NA,inf	NA,1.03238	0.000258603	0.000583211
2	chr3:107921176:T:A	107921176	NA,A	NA,T	NA,1	NA,-inf	NA,inf	NA,1.00815	0.000258503	0.000594452
2	chr3:107478563:G:A	107478563	A,NA	G,NA	1,NA	inf,NA	inf,NA	0.822599,NA	0.000257748	0.000591652
2	chr3:107936699:A:G	107936699	G,G	A,A	1,1	inf,-inf	inf,inf	0.231662,1.88356	0.000255117	0.000630202
2	chr3:107662025:G:A	107662025	NA,A	NA,G	NA,1	NA,-inf	NA,inf	NA,1.01028	0.000254498	0.000563776
2	chr3:107917399:A:G	107917399	NA,G	NA,A	NA,1	NA,-inf	NA,inf	NA,0.998061	0.000254261	0.000584619
2	chr3:108158327:G:T	108158327	NA,T	NA,G	NA,1	NA,-inf	NA,inf	NA,1.00406	0.000253368	0.000573889
2	chr3:108089442:T:C	108089442	NA,C	NA,T	NA,1	NA,inf	NA,inf	NA,0.960052	0.000253124	0.000570853
2	chr3:108071291:C:T	108071291	NA,T	NA,C	NA,1	NA,-inf	NA,inf	NA,0.960947	0.000252794	0.000573894
2	chr3:107738771:G:A	107738771	NA,A	NA,G	NA,1	NA,-inf	NA,inf	NA,1.02114	0.000252682	0.000582418
2	chr3:107894512:G:T	107894512	T,NA	G,NA	1,NA	-inf,NA	inf,NA	1.35578,NA	0.000252224	0.000554287
2	chr3:107964575:A:G	107964575	G,G	A,A	1,1	-inf,inf	inf,inf	0.975417,1.10681	0.000251121	0.000526107
2	chr3:107983337:A:G	107983337	G,G	A,A	1,1	-inf,inf	inf,inf	0.0125739,2.13484	0.00025025	0.000555415
2	chr3:107291635:A:G	107291635	G,NA	A,NA	1,NA	-inf,NA	inf,NA	1.36493,NA	0.00024843	0.000570497
2	chr3:107659374:A:G	107659374	G,NA	A,NA	1,NA	inf,NA	inf,NA	0.711175,NA	0.000247981	0.00055033
2	chr3:107740786:C:G	107740786	G,NA	C,NA	1,NA	-inf,NA	inf,NA	1.38687,NA	0.000247371	0.000562915
2	chr3:107918653:T:C	107918653	C,C	T,T	1,1	-inf,-inf	inf,inf	0.73282,1.4898	0.000246068	0.000506049
2	chr3:107680282:A:G	107680282	G,G	A,A	1,1	-inf,inf	inf,inf	0.755416,1.21299	0.000245759	0.000565435
2	chr3:107776765:C:T	107776765	NA,T	NA,C	NA,1	NA,-inf	NA,inf	NA,1.00333	0.000245249	0.000563599
2	chr3:108151988:C:A	108151988	A,A	C,C	1,1	-inf,inf	inf,inf	1.38222,0.640949	0.000245135	0.000562883
2	chr3:108089308:A:G	108089308	NA,G	NA,A	NA,1	NA,inf	NA,inf	NA,0.94178	0.000245105	0.000552672
2	chr3:107280351:G:A	107280351	NA,A	NA,G	NA,1	NA,inf	NA,inf	NA,0.999221	0.000244619	0.000551539
2	chr3:107986740:T:C	107986740	NA,C	NA,T	NA,1	NA,-inf	NA,inf	NA,1.01178	0.000244027	0.000533506
2	chr3:107697379:G:T	107697379	NA,T	NA,G	NA,1	NA,-inf	NA,inf	NA,1.22151	0.000243391	0.000544926
2	chr3:107287039:A:G	107287039	NA,G	NA,A	NA,1	NA,inf	NA,inf	NA,1.00607	0.000243253	0.000547743
2	chr3:108030745:G:A	108030745	NA,A	NA,G	NA,1	NA,-inf	NA,inf	NA,1.02194	0.000243087	0.000560072
2	chr3:107833887:T:G	107833887	NA,G	NA,T	NA,1	NA,-inf	NA,inf	NA,0.962658	0.000242332	0.000551068
2	chr3:108122695:T:C	108122695	NA,C	NA,T	NA,1	NA,inf	NA,inf	NA,0.899195	0.000241771	0.000543185
2	chr3:108077664:G:A	108077664	NA,A	NA,G	NA,1	NA,inf	NA,inf	NA,0.913732	0.000241385	0.000546353
2	chr3:107291200:T:C	107291200	NA,C	NA,T	NA,1	NA,inf	NA,inf	NA,0.912313	0.000241186	0.000537799
2	chr3:107494897:A:G	107494897	NA,G	NA,A	NA,1	NA,-inf	NA,inf	NA,0.989512	0.000240435	0.000552928
2	chr3:108109630:AT:A	108109630	NA,A	NA,AT	NA,1	NA,inf	NA,inf	NA,0.88611	0.000240273	0.000542026
2	chr3:107278907:C:G	107278907	NA,G	NA,C	NA,1	NA,inf	NA,inf	NA,0.988318	0.000240258	0.000541718
2	chr3:108126320:T:C	108126320	NA,C	NA,T	NA,1	NA,inf	NA,inf	NA,0.898627	0.000240111	0.000538926
2	chr3:107216040:G:A	107216040	NA,A	NA,G	NA,1	NA,inf	NA,inf	NA,0.886922	0.000240006	0.000533876
2	chr3:108109636:T:C	108109636	NA,C	NA,T	NA,1	NA,inf	NA,inf	NA,0.971116	0.000239746	0.000529741
2	chr3:108142799:A:G	108142799	NA,G	NA,A	NA,1	NA,-inf	NA,inf	NA,1.0097	0.0002395	0.000513232
2	chr3:107969793:A:G	107969793	NA,G	NA,A	NA,1	NA,-inf	NA,inf	NA,0.975165	0.000238634	0.000547116
2	chr3:107438135:C:T	107438135	NA,T	NA,C	NA,1	NA,-inf	NA,inf	NA,1.00202	0.000238555	0.000513781
2	chr3:107999929:G:A	107999929	NA,A	NA,G	NA,1	NA,-inf	NA,inf	NA,0.980494	0.000238525	0.000538025
2	chr3:107971669:C:T	107971669	NA,T	NA,C	NA,1	NA,-inf	NA,inf	NA,1.08146	0.000238501	0.000433677
2	chr3:107818033:TA:T	107818033	NA,T	NA,TA	NA,1	NA,-inf	NA,inf	NA,0.982719	0.000238087	0.000547358
2	chr3:108133631:T:G	108133631	NA,G	NA,T	NA,1	NA,-inf	NA,inf	NA,0.940158	0.000237867	0.000534954
2	chr3:107383855:C:A	107383855	NA,A	NA,C	NA,1	NA,-inf	NA,inf	NA,0.991387	0.000237276	0.000520297
2	chr3:108110160:G:A	108110160	NA,A	NA,G	NA,1	NA,-inf	NA,inf	NA,1.00193	0.000237262	0.000507455
2	chr3:107276411:G:A	107276411	NA,A	NA,G	NA,1	NA,inf	NA,inf	NA,0.949444	0.000237136	0.000535485
2	chr3:107684361:A:G	107684361	NA,G	NA,A	NA,1	NA,inf	NA,inf	NA,0.95278	0.000237055	0.000524218
2	chr3:108088269:T:C	108088269	NA,C	NA,T	NA,1	NA,inf	NA,inf	NA,0.915378	0.000236959	0.000536171
2	chr3:108149141:G:A	108149141	NA,A	NA,G	NA,1	NA,-inf	NA,inf	NA,0.984314	0.000236188	0.000510345
2	chr3:107959654:T:C	107959654	C,C	T,T	1,1	-inf,inf	inf,inf	0.973584,1.09265	0.000236153	0.000495303
2	chr3:108131325:C:T	108131325	T,NA	C,NA	1,NA	inf,NA	inf,NA	1.35729,NA	0.000234381	0.000527263
2	chr3:108033772:T:C	108033772	NA,C	NA,T	NA,1	NA,inf	NA,inf	NA,0.873382	0.000234379	0.000523642
2	chr3:107261032:A:G	107261032	G,G	A,A	1,1	-inf,inf	inf,inf	0.694118,1.58964	0.00023427	0.000525907
2	chr3:107475096:G:A	107475096	A,A	G,G	1,1	inf,inf	inf,inf	2.82067,0.890231	0.000233904	0.000602183
2	chr3:107416466:G:A	107416466	NA,A	NA,G	NA,1	NA,inf	NA,inf	NA,0.949923	0.0002337	0.00052785
2	chr3:108024503:T:C	108024503	NA,C	NA,T	NA,1	NA,-inf	NA,inf	NA,1.00748	0.000233633	0.000528403
2	chr3:107452584:G:A	107452584	A,A	G,G	1,1	inf,inf	inf,inf	2.9557,0.579288	0.000233188	0.000589322
2	chr3:107936092:C:T	107936092	NA,T	NA,C	NA,1	NA,-inf	NA,inf	NA,0.959952	0.00023283	0.00053323
2	chr3:108016259:T:C	108016259	C,C	T,T	1,1	inf,inf	inf,inf	1.94692,0.270305	0.000232268	0.000519447
2	chr3:107831530:A:G	107831530	NA,G	NA,A	NA,1	NA,-inf	NA,inf	NA,0.936285	0.000232201	0.000527775
2	chr3:107267274:TG:T	107267274	T,NA	TG,NA	1,NA	inf,NA	inf,NA	0.87652,NA	0.000231554	0.000511176
2	chr3:107759183:G:A	107759183	NA,A	NA,G	NA,1	NA,-inf	NA,inf	NA,1.19306	0.000231447	0.000519341
2	chr3:107360510:C:A	107360510	NA,A	NA,C	NA,1	NA,-inf	NA,inf	NA,0.938218	0.000231186	0.000518247
2	chr3:107492591:C:T	107492591	NA,T	NA,C	NA,1	NA,-inf	NA,inf	NA,0.963878	0.000230506	0.000529852
2	chr3:107952262:A:G	107952262	G,NA	A,NA	1,NA	inf,NA	inf,NA	0.986281,NA	0.000230482	0.000518894
2	chr3:108099092:G:A	108099092	NA,A	NA,G	NA,1	NA,-inf	NA,inf	NA,0.901171	0.000228684	0.000519564
2	chr3:108011074:C:T	108011074	NA,T	NA,C	NA,1	NA,-inf	NA,inf	NA,0.964854	0.000228554	0.000458325
2	chr3:107506823:T:C	107506823	NA,C	NA,T	NA,1	NA,-inf	NA,inf	NA,0.928655	0.000228223	0.000502728
2	chr3:107357228:C:T	107357228	NA,T	NA,C	NA,1	NA,-inf	NA,inf	NA,1.01037	0.000227985	0.000501616
2	chr3:108147847:A:G	108147847	NA,G	NA,A	NA,1	NA,-inf	NA,inf	NA,0.87394	0.000227805	0.000514763
2	chr3:107743997:A:T	107743997	NA,T	NA,A	NA,1	NA,-inf	NA,inf	NA,1.18151	0.000227459	0.000510401
2	chr3:107256926:A:G	107256926	NA,G	NA,A	NA,1	NA,-inf	NA,inf	NA,0.916085	0.00022703	0.000507793
2	chr3:107266833:G:A	107266833	NA,A	NA,G	NA,1	NA,inf	NA,inf	NA,1.00151	0.000225877	0.00050137
2	chr3:107789048:G:T	107789048	T,NA	G,NA	1,NA	inf,NA	inf,NA	1.819,NA	0.00022553	0.000517728
2	chr3:107283551:G:A	107283551	NA,A	NA,G	NA,1	NA,inf	NA,inf	NA,0.915921	0.000224098	0.000505842
2	chr3:107639476:A:G	107639476	G,NA	A,NA	1,NA	-inf,NA	inf,NA	1.54315,NA	0.00022403	0.000516008
2	chr3:107779271:G:A	107779271	NA,A	NA,G	NA,1	NA,-inf	NA,inf	NA,0.95123	0.000223843	0.000513448
2	chr3:108075510:T:C	108075510	NA,C	NA,T	NA,1	NA,-inf	NA,inf	NA,0.889109	0.000223704	0.000505549
2	chr3:108074254:T:C	108074254	NA,C	NA,T	NA,1	NA,-inf	NA,inf	NA,0.888137	0.000223337	0.000504711
2	chr3:107789660:T:C	107789660	NA,C	NA,T	NA,1	NA,-inf	NA,inf	NA,0.94311	0.000223129	0.000511763
2	chr3:107792387:C:A	107792387	NA,A	NA,C	NA,1	NA,-inf	NA,inf	NA,0.947415	0.000223047	0.000512141
2	chr3:107797766:C:A	107797766	NA,A	NA,C	NA,1	NA,-inf	NA,inf	NA,0.940561	0.000222856	0.00051102
2	chr3:107801444:G:A	107801444	NA,A	NA,G	NA,1	NA,-inf	NA,inf	NA,0.945105	0.000222796	0.000511452
2	chr3:108128962:G:A	108128962	NA,A	NA,G	NA,1	NA,-inf	NA,inf	NA,0.939327	0.000222709	0.000501434
2	chr3:108009420:G:A	108009420	NA,A	NA,G	NA,1	NA,-inf	NA,inf	NA,0.948023	0.000222486	0.000446723
2	chr3:108094837:G:A	108094837	NA,A	NA,G	NA,1	NA,inf	NA,inf	NA,0.879083	0.000222313	0.000500107
2	chr3:107396519:C:T	107396519	NA,T	NA,C	NA,1	NA,inf	NA,inf	NA,0.986117	0.000222234	0.000497962
2	chr3:108008572:T:A	108008572	NA,A	NA,T	NA,1	NA,-inf	NA,inf	NA,0.947168	0.00022218	0.000446123
2	chr3:107292920:GTAGA:G	107292920	NA,G	NA,GTAGA	NA,1	NA,-inf	NA,inf	NA,0.949464	0.000222136	0.000477219
2	chr3:107355132:C:A	107355132	A,NA	C,NA	1,NA	inf,NA	inf,NA	0.909383,NA	0.000222028	0.000526375
2	chr3:107384642:G:A	107384642	A,NA	G,NA	1,NA	-inf,NA	inf,NA	1.22474,NA	0.000221588	0.000485204
2	chr3:107663664:C:T	107663664	T,NA	C,NA	1,NA	inf,NA	inf,NA	0.782698,NA	0.000221531	0.000490827
2	chr3:107350094:T:C	107350094	C,NA	T,NA	1,NA	-inf,NA	inf,NA	1.2995,NA	0.000221402	0.000507792
2	chr3:107778127:T:C	107778127	NA,C	NA,T	NA,1	NA,-inf	NA,inf	NA,0.938348	0.000220373	0.000505001
2	chr3:108056508:C:T	108056508	NA,T	NA,C	NA,1	NA,inf	NA,inf	NA,0.847992	0.000219707	0.000492234
2	chr3:107425761:T:C	107425761	NA,C	NA,T	NA,1	NA,inf	NA,inf	NA,0.913621	0.000219649	0.00049597
2	chr3:107449691:G:A	107449691	A,A	G,G	1,1	inf,inf	inf,inf	2.92092,0.577552	0.00021934	0.000553714
2	chr3:107891455:A:C	107891455	C,NA	A,NA	1,NA	-inf,NA	inf,NA	1.28595,NA	0.000218969	0.000481709
2	chr3:107238713:T:G	107238713	NA,G	NA,T	NA,1	NA,inf	NA,inf	NA,0.876066	0.000218924	0.000487994
2	chr3:108059796:A:G	108059796	NA,G	NA,A	NA,1	NA,-inf	NA,inf	NA,0.876169	0.000218918	0.000496806
2	chr3:107924172:T:C	107924172	NA,C	NA,T	NA,1	NA,-inf	NA,inf	NA,1.03023	0.000217533	0.000408003
2	chr3:108058871:G:A	108058871	NA,A	NA,G	NA,1	NA,-inf	NA,inf	NA,0.931939	0.000217242	0.000446228
2	chr3:107305947:A:G	107305947	NA,G	NA,A	NA,1	NA,inf	NA,inf	NA,0.902716	0.000216894	0.000486973
2	chr3:107764532:G:A	107764532	NA,A	NA,G	NA,1	NA,inf	NA,inf	NA,0.986008	0.000216757	0.000492939
2	chr3:107268384:T:C	107268384	NA,C	NA,T	NA,1	NA,inf	NA,inf	NA,0.905774	0.000215798	0.000485769
2	chr3:107565396:T:A	107565396	NA,A	NA,T	NA,1	NA,-inf	NA,inf	NA,0.892786	0.000215662	0.000481376
2	chr3:107998964:T:C	107998964	NA,C	NA,T	NA,1	NA,-inf	NA,inf	NA,0.932339	0.00021529	0.00046989
2	chr3:107189586:G:C	107189586	NA,C	NA,G	NA,1	NA,-inf	NA,inf	NA,0.88012	0.000215159	0.000484563
2	chr3:107544985:G:A	107544985	NA,A	NA,G	NA,1	NA,-inf	NA,inf	NA,0.884933	0.0002151	0.000472537
2	chr3:107297931:T:C	107297931	NA,C	NA,T	NA,1	NA,-inf	NA,inf	NA,0.893891	0.000214549	0.000481997
2	chr3:107983850:C:A	107983850	A,A	C,C	1,1	-inf,-inf	inf,inf	0.776979,1.61137	0.000214477	0.000480078
2	chr3:108129018:C:G	108129018	NA,G	NA,C	NA,1	NA,-inf	NA,inf	NA,0.915433	0.000214218	0.000482278
2	chr3:107751064:A:G	107751064	NA,G	NA,A	NA,1	NA,-inf	NA,inf	NA,1.13982	0.000213802	0.000479438
2	chr3:107789251:C:G	107789251	NA,G	NA,C	NA,1	NA,-inf	NA,inf	NA,0.91478	0.000213095	0.000488508
2	chr3:108093520:A:C	108093520	NA,C	NA,A	NA,1	NA,inf	NA,inf	NA,0.857674	0.00021305	0.000480322
2	chr3:108116307:C:T	108116307	NA,T	NA,C	NA,1	NA,inf	NA,inf	NA,0.809989	0.000212216	0.000477141
2	chr3:108006672:C:T	108006672	NA,T	NA,C	NA,1	NA,-inf	NA,inf	NA,0.918388	0.000212056	0.000426938
2	chr3:108125652:C:T	108125652	T,T	C,C	1,1	inf,inf	inf,inf	1.93478,0.353382	0.000211282	0.000474525
2	chr3:107275510:A:G	107275510	NA,G	NA,A	NA,1	NA,inf	NA,inf	NA,0.904489	0.000211242	0.000475756
2	chr3:108051071:A:G	108051071	NA,G	NA,A	NA,1	NA,-inf	NA,inf	NA,0.9158	0.000210933	0.000439505
2	chr3:108021549:A:G	108021549	NA,G	NA,A	NA,1	NA,-inf	NA,inf	NA,0.8695	0.000210804	0.000476398
2	chr3:107861527:G:A	107861527	A,A	G,G	1,1	-inf,inf	inf,inf	0.207224,2.00724	0.000210687	0.000465394
2	chr3:107498468:G:A	107498468	A,NA	G,NA	1,NA	inf,NA	inf,NA	0.758105,NA	0.000210227	0.000480836
2	chr3:107457087:G:A	107457087	A,A	G,G	1,1	inf,inf	inf,inf	2.87575,0.581794	0.000210215	0.00052766
2	chr3:107613174:C:G	107613174	NA,G	NA,C	NA,1	NA,-inf	NA,inf	NA,1.12847	0.000210196	0.000469807
2	chr3:107660990:A:G	107660990	G,G	A,A	1,1	-inf,inf	inf,inf	5.00919,2.67857	0.000209646	0.165857
2	chr3:107915821:A:G	107915821	NA,G	NA,A	NA,1	NA,-inf	NA,inf	NA,0.898736	0.000209582	0.000480229
2	chr3:107764304:T:G	107764304	NA,G	NA,T	NA,1	NA,-inf	NA,inf	NA,0.907964	0.000209494	0.000479898
2	chr3:107683476:G:A	107683476	NA,A	NA,G	NA,1	NA,-inf	NA,inf	NA,1.09893	0.000209367	0.000482853
2	chr3:107437912:G:T	107437912	NA,T	NA,G	NA,1	NA,-inf	NA,inf	NA,0.921399	0.000209273	0.000451616
2	chr3:107441232:A:G	107441232	NA,G	NA,A	NA,1	NA,-inf	NA,inf	NA,0.919802	0.000208845	0.000450719
2	chr3:107916769:A:G	107916769	NA,G	NA,A	NA,1	NA,-inf	NA,inf	NA,1.01974	0.000208541	0.000395034
2	chr3:107293618:C:T	107293618	NA,T	NA,C	NA,1	NA,-inf	NA,inf	NA,0.876665	0.000208539	0.000468497
2	chr3:107275711:C:T	107275711	NA,T	NA,C	NA,1	NA,inf	NA,inf	NA,0.895306	0.000208184	0.000468921
2	chr3:107472635:C:T	107472635	NA,T	NA,C	NA,1	NA,inf	NA,inf	NA,0.859183	0.00020805	0.000462802
2	chr3:107443382:T:A	107443382	NA,A	NA,T	NA,1	NA,-inf	NA,inf	NA,0.917363	0.000208022	0.000448942
2	chr3:107569998:A:T	107569998	NA,T	NA,A	NA,1	NA,inf	NA,inf	NA,0.830426	0.000207761	0.000468267
2	chr3:107984809:C:T	107984809	T,T	C,C	1,1	-inf,-inf	inf,inf	0.736753,1.61923	0.000207229	0.000463691
2	chr3:107984054:G:A	107984054	A,A	G,G	1,1	-inf,-inf	inf,inf	0.753123,1.60771	0.00020704	0.000463357
2	chr3:107791929:A:C	107791929	NA,C	NA,A	NA,1	NA,-inf	NA,inf	NA,0.902822	0.000206829	0.000474137
2	chr3:107273313:G:GA	107273313	NA,GA	NA,G	NA,1	NA,inf	NA,inf	NA,0.890739	0.000206654	0.000465465
2	chr3:107567374:AG:A	107567374	NA,A	NA,AG	NA,1	NA,-inf	NA,inf	NA,0.8669	0.000206513	0.000460927
2	chr3:107453492:C:G	107453492	G,G	C,C	1,1	inf,inf	inf,inf	2.85562,0.585621	0.000206496	0.000517292
2	chr3:107450233:A:G	107450233	G,G	A,A	1,1	inf,inf	inf,inf	2.87177,0.571179	0.000206332	0.000517985
2	chr3:107270182:A:T	107270182	NA,T	NA,A	NA,1	NA,inf	NA,inf	NA,0.889181	0.000206133	0.000464273
2	chr3:107885553:T:C	107885553	NA,C	NA,T	NA,1	NA,-inf	NA,inf	NA,0.88368	0.000206066	0.000430562
2	chr3:107984440:G:A	107984440	A,A	G,G	1,1	-inf,-inf	inf,inf	0.767546,1.59349	0.000205839	0.000460729
2	chr3:108140835:C:G	108140835	NA,G	NA,C	NA,1	NA,-inf	NA,inf	NA,0.906875	0.000204947	0.000439494
2	chr3:107903971:C:T	107903971	NA,T	NA,C	NA,1	NA,-inf	NA,inf	NA,0.965218	0.000204847	0.000387862
2	chr3:107462494:A:G	107462494	NA,G	NA,A	NA,1	NA,inf	NA,inf	NA,0.808715	0.00020477	0.000468952
2	chr3:107275809:A:G	107275809	NA,G	NA,A	NA,1	NA,inf	NA,inf	NA,0.884335	0.00020453	0.00046067
2	chr3:107962144:A:G	107962144	NA,G	NA,A	NA,1	NA,inf	NA,inf	NA,0.937713	0.000204146	0.000447315
2	chr3:107274739:A:T	107274739	NA,T	NA,A	NA,1	NA,inf	NA,inf	NA,0.882063	0.000203783	0.000458983
2	chr3:107983659:G:A	107983659	A,A	G,G	1,1	-inf,-inf	inf,inf	0.815756,1.55963	0.000203161	0.00045421
2	chr3:107551312:C:T	107551312	T,T	C,C	1,1	-inf,inf	inf,inf	3.91995,1.15138	0.000203076	0.00124475
2	chr3:107614527:T:G	107614527	NA,G	NA,T	NA,1	NA,-inf	NA,inf	NA,1.1021	0.000202403	0.000452452
2	chr3:107985517:C:G	107985517	G,G	C,C	1,1	-inf,-inf	inf,inf	0.764312,1.58672	0.000202298	0.000452809
2	chr3:107559696:C:T	107559696	NA,T	NA,C	NA,1	NA,-inf	NA,inf	NA,1.03513	0.000202165	0.000449622
2	chr3:107614513:A:G	107614513	NA,G	NA,A	NA,1	NA,-inf	NA,inf	NA,1.10089	0.000202059	0.000451675
2	chr3:107580618:C:CTCATTTTTTTAAAA	107580618	NA,CTCATTTTTTTAAAA	NA,C	NA,1	NA,-inf	NA,inf	NA,0.868608	0.000201937	0.00044799
2	chr3:107764222:C:T	107764222	T,T	C,C	1,1	-inf,inf	inf,inf	3.22038,0.441008	0.000201924	0.000536943
2	chr3:107275588:T:C	107275588	NA,C	NA,T	NA,1	NA,inf	NA,inf	NA,0.876443	0.000201908	0.000454744
2	chr3:107984070:T:C	107984070	C,C	T,T	1,1	-inf,-inf	inf,inf	0.731107,1.60809	0.000201896	0.000451791
2	chr3:108066173:A:G	108066173	G,G	A,A	1,1	inf,inf	inf,inf	1.92596,0.633673	0.00020188	0.000454095
2	chr3:107270206:G:A	107270206	NA,A	NA,G	NA,1	NA,inf	NA,inf	NA,0.876211	0.000201871	0.000454651
2	chr3:107551311:A:C	107551311	C,C	A,A	1,1	-inf,inf	inf,inf	3.91909,1.14658	0.000201538	0.00123402
2	chr3:107497391:C:G	107497391	G,G	C,C	1,1	inf,inf	inf,inf	3.33053,0.920664	0.000201396	0.000761837
2	chr3:107775996:T:C	107775996	NA,C	NA,T	NA,1	NA,-inf	NA,inf	NA,0.882175	0.000201229	0.000460689
2	chr3:108064573:T:C	108064573	NA,C	NA,T	NA,1	NA,inf	NA,inf	NA,0.810251	0.000201154	0.000449115
2	chr3:107270744:G:A	107270744	NA,A	NA,G	NA,1	NA,inf	NA,inf	NA,0.87301	0.000200828	0.000452267
2	chr3:108078784:C:T	108078784	NA,T	NA,C	NA,1	NA,inf	NA,inf	NA,0.813612	0.000200648	0.000452691
2	chr3:108042393:C:T	108042393	NA,T	NA,C	NA,1	NA,inf	NA,inf	NA,0.794518	0.000200383	0.000448123
2	chr3:108126529:A:G	108126529	NA,G	NA,A	NA,1	NA,-inf	NA,inf	NA,0.894323	0.000200293	0.0004294
2	chr3:107206389:T:C	107206389	NA,C	NA,T	NA,1	NA,-inf	NA,inf	NA,0.867567	0.000200054	0.000450449
2	chr3:107957227:A:G	107957227	G,G	A,A	1,1	-inf,inf	inf,inf	0.984951,1.00071	0.000200045	0.000421728
2	chr3:107962726:T:C	107962726	NA,C	NA,T	NA,1	NA,inf	NA,inf	NA,0.924032	0.000199878	0.000438073
2	chr3:107427701:C:T	107427701	NA,T	NA,C	NA,1	NA,inf	NA,inf	NA,0.855732	0.000199847	0.000451182
2	chr3:107695017:T:A	107695017	A,A	T,T	1,1	inf,inf	inf,inf	0.133208,1.01386	0.000198744	0.000453818
2	chr3:107988564:G:A	107988564	A,A	G,G	1,1	-inf,-inf	inf,inf	0.951275,1.40494	0.00019869	0.000446046
2	chr3:107378389:T:A	107378389	NA,A	NA,T	NA,1	NA,inf	NA,inf	NA,0.853898	0.000198426	0.000446648
2	chr3:107574565:C:T	107574565	NA,T	NA,C	NA,1	NA,-inf	NA,inf	NA,1.02162	0.000198295	0.000441093
2	chr3:107962061:A:G	107962061	G,G	A,A	1,1	-inf,inf	inf,inf	1.02173,0.945875	0.000198278	0.000419539
2	chr3:107892266:T:C	107892266	C,C	T,T	1,1	inf,inf	inf,inf	0.106287,1.9518	0.000197611	0.000420074
2	chr3:107699753:A:G	107699753	NA,G	NA,A	NA,1	NA,-inf	NA,inf	NA,1.0563	0.000197473	0.000454974
2	chr3:107726396:T:C	107726396	NA,C	NA,T	NA,1	NA,-inf	NA,inf	NA,1.09276	0.000196936	0.00043944
2	chr3:107654010:T:C	107654010	C,C	T,T	1,1	-inf,-inf	inf,inf	0.9911,1.26863	0.000196709	0.000414544
2	chr3:107209521:T:G	107209521	NA,G	NA,T	NA,1	NA,-inf	NA,inf	NA,0.852838	0.000196558	0.000439624
2	chr3:107459489:T:G	107459489	G,G	T,T	1,1	inf,inf	inf,inf	2.90612,0.525213	0.000196342	0.000495496
2	chr3:107327058:G:A	107327058	NA,A	NA,G	NA,1	NA,-inf	NA,inf	NA,0.802217	0.000196125	0.000433412
2	chr3:108027957:C:T	108027957	T,T	C,C	1,1	inf,inf	inf,inf	1.58654,0.475024	0.000196119	0.000439338
2	chr3:107271042:G:A	107271042	NA,A	NA,G	NA,1	NA,inf	NA,inf	NA,0.857845	0.000196013	0.000441427
2	chr3:107173192:A:G	107173192	NA,G	NA,A	NA,1	NA,inf	NA,inf	NA,0.828717	0.00019589	0.000440354
2	chr3:108111888:T:G	108111888	NA,G	NA,T	NA,1	NA,-inf	NA,inf	NA,0.853471	0.000195392	0.000439493
2	chr3:107983856:T:C	107983856	C,C	T,T	1,1	-inf,-inf	inf,inf	0.751766,1.57599	0.000195357	0.000437407
2	chr3:107597874:C:T	107597874	NA,T	NA,C	NA,1	NA,-inf	NA,inf	NA,1.07694	0.000194238	0.000434146
2	chr3:108008888:TC:T	108008888	NA,T	NA,TC	NA,1	NA,-inf	NA,inf	NA,0.830464	0.000193821	0.000439162
2	chr3:108101566:C:T	108101566	NA,T	NA,C	NA,1	NA,-inf	NA,inf	NA,0.822878	0.000193699	0.000440821
2	chr3:107278868:C:T	107278868	NA,T	NA,C	NA,1	NA,inf	NA,inf	NA,0.830105	0.00019347	0.000436541
2	chr3:107813740:T:C	107813740	NA,C	NA,T	NA,1	NA,-inf	NA,inf	NA,0.851044	0.000193259	0.000442546
2	chr3:107820960:C:T	107820960	NA,T	NA,C	NA,1	NA,inf	NA,inf	NA,0.818474	0.000192433	0.000427291
2	chr3:108025176:C:T	108025176	T,T	C,C	1,1	inf,inf	inf,inf	1.33817,0.134366	0.0001924	0.000439699
2	chr3:108137325:T:G	108137325	NA,G	NA,T	NA,1	NA,inf	NA,inf	NA,0.791228	0.00019237	0.000432455
2	chr3:107484274:A:C	107484274	NA,C	NA,A	NA,1	NA,inf	NA,inf	NA,0.78881	0.000192173	0.00043491
2	chr3:107731663:C:A	107731663	NA,A	NA,C	NA,1	NA,inf	NA,inf	NA,0.664847	0.000191816	0.000426382
2	chr3:107307399:T:C	107307399	NA,C	NA,T	NA,1	NA,inf	NA,inf	NA,0.830273	0.000191388	0.000429937
2	chr3:107466004:C:A	107466004	A,A	C,C	1,1	-inf,-inf	inf,inf	3.24248,0.0164731	0.000190955	0.000502346
2	chr3:107820130:G:A	107820130	NA,A	NA,G	NA,1	NA,inf	NA,inf	NA,0.813357	0.000190874	0.000423864
2	chr3:107272977:C:T	107272977	NA,T	NA,C	NA,1	NA,inf	NA,inf	NA,0.840528	0.000190618	0.000429361
2	chr3:107891978:T:C	107891978	NA,C	NA,T	NA,1	NA,-inf	NA,inf	NA,0.913425	0.00019	0.000358404
2	chr3:107336507:A:G	107336507	NA,G	NA,A	NA,1	NA,-inf	NA,inf	NA,0.781235	0.000189437	0.000418984
2	chr3:107878185:G:A	107878185	NA,A	NA,G	NA,1	NA,inf	NA,inf	NA,0.738798	0.000189405	0.000420755
2	chr3:107430242:G:T	107430242	T,T	G,G	1,1	inf,-inf	inf,inf	1.2677,0.236038	0.000189344	0.000464591
2	chr3:107278950:TC:T	107278950	NA,T	NA,TC	NA,1	NA,inf	NA,inf	NA,0.815599	0.000189013	0.000426447
2	chr3:107239741:G:A	107239741	NA,A	NA,G	NA,1	NA,inf	NA,inf	NA,0.816424	0.000188823	0.000423742
2	chr3:107753636:T:C	107753636	C,NA	T,NA	1,NA	inf,NA	inf,NA	0.713902,NA	0.000187655	0.000416878
2	chr3:107163406:G:A	107163406	NA,A	NA,G	NA,1	NA,-inf	NA,inf	NA,0.657937	0.000187455	0.000424234
2	chr3:107409885:T:C	107409885	C,NA	T,NA	1,NA	-inf,NA	inf,NA	0.758549,NA	0.000187371	0.000424219
2	chr3:107763263:T:C	107763263	NA,C	NA,T	NA,1	NA,inf	NA,inf	NA,0.747638	0.000187177	0.000419337
2	chr3:107807335:T:C	107807335	C,C	T,T	1,1	-inf,inf	inf,inf	1.60457,1.40379	0.000186653	0.000428199
2	chr3:107366762:T:A	107366762	NA,A	NA,T	NA,1	NA,inf	NA,inf	NA,0.871276	0.000186484	0.000417163
2	chr3:108157845:A:C	108157845	C,C	A,A	1,1	inf,-inf	inf,inf	1.68725,0.27662	0.000186327	0.000429231
2	chr3:107380292:T:A	107380292	NA,A	NA,T	NA,1	NA,inf	NA,inf	NA,0.877609	0.000186041	0.000415834
2	chr3:107890738:T:C	107890738	NA,C	NA,T	NA,1	NA,inf	NA,inf	NA,0.714301	0.000186002	0.000409682
2	chr3:107219941:C:T	107219941	NA,T	NA,C	NA,1	NA,-inf	NA,inf	NA,0.855473	0.000185589	0.000416651
2	chr3:107985855:G:T	107985855	T,T	G,G	1,1	-inf,-inf	inf,inf	0.698526,1.5809	0.000185537	0.000415105
2	chr3:107581653:A:G	107581653	NA,G	NA,A	NA,1	NA,-inf	NA,inf	NA,1.03939	0.000183734	0.000410857
2	chr3:107807186:T:A	107807186	A,A	T,T	1,1	-inf,inf	inf,inf	2.58912,1.04477	0.000182774	0.000461049
2	chr3:108119963:CA:C	108119963	NA,C	NA,CA	NA,1	NA,-inf	NA,inf	NA,0.763438	0.000182407	0.000413132
2	chr3:108044189:G:A	108044189	A,NA	G,NA	1,NA	-inf,NA	inf,NA	0.961575,NA	0.000182365	0.000412061
2	chr3:107269908:G:A	107269908	NA,A	NA,G	NA,1	NA,-inf	NA,inf	NA,0.80269	0.0001822	0.000400163
2	chr3:108073908:A:C	108073908	NA,C	NA,A	NA,1	NA,inf	NA,inf	NA,0.735824	0.000181801	0.000407333
2	chr3:107450551:A:G	107450551	G,G	A,A	1,1	inf,inf	inf,inf	2.77497,0.566765	0.000181726	0.000452074
2	chr3:107449468:A:G	107449468	G,G	A,A	1,1	inf,inf	inf,inf	3.0025,0.422709	0.000181448	0.000467048
2	chr3:107351665:GT:G	107351665	NA,G	NA,GT	NA,1	NA,inf	NA,inf	NA,0.781969	0.000181123	0.000408448
2	chr3:107253810:T:C	107253810	NA,C	NA,T	NA,1	NA,-inf	NA,inf	NA,0.761708	0.000180342	0.000401381
2	chr3:108006812:T:C	108006812	C,C	T,T	1,1	-inf,inf	inf,inf	0.126567,1.84763	0.000180086	0.000397263
2	chr3:107546795:A:G	107546795	G,G	A,A	1,1	-inf,inf	inf,inf	3.9028,1.07474	0.000179606	0.00107774
2	chr3:107445861:G:A	107445861	NA,A	NA,G	NA,1	NA,-inf	NA,inf	NA,0.791668	0.000179488	0.000396353
2	chr3:107944571:T:A	107944571	NA,A	NA,T	NA,1	NA,-inf	NA,inf	NA,0.782934	0.000179425	0.000410041
2	chr3:107966984:A:T	107966984	T,T	A,A	1,1	-inf,inf	inf,inf	1.20203,0.73536	0.0001794	0.000384164
2	chr3:107406740:T:A	107406740	NA,A	NA,T	NA,1	NA,-inf	NA,inf	NA,0.81882	0.000179098	0.000394284
2	chr3:107463447:T:C	107463447	NA,C	NA,T	NA,1	NA,inf	NA,inf	NA,0.744955	0.000178543	0.000406202
2	chr3:107761362:G:A	107761362	NA,A	NA,G	NA,1	NA,-inf	NA,inf	NA,1.00329	0.000178134	0.00039973
2	chr3:107274985:T:C	107274985	NA,C	NA,T	NA,1	NA,inf	NA,inf	NA,0.786784	0.000178119	0.000400629
2	chr3:107607508:C:T	107607508	NA,T	NA,C	NA,1	NA,-inf	NA,inf	NA,1.00907	0.000177663	0.00039721
2	chr3:108104054:A:G	108104054	NA,G	NA,A	NA,1	NA,-inf	NA,inf	NA,0.734977	0.00017691	0.000398822
2	chr3:107812053:G:A	107812053	NA,A	NA,G	NA,1	NA,inf	NA,inf	NA,0.767965	0.000176883	0.000393076
2	chr3:107189955:A:C	107189955	NA,C	NA,A	NA,1	NA,inf	NA,inf	NA,0.743052	0.000176319	0.000397538
2	chr3:107499019:CTT:C	107499019	C,C	CTT,CTT	1,1	inf,inf	inf,inf	3.33379,0.839979	0.000176174	0.000674424
2	chr3:107213944:A:C	107213944	NA,C	NA,A	NA,1	NA,-inf	NA,inf	NA,0.784019	0.000175997	0.000393805
2	chr3:108072966:T:C	108072966	NA,C	NA,T	NA,1	NA,-inf	NA,inf	NA,0.788652	0.000175831	0.000395701
2	chr3:107858734:A:T	107858734	T,T	A,A	1,1	-inf,inf	inf,inf	0.304753,1.88408	0.0001757	0.000388374
2	chr3:107362283:C:T	107362283	NA,T	NA,C	NA,1	NA,-inf	NA,inf	NA,0.808831	0.000175521	0.000395006
2	chr3:107656981:T:G	107656981	G,G	T,T	1,1	-inf,-inf	inf,inf	0.854406,1.34708	0.000175297	0.000368628
2	chr3:107696505:T:C	107696505	C,C	T,T	1,1	inf,inf	inf,inf	0.0939019,1.12602	0.00017436	0.000398061
2	chr3:107252480:T:C	107252480	C,C	T,T	1,1	-inf,inf	inf,inf	0.809787,1.4392	0.000174145	0.000385146
2	chr3:107986873:T:C	107986873	NA,C	NA,T	NA,1	NA,inf	NA,inf	NA,0.723411	0.000173435	0.000382161
2	chr3:107315211:C:T	107315211	NA,T	NA,C	NA,1	NA,inf	NA,inf	NA,0.73433	0.000173285	0.000387771
2	chr3:107605381:T:TG	107605381	NA,TG	NA,T	NA,1	NA,-inf	NA,inf	NA,0.885538	0.000172938	0.000369352
2	chr3:107980709:A:G	107980709	NA,G	NA,A	NA,1	NA,inf	NA,inf	NA,0.704938	0.000172459	0.000386829
2	chr3:107197828:G:A	107197828	NA,A	NA,G	NA,1	NA,inf	NA,inf	NA,0.74167	0.000172247	0.000387651
2	chr3:107419747:A:C	107419747	NA,C	NA,A	NA,1	NA,inf	NA,inf	NA,0.812865	0.000171777	0.000388045
2	chr3:107617712:A:C	107617712	NA,C	NA,A	NA,1	NA,-inf	NA,inf	NA,0.981323	0.000171015	0.000382361
2	chr3:108088505:A:G	108088505	NA,G	NA,A	NA,1	NA,inf	NA,inf	NA,0.688099	0.000170744	0.000381805
2	chr3:108018304:T:C	108018304	C,C	T,T	1,1	-inf,inf	inf,inf	0.833624,1.07172	0.000170615	0.000380416
2	chr3:107883257:C:T	107883257	T,NA	C,NA	1,NA	-inf,NA	inf,NA	1.05674,NA	0.000170322	0.000382374
2	chr3:108115298:C:A	108115298	NA,A	NA,C	NA,1	NA,inf	NA,inf	NA,0.69718	0.000170272	0.000385193
2	chr3:107494536:A:T	107494536	T,T	A,A	1,1	inf,inf	inf,inf	3.36462,0.798905	0.000169658	0.000662511
2	chr3:107314213:C:T	107314213	NA,T	NA,C	NA,1	NA,inf	NA,inf	NA,0.725521	0.000169642	0.000378995
2	chr3:107849510:C:T	107849510	T,T	C,C	1,1	-inf,inf	inf,inf	2.30688,0.101984	0.000169621	0.000398979
2	chr3:107492531:T:C	107492531	C,C	T,T	1,1	inf,inf	inf,inf	0.609322,0.977392	0.000169599	0.000384917
2	chr3:108016615:C:T	108016615	NA,T	NA,C	NA,1	NA,-inf	NA,inf	NA,0.743322	0.000169512	0.000380319
2	chr3:107834668:G:T	107834668	T,T	G,G	1,1	-inf,inf	inf,inf	0.947586,1.5685	0.000169374	0.00037822
2	chr3:107587336:C:G	107587336	NA,G	NA,C	NA,1	NA,inf	NA,inf	NA,0.606901	0.000169207	0.000377195
2	chr3:108086943:C:T	108086943	NA,T	NA,C	NA,1	NA,-inf	NA,inf	NA,0.67846	0.000168644	0.000378487
2	chr3:107969823:G:A	107969823	A,A	G,G	1,1	-inf,inf	inf,inf	1.60442,0.636559	0.000168574	0.000368063
2	chr3:107815527:C:T	107815527	NA,T	NA,C	NA,1	NA,inf	NA,inf	NA,0.735544	0.00016855	0.000374748
2	chr3:107807196:T:C	107807196	C,C	T,T	1,1	inf,inf	inf,inf	0.524422,1.30862	0.000168496	0.000382698
2	chr3:108018775:A:G	108018775	NA,G	NA,A	NA,1	NA,-inf	NA,inf	NA,0.762844	0.000168208	0.000376911
2	chr3:107663496:C:G	107663496	NA,G	NA,C	NA,1	NA,-inf	NA,inf	NA,0.881724	0.000168072	0.000373235
2	chr3:107272729:C:T	107272729	NA,T	NA,C	NA,1	NA,inf	NA,inf	NA,0.732477	0.000167948	0.000382214
2	chr3:107878151:G:A	107878151	A,A	G,G	1,1	-inf,-inf	inf,inf	0.501253,1.18094	0.000167877	0.000364272
2	chr3:108074349:T:C	108074349	NA,C	NA,T	NA,1	NA,-inf	NA,inf	NA,0.759715	0.000167583	0.000377202
2	chr3:107679218:C:T	107679218	NA,T	NA,C	NA,1	NA,inf	NA,inf	NA,0.863231	0.000167518	0.000374215
2	chr3:107516767:T:C	107516767	C,C	T,T	1,1	inf,-inf	inf,inf	1.48459,1.45646	0.000167295	0.000376309
2	chr3:108065117:C:T	108065117	NA,T	NA,C	NA,1	NA,inf	NA,inf	NA,0.705282	0.000167092	0.000370856
2	chr3:107830265:A:G	107830265	NA,G	NA,A	NA,1	NA,-inf	NA,inf	NA,0.783198	0.00016688	0.000342749
2	chr3:107311934:T:C	107311934	NA,C	NA,T	NA,1	NA,inf	NA,inf	NA,0.716112	0.000166443	0.000371914
2	chr3:107238593:T:C	107238593	NA,C	NA,T	NA,1	NA,-inf	NA,inf	NA,0.768389	0.000166187	0.000369704
2	chr3:107225164:G:C	107225164	NA,C	NA,G	NA,1	NA,-inf	NA,inf	NA,0.745118	0.000166177	0.000370532
2	chr3:107452401:C:T	107452401	T,NA	C,NA	1,NA	-inf,NA	inf,NA	0.30818,NA	0.000166047	0.000374572
2	chr3:108067737:A:C	108067737	C,NA	A,NA	1,NA	-inf,NA	inf,NA	0.697341,NA	0.000166029	0.000373718
2	chr3:107823758:G:T	107823758	T,T	G,G	1,1	inf,-inf	inf,inf	0.868277,0.246016	0.000165868	0.000383132
2	chr3:107232120:C:T	107232120	NA,T	NA,C	NA,1	NA,-inf	NA,inf	NA,0.781703	0.000165776	0.000372075
2	chr3:107227186:C:T	107227186	NA,T	NA,C	NA,1	NA,-inf	NA,inf	NA,0.780042	0.00016559	0.000371798
2	chr3:107234312:C:A	107234312	NA,A	NA,C	NA,1	NA,-inf	NA,inf	NA,0.76586	0.000165494	0.000368319
2	chr3:107745323:A:G	107745323	G,G	A,A	1,1	-inf,-inf	inf,inf	4.00765,0.0516174	0.00016542	0.000733522
2	chr3:107335105:G:A	107335105	A,NA	G,NA	1,NA	inf,NA	inf,NA	0.673888,NA	0.000165381	0.000397257
2	chr3:108005898:A:AT	108005898	NA,AT	NA,A	NA,1	NA,-inf	NA,inf	NA,0.774619	0.000165209	0.00033818
2	chr3:107971219:C:T	107971219	NA,T	NA,C	NA,1	NA,-inf	NA,inf	NA,0.728759	0.00016516	0.000377367
2	chr3:107329119:C:G	107329119	NA,G	NA,C	NA,1	NA,inf	NA,inf	NA,0.711814	0.00016514	0.000373577
2	chr3:107398561:T:C	107398561	C,C	T,T	1,1	inf,inf	inf,inf	0.322705,1.54256	0.000164776	0.000382511
2	chr3:107763318:G:A	107763318	A,A	G,G	1,1	-inf,inf	inf,inf	1.06202,1.58484	0.000164268	0.000359932
2	chr3:107487389:G:A	107487389	A,A	G,G	1,1	inf,inf	inf,inf	3.22018,0.864295	0.000163955	0.000592944
2	chr3:107442597:C:T	107442597	NA,T	NA,C	NA,1	NA,-inf	NA,inf	NA,0.732804	0.000163682	0.000361692
2	chr3:107956087:T:A	107956087	NA,A	NA,T	NA,1	NA,-inf	NA,inf	NA,0.745617	0.000163492	0.000374733
2	chr3:107955864:T:C	107955864	NA,C	NA,T	NA,1	NA,-inf	NA,inf	NA,0.745617	0.000163492	0.000374733
2	chr3:107444134:GAAGATTAAC:G	107444134	NA,G	NA,GAAGATTAAC	NA,1	NA,-inf	NA,inf	NA,0.732821	0.00016335	0.000361068
2	chr3:107410445:G:C	107410445	NA,C	NA,G	NA,1	NA,-inf	NA,inf	NA,0.660307	0.000163345	0.000369025
2	chr3:107199549:T:C	107199549	C,C	T,T	1,1	inf,-inf	inf,inf	0.0151642,1.72093	0.000163133	0.000366403
2	chr3:108145846:A:G	108145846	G,G	A,A	1,1	inf,-inf	inf,inf	1.69026,0.128046	0.000162891	0.000373205
2	chr3:107844259:G:A	107844259	NA,A	NA,G	NA,1	NA,-inf	NA,inf	NA,0.798394	0.000162576	0.000371252
2	chr3:108132770:G:A	108132770	NA,A	NA,G	NA,1	NA,-inf	NA,inf	NA,0.712862	0.000162558	0.000367706
2	chr3:107263719:A:C	107263719	NA,C	NA,A	NA,1	NA,inf	NA,inf	NA,0.705583	0.000162511	0.000363143
2	chr3:107584937:C:T	107584937	NA,T	NA,C	NA,1	NA,-inf	NA,inf	NA,0.948219	0.000162044	0.000362345
2	chr3:108057051:A:T	108057051	NA,T	NA,A	NA,1	NA,-inf	NA,inf	NA,0.73623	0.000161806	0.000364135
2	chr3:107730861:G:A	107730861	NA,A	NA,G	NA,1	NA,-inf	NA,inf	NA,0.91426	0.000161241	0.000370834
2	chr3:108088635:C:A	108088635	NA,A	NA,C	NA,1	NA,-inf	NA,inf	NA,0.653919	0.000161195	0.000361126
2	chr3:107538676:C:T	107538676	NA,T	NA,C	NA,1	NA,inf	NA,inf	NA,0.720044	0.000161117	0.000354813
2	chr3:107973353:C:T	107973353	T,NA	C,NA	1,NA	inf,NA	inf,NA	0.685971,NA	0.000160605	0.000369933
2	chr3:107755376:C:G	107755376	G,G	C,C	1,1	-inf,inf	inf,inf	1.58528,1.26213	0.000160327	0.000365291
2	chr3:107878216:C:G	107878216	NA,G	NA,C	NA,1	NA,-inf	NA,inf	NA,0.733897	0.000159796	0.000354558
2	chr3:107305386:C:T	107305386	T,NA	C,NA	1,NA	inf,NA	inf,NA	0.664199,NA	0.000159434	0.000365636
2	chr3:107175072:C:T	107175072	NA,T	NA,C	NA,1	NA,inf	NA,inf	NA,0.677686	0.000159348	0.00035737
2	chr3:107311076:T:C	107311076	NA,C	NA,T	NA,1	NA,inf	NA,inf	NA,0.684639	0.000159061	0.000355405
2	chr3:107310914:T:C	107310914	NA,C	NA,T	NA,1	NA,inf	NA,inf	NA,0.683845	0.000158865	0.000354968
2	chr3:107466470:C:T	107466470	NA,T	NA,C	NA,1	NA,inf	NA,inf	NA,0.664493	0.000158784	0.000361059
2	chr3:107316123:T:C	107316123	NA,C	NA,T	NA,1	NA,inf	NA,inf	NA,0.682901	0.000158634	0.000354452
2	chr3:107312269:T:C	107312269	NA,C	NA,T	NA,1	NA,inf	NA,inf	NA,0.682298	0.000158484	0.000354124
2	chr3:107311546:A:G	107311546	NA,G	NA,A	NA,1	NA,inf	NA,inf	NA,0.68207	0.000158424	0.000353988
2	chr3:107391351:G:T	107391351	T,NA	G,NA	1,NA	-inf,NA	inf,NA	0.281799,NA	0.000158367	0.000357351
2	chr3:107355472:A:C	107355472	NA,C	NA,A	NA,1	NA,inf	NA,inf	NA,0.699697	0.000158209	0.000360237
2	chr3:107315735:C:CTA	107315735	NA,CTA	NA,C	NA,1	NA,inf	NA,inf	NA,0.680657	0.000158078	0.000353214
2	chr3:107315674:A:G	107315674	NA,G	NA,A	NA,1	NA,inf	NA,inf	NA,0.680173	0.000157959	0.000352948
2	chr3:108034906:G:T	108034906	NA,T	NA,G	NA,1	NA,inf	NA,inf	NA,0.66199	0.000157949	0.000351966
2	chr3:107985413:A:G	107985413	NA,G	NA,A	NA,1	NA,-inf	NA,inf	NA,0.701151	0.000157803	0.000359491
2	chr3:107313764:A:G	107313764	NA,G	NA,A	NA,1	NA,inf	NA,inf	NA,0.679399	0.000157763	0.000352511
2	chr3:107978273:T:G	107978273	NA,G	NA,T	NA,1	NA,-inf	NA,inf	NA,0.700626	0.000157677	0.000359198
2	chr3:107314872:A:G	107314872	NA,G	NA,A	NA,1	NA,inf	NA,inf	NA,0.678903	0.000157649	0.000352256
2	chr3:107343018:G:A	107343018	NA,A	NA,G	NA,1	NA,inf	NA,inf	NA,0.740412	0.000157589	0.000354017
2	chr3:107379183:G:A	107379183	NA,A	NA,G	NA,1	NA,inf	NA,inf	NA,0.763641	0.000157481	0.00035194
2	chr3:107982479:A:G	107982479	NA,G	NA,A	NA,1	NA,-inf	NA,inf	NA,0.699081	0.000157303	0.000358337
2	chr3:107180363:T:C	107180363	NA,C	NA,T	NA,1	NA,-inf	NA,inf	NA,0.713395	0.000157139	0.000354028
2	chr3:107258051:A:T	107258051	NA,T	NA,A	NA,1	NA,inf	NA,inf	NA,0.664552	0.000157118	0.000351677
2	chr3:107231870:A:C	107231870	NA,C	NA,A	NA,1	NA,-inf	NA,inf	NA,0.744394	0.000156873	0.000352197
2	chr3:107901812:T:C	107901812	C,C	T,T	1,1	-inf,-inf	inf,inf	1.22199,1.09339	0.000156769	0.000343616
2	chr3:107313754:T:C	107313754	NA,C	NA,T	NA,1	NA,inf	NA,inf	NA,0.675151	0.000156732	0.000350215
2	chr3:108014130:G:A	108014130	A,A	G,G	1,1	-inf,inf	inf,inf	0.742726,1.00946	0.000156663	0.000349099
2	chr3:108093521:C:T	108093521	NA,T	NA,C	NA,1	NA,inf	NA,inf	NA,0.672105	0.0001563	0.000349924
2	chr3:108091158:C:T	108091158	NA,T	NA,C	NA,1	NA,inf	NA,inf	NA,0.631547	0.000155981	0.000348843
2	chr3:108015838:A:G	108015838	G,G	A,A	1,1	inf,inf	inf,inf	0.780309,1.29681	0.000155515	0.000355991
2	chr3:107270260:T:G	107270260	G,G	T,T	1,1	inf,inf	inf,inf	0.559997,1.28279	0.000155386	0.000360604
2	chr3:107305048:T:A	107305048	NA,A	NA,T	NA,1	NA,inf	NA,inf	NA,0.716132	0.000155126	0.000346942
2	chr3:108035504:C:T	108035504	NA,T	NA,C	NA,1	NA,inf	NA,inf	NA,0.630193	0.000153499	0.000350659
2	chr3:108021277:G:A	108021277	NA,A	NA,G	NA,1	NA,-inf	NA,inf	NA,0.701856	0.000153261	0.000343623
2	chr3:107464026:C:T	107464026	T,NA	C,NA	1,NA	-inf,NA	inf,NA	1.09441,NA	0.00015322	0.000349651
2	chr3:107978586:T:C	107978586	NA,C	NA,T	NA,1	NA,-inf	NA,inf	NA,0.681658	0.000153173	0.000348827
2	chr3:108015391:C:A	108015391	NA,A	NA,C	NA,1	NA,inf	NA,inf	NA,0.639256	0.000152601	0.00034041
2	chr3:108160479:ATACT:A	108160479	A,A	ATACT,ATACT	1,1	-inf,inf	inf,inf	1.16717,0.590908	0.000152018	0.000349829
2	chr3:107337029:C:T	107337029	NA,T	NA,C	NA,1	NA,inf	NA,inf	NA,0.65676	0.000151935	0.000343422
2	chr3:107284729:G:A	107284729	A,A	G,G	1,1	inf,inf	inf,inf	0.892011,0.87822	0.000151892	0.000352793
2	chr3:107232701:G:T	107232701	NA,T	NA,G	NA,1	NA,-inf	NA,inf	NA,0.721877	0.000151719	0.000340613
2	chr3:107308234:G:A	107308234	NA,A	NA,G	NA,1	NA,-inf	NA,inf	NA,0.636727	0.000151554	0.000331835
2	chr3:107285470:A:G	107285470	G,G	A,A	1,1	inf,inf	inf,inf	0.870761,0.900261	0.000151482	0.000351713
2	chr3:107297885:G:A	107297885	NA,A	NA,G	NA,1	NA,-inf	NA,inf	NA,0.69075	0.000151404	0.000333079
2	chr3:107396225:A:G	107396225	NA,G	NA,A	NA,1	NA,-inf	NA,inf	NA,0.765177	0.000151121	0.000344765
2	chr3:107316389:T:C	107316389	NA,C	NA,T	NA,1	NA,inf	NA,inf	NA,0.65156	0.000151112	0.000337681
2	chr3:107432770:T:C	107432770	C,NA	T,NA	1,NA	inf,NA	inf,NA	1.37702,NA	0.000151086	0.000341546
2	chr3:107188083:T:C	107188083	C,NA	T,NA	1,NA	-inf,NA	inf,NA	0.56665,NA	0.000151013	0.000339661
2	chr3:107985948:C:T	107985948	NA,T	NA,C	NA,1	NA,inf	NA,inf	NA,0.640285	0.000150764	0.000333946
2	chr3:107306252:C:T	107306252	NA,T	NA,C	NA,1	NA,-inf	NA,inf	NA,0.632748	0.000150677	0.000329922
2	chr3:108092940:G:A	108092940	A,A	G,G	1,1	-inf,-inf	inf,inf	1.35805,0.193938	0.000150625	0.000334445
2	chr3:107471661:G:A	107471661	A,A	G,G	1,1	inf,inf	inf,inf	0.55858,0.977423	0.000150623	0.00034111
2	chr3:108049730:A:G	108049730	NA,G	NA,A	NA,1	NA,inf	NA,inf	NA,0.606742	0.000149952	0.000335386
2	chr3:107751766:C:T	107751766	T,T	C,C	1,1	-inf,-inf	inf,inf	3.90586,0.0914843	0.000149949	0.000638394
2	chr3:107246640:G:A	107246640	A,A	G,G	1,1	inf,inf	inf,inf	0.155791,1.68112	0.000149941	0.000324264
2	chr3:107403273:A:G	107403273	NA,G	NA,A	NA,1	NA,-inf	NA,inf	NA,0.758058	0.000149897	0.000341907
2	chr3:107332357:C:G	107332357	NA,G	NA,C	NA,1	NA,-inf	NA,inf	NA,0.728433	0.000149654	0.000330963
2	chr3:107339638:T:G	107339638	NA,G	NA,T	NA,1	NA,-inf	NA,inf	NA,0.735294	0.000149522	0.000330299
2	chr3:108044270:C:T	108044270	NA,T	NA,C	NA,1	NA,inf	NA,inf	NA,0.629178	0.000149471	0.000332265
2	chr3:107542619:T:C	107542619	NA,C	NA,T	NA,1	NA,-inf	NA,inf	NA,1.00309	0.000149305	0.000356582
2	chr3:108157739:T:C	108157739	NA,C	NA,T	NA,1	NA,-inf	NA,inf	NA,0.672857	0.000148954	0.000322444
2	chr3:107838535:TC:T	107838535	T,T	TC,TC	1,1	-inf,inf	inf,inf	2.23716,0.117977	0.000148847	0.000349806
2	chr3:107230220:G:C	107230220	NA,C	NA,G	NA,1	NA,-inf	NA,inf	NA,0.707383	0.00014883	0.000334191
2	chr3:107808799:A:G	107808799	G,NA	A,NA	1,NA	inf,NA	inf,NA	0.59926,NA	0.000148757	0.000342169
2	chr3:107400697:TA:T	107400697	NA,T	NA,TA	NA,1	NA,-inf	NA,inf	NA,0.752073	0.00014861	0.000338921
2	chr3:108082719:CAT:C	108082719	NA,C	NA,CAT	NA,1	NA,inf	NA,inf	NA,0.600713	0.000148532	0.000332372
2	chr3:107401903:G:A	107401903	A,NA	G,NA	1,NA	inf,NA	inf,NA	0.582174,NA	0.000148514	0.00032898
2	chr3:108105004:G:A	108105004	NA,A	NA,G	NA,1	NA,inf	NA,inf	NA,0.640177	0.000148355	0.000329675
2	chr3:107835090:A:G	107835090	NA,G	NA,A	NA,1	NA,inf	NA,inf	NA,0.581748	0.000148347	0.000326792
2	chr3:107396593:A:G	107396593	NA,G	NA,A	NA,1	NA,-inf	NA,inf	NA,0.601717	0.000148304	0.000334777
2	chr3:107989058:A:G	107989058	NA,G	NA,A	NA,1	NA,-inf	NA,inf	NA,0.653432	0.000148116	0.000334946
2	chr3:107903370:C:T	107903370	NA,T	NA,C	NA,1	NA,-inf	NA,inf	NA,0.673904	0.000148	0.00033282
2	chr3:107979100:C:T	107979100	NA,T	NA,C	NA,1	NA,-inf	NA,inf	NA,0.732913	0.00014789	0.00029822
2	chr3:107332284:C:T	107332284	T,NA	C,NA	1,NA	-inf,NA	inf,NA	1.04972,NA	0.000147545	0.000338739
2	chr3:107999867:G:A	107999867	NA,A	NA,G	NA,1	NA,-inf	NA,inf	NA,0.639175	0.000147273	0.000298072
2	chr3:107402329:G:A	107402329	NA,A	NA,G	NA,1	NA,-inf	NA,inf	NA,0.745528	0.000147238	0.000335756
2	chr3:107976098:G:A	107976098	A,A	G,G	1,1	-inf,-inf	inf,inf	1.57536,0.935966	0.000147136	0.000325643
2	chr3:107274410:C:T	107274410	T,T	C,C	1,1	inf,-inf	inf,inf	0.058678,1.68671	0.000147038	0.000318486
2	chr3:107317337:T:C	107317337	NA,C	NA,T	NA,1	NA,-inf	NA,inf	NA,0.659615	0.000146459	0.000334827
2	chr3:107438558:G:A	107438558	NA,A	NA,G	NA,1	NA,-inf	NA,inf	NA,0.724996	0.000146299	0.000332399
2	chr3:107199146:C:T	107199146	NA,T	NA,C	NA,1	NA,-inf	NA,inf	NA,0.639323	0.000146186	0.000326758
2	chr3:107336943:G:A	107336943	NA,A	NA,G	NA,1	NA,inf	NA,inf	NA,0.63065	0.000145989	0.000330006
2	chr3:107451902:C:T	107451902	NA,T	NA,C	NA,1	NA,inf	NA,inf	NA,0.537797	0.000145872	0.000327129
2	chr3:107980512:A:G	107980512	NA,G	NA,A	NA,1	NA,inf	NA,inf	NA,0.616124	0.000145786	0.000323044
2	chr3:107402610:T:C	107402610	NA,C	NA,T	NA,1	NA,-inf	NA,inf	NA,0.73834	0.000145742	0.0003323
2	chr3:107285062:A:G	107285062	NA,G	NA,A	NA,1	NA,-inf	NA,inf	NA,0.645221	0.000145728	0.000327239
2	chr3:108053920:C:T	108053920	NA,T	NA,C	NA,1	NA,inf	NA,inf	NA,0.590256	0.000145712	0.000326237
2	chr3:108031550:A:G	108031550	NA,G	NA,A	NA,1	NA,inf	NA,inf	NA,0.61246	0.000145567	0.000323192
2	chr3:107259513:C:T	107259513	T,T	C,C	1,1	inf,-inf	inf,inf	0.311911,1.54949	0.000145524	0.000333825
2	chr3:107194478:T:A	107194478	A,A	T,T	1,1	inf,-inf	inf,inf	0.0253613,1.64151	0.000145444	0.000326238
2	chr3:107536388:A:T	107536388	NA,T	NA,A	NA,1	NA,-inf	NA,inf	NA,1.01753	0.00014535	0.000345888
2	chr3:107235638:A:G	107235638	NA,G	NA,A	NA,1	NA,-inf	NA,inf	NA,0.659166	0.000145309	0.000325007
2	chr3:107302429:A:G	107302429	NA,G	NA,A	NA,1	NA,inf	NA,inf	NA,0.672338	0.000145276	0.000325035
2	chr3:107380385:G:A	107380385	NA,A	NA,G	NA,1	NA,inf	NA,inf	NA,0.610857	0.00014517	0.000323202
2	chr3:107237883:A:G	107237883	NA,G	NA,A	NA,1	NA,-inf	NA,inf	NA,0.658375	0.000145035	0.000324421
2	chr3:107327093:C:A	107327093	A,A	C,C	1,1	inf,inf	inf,inf	0.264616,1.49166	0.000144972	0.000348043
2	chr3:107976483:A:G	107976483	NA,G	NA,A	NA,1	NA,-inf	NA,inf	NA,0.638873	0.000144841	0.000327667
2	chr3:108037098:C:T	108037098	NA,T	NA,C	NA,1	NA,inf	NA,inf	NA,0.646384	0.000144732	0.000319416
2	chr3:107923082:G:C	107923082	NA,C	NA,G	NA,1	NA,-inf	NA,inf	NA,0.656169	0.000144604	0.000329924
2	chr3:107862207:A:G	107862207	NA,G	NA,A	NA,1	NA,inf	NA,inf	NA,0.571777	0.000144129	0.000320676
2	chr3:107377771:G:A	107377771	NA,A	NA,G	NA,1	NA,-inf	NA,inf	NA,0.655933	0.000144093	0.000323217
2	chr3:107913944:T:C	107913944	NA,C	NA,T	NA,1	NA,-inf	NA,inf	NA,0.597011	0.00014407	0.00033205
2	chr3:107877012:A:G	107877012	NA,G	NA,A	NA,1	NA,inf	NA,inf	NA,0.593201	0.000144061	0.000317623
2	chr3:107301605:T:G	107301605	NA,G	NA,T	NA,1	NA,inf	NA,inf	NA,0.666079	0.000143939	0.000322048
2	chr3:107460390:C:A	107460390	A,A	C,C	1,1	-inf,inf	inf,inf	2.9816,0.211725	0.000143818	0.000370679
2	chr3:107563602:T:C	107563602	NA,C	NA,T	NA,1	NA,-inf	NA,inf	NA,1.01954	0.0001438	0.000342112
2	chr3:108140711:A:G	108140711	G,G	A,A	1,1	-inf,inf	inf,inf	1.04774,0.913945	0.0001437	0.000327655
2	chr3:107327192:C:T	107327192	T,T	C,C	1,1	inf,inf	inf,inf	0.267052,1.48437	0.000143659	0.000344925
2	chr3:107232820:A:G	107232820	NA,G	NA,A	NA,1	NA,-inf	NA,inf	NA,0.683267	0.000143531	0.000322285
2	chr3:107923747:T:A	107923747	A,NA	T,NA	1,NA	-inf,NA	inf,NA	0.382839,NA	0.000143223	0.000321628
2	chr3:108032487:G:A	108032487	NA,A	NA,G	NA,1	NA,inf	NA,inf	NA,0.600912	0.000143019	0.00031758
2	chr3:107345251:G:A	107345251	A,NA	G,NA	1,NA	-inf,NA	inf,NA	1.03975,NA	0.000142982	0.000328132
2	chr3:107611285:G:A	107611285	NA,A	NA,G	NA,1	NA,-inf	NA,inf	NA,0.801492	0.000142916	0.000307652
2	chr3:107301526:A:G	107301526	NA,G	NA,A	NA,1	NA,inf	NA,inf	NA,0.660678	0.00014282	0.000319557
2	chr3:108032015:A:G	108032015	NA,G	NA,A	NA,1	NA,inf	NA,inf	NA,0.599916	0.000142798	0.000317093
2	chr3:108031632:C:T	108031632	NA,T	NA,C	NA,1	NA,inf	NA,inf	NA,0.599432	0.000142691	0.000316853
2	chr3:107359183:C:T	107359183	NA,T	NA,C	NA,1	NA,-inf	NA,inf	NA,0.66888	0.00014264	0.000314769
2	chr3:107877834:T:G	107877834	NA,G	NA,T	NA,1	NA,inf	NA,inf	NA,0.585309	0.000142613	0.000314363
2	chr3:107575939:G:A	107575939	A,NA	G,NA	1,NA	-inf,NA	inf,NA	1.17266,NA	0.000142452	0.000326233
2	chr3:107270682:T:C	107270682	NA,C	NA,T	NA,1	NA,-inf	NA,inf	NA,0.621116	0.000142222	0.0003199
2	chr3:107284591:G:A	107284591	A,A	G,G	1,1	inf,inf	inf,inf	0.833457,0.903606	0.000142072	0.000329598
2	chr3:107914414:A:G	107914414	NA,G	NA,A	NA,1	NA,-inf	NA,inf	NA,0.587454	0.000142	0.000327233
2	chr3:107939038:G:T	107939038	NA,T	NA,G	NA,1	NA,-inf	NA,inf	NA,0.631742	0.000141966	0.000323644
2	chr3:107474268:C:T	107474268	NA,T	NA,C	NA,1	NA,-inf	NA,inf	NA,0.847568	0.000141904	0.000324562
2	chr3:107764512:T:C	107764512	C,NA	T,NA	1,NA	-inf,NA	inf,NA	1.03926,NA	0.00014182	0.000323114
2	chr3:107283084:A:C	107283084	C,C	A,A	1,1	inf,inf	inf,inf	0.865978,0.865612	0.000141766	0.000329089
2	chr3:107162120:G:A	107162120	NA,A	NA,G	NA,1	NA,-inf	NA,inf	NA,0.492361	0.00014167	0.000320046
2	chr3:107705244:G:A	107705244	A,NA	G,NA	1,NA	-inf,NA	inf,NA	0.355393,NA	0.000141524	0.000318441
2	chr3:107708381:A:C	107708381	NA,C	NA,A	NA,1	NA,-inf	NA,inf	NA,0.647534	0.000141169	0.000315576
2	chr3:107300058:T:G	107300058	NA,G	NA,T	NA,1	NA,-inf	NA,inf	NA,0.66327	0.000141134	0.000308581
2	chr3:107164865:C:T	107164865	NA,T	NA,C	NA,1	NA,-inf	NA,inf	NA,0.640788	0.000141006	0.000317407
2	chr3:107592577:TAA:T	107592577	NA,T	NA,TAA	NA,1	NA,inf	NA,inf	NA,0.596196	0.000140793	0.000313799
2	chr3:107652970:T:G	107652970	NA,G	NA,T	NA,1	NA,-inf	NA,inf	NA,0.739297	0.000140661	0.00030223
2	chr3:107348644:T:C	107348644	NA,C	NA,T	NA,1	NA,inf	NA,inf	NA,0.663266	0.000140591	0.000315781
2	chr3:107907316:A:G	107907316	NA,G	NA,A	NA,1	NA,-inf	NA,inf	NA,0.621101	0.000140351	0.000310951
2	chr3:107286362:C:T	107286362	NA,T	NA,C	NA,1	NA,-inf	NA,inf	NA,0.619688	0.000140291	0.00031501
2	chr3:107282974:G:A	107282974	A,A	G,G	1,1	inf,inf	inf,inf	0.862132,0.863782	0.000140283	0.000325608
2	chr3:108126898:C:T	108126898	T,T	C,C	1,1	inf,inf	inf,inf	1.82751,0.0101068	0.000140206	0.000320997
2	chr3:107218085:G:A	107218085	NA,A	NA,G	NA,1	NA,-inf	NA,inf	NA,0.578701	0.000140191	0.000313689
2	chr3:107411889:T:C	107411889	NA,C	NA,T	NA,1	NA,-inf	NA,inf	NA,0.58111	0.000140149	0.000313354
2	chr3:107631439:G:A	107631439	NA,A	NA,G	NA,1	NA,inf	NA,inf	NA,0.702598	0.000139991	0.000314453
2	chr3:107415127:A:G	107415127	G,G	A,A	1,1	inf,inf	inf,inf	0.589944,0.241276	0.000139845	0.000350497
2	chr3:107326421:T:A	107326421	NA,A	NA,T	NA,1	NA,-inf	NA,inf	NA,0.646868	0.000139509	0.000316627
2	chr3:107378880:C:T	107378880	NA,T	NA,C	NA,1	NA,-inf	NA,inf	NA,0.633567	0.000139394	0.000312661
2	chr3:107326419:AT:A	107326419	NA,A	NA,AT	NA,1	NA,-inf	NA,inf	NA,0.646135	0.000139358	0.000316282
2	chr3:107793180:G:A	107793180	NA,A	NA,G	NA,1	NA,-inf	NA,inf	NA,0.596529	0.000139151	0.000313656
2	chr3:107285808:A:C	107285808	NA,C	NA,A	NA,1	NA,-inf	NA,inf	NA,0.611839	0.000138661	0.000311331
2	chr3:107316951:T:C	107316951	NA,C	NA,T	NA,1	NA,-inf	NA,inf	NA,0.604121	0.000138558	0.000311711
2	chr3:108037099:G:A	108037099	NA,A	NA,G	NA,1	NA,inf	NA,inf	NA,0.55685	0.000138425	0.000309917
3	chr3:107988611:T:C	107988611	C,C	T,T	1,1	-inf,-inf	inf,inf	1.54351,3.88854	0.0401075	0.0723819
3	chr3:107266481:C:T	107266481	T,T	C,C	1,1	inf,-inf	inf,inf	2.77081,0.086311	0.0158037	0.0223395
3	chr3:107364344:C:T	107364344	NA,T	NA,C	NA,1	NA,-inf	NA,inf	NA,3.05537	0.0118622	0.0203032
3	chr3:107191698:A:G	107191698	NA,G	NA,A	NA,1	NA,-inf	NA,inf	NA,2.90456	0.0105727	0.0191651
3	chr3:107283044:A:C	107283044	C,C	A,A	1,1	inf,inf	inf,inf	2.17534,0.85064	0.00934304	0.0133521
3	chr3:107276078:T:C	107276078	C,C	T,T	1,1	inf,inf	inf,inf	2.37887,0.487516	0.00903063	0.0128518
3	chr3:107265478:T:C	107265478	C,C	T,T	1,1	inf,inf	inf,inf	2.53706,0.0507011	0.00869831	0.0124042
3	chr3:107269874:G:C	107269874	C,C	G,G	1,1	inf,inf	inf,inf	2.33496,0.477712	0.00802221	0.0114434
3	chr3:107517240:T:C	107517240	C,C	T,T	1,1	-inf,inf	inf,inf	4.97989,2.147	0.00795583	0.0406101
3	chr3:107275664:A:G	107275664	G,G	A,A	1,1	inf,inf	inf,inf	2.26038,0.537701	0.00722596	0.0103295
3	chr3:107269487:C:G	107269487	G,G	C,C	1,1	inf,inf	inf,inf	2.26221,0.533438	0.00722185	0.0103241
3	chr3:107397292:T:C	107397292	C,C	T,T	1,1	inf,inf	inf,inf	1.51421,2.04504	0.00717225	0.0117944
3	chr3:107401492:T:C	107401492	NA,C	NA,T	NA,1	NA,-inf	NA,inf	NA,2.78727	0.00701325	0.0120693
3	chr3:107367654:A:G	107367654	NA,G	NA,A	NA,1	NA,-inf	NA,inf	NA,2.78026	0.00695042	0.0119817
3	chr3:107264760:T:C	107264760	C,C	T,T	1,1	inf,inf	inf,inf	2.40725,0.135777	0.00650464	0.00934395
3	chr3:107948029:A:G	107948029	NA,G	NA,A	NA,1	NA,-inf	NA,inf	NA,3.81269	0.00581377	0.036151
3	chr3:107948164:A:G	107948164	NA,G	NA,A	NA,1	NA,-inf	NA,inf	NA,3.78511	0.00556352	0.0343437
3	chr3:107386390:A:C	107386390	C,C	A,A	1,1	inf,inf	inf,inf	0.635244,2.23914	0.00536099	0.00877492
3	chr3:107942884:G:A	107942884	NA,A	NA,G	NA,1	NA,-inf	NA,inf	NA,3.75914	0.0053454	0.0327483
3	chr3:107414424:G:A	107414424	A,NA	G,NA	1,NA	inf,NA	inf,NA	2.9052,NA	0.00480703	0.00867668
3	chr3:107383390:T:C	107383390	C,C	T,T	1,1	inf,inf	inf,inf	0.600432,2.2143	0.00479457	0.00787651
3	chr3:107953046:A:T	107953046	NA,T	NA,A	NA,1	NA,-inf	NA,inf	NA,3.63196	0.00436016	0.0258428
3	chr3:107978819:A:G	107978819	G,G	A,A	1,1	-inf,-inf	inf,inf	1.63252,2.60053	0.00403674	0.00744926
3	chr3:107288416:C:T	107288416	T,T	C,C	1,1	inf,inf	inf,inf	1.7876,1.17495	0.00390557	0.00587336
3	chr3:107960433:A:G	107960433	NA,G	NA,A	NA,1	NA,-inf	NA,inf	NA,3.56119	0.00389552	0.0225527
3	chr3:107399212:G:C	107399212	NA,C	NA,G	NA,1	NA,-inf	NA,inf	NA,2.48119	0.00385269	0.00668178
3	chr3:107988906:T:G	107988906	G,G	T,T	1,1	-inf,-inf	inf,inf	1.99855,2.47142	0.00384581	0.0071731
3	chr3:107299951:C:T	107299951	T,T	C,C	1,1	inf,inf	inf,inf	1.76664,1.16916	0.00369129	0.00555623
3	chr3:107955281:T:C	107955281	NA,C	NA,T	NA,1	NA,-inf	NA,inf	NA,3.52758	0.00368799	0.0212291
3	chr3:107956643:A:G	107956643	NA,G	NA,A	NA,1	NA,-inf	NA,inf	NA,3.51023	0.00358894	0.0205606
3	chr3:107958982:C:T	107958982	NA,T	NA,C	NA,1	NA,-inf	NA,inf	NA,3.41396	0.00347887	0.0179113
3	chr3:107168235:T:C	107168235	C,C	T,T	1,1	inf,inf	inf,inf	0.758955,2.98784	0.00347364	0.00646054
3	chr3:107711969:A:G	107711969	NA,G	NA,A	NA,1	NA,-inf	NA,inf	NA,2.83475	0.00345914	0.00840069
3	chr3:107402214:G:A	107402214	NA,A	NA,G	NA,1	NA,-inf	NA,inf	NA,2.45339	0.00344814	0.00610578
3	chr3:107399149:G:A	107399149	NA,A	NA,G	NA,1	NA,-inf	NA,inf	NA,2.43326	0.00332086	0.00588178
3	chr3:107402879:A:G	107402879	NA,G	NA,A	NA,1	NA,-inf	NA,inf	NA,2.42916	0.00329497	0.00583642
3	chr3:107709307:A:G	107709307	NA,G	NA,A	NA,1	NA,-inf	NA,inf	NA,2.79415	0.0032673	0.00789159
3	chr3:107404111:G:A	107404111	A,A	G,G	1,1	inf,inf	inf,inf	0.448526,2.28136	0.00318946	0.00530166
3	chr3:107965649:T:C	107965649	NA,C	NA,T	NA,1	NA,-inf	NA,inf	NA,3.38957	0.00318031	0.0163242
3	chr3:107277207:A:C	107277207	C,C	A,A	1,1	inf,inf	inf,inf	1.76438,1.06428	0.00310873	0.00467927
3	chr3:107190025:T:C	107190025	C,C	T,T	1,1	inf,inf	inf,inf	0.772124,2.91218	0.00304295	0.00565992
3	chr3:107417684:A:G	107417684	NA,G	NA,A	NA,1	NA,-inf	NA,inf	NA,2.47676	0.00284391	0.0049791
3	chr3:107417683:G:T	107417683	NA,T	NA,G	NA,1	NA,-inf	NA,inf	NA,2.47518	0.00283577	0.00496498
3	chr3:107412203:T:G	107412203	NA,G	NA,T	NA,1	NA,-inf	NA,inf	NA,2.47313	0.00282534	0.00494686
3	chr3:107796636:G:T	107796636	T,T	G,G	1,1	inf,inf	inf,inf	2.19907,1.20594	0.00280265	0.00492479
3	chr3:107832240:T:C	107832240	C,C	T,T	1,1	inf,inf	inf,inf	1.24228,2.93467	0.00274875	0.00520622
3	chr3:107704438:G:T	107704438	NA,T	NA,G	NA,1	NA,-inf	NA,inf	NA,2.66658	0.00269339	0.00640276
3	chr3:107813222:A:G	107813222	G,G	A,A	1,1	-inf,inf	inf,inf	3.46525,1.82491	0.00267413	0.0060372
3	chr3:107961446:C:A	107961446	NA,A	NA,C	NA,1	NA,-inf	NA,inf	NA,3.25446	0.00257386	0.0127764
3	chr3:107796463:G:T	107796463	T,T	G,G	1,1	inf,inf	inf,inf	2.16477,1.19615	0.00256025	0.00450256
3	chr3:107674582:T:C	107674582	NA,C	NA,T	NA,1	NA,-inf	NA,inf	NA,2.62861	0.00252367	0.00597876
3	chr3:107191267:G:C	107191267	C,C	G,G	1,1	inf,inf	inf,inf	0.811269,2.78865	0.00248601	0.00462837
3	chr3:107965538:G:A	107965538	NA,A	NA,G	NA,1	NA,-inf	NA,inf	NA,3.23037	0.00247669	0.0122117
3	chr3:107706333:C:T	107706333	NA,T	NA,C	NA,1	NA,-inf	NA,inf	NA,2.60923	0.00243199	0.00577331
3	chr3:107424952:C:T	107424952	T,T	C,C	1,1	inf,inf	inf,inf	1.57585,1.36028	0.00241515	0.00400117
3	chr3:107691834:A:C	107691834	NA,C	NA,A	NA,1	NA,-inf	NA,inf	NA,2.58987	0.00236416	0.0055888
3	chr3:107419870:C:T	107419870	NA,T	NA,C	NA,1	NA,-inf	NA,inf	NA,2.25558	0.00236018	0.00419297
3	chr3:107873432:G:C	107873432	NA,C	NA,G	NA,1	NA,-inf	NA,inf	NA,2.2898	0.00233681	0.00413659
3	chr3:107402999:A:G	107402999	NA,G	NA,A	NA,1	NA,-inf	NA,inf	NA,2.34828	0.00226006	0.00397329
3	chr3:107284169:G:A	107284169	A,A	G,G	1,1	inf,inf	inf,inf	1.68801,0.962485	0.0022311	0.003372
3	chr3:107878846:T:C	107878846	C,C	T,T	1,1	-inf,-inf	inf,inf	1.23646,2.12624	0.00222896	0.00396882
3	chr3:107763791:T:G	107763791	G,G	T,T	1,1	inf,inf	inf,inf	2.3155,0.876347	0.00222125	0.00388227
3	chr3:107681011:C:T	107681011	NA,T	NA,C	NA,1	NA,-inf	NA,inf	NA,2.54963	0.0021989	0.00518431
3	chr3:107676882:G:T	107676882	NA,T	NA,G	NA,1	NA,-inf	NA,inf	NA,2.54524	0.00218242	0.00514378
3	chr3:107696180:C:A	107696180	NA,A	NA,C	NA,1	NA,-inf	NA,inf	NA,2.48956	0.0021824	0.00505933
3	chr3:107699662:G:A	107699662	NA,A	NA,G	NA,1	NA,-inf	NA,inf	NA,2.47922	0.00214305	0.00496342
3	chr3:107784100:T:C	107784100	C,C	T,T	1,1	inf,inf	inf,inf	2.06582,1.19252	0.00209853	0.00369879
3	chr3:107784216:G:A	107784216	A,A	G,G	1,1	inf,inf	inf,inf	2.0822,1.16905	0.00209029	0.00368326
3	chr3:107313731:T:TA	107313731	NA,TA	NA,T	NA,1	NA,-inf	NA,inf	NA,2.0446	0.00207927	0.00369352
3	chr3:107784955:T:C	107784955	NA,C	NA,T	NA,1	NA,-inf	NA,inf	NA,2.0578	0.00207473	0.00369088
3	chr3:107704509:G:C	107704509	NA,C	NA,G	NA,1	NA,-inf	NA,inf	NA,2.51327	0.00206851	0.00486585
3	chr3:107283473:A:T	107283473	T,T	A,A	1,1	inf,inf	inf,inf	1.65184,0.959834	0.0020319	0.00307701
3	chr3:107700900:T:TA	107700900	NA,TA	NA,T	NA,1	NA,-inf	NA,inf	NA,2.49967	0.00202807	0.00476812
3	chr3:107670558:T:TA	107670558	NA,TA	NA,T	NA,1	NA,-inf	NA,inf	NA,2.501	0.00202687	0.00476097
3	chr3:107393526:G:C	107393526	NA,C	NA,G	NA,1	NA,-inf	NA,inf	NA,2.27975	0.00200313	0.00352351
3	chr3:107697671:A:G	107697671	NA,G	NA,A	NA,1	NA,-inf	NA,inf	NA,2.43579	0.00198703	0.004589
3	chr3:107644218:A:G	107644218	G,NA	A,NA	1,NA	-inf,NA	inf,NA	3.10811,NA	0.00194747	0.00361532
3	chr3:107391736:A:C	107391736	NA,C	NA,A	NA,1	NA,-inf	NA,inf	NA,2.25732	0.00192407	0.0033855
3	chr3:108094550:G:A	108094550	A,A	G,G	1,1	-inf,inf	inf,inf	2.51246,0.543753	0.00190734	0.00331913
3	chr3:107785296:C:T	107785296	T,T	C,C	1,1	inf,inf	inf,inf	2.0701,1.12493	0.00190081	0.00335029
3	chr3:107434791:A:T	107434791	T,T	A,A	1,1	inf,inf	inf,inf	0.709984,2.17656	0.00186099	0.00319341
3	chr3:107275320:A:T	107275320	T,T	A,A	1,1	inf,-inf	inf,inf	1.84186,0.344219	0.00185094	0.00277576
3	chr3:108155791:C:T	108155791	T,T	C,C	1,1	-inf,inf	inf,inf	1.44389,1.69621	0.00182391	0.00327623
3	chr3:107937059:A:T	107937059	T,T	A,A	1,1	inf,-inf	inf,inf	0.185545,3.30559	0.00181558	0.00451423
3	chr3:107277768:A:G	107277768	G,G	A,A	1,1	inf,-inf	inf,inf	1.87338,0.233629	0.0017655	0.00263939
3	chr3:107396822:G:A	107396822	NA,A	NA,G	NA,1	NA,-inf	NA,inf	NA,2.20475	0.00175228	0.00308542
3	chr3:107983315:G:A	107983315	A,A	G,G	1,1	-inf,-inf	inf,inf	1.46201,2.38399	0.00174564	0.00327378
3	chr3:107395389:T:A	107395389	NA,A	NA,T	NA,1	NA,-inf	NA,inf	NA,2.20126	0.00174134	0.00306632
3	chr3:107273233:G:A	107273233	A,A	G,G	1,1	inf,-inf	inf,inf	1.80861,0.357114	0.0017362	0.00260867
3	chr3:107943770:T:C	107943770	NA,C	NA,T	NA,1	NA,-inf	NA,inf	NA,2.76281	0.00172885	0.00609135
3	chr3:107397052:C:A	107397052	NA,A	NA,C	NA,1	NA,-inf	NA,inf	NA,2.19779	0.00172472	0.00303715
3	chr3:108030892:C:T	108030892	NA,T	NA,C	NA,1	NA,-inf	NA,inf	NA,2.38298	0.0017053	0.0042953
3	chr3:107831736:T:A	107831736	A,A	T,T	1,1	inf,inf	inf,inf	1.22157,2.62561	0.0016532	0.00306024
3	chr3:107938918:T:C	107938918	NA,C	NA,T	NA,1	NA,-inf	NA,inf	NA,2.96936	0.00163794	0.00792455
3	chr3:107969192:A:G	107969192	G,NA	A,NA	1,NA	-inf,NA	inf,NA	2.38452,NA	0.00161462	0.00312035
3	chr3:107257957:A:G	107257957	G,NA	A,NA	1,NA	inf,NA	inf,NA	1.62971,NA	0.00161105	0.00275136
3	chr3:107472699:A:G	107472699	NA,G	NA,A	NA,1	NA,inf	NA,inf	NA,1.91137	0.00160644	0.00295641
3	chr3:107948148:G:A	107948148	A,NA	G,NA	1,NA	inf,NA	inf,NA	1.82768,NA	0.00156282	0.00278377
3	chr3:107429473:C:T	107429473	NA,T	NA,C	NA,1	NA,-inf	NA,inf	NA,2.13199	0.00152837	0.00268171
3	chr3:107666347:C:T	107666347	NA,T	NA,C	NA,1	NA,-inf	NA,inf	NA,2.31849	0.00150121	0.00346594
3	chr3:107770552:T:C	107770552	C,C	T,T	1,1	inf,inf	inf,inf	2.13229,1.0974	0.00148554	0.00263564
3	chr3:107667072:T:A	107667072	NA,A	NA,T	NA,1	NA,-inf	NA,inf	NA,2.30551	0.00146946	0.00338837
3	chr3:107957823:T:C	107957823	NA,C	NA,T	NA,1	NA,-inf	NA,inf	NA,1.92232	0.00145728	0.00261161
3	chr3:107255365:C:T	107255365	NA,T	NA,C	NA,1	NA,-inf	NA,inf	NA,2.02699	0.00144386	0.00288903
3	chr3:107284844:G:A	107284844	A,A	G,G	1,1	inf,-inf	inf,inf	1.78314,0.238062	0.00142779	0.00214463
3	chr3:108013348:A:AG	108013348	NA,AG	NA,A	NA,1	NA,-inf	NA,inf	NA,2.25719	0.00142199	0.00345526
3	chr3:107267314:C:T	107267314	NA,T	NA,C	NA,1	NA,-inf	NA,inf	NA,1.88578	0.0014164	0.002522
3	chr3:107665382:G:A	107665382	NA,A	NA,G	NA,1	NA,-inf	NA,inf	NA,2.27225	0.00139019	0.00319773
3	chr3:107985550:C:T	107985550	NA,T	NA,C	NA,1	NA,inf	NA,inf	NA,1.862	0.0013854	0.00254424
3	chr3:107425738:A:G	107425738	NA,G	NA,A	NA,1	NA,-inf	NA,inf	NA,2.06624	0.0013836	0.00242924
3	chr3:107423876:T:C	107423876	NA,C	NA,T	NA,1	NA,-inf	NA,inf	NA,2.06577	0.00138256	0.00242742
3	chr3:107423949:A:G	107423949	NA,G	NA,A	NA,1	NA,-inf	NA,inf	NA,2.06433	0.001379	0.00242123
3	chr3:107425046:T:G	107425046	NA,G	NA,T	NA,1	NA,-inf	NA,inf	NA,2.06433	0.001379	0.00242123
3	chr3:107427070:G:A	107427070	NA,A	NA,G	NA,1	NA,-inf	NA,inf	NA,2.06419	0.00137868	0.00242067
3	chr3:107418243:C:G	107418243	G,G	C,C	1,1	inf,inf	inf,inf	0.539076,1.62752	0.00136627	0.00224727
3	chr3:107680987:G:A	107680987	NA,A	NA,G	NA,1	NA,-inf	NA,inf	NA,2.26163	0.00136441	0.00313625
3	chr3:108004895:T:G	108004895	G,G	T,T	1,1	inf,inf	inf,inf	2.32609,0.962422	0.0013605	0.00253232
3	chr3:108105716:A:G	108105716	G,G	A,A	1,1	inf,-inf	inf,inf	2.74904,0.216319	0.00135384	0.00237202
3	chr3:107956157:A:G	107956157	NA,G	NA,A	NA,1	NA,-inf	NA,inf	NA,1.87821	0.00134817	0.00241784
3	chr3:107798904:G:A	107798904	A,A	G,G	1,1	inf,inf	inf,inf	2.07494,1.09775	0.00134674	0.00238336
3	chr3:108100194:G:A	108100194	A,A	G,G	1,1	-inf,inf	inf,inf	2.41321,0.503002	0.00133743	0.00236885
3	chr3:107717249:G:A	107717249	NA,A	NA,G	NA,1	NA,-inf	NA,inf	NA,1.82332	0.00133675	0.00236572
3	chr3:108158287:A:T	108158287	T,T	A,A	1,1	-inf,inf	inf,inf	1.36635,1.60006	0.00132687	0.00238456
3	chr3:107759612:T:A	107759612	NA,A	NA,T	NA,1	NA,-inf	NA,inf	NA,2.235	0.00132666	0.00301101
3	chr3:107462580:C:T	107462580	NA,T	NA,C	NA,1	NA,inf	NA,inf	NA,1.80407	0.00131987	0.00243119
3	chr3:107758322:T:G	107758322	NA,G	NA,T	NA,1	NA,-inf	NA,inf	NA,2.22966	0.00131489	0.00298315
3	chr3:107756011:G:A	107756011	NA,A	NA,G	NA,1	NA,-inf	NA,inf	NA,2.22597	0.00130669	0.00296378
3	chr3:107411880:G:T	107411880	T,T	G,G	1,1	inf,inf	inf,inf	0.529293,1.64685	0.00130285	0.00214084
3	chr3:108103398:A:C	108103398	C,C	A,A	1,1	inf,inf	inf,inf	2.81358,0.00228659	0.00130205	0.00227881
3	chr3:107700902:C:T	107700902	NA,T	NA,C	NA,1	NA,-inf	NA,inf	NA,2.34059	0.00129674	0.00342735
3	chr3:107303670:C:T	107303670	T,T	C,C	1,1	-inf,inf	inf,inf	2.0061,0.666905	0.00129575	0.00206276
3	chr3:107743871:T:C	107743871	NA,C	NA,T	NA,1	NA,-inf	NA,inf	NA,2.21901	0.00129442	0.00293808
3	chr3:107425600:C:A	107425600	NA,A	NA,C	NA,1	NA,-inf	NA,inf	NA,2.02544	0.00128874	0.00226405
3	chr3:107988145:A:G	107988145	NA,G	NA,A	NA,1	NA,-inf	NA,inf	NA,2.44112	0.00128052	0.00377296
3	chr3:107754693:A:G	107754693	NA,G	NA,A	NA,1	NA,-inf	NA,inf	NA,2.21164	0.00127724	0.00289218
3	chr3:107750542:T:G	107750542	NA,G	NA,T	NA,1	NA,-inf	NA,inf	NA,2.19882	0.00124921	0.0028325
3	chr3:107751349:G:A	107751349	NA,A	NA,G	NA,1	NA,-inf	NA,inf	NA,2.19846	0.00124593	0.00282751
3	chr3:107756482:C:G	107756482	NA,G	NA,C	NA,1	NA,-inf	NA,inf	NA,2.19644	0.00124351	0.0028146
3	chr3:107715941:G:A	107715941	NA,A	NA,G	NA,1	NA,-inf	NA,inf	NA,2.19402	0.00123879	0.00280702
3	chr3:107741757:T:C	107741757	NA,C	NA,T	NA,1	NA,-inf	NA,inf	NA,2.19082	0.00123266	0.00279334
3	chr3:107752368:T:A	107752368	NA,A	NA,T	NA,1	NA,-inf	NA,inf	NA,2.18801	0.00122682	0.00277959
3	chr3:107752592:T:G	107752592	NA,G	NA,T	NA,1	NA,-inf	NA,inf	NA,2.18424	0.00121912	0.00276139
3	chr3:107722288:A:G	107722288	NA,G	NA,A	NA,1	NA,-inf	NA,inf	NA,2.18313	0.00121644	0.00275417
3	chr3:107753043:A:C	107753043	NA,C	NA,A	NA,1	NA,-inf	NA,inf	NA,2.17791	0.00120778	0.00273273
3	chr3:107750009:T:C	107750009	NA,C	NA,T	NA,1	NA,-inf	NA,inf	NA,2.18043	0.00120645	0.00273349
3	chr3:107435813:T:C	107435813	NA,C	NA,T	NA,1	NA,-inf	NA,inf	NA,1.98243	0.00120475	0.00212479
3	chr3:107267533:T:A	107267533	A,A	T,T	1,1	inf,-inf	inf,inf	1.72277,0.207812	0.00119459	0.00179829
3	chr3:108105214:T:G	108105214	G,G	T,T	1,1	inf,-inf	inf,inf	2.74009,0.0902806	0.00119079	0.00208934
3	chr3:107429250:T:C	107429250	NA,C	NA,T	NA,1	NA,-inf	NA,inf	NA,1.97692	0.00118505	0.00208991
3	chr3:107721167:T:C	107721167	NA,C	NA,T	NA,1	NA,-inf	NA,inf	NA,2.16399	0.00117897	0.00266501
3	chr3:107931991:G:C	107931991	NA,C	NA,G	NA,1	NA,-inf	NA,inf	NA,1.79411	0.00116908	0.00209906
3	chr3:108036869:C:G	108036869	G,NA	C,NA	1,NA	-inf,NA	inf,NA	1.91046,NA	0.00116338	0.00213429
3	chr3:107738381:G:A	107738381	NA,A	NA,G	NA,1	NA,-inf	NA,inf	NA,2.14838	0.00114917	0.00259381
3	chr3:107954671:C:G	107954671	NA,G	NA,C	NA,1	NA,-inf	NA,inf	NA,2.49609	0.00112925	0.003775
3	chr3:107608948:G:A	107608948	NA,A	NA,G	NA,1	NA,-inf	NA,inf	NA,1.73382	0.00112377	0.0021065
3	chr3:107525130:C:T	107525130	T,NA	C,NA	1,NA	-inf,NA	inf,NA	2.19286,NA	0.00111122	0.00203147
3	chr3:107735070:G:A	107735070	NA,A	NA,G	NA,1	NA,-inf	NA,inf	NA,2.12539	0.00111069	0.00250045
3	chr3:107965622:G:A	107965622	A,A	G,G	1,1	-inf,-inf	inf,inf	0.530383,2.74151	0.00110505	0.0023778
3	chr3:107753248:C:T	107753248	NA,T	NA,C	NA,1	NA,-inf	NA,inf	NA,2.11494	0.00109038	0.00245467
3	chr3:107270930:A:G	107270930	G,G	A,A	1,1	-inf,inf	inf,inf	1.94526,0.625069	0.00108944	0.00173859
3	chr3:107976693:T:C	107976693	NA,C	NA,T	NA,1	NA,-inf	NA,inf	NA,1.67673	0.00107843	0.00191141
3	chr3:107979641:G:A	107979641	NA,A	NA,G	NA,1	NA,-inf	NA,inf	NA,2.3328	0.00107476	0.00311347
3	chr3:107978043:C:A	107978043	NA,A	NA,C	NA,1	NA,-inf	NA,inf	NA,2.33013	0.00107022	0.00309899
3	chr3:107368109:T:C	107368109	C,C	T,T	1,1	inf,inf	inf,inf	1.2586,1.33538	0.00107006	0.00179401
3	chr3:107746008:T:C	107746008	NA,C	NA,T	NA,1	NA,-inf	NA,inf	NA,2.09121	0.00106937	0.00239568
3	chr3:107283148:T:G	107283148	NA,G	NA,T	NA,1	NA,inf	NA,inf	NA,1.68625	0.00106833	0.00198153
3	chr3:107830087:C:T	107830087	T,T	C,C	1,1	inf,inf	inf,inf	0.967942,2.52428	0.00106468	0.00200598
3	chr3:108157385:T:C	108157385	C,C	T,T	1,1	-inf,inf	inf,inf	1.39658,1.42591	0.00105709	0.00189706
3	chr3:107750565:G:C	107750565	NA,C	NA,G	NA,1	NA,-inf	NA,inf	NA,1.67945	0.00104351	0.00184629
3	chr3:108017587:T:C	108017587	C,C	T,T	1,1	inf,inf	inf,inf	2.05341,1.03946	0.00103842	0.00192536
3	chr3:107431814:G:T	107431814	NA,T	NA,G	NA,1	NA,-inf	NA,inf	NA,1.89666	0.00103752	0.00183265
3	chr3:107396942:C:T	107396942	NA,T	NA,C	NA,1	NA,-inf	NA,inf	NA,1.90916	0.00103722	0.00183279
3	chr3:107729996:A:C	107729996	NA,C	NA,A	NA,1	NA,-inf	NA,inf	NA,2.08191	0.00103512	0.00232115
3	chr3:107730093:A:G	107730093	NA,G	NA,A	NA,1	NA,-inf	NA,inf	NA,2.07759	0.00102708	0.00230283
3	chr3:107825788:A:C	107825788	NA,C	NA,A	NA,1	NA,-inf	NA,inf	NA,2.22339	0.00102303	0.0027224
3	chr3:107310755:C:G	107310755	NA,G	NA,C	NA,1	NA,-inf	NA,inf	NA,1.64287	0.00101502	0.00185009
3	chr3:107930611:TCTAA:T	107930611	NA,T	NA,TCTAA	NA,1	NA,-inf	NA,inf	NA,2.40659	0.00100962	0.00324703
3	chr3:107721302:A:G	107721302	NA,G	NA,A	NA,1	NA,-inf	NA,inf	NA,2.04785	0.000989554	0.00221278
3	chr3:107201788:T:A	107201788	A,A	T,T	1,1	-inf,-inf	inf,inf	0.40189,2.40285	0.000979652	0.00174677
3	chr3:107726565:T:C	107726565	NA,C	NA,T	NA,1	NA,-inf	NA,inf	NA,2.0411	0.000978865	0.00218798
3	chr3:108113271:T:C	108113271	C,C	T,T	1,1	inf,inf	inf,inf	2.58199,0.105492	0.000974169	0.00173026
3	chr3:107425796:C:T	107425796	T,T	C,C	1,1	inf,inf	inf,inf	0.5882,1.34476	0.000954647	0.00157276
3	chr3:107493158:T:A	107493158	NA,A	NA,T	NA,1	NA,-inf	NA,inf	NA,1.62035	0.000952352	0.00170158
3	chr3:107732910:T:C	107732910	NA,C	NA,T	NA,1	NA,-inf	NA,inf	NA,2.03005	0.000948891	0.00212089
3	chr3:107444836:T:C	107444836	NA,C	NA,T	NA,1	NA,-inf	NA,inf	NA,1.84593	0.00094783	0.00167532
3	chr3:107405583:T:C	107405583	NA,C	NA,T	NA,1	NA,-inf	NA,inf	NA,1.83721	0.000928634	0.00163659
3	chr3:107821799:C:G	107821799	NA,G	NA,C	NA,1	NA,-inf	NA,inf	NA,1.81456	0.000919349	0.00166816
3	chr3:107432089:A:G	107432089	NA,G	NA,A	NA,1	NA,inf	NA,inf	NA,1.75049	0.000917807	0.00170777
3	chr3:107989300:A:G	107989300	NA,G	NA,A	NA,1	NA,-inf	NA,inf	NA,2.23121	0.000915488	0.00260938
3	chr3:107983803:G:A	107983803	NA,A	NA,G	NA,1	NA,-inf	NA,inf	NA,1.58446	0.000910315	0.001615
3	chr3:107985705:C:T	107985705	NA,T	NA,C	NA,1	NA,-inf	NA,inf	NA,1.57699	0.000897052	0.00159187
3	chr3:107420483:C:T	107420483	NA,T	NA,C	NA,1	NA,-inf	NA,inf	NA,1.81629	0.00089567	0.00157902
3	chr3:108119355:GA:G	108119355	G,G	GA,GA	1,1	inf,inf	inf,inf	2.42655,0.241398	0.000876177	0.00155464
3	chr3:108006654:A:G	108006654	G,G	A,A	1,1	inf,inf	inf,inf	2.30322,0.679917	0.000854255	0.00158386
3	chr3:108110058:A:G	108110058	G,G	A,A	1,1	inf,inf	inf,inf	2.73673,0.463481	0.000850167	0.00160283
3	chr3:108119284:G:T	108119284	T,T	G,G	1,1	inf,inf	inf,inf	2.40718,0.244351	0.000846317	0.00150203
3	chr3:107399907:T:G	107399907	NA,G	NA,T	NA,1	NA,-inf	NA,inf	NA,1.77569	0.000844961	0.00149648
3	chr3:107383433:G:A	107383433	A,A	G,G	1,1	inf,inf	inf,inf	0.627057,1.2181	0.000844822	0.00140064
3	chr3:107380916:ATTAT:A	107380916	NA,A	NA,ATTAT	NA,1	NA,-inf	NA,inf	NA,1.78156	0.000836771	0.0014817
3	chr3:107879466:G:T	107879466	NA,T	NA,G	NA,1	NA,-inf	NA,inf	NA,2.21465	0.000836163	0.00243972
3	chr3:108149659:G:A	108149659	NA,A	NA,G	NA,1	NA,inf	NA,inf	NA,1.47187	0.000835096	0.00152655
3	chr3:107276476:G:T	107276476	T,T	G,G	1,1	inf,inf	inf,inf	1.54623,0.295354	0.000822207	0.00123778
3	chr3:107270985:G:A	107270985	A,A	G,G	1,1	inf,inf	inf,inf	1.55324,0.262682	0.000809324	0.00121851
3	chr3:108145826:G:A	108145826	A,A	G,G	1,1	-inf,inf	inf,inf	1.54493,1.01828	0.000804347	0.00144094
3	chr3:107274702:T:TG	107274702	TG,TG	T,T	1,1	inf,inf	inf,inf	1.53433,0.285047	0.000791612	0.00119263
3	chr3:108146116:G:T	108146116	T,T	G,G	1,1	-inf,inf	inf,inf	1.54261,0.997111	0.000773882	0.00138611
3	chr3:107414623:T:C	107414623	C,C	T,T	1,1	inf,inf	inf,inf	1.78697,0.461358	0.000771612	0.00130564
3	chr3:107387160:T:G	107387160	NA,G	NA,T	NA,1	NA,-inf	NA,inf	NA,1.72686	0.000769526	0.00136127
3	chr3:107401252:A:G	107401252	G,G	A,A	1,1	inf,inf	inf,inf	1.77999,0.474125	0.000769401	0.00130203
3	chr3:107389363:C:T	107389363	NA,T	NA,C	NA,1	NA,-inf	NA,inf	NA,1.72655	0.000769118	0.00136055
3	chr3:107398214:A:G	107398214	NA,G	NA,A	NA,1	NA,-inf	NA,inf	NA,1.72595	0.000768338	0.00135918
3	chr3:107383971:G:A	107383971	NA,A	NA,G	NA,1	NA,-inf	NA,inf	NA,1.72531	0.000767484	0.00135769
3	chr3:107621094:A:G	107621094	G,NA	A,NA	1,NA	inf,NA	inf,NA	1.25869,NA	0.000767251	0.00140714
3	chr3:107856631:T:C	107856631	NA,C	NA,T	NA,1	NA,-inf	NA,inf	NA,1.49332	0.000764942	0.00138581
3	chr3:107272218:A:G	107272218	G,G	A,A	1,1	inf,inf	inf,inf	1.52905,0.262823	0.000764233	0.00115216
3	chr3:107395730:G:A	107395730	NA,A	NA,G	NA,1	NA,-inf	NA,inf	NA,1.7224	0.000763716	0.00135108
3	chr3:107542007:G:A	107542007	NA,A	NA,G	NA,1	NA,inf	NA,inf	NA,1.50268	0.000758531	0.00140402
3	chr3:108010700:T:C	108010700	C,C	T,T	1,1	inf,inf	inf,inf	2.4194,0.334309	0.000757813	0.00139687
3	chr3:107470752:C:T	107470752	T,NA	C,NA	1,NA	inf,NA	inf,NA	1.27362,NA	0.000756498	0.0013676
3	chr3:107976348:T:C	107976348	NA,C	NA,T	NA,1	NA,-inf	NA,inf	NA,2.1059	0.000752416	0.00210588
3	chr3:107533164:A:G	107533164	G,NA	A,NA	1,NA	-inf,NA	inf,NA	2.15507,NA	0.000744961	0.00136585
3	chr3:108110959:G:A	108110959	A,A	G,G	1,1	inf,inf	inf,inf	2.81815,0.213853	0.000742909	0.00139804
3	chr3:107495565:C:T	107495565	T,T	C,C	1,1	-inf,inf	inf,inf	4.25469,0.025254	0.000736771	0.00161556
3	chr3:107313044:A:G	107313044	NA,G	NA,A	NA,1	NA,-inf	NA,inf	NA,1.45353	0.000727134	0.0013585
3	chr3:107819040:A:T	107819040	NA,T	NA,A	NA,1	NA,-inf	NA,inf	NA,1.64711	0.000724801	0.00130064
3	chr3:107952965:G:A	107952965	A,A	G,G	1,1	-inf,-inf	inf,inf	2.086,1.32911	0.000722153	0.00137369
3	chr3:107568809:T:C	107568809	NA,C	NA,T	NA,1	NA,-inf	NA,inf	NA,1.94934	0.00072129	0.00179526
3	chr3:107249030:G:A	107249030	A,A	G,G	1,1	inf,-inf	inf,inf	1.57678,1.37955	0.000719119	0.00125383
3	chr3:108102699:T:G	108102699	G,G	T,T	1,1	-inf,inf	inf,inf	1.88263,0.890529	0.000713102	0.00126907
3	chr3:107845612:T:C	107845612	C,C	T,T	1,1	inf,inf	inf,inf	1.76651,1.9687	0.000712503	0.00140911
3	chr3:107289711:G:A	107289711	A,A	G,G	1,1	inf,inf	inf,inf	1.07751,1.4152	0.000704804	0.00123236
3	chr3:107314876:C:T	107314876	NA,T	NA,C	NA,1	NA,-inf	NA,inf	NA,1.43518	0.000703059	0.00131337
3	chr3:107510395:C:T	107510395	T,T	C,C	1,1	-inf,inf	inf,inf	4.23736,0.0945729	0.000702512	0.00154607
3	chr3:108120885:C:T	108120885	T,T	C,C	1,1	inf,inf	inf,inf	2.31434,0.233616	0.000700353	0.00124451
3	chr3:107411410:T:A	107411410	A,A	T,T	1,1	inf,inf	inf,inf	0.554379,1.21385	0.000700261	0.00117204
3	chr3:107251159:T:C	107251159	C,C	T,T	1,1	inf,-inf	inf,inf	1.7397,1.50643	0.000696693	0.00127302
3	chr3:107290181:A:T	107290181	T,T	A,A	1,1	inf,inf	inf,inf	1.00339,1.47774	0.000695491	0.00122727
3	chr3:108093660:C:A	108093660	A,A	C,C	1,1	-inf,inf	inf,inf	1.87316,0.255079	0.000690494	0.00124534
3	chr3:108121983:T:C	108121983	C,C	T,T	1,1	inf,-inf	inf,inf	2.4506,0.11308	0.000683635	0.00120677
3	chr3:107298482:A:G	107298482	NA,G	NA,A	NA,1	NA,inf	NA,inf	NA,1.57713	0.000679768	0.00126096
3	chr3:107342186:C:G	107342186	NA,G	NA,C	NA,1	NA,-inf	NA,inf	NA,1.41991	0.000679153	0.00126608
3	chr3:107515156:C:T	107515156	T,T	C,C	1,1	-inf,-inf	inf,inf	4.11795,0.111431	0.000666554	0.00143846
3	chr3:107506299:G:A	107506299	A,A	G,G	1,1	-inf,-inf	inf,inf	4.09668,0.125084	0.000657299	0.00141461
3	chr3:108140917:G:A	108140917	NA,A	NA,G	NA,1	NA,-inf	NA,inf	NA,1.51322	0.000655196	0.00123538
3	chr3:107814323:A:T	107814323	NA,T	NA,A	NA,1	NA,-inf	NA,inf	NA,1.61238	0.000640518	0.00115247
3	chr3:107394439:G:C	107394439	NA,C	NA,G	NA,1	NA,-inf	NA,inf	NA,1.61389	0.000636285	0.00112757
3	chr3:108140055:T:C	108140055	NA,C	NA,T	NA,1	NA,-inf	NA,inf	NA,1.49405	0.000633589	0.00119431
3	chr3:107328557:T:C	107328557	NA,C	NA,T	NA,1	NA,-inf	NA,inf	NA,1.37349	0.00062476	0.00116438
3	chr3:108099597:G:A	108099597	A,A	G,G	1,1	-inf,inf	inf,inf	1.82229,0.260524	0.000623074	0.00112423
3	chr3:107765648:A:T	107765648	NA,T	NA,A	NA,1	NA,-inf	NA,inf	NA,1.46536	0.000622505	0.00113919
3	chr3:107278466:G:A	107278466	NA,A	NA,G	NA,1	NA,inf	NA,inf	NA,1.52678	0.0006131	0.0011376
3	chr3:108121926:G:T	108121926	T,T	G,G	1,1	inf,-inf	inf,inf	1.46119,1.22519	0.000612847	0.00110108
3	chr3:107852532:C:T	107852532	NA,T	NA,C	NA,1	NA,-inf	NA,inf	NA,1.9368	0.000606437	0.00156501
3	chr3:107475764:A:G	107475764	G,G	A,A	1,1	-inf,inf	inf,inf	4.13028,0.0933904	0.000604681	0.00131383
3	chr3:108105375:T:C	108105375	C,C	T,T	1,1	-inf,inf	inf,inf	1.71267,0.964774	0.000604395	0.00107958
3	chr3:107888156:G:A	107888156	NA,A	NA,G	NA,1	NA,inf	NA,inf	NA,1.423	0.000596311	0.00110335
3	chr3:108124157:T:C	108124157	C,C	T,T	1,1	inf,-inf	inf,inf	2.34278,0.223656	0.000595368	0.00105547
3	chr3:107521947:A:AC	107521947	NA,AC	NA,A	NA,1	NA,-inf	NA,inf	NA,1.76961	0.00059045	0.0013702
3	chr3:107477613:T:A	107477613	A,A	T,T	1,1	-inf,inf	inf,inf	4.10174,0.0350637	0.000589662	0.0012722
3	chr3:107334548:G:A	107334548	NA,A	NA,G	NA,1	NA,-inf	NA,inf	NA,1.34015	0.000588243	0.00109609
3	chr3:108147357:A:G	108147357	NA,G	NA,A	NA,1	NA,-inf	NA,inf	NA,1.28855	0.000585772	0.00106495
3	chr3:107483796:C:T	107483796	T,T	C,C	1,1	-inf,inf	inf,inf	4.08871,0.0194831	0.000582563	0.0012545
3	chr3:108101216:C:T	108101216	T,T	C,C	1,1	-inf,inf	inf,inf	1.72606,0.898041	0.000580094	0.0010361
3	chr3:107846948:T:C	107846948	NA,C	NA,T	NA,1	NA,-inf	NA,inf	NA,1.48317	0.000577946	0.0010459
3	chr3:107956538:G:A	107956538	NA,A	NA,G	NA,1	NA,-inf	NA,inf	NA,1.34661	0.000574973	0.00104119
3	chr3:107972259:G:A	107972259	NA,A	NA,G	NA,1	NA,-inf	NA,inf	NA,1.94494	0.000571741	0.00159394
3	chr3:108114442:C:A	108114442	A,A	C,C	1,1	inf,-inf	inf,inf	2.35182,0.101393	0.000571465	0.00100791
3	chr3:107273922:C:G	107273922	NA,G	NA,C	NA,1	NA,inf	NA,inf	NA,1.33425	0.00056877	0.00103609
3	chr3:107522309:T:G	107522309	NA,G	NA,T	NA,1	NA,-inf	NA,inf	NA,1.53254	0.000566071	0.00105038
3	chr3:107483809:G:A	107483809	A,A	G,G	1,1	-inf,-inf	inf,inf	3.95523,0.145071	0.000562284	0.00118608
3	chr3:107846754:C:T	107846754	NA,T	NA,C	NA,1	NA,-inf	NA,inf	NA,1.88031	0.000559831	0.00143037
3	chr3:107749814:A:G	107749814	G,G	A,A	1,1	inf,inf	inf,inf	0.98461,1.49987	0.000558844	0.0010126
3	chr3:107656988:C:T	107656988	T,NA	C,NA	1,NA	inf,NA	inf,NA	2.73205,NA	0.00055723	0.0011512
3	chr3:107921056:T:G	107921056	NA,G	NA,T	NA,1	NA,-inf	NA,inf	NA,1.65454	0.000556433	0.00119761
3	chr3:107947802:CAG:C	107947802	C,C	CAG,CAG	1,1	-inf,-inf	inf,inf	1.95375,1.29606	0.000556415	0.0010588
3	chr3:107522520:G:A	107522520	NA,A	NA,G	NA,1	NA,-inf	NA,inf	NA,1.73021	0.000554939	0.00128248
3	chr3:107273205:G:A	107273205	A,A	G,G	1,1	inf,inf	inf,inf	1.09878,1.25545	0.0005522	0.000966262
3	chr3:108110919:C:A	108110919	A,A	C,C	1,1	inf,inf	inf,inf	2.28777,0.0272497	0.000544158	0.000966852
3	chr3:107976287:C:A	107976287	NA,A	NA,C	NA,1	NA,-inf	NA,inf	NA,1.89222	0.000542094	0.00146656
3	chr3:107638961:C:T	107638961	NA,T	NA,C	NA,1	NA,-inf	NA,inf	NA,1.33254	0.000539855	0.000969594
3	chr3:107843136:C:T	107843136	T,T	C,C	1,1	inf,inf	inf,inf	0.290689,2.24713	0.000535171	0.00101024
3	chr3:107946872:T:G	107946872	G,G	T,T	1,1	-inf,-inf	inf,inf	1.94123,1.28152	0.000532926	0.00101378
3	chr3:107499479:C:T	107499479	T,NA	C,NA	1,NA	inf,NA	inf,NA	1.16287,NA	0.00053107	0.00096829
3	chr3:107750241:T:A	107750241	A,A	T,T	1,1	inf,inf	inf,inf	1.08511,1.35758	0.000529351	0.000961525
3	chr3:107382987:G:A	107382987	NA,A	NA,G	NA,1	NA,inf	NA,inf	NA,1.2944	0.000525114	0.000956033
3	chr3:108013047:T:G	108013047	G,NA	T,NA	1,NA	-inf,NA	inf,NA	1.62592,NA	0.000523789	0.000954711
3	chr3:107843936:A:T	107843936	T,T	A,A	1,1	inf,inf	inf,inf	0.271182,2.23768	0.000515816	0.000973487
3	chr3:107167061:C:T	107167061	T,NA	C,NA	1,NA	inf,NA	inf,NA	1.26277,NA	0.000512767	0.000939058
3	chr3:107494712:TTAAA:T	107494712	NA,T	NA,TTAAA	NA,1	NA,inf	NA,inf	NA,1.41674	0.000511898	0.000950164
3	chr3:107270943:T:C	107270943	C,C	T,T	1,1	inf,inf	inf,inf	1.04331,1.2702	0.000507267	0.000888561
3	chr3:107472497:A:G	107472497	NA,G	NA,A	NA,1	NA,inf	NA,inf	NA,1.41191	0.000507062	0.000941148
3	chr3:107869114:A:G	107869114	NA,G	NA,A	NA,1	NA,-inf	NA,inf	NA,1.6178	0.000506984	0.00113282
3	chr3:107830611:G:C	107830611	C,C	G,G	1,1	-inf,inf	inf,inf	1.04237,2.32704	0.000506176	0.000964423
3	chr3:107259680:A:G	107259680	G,G	A,A	1,1	inf,inf	inf,inf	0.5557,2.14975	0.000506008	0.000953584
3	chr3:107849006:A:G	107849006	NA,G	NA,A	NA,1	NA,-inf	NA,inf	NA,1.40241	0.000505257	0.000915094
3	chr3:107413615:G:A	107413615	A,NA	G,NA	1,NA	-inf,NA	inf,NA	1.34362,NA	0.000504644	0.000946573
3	chr3:107866213:G:A	107866213	NA,A	NA,G	NA,1	NA,-inf	NA,inf	NA,1.61477	0.000504588	0.00112736
3	chr3:107269063:C:T	107269063	T,T	C,C	1,1	inf,inf	inf,inf	1.13717,1.15584	0.000503066	0.000880489
3	chr3:107271631:G:A	107271631	NA,A	NA,G	NA,1	NA,inf	NA,inf	NA,1.28135	0.000502466	0.000916765
3	chr3:107352568:T:C	107352568	NA,C	NA,T	NA,1	NA,-inf	NA,inf	NA,1.20867	0.000501516	0.000926082
3	chr3:108029077:G:T	108029077	T,T	G,G	1,1	inf,inf	inf,inf	1.97944,0.499889	0.000500984	0.000920598
3	chr3:107811078:T:C	107811078	NA,C	NA,T	NA,1	NA,inf	NA,inf	NA,1.07856	0.000495131	0.000880543
3	chr3:107277684:A:G	107277684	G,G	A,A	1,1	-inf,inf	inf,inf	1.01579,1.29949	0.000494659	0.000852765
3	chr3:107389319:C:T	107389319	NA,T	NA,C	NA,1	NA,inf	NA,inf	NA,1.26128	0.000494516	0.000900507
3	chr3:107389317:A:C	107389317	NA,C	NA,A	NA,1	NA,inf	NA,inf	NA,1.26128	0.000494516	0.000900507
3	chr3:108072526:G:C	108072526	NA,C	NA,G	NA,1	NA,inf	NA,inf	NA,1.19599	0.000494132	0.00089812
3	chr3:107290045:G:C	107290045	NA,C	NA,G	NA,1	NA,inf	NA,inf	NA,1.27011	0.000493204	0.000902486
3	chr3:107269373:T:C	107269373	NA,C	NA,T	NA,1	NA,inf	NA,inf	NA,1.25481	0.000492902	0.000898504
3	chr3:107385775:C:T	107385775	T,T	C,C	1,1	-inf,-inf	inf,inf	0.406217,1.44196	0.000492811	0.000831932
3	chr3:107949601:C:T	107949601	NA,T	NA,C	NA,1	NA,inf	NA,inf	NA,1.19634	0.000490369	0.000906755
3	chr3:107544410:A:G	107544410	NA,G	NA,A	NA,1	NA,-inf	NA,inf	NA,1.25422	0.000486141	0.000870953
3	chr3:107226888:T:C	107226888	C,C	T,T	1,1	inf,-inf	inf,inf	0.157437,2.22191	0.000484817	0.000892027
3	chr3:107201798:A:G	107201798	NA,G	NA,A	NA,1	NA,-inf	NA,inf	NA,1.27685	0.000483107	0.000882483
3	chr3:107497089:T:A	107497089	NA,A	NA,T	NA,1	NA,inf	NA,inf	NA,1.38049	0.000481082	0.000892748
3	chr3:107454149:T:C	107454149	NA,C	NA,T	NA,1	NA,inf	NA,inf	NA,1.37439	0.000478526	0.000887982
3	chr3:107519683:A:T	107519683	NA,T	NA,A	NA,1	NA,-inf	NA,inf	NA,1.62768	0.000474049	0.0010828
3	chr3:107286181:C:T	107286181	T,T	C,C	1,1	inf,inf	inf,inf	1.04048,1.23339	0.000473503	0.000829865
3	chr3:107166685:G:C	107166685	C,NA	G,NA	1,NA	inf,NA	inf,NA	1.22352,NA	0.000470087	0.000861834
3	chr3:107709122:C:T	107709122	T,T	C,C	1,1	inf,inf	inf,inf	1.1351,1.2377	0.00046982	0.000849258
3	chr3:107924094:CT:C	107924094	NA,C	NA,CT	NA,1	NA,-inf	NA,inf	NA,1.63525	0.000469802	0.00106259
3	chr3:107367327:T:G	107367327	NA,G	NA,T	NA,1	NA,-inf	NA,inf	NA,1.42923	0.000469218	0.000834951
3	chr3:108142919:T:C	108142919	C,C	T,T	1,1	-inf,inf	inf,inf	1.11133,1.45128	0.000469049	0.000850889
3	chr3:107285349:A:G	107285349	G,G	A,A	1,1	inf,inf	inf,inf	1.01233,1.25724	0.000467578	0.000819668
3	chr3:107990428:G:A	107990428	NA,A	NA,G	NA,1	NA,-inf	NA,inf	NA,1.21584	0.000467283	0.000844614
3	chr3:107185330:G:A	107185330	NA,A	NA,G	NA,1	NA,inf	NA,inf	NA,1.21883	0.000467073	0.00085507
3	chr3:107752212:T:A	107752212	A,A	T,T	1,1	inf,inf	inf,inf	1.07128,1.29223	0.000465423	0.000844258
3	chr3:107362174:T:C	107362174	NA,C	NA,T	NA,1	NA,-inf	NA,inf	NA,1.41851	0.000460881	0.000820275
3	chr3:107795252:C:T	107795252	NA,T	NA,C	NA,1	NA,inf	NA,inf	NA,1.22229	0.000459908	0.000850696
3	chr3:107357098:C:T	107357098	NA,T	NA,C	NA,1	NA,-inf	NA,inf	NA,1.416	0.000459001	0.00081696
3	chr3:108110660:A:G	108110660	G,G	A,A	1,1	-inf,inf	inf,inf	2.24891,0.0266731	0.000458734	0.00081014
3	chr3:107986984:A:G	107986984	G,G	A,A	1,1	-inf,-inf	inf,inf	0.963349,1.7717	0.000458476	0.000838226
3	chr3:107963578:A:G	107963578	G,G	A,A	1,1	-inf,-inf	inf,inf	1.8027,1.37379	0.000457177	0.000882281
3	chr3:107484467:A:G	107484467	G,G	A,A	1,1	inf,-inf	inf,inf	4.64424,0.296848	0.000456558	0.002154
3	chr3:107283583:A:C	107283583	C,C	A,A	1,1	inf,inf	inf,inf	1.00454,1.2522	0.000456278	0.000799999
3	chr3:108006984:T:C	108006984	C,C	T,T	1,1	inf,inf	inf,inf	1.91105,0.737537	0.000455721	0.000847274
3	chr3:107271398:C:T	107271398	T,T	C,C	1,1	inf,inf	inf,inf	1.06793,1.1801	0.000454702	0.00079671
3	chr3:107541918:A:G	107541918	NA,G	NA,A	NA,1	NA,-inf	NA,inf	NA,1.23534	0.000453545	0.000853066
3	chr3:107526117:C:T	107526117	NA,T	NA,C	NA,1	NA,-inf	NA,inf	NA,1.23397	0.00045282	0.000851886
3	chr3:107205456:T:G	107205456	NA,G	NA,T	NA,1	NA,-inf	NA,inf	NA,1.20961	0.000452225	0.00083116
3	chr3:107283814:C:T	107283814	NA,T	NA,C	NA,1	NA,inf	NA,inf	NA,1.2203	0.000451617	0.000826534
3	chr3:108132620:G:A	108132620	A,A	G,G	1,1	-inf,inf	inf,inf	1.139,1.40344	0.000450829	0.000817457
3	chr3:107282359:C:T	107282359	NA,T	NA,C	NA,1	NA,inf	NA,inf	NA,1.21898	0.000450563	0.000824607
3	chr3:107387205:T:A	107387205	NA,A	NA,T	NA,1	NA,-inf	NA,inf	NA,1.29902	0.000450355	0.000806989
3	chr3:107269885:C:T	107269885	NA,T	NA,C	NA,1	NA,inf	NA,inf	NA,1.21595	0.000448188	0.000820266
3	chr3:108149049:C:G	108149049	NA,G	NA,C	NA,1	NA,inf	NA,inf	NA,1.15856	0.00044796	0.000813712
3	chr3:107294072:A:T	107294072	NA,T	NA,A	NA,1	NA,inf	NA,inf	NA,1.21379	0.000446466	0.00081708
3	chr3:107557244:T:C	107557244	NA,C	NA,T	NA,1	NA,-inf	NA,inf	NA,1.22405	0.000444285	0.000835579
3	chr3:107296651:C:T	107296651	NA,T	NA,C	NA,1	NA,inf	NA,inf	NA,1.20934	0.000443017	0.000810775
3	chr3:107295399:T:C	107295399	NA,C	NA,T	NA,1	NA,inf	NA,inf	NA,1.20814	0.000442091	0.000809078
3	chr3:107959257:A:T	107959257	T,T	A,A	1,1	-inf,-inf	inf,inf	1.82063,1.35198	0.000441972	0.000852714
3	chr3:107283353:C:G	107283353	G,G	C,C	1,1	inf,inf	inf,inf	0.984874,1.25518	0.000441251	0.000773944
3	chr3:107285460:G:A	107285460	NA,A	NA,G	NA,1	NA,inf	NA,inf	NA,1.20762	0.000441165	0.000807767
3	chr3:107986901:T:A	107986901	A,A	T,T	1,1	-inf,-inf	inf,inf	0.970179,1.7438	0.000440987	0.000806231
3	chr3:107437653:G:A	107437653	A,A	G,G	1,1	inf,inf	inf,inf	0.652366,1.43064	0.000437883	0.000757901
3	chr3:107602333:T:C	107602333	C,NA	T,NA	1,NA	inf,NA	inf,NA	2.19301,NA	0.000437074	0.000847001
3	chr3:107273983:G:T	107273983	NA,T	NA,G	NA,1	NA,inf	NA,inf	NA,1.18678	0.000434125	0.000791387
3	chr3:107271442:A:G	107271442	NA,G	NA,A	NA,1	NA,inf	NA,inf	NA,1.19808	0.000433836	0.000794373
3	chr3:107961338:T:C	107961338	C,C	T,T	1,1	-inf,-inf	inf,inf	1.88106,1.2675	0.000433327	0.000834932
3	chr3:107272059:AATG:A	107272059	A,A	AATG,AATG	1,1	inf,inf	inf,inf	1.02392,1.19992	0.000431098	0.000755849
3	chr3:107935709:G:A	107935709	A,A	G,G	1,1	-inf,-inf	inf,inf	1.66051,1.37877	0.000429219	0.000824263
3	chr3:107283479:T:C	107283479	NA,C	NA,T	NA,1	NA,inf	NA,inf	NA,1.21056	0.000428769	0.000783595
3	chr3:107244935:G:A	107244935	A,A	G,G	1,1	-inf,inf	inf,inf	1.6835,1.03631	0.000428582	0.000786826
3	chr3:107275909:G:A	107275909	A,A	G,G	1,1	inf,inf	inf,inf	1.04005,1.17617	0.000427591	0.000749621
3	chr3:107489009:A:G	107489009	NA,G	NA,A	NA,1	NA,inf	NA,inf	NA,1.12657	0.000425891	0.000776675
3	chr3:107967990:C:T	107967990	NA,T	NA,C	NA,1	NA,-inf	NA,inf	NA,1.54032	0.000425847	0.00104053
3	chr3:107277767:A:T	107277767	T,T	A,A	1,1	inf,inf	inf,inf	1.03637,1.17783	0.000425811	0.000746536
3	chr3:107745987:A:G	107745987	G,G	A,A	1,1	inf,inf	inf,inf	1.09113,1.21756	0.000424948	0.000769982
3	chr3:108158026:C:T	108158026	NA,T	NA,C	NA,1	NA,inf	NA,inf	NA,1.15037	0.000424721	0.000774727
3	chr3:107733643:A:G	107733643	G,G	A,A	1,1	inf,inf	inf,inf	0.999692,1.30391	0.000424259	0.000767435
3	chr3:107463271:T:C	107463271	NA,C	NA,T	NA,1	NA,inf	NA,inf	NA,1.08361	0.000422911	0.000759979
3	chr3:107326204:T:C	107326204	NA,C	NA,T	NA,1	NA,-inf	NA,inf	NA,1.17396	0.000422532	0.000779081
3	chr3:107703610:G:A	107703610	NA,A	NA,G	NA,1	NA,-inf	NA,inf	NA,1.46054	0.000422336	0.00077841
3	chr3:107266221:G:A	107266221	NA,A	NA,G	NA,1	NA,inf	NA,inf	NA,1.15753	0.000419676	0.000762397
3	chr3:107267088:C:T	107267088	NA,T	NA,C	NA,1	NA,inf	NA,inf	NA,1.15733	0.000419433	0.000761939
3	chr3:107298667:A:G	107298667	G,G	A,A	1,1	inf,inf	inf,inf	0.908822,1.34551	0.000419251	0.000744523
3	chr3:108018539:C:T	108018539	T,T	C,C	1,1	inf,inf	inf,inf	2.1329,0.336037	0.000417546	0.000773642
3	chr3:108103456:G:A	108103456	NA,A	NA,G	NA,1	NA,-inf	NA,inf	NA,1.25102	0.000416499	0.000803218
3	chr3:107684280:A:G	107684280	NA,G	NA,A	NA,1	NA,-inf	NA,inf	NA,1.45371	0.000415793	0.000765964
3	chr3:107948645:G:T	107948645	NA,T	NA,G	NA,1	NA,inf	NA,inf	NA,1.24704	0.000413736	0.000782083
3	chr3:107314538:G:A	107314538	NA,A	NA,G	NA,1	NA,inf	NA,inf	NA,1.15479	0.000413507	0.000763773
3	chr3:107802932:G:A	107802932	NA,A	NA,G	NA,1	NA,-inf	NA,inf	NA,1.14013	0.000412762	0.000748916
3	chr3:107883841:A:G	107883841	NA,G	NA,A	NA,1	NA,-inf	NA,inf	NA,1.12309	0.000412106	0.000746548
3	chr3:107270774:T:C	107270774	C,C	T,T	1,1	inf,inf	inf,inf	1.03021,1.16309	0.000411122	0.000721398
3	chr3:107895296:C:G	107895296	NA,G	NA,C	NA,1	NA,-inf	NA,inf	NA,1.72367	0.000406995	0.00109089
3	chr3:107483821:C:T	107483821	T,T	C,C	1,1	inf,inf	inf,inf	0.432484,1.55766	0.000406317	0.000737685
3	chr3:107280135:A:G	107280135	G,G	A,A	1,1	inf,inf	inf,inf	0.978815,1.21574	0.00040624	0.000712839
3	chr3:107217775:A:C	107217775	NA,C	NA,A	NA,1	NA,-inf	NA,inf	NA,1.17035	0.000403424	0.000745108
3	chr3:107754767:A:G	107754767	G,G	A,A	1,1	inf,inf	inf,inf	0.978129,1.32096	0.000402935	0.00072992
3	chr3:107246425:T:C	107246425	NA,C	NA,T	NA,1	NA,-inf	NA,inf	NA,1.14018	0.000402245	0.000734147
3	chr3:108157596:TG:T	108157596	NA,T	NA,TG	NA,1	NA,inf	NA,inf	NA,1.06304	0.000400231	0.00073187
3	chr3:107729010:T:A	107729010	A,A	T,T	1,1	inf,inf	inf,inf	0.921284,1.50295	0.000399952	0.000736051
3	chr3:107208249:G:A	107208249	A,A	G,G	1,1	inf,inf	inf,inf	1.54777,0.467092	0.000399701	0.000710518
3	chr3:107986263:T:C	107986263	C,C	T,T	1,1	-inf,-inf	inf,inf	0.947367,1.70643	0.000399413	0.000730277
3	chr3:107169253:G:A	107169253	NA,A	NA,G	NA,1	NA,-inf	NA,inf	NA,1.13433	0.000399029	0.000732965
3	chr3:107318709:T:G	107318709	NA,G	NA,T	NA,1	NA,inf	NA,inf	NA,1.14837	0.000398948	0.000730465
3	chr3:107317643:G:A	107317643	NA,A	NA,G	NA,1	NA,inf	NA,inf	NA,1.14837	0.000398948	0.000730465
3	chr3:107317386:A:T	107317386	NA,T	NA,A	NA,1	NA,inf	NA,inf	NA,1.14837	0.000398948	0.000730465
3	chr3:107162689:T:C	107162689	NA,C	NA,T	NA,1	NA,-inf	NA,inf	NA,1.13167	0.000397216	0.000729632
3	chr3:108144366:C:G	108144366	G,G	C,C	1,1	inf,-inf	inf,inf	1.7211,0.625316	0.000396996	0.000707462
3	chr3:108134359:G:A	108134359	NA,A	NA,G	NA,1	NA,-inf	NA,inf	NA,1.23652	0.000395662	0.000748647
3	chr3:107455753:G:A	107455753	A,A	G,G	1,1	inf,inf	inf,inf	3.00009,0.831646	0.000394925	0.000836507
3	chr3:108141506:G:A	108141506	NA,A	NA,G	NA,1	NA,inf	NA,inf	NA,1.05901	0.000394435	0.000721136
3	chr3:108149714:G:GT	108149714	NA,GT	NA,G	NA,1	NA,-inf	NA,inf	NA,1.10967	0.000392392	0.000709149
3	chr3:107243087:A:G	107243087	G,G	A,A	1,1	-inf,inf	inf,inf	1.48553,1.18402	0.000391857	0.000719336
3	chr3:107338664:A:G	107338664	NA,G	NA,A	NA,1	NA,inf	NA,inf	NA,1.12948	0.000391578	0.000724737
3	chr3:107960477:A:C	107960477	C,C	A,A	1,1	-inf,-inf	inf,inf	1.81154,1.26888	0.00039134	0.000753712
3	chr3:107166730:C:T	107166730	NA,T	NA,C	NA,1	NA,-inf	NA,inf	NA,1.14976	0.000391217	0.000715387
3	chr3:107357146:C:A	107357146	NA,A	NA,C	NA,1	NA,inf	NA,inf	NA,1.12408	0.000390213	0.00072068
3	chr3:107365931:C:T	107365931	T,T	C,C	1,1	inf,inf	inf,inf	0.833619,1.32457	0.000389401	0.000674386
3	chr3:108144226:G:A	108144226	NA,A	NA,G	NA,1	NA,inf	NA,inf	NA,1.05586	0.000389323	0.000712077
3	chr3:107298972:G:A	107298972	A,A	G,G	1,1	inf,inf	inf,inf	0.933847,1.27377	0.000388566	0.000689982
3	chr3:107192604:C:T	107192604	NA,T	NA,C	NA,1	NA,inf	NA,inf	NA,1.06614	0.000385314	0.000701789
3	chr3:107312771:G:C	107312771	NA,C	NA,G	NA,1	NA,inf	NA,inf	NA,1.12807	0.000385195	0.000705313
3	chr3:107517070:T:C	107517070	NA,C	NA,T	NA,1	NA,-inf	NA,inf	NA,1.21736	0.000384805	0.000724717
3	chr3:107835270:G:A	107835270	NA,A	NA,G	NA,1	NA,-inf	NA,inf	NA,1.34162	0.000384213	0.000804545
3	chr3:107214847:T:A	107214847	NA,A	NA,T	NA,1	NA,-inf	NA,inf	NA,1.19768	0.000382893	0.000694472
3	chr3:107906703:A:G	107906703	NA,G	NA,A	NA,1	NA,-inf	NA,inf	NA,1.35933	0.000382518	0.00080416
3	chr3:107782435:T:C	107782435	C,C	T,T	1,1	-inf,inf	inf,inf	4.21025,0.136371	0.000380657	0.00112239
3	chr3:108101389:TC:T	108101389	T,T	TC,TC	1,1	-inf,-inf	inf,inf	1.95505,0.0348466	0.000380419	0.000672398
3	chr3:107161583:AC:A	107161583	NA,A	NA,AC	NA,1	NA,-inf	NA,inf	NA,1.27809	0.000379949	0.000764679
3	chr3:107982495:C:T	107982495	T,T	C,C	1,1	-inf,-inf	inf,inf	0.944658,1.67945	0.000379651	0.000694265
3	chr3:107281381:A:AG	107281381	AG,AG	A,A	1,1	inf,inf	inf,inf	0.975585,1.17917	0.000378575	0.000664507
3	chr3:107183079:A:G	107183079	NA,G	NA,A	NA,1	NA,-inf	NA,inf	NA,1.13387	0.000378139	0.000692256
3	chr3:107982105:A:C	107982105	C,C	A,A	1,1	-inf,-inf	inf,inf	0.76927,1.80277	0.000377606	0.000698816
3	chr3:108147583:AG:A	108147583	A,A	AG,AG	1,1	inf,-inf	inf,inf	1.76736,0.517539	0.000377132	0.000673505
3	chr3:107215188:A:G	107215188	NA,G	NA,A	NA,1	NA,-inf	NA,inf	NA,1.18315	0.000373664	0.000677823
3	chr3:107214890:G:A	107214890	NA,A	NA,G	NA,1	NA,-inf	NA,inf	NA,1.18208	0.000373046	0.000676694
3	chr3:108149503:GC:G	108149503	NA,G	NA,GC	NA,1	NA,inf	NA,inf	NA,1.01995	0.000370772	0.000678007
3	chr3:108044193:G:A	108044193	A,A	G,G	1,1	inf,-inf	inf,inf	2.24337,0.0895054	0.000369984	0.000685544
3	chr3:108131222:C:T	108131222	NA,T	NA,C	NA,1	NA,-inf	NA,inf	NA,1.1946	0.000369683	0.000697992
3	chr3:107529076:G:T	107529076	T,NA	G,NA	1,NA	inf,NA	inf,NA	0.785896,NA	0.000368996	0.00066818
3	chr3:107393356:CTTTCTG:C	107393356	NA,C	NA,CTTTCTG	NA,1	NA,-inf	NA,inf	NA,1.19655	0.000368975	0.000664162
3	chr3:107936699:A:G	107936699	G,G	A,A	1,1	inf,-inf	inf,inf	0.231662,1.88356	0.000368504	0.000630202
3	chr3:108086789:G:A	108086789	NA,A	NA,G	NA,1	NA,inf	NA,inf	NA,1.04599	0.000367933	0.000672664
3	chr3:108158050:C:T	108158050	NA,T	NA,C	NA,1	NA,-inf	NA,inf	NA,1.0595	0.000367713	0.000670899
3	chr3:107442376:C:T	107442376	T,NA	C,NA	1,NA	inf,NA	inf,NA	0.911079,NA	0.000367442	0.000651301
3	chr3:107969071:A:G	107969071	NA,G	NA,A	NA,1	NA,inf	NA,inf	NA,1.07377	0.000367285	0.0006776
3	chr3:108086228:C:T	108086228	NA,T	NA,C	NA,1	NA,inf	NA,inf	NA,1.04469	0.000367103	0.000671152
3	chr3:107195385:T:C	107195385	NA,C	NA,T	NA,1	NA,inf	NA,inf	NA,1.07792	0.000365177	0.000669088
3	chr3:108144074:A:G	108144074	G,G	A,A	1,1	inf,inf	inf,inf	2.08711,0.629545	0.000362386	0.000679967
3	chr3:107982658:T:G	107982658	G,G	T,T	1,1	-inf,-inf	inf,inf	0.932686,1.66253	0.000361619	0.000661338
3	chr3:107980096:A:G	107980096	G,G	A,A	1,1	-inf,-inf	inf,inf	0.934992,1.65709	0.00036104	0.000660871
3	chr3:107935254:A:G	107935254	G,G	A,A	1,1	-inf,-inf	inf,inf	1.56617,1.3828	0.000360741	0.00069417
3	chr3:107987596:ATTTGGGAC:A	107987596	A,A	ATTTGGGAC,ATTTGGGAC	1,1	-inf,-inf	inf,inf	0.860425,1.71521	0.000360597	0.000659376
3	chr3:108103854:G:A	108103854	NA,A	NA,G	NA,1	NA,-inf	NA,inf	NA,1.19392	0.000360547	0.000696035
3	chr3:108144112:A:G	108144112	G,G	A,A	1,1	inf,-inf	inf,inf	1.71507,0.573913	0.000359858	0.000642225
3	chr3:107910447:C:T	107910447	NA,T	NA,C	NA,1	NA,-inf	NA,inf	NA,1.40566	0.000357655	0.000772341
3	chr3:107349983:T:C	107349983	C,NA	T,NA	1,NA	-inf,NA	inf,NA	1.4114,NA	0.000357016	0.000680065
3	chr3:108146791:A:T	108146791	NA,T	NA,A	NA,1	NA,-inf	NA,inf	NA,1.05253	0.000355999	0.00064108
3	chr3:107195698:C:T	107195698	NA,T	NA,C	NA,1	NA,-inf	NA,inf	NA,1.09405	0.00035507	0.000647875
3	chr3:107306944:T:C	107306944	NA,C	NA,T	NA,1	NA,inf	NA,inf	NA,1.08027	0.00035463	0.0006493
3	chr3:107486895:C:T	107486895	T,T	C,C	1,1	inf,-inf	inf,inf	4.52727,0.165057	0.000352108	0.00158094
3	chr3:108059019:G:A	108059019	NA,A	NA,G	NA,1	NA,inf	NA,inf	NA,1.01846	0.00035155	0.000641216
3	chr3:107300943:A:G	107300943	G,G	A,A	1,1	inf,inf	inf,inf	0.910493,1.24272	0.000351332	0.000624163
3	chr3:107666850:G:A	107666850	A,NA	G,NA	1,NA	inf,NA	inf,NA	0.744708,NA	0.000351184	0.000649183
3	chr3:107765264:C:T	107765264	NA,T	NA,C	NA,1	NA,-inf	NA,inf	NA,1.06521	0.000350398	0.000630764
3	chr3:107881106:A:G	107881106	G,G	A,A	1,1	inf,inf	inf,inf	0.0852661,2.22511	0.000349945	0.000673076
3	chr3:108146308:C:T	108146308	NA,T	NA,C	NA,1	NA,inf	NA,inf	NA,0.994009	0.00034885	0.000637883
3	chr3:107245968:T:C	107245968	NA,C	NA,T	NA,1	NA,-inf	NA,inf	NA,1.05742	0.000347536	0.000634656
3	chr3:107744609:TG:T	107744609	T,T	TG,TG	1,1	inf,inf	inf,inf	0.995702,1.2264	0.000346669	0.00062908
3	chr3:108078242:T:C	108078242	NA,C	NA,T	NA,1	NA,inf	NA,inf	NA,0.992192	0.000343675	0.000625478
3	chr3:108156208:A:G	108156208	G,G	A,A	1,1	inf,-inf	inf,inf	1.70053,0.537425	0.000342664	0.000612017
3	chr3:107212270:G:T	107212270	NA,T	NA,G	NA,1	NA,-inf	NA,inf	NA,1.12976	0.000341649	0.000620083
3	chr3:107513727:A:G	107513727	G,NA	A,NA	1,NA	inf,NA	inf,NA	0.838282,NA	0.00034156	0.000610244
3	chr3:107206592:T:C	107206592	NA,C	NA,T	NA,1	NA,-inf	NA,inf	NA,1.064	0.000340991	0.000623848
3	chr3:107917457:GA:G	107917457	NA,G	NA,GA	NA,1	NA,-inf	NA,inf	NA,1.02458	0.000340035	0.000611659
3	chr3:108091486:G:A	108091486	NA,A	NA,G	NA,1	NA,inf	NA,inf	NA,1.00475	0.000339574	0.000621295
3	chr3:108022072:TAGG:T	108022072	T,T	TAGG,TAGG	1,1	inf,inf	inf,inf	1.45932,0.203456	0.000337861	0.000603819
3	chr3:107603078:C:T	107603078	NA,T	NA,C	NA,1	NA,-inf	NA,inf	NA,1.06944	0.000337299	0.000623247
3	chr3:107933737:A:C	107933737	C,C	A,A	1,1	-inf,-inf	inf,inf	1.54466,1.35523	0.000335492	0.000645523
3	chr3:107879227:C:T	107879227	NA,T	NA,C	NA,1	NA,-inf	NA,inf	NA,0.999573	0.00033364	0.000604792
3	chr3:107385666:A:C	107385666	NA,C	NA,A	NA,1	NA,-inf	NA,inf	NA,1.04659	0.000332531	0.000614224
3	chr3:107218434:A:C	107218434	NA,C	NA,A	NA,1	NA,-inf	NA,inf	NA,1.11318	0.000332294	0.000602833
3	chr3:107478563:G:A	107478563	A,NA	G,NA	1,NA	inf,NA	inf,NA	0.822599,NA	0.000331036	0.000591652
3	chr3:107264410:ACTTTAATTACATCTGCAAAATCCCTTCAAAGAAGTACTTGGATTTGTATTCGAATGAATAAGCAGAGGTCAGAAATCTTGGGTATGGATGCAT:A	107264410	NA,A	NA,ACTTTAATTACATCTGCAAAATCCCTTCAAAGAAGTACTTGGATTTGTATTCGAATGAATAAGCAGAGGTCAGAAATCTTGGGTATGGATGCAT	NA,1	NA,-inf	NA,inf	NA,0.968724	0.00033062	0.000601483
3	chr3:107921176:T:A	107921176	NA,A	NA,T	NA,1	NA,-inf	NA,inf	NA,1.00815	0.000330376	0.000594452
3	chr3:108012895:T:G	108012895	G,NA	T,NA	1,NA	-inf,NA	inf,NA	1.29734,NA	0.000328727	0.000604384
3	chr3:107980513:C:T	107980513	T,T	C,C	1,1	-inf,-inf	inf,inf	1.5122,1.36918	0.000327299	0.00061625
3	chr3:107942437:A:G	107942437	G,G	A,A	1,1	-inf,-inf	inf,inf	1.07942,1.44226	0.000326159	0.000638207
3	chr3:107244739:T:C	107244739	C,C	T,T	1,1	-inf,inf	inf,inf	0.409795,1.94305	0.000325377	0.000611691
3	chr3:108089382:C:T	108089382	NA,T	NA,C	NA,1	NA,inf	NA,inf	NA,0.983211	0.000325269	0.000593973
3	chr3:107692268:A:G	107692268	NA,G	NA,A	NA,1	NA,-inf	NA,inf	NA,1.29626	0.000324971	0.000598629
3	chr3:107917399:A:G	107917399	NA,G	NA,A	NA,1	NA,-inf	NA,inf	NA,0.998061	0.000324884	0.000584619
3	chr3:107455167:T:C	107455167	C,C	T,T	1,1	inf,inf	inf,inf	3.27121,0.503757	0.000324878	0.000731364
3	chr3:107738771:G:A	107738771	NA,A	NA,G	NA,1	NA,-inf	NA,inf	NA,1.02114	0.00032419	0.000582418
3	chr3:107393397:T:TACTTA	107393397	NA,TACTTA	NA,T	NA,1	NA,inf	NA,inf	NA,1.01585	0.0003232	0.000597076
3	chr3:107184432:C:A	107184432	NA,A	NA,C	NA,1	NA,-inf	NA,inf	NA,1.1596	0.000321456	0.000638211
3	chr3:107883999:A:G	107883999	NA,G	NA,A	NA,1	NA,-inf	NA,inf	NA,1.17927	0.00032003	0.000635236
3	chr3:107983429:A:T	107983429	NA,T	NA,A	NA,1	NA,-inf	NA,inf	NA,1.46762	0.000320002	0.000763252
3	chr3:107519760:C:T	107519760	NA,T	NA,C	NA,1	NA,-inf	NA,inf	NA,1.58229	0.000318824	0.000598978
3	chr3:107276344:T:C	107276344	NA,C	NA,T	NA,1	NA,inf	NA,inf	NA,1.03238	0.000318561	0.000583211
3	chr3:107680282:A:G	107680282	G,G	A,A	1,1	-inf,inf	inf,inf	0.755416,1.21299	0.000317552	0.000565435
3	chr3:108007468:A:G	108007468	G,G	A,A	1,1	inf,inf	inf,inf	1.91867,0.430377	0.0003166	0.000585686
3	chr3:108071291:C:T	108071291	NA,T	NA,C	NA,1	NA,-inf	NA,inf	NA,0.960947	0.000315844	0.000573894
3	chr3:108158327:G:T	108158327	NA,T	NA,G	NA,1	NA,-inf	NA,inf	NA,1.00406	0.000315167	0.000573889
3	chr3:108151988:C:A	108151988	A,A	C,C	1,1	-inf,inf	inf,inf	1.38222,0.640949	0.000315024	0.000562883
3	chr3:107398174:T:C	107398174	NA,C	NA,T	NA,1	NA,-inf	NA,inf	NA,1.06777	0.000314636	0.000589743
3	chr3:107291635:A:G	107291635	G,NA	A,NA	1,NA	-inf,NA	inf,NA	1.36493,NA	0.000314477	0.000570497
3	chr3:107253668:A:G	107253668	G,G	A,A	1,1	-inf,-inf	inf,inf	0.940087,1.43663	0.000314189	0.000592441
3	chr3:107636862:C:T	107636862	T,NA	C,NA	1,NA	inf,NA	inf,NA	1.97021,NA	0.00031418	0.000605094
3	chr3:107776765:C:T	107776765	NA,T	NA,C	NA,1	NA,-inf	NA,inf	NA,1.00333	0.000313079	0.000563599
3	chr3:108084656:A:C	108084656	C,C	A,A	1,1	inf,inf	inf,inf	1.73782,0.741222	0.000312906	0.000582375
3	chr3:108089442:T:C	108089442	NA,C	NA,T	NA,1	NA,inf	NA,inf	NA,0.960052	0.000312571	0.000570853
3	chr3:108030745:G:A	108030745	NA,A	NA,G	NA,1	NA,-inf	NA,inf	NA,1.02194	0.00031151	0.000560072
3	chr3:107325310:G:A	107325310	NA,A	NA,G	NA,1	NA,-inf	NA,inf	NA,0.968488	0.00030942	0.000575666
3	chr3:107952402:G:A	107952402	NA,A	NA,G	NA,1	NA,-inf	NA,inf	NA,1.69093	0.000308535	0.000933624
3	chr3:107494897:A:G	107494897	NA,G	NA,A	NA,1	NA,-inf	NA,inf	NA,0.989512	0.000307217	0.000552928
3	chr3:107740786:C:G	107740786	G,NA	C,NA	1,NA	-inf,NA	inf,NA	1.38687,NA	0.00030719	0.000562915
3	chr3:107662025:G:A	107662025	NA,A	NA,G	NA,1	NA,-inf	NA,inf	NA,1.01028	0.00030488	0.000563776
3	chr3:107641007:T:C	107641007	NA,C	NA,T	NA,1	NA,-inf	NA,inf	NA,1.36439	0.000304242	0.00068272
3	chr3:107818033:TA:T	107818033	NA,T	NA,TA	NA,1	NA,-inf	NA,inf	NA,0.982719	0.000304157	0.000547358
3	chr3:107833887:T:G	107833887	NA,G	NA,T	NA,1	NA,-inf	NA,inf	NA,0.962658	0.00030364	0.000551068
3	chr3:107969793:A:G	107969793	NA,G	NA,A	NA,1	NA,-inf	NA,inf	NA,0.975165	0.000303382	0.000547116
3	chr3:108089308:A:G	108089308	NA,G	NA,A	NA,1	NA,inf	NA,inf	NA,0.94178	0.000302567	0.000552672
3	chr3:107355132:C:A	107355132	A,NA	C,NA	1,NA	inf,NA	inf,NA	0.909383,NA	0.000301441	0.000526375
3	chr3:107280351:G:A	107280351	NA,A	NA,G	NA,1	NA,inf	NA,inf	NA,0.999221	0.000301211	0.000551539
3	chr3:107983337:A:G	107983337	G,G	A,A	1,1	-inf,inf	inf,inf	0.0125739,2.13484	0.00030022	0.000555415
3	chr3:108077664:G:A	108077664	NA,A	NA,G	NA,1	NA,inf	NA,inf	NA,0.913732	0.000300038	0.000546353
3	chr3:107867209:C:T	107867209	NA,T	NA,C	NA,1	NA,-inf	NA,inf	NA,1.26778	0.000299843	0.000642105
3	chr3:107659374:A:G	107659374	G,NA	A,NA	1,NA	inf,NA	inf,NA	0.711175,NA	0.000299675	0.00055033
3	chr3:107986176:C:A	107986176	NA,A	NA,C	NA,1	NA,-inf	NA,inf	NA,1.4203	0.000299364	0.000709197
3	chr3:107287039:A:G	107287039	NA,G	NA,A	NA,1	NA,inf	NA,inf	NA,1.00607	0.000299025	0.000547743
3	chr3:108109630:AT:A	108109630	NA,A	NA,AT	NA,1	NA,inf	NA,inf	NA,0.88611	0.000297404	0.000542026
3	chr3:108122695:T:C	108122695	NA,C	NA,T	NA,1	NA,inf	NA,inf	NA,0.899195	0.000297062	0.000543185
3	chr3:107278907:C:G	107278907	NA,G	NA,C	NA,1	NA,inf	NA,inf	NA,0.988318	0.000295855	0.000541718
3	chr3:107936092:C:T	107936092	NA,T	NA,C	NA,1	NA,-inf	NA,inf	NA,0.959952	0.000295424	0.00053323
3	chr3:107697379:G:T	107697379	NA,T	NA,G	NA,1	NA,-inf	NA,inf	NA,1.22151	0.000295339	0.000544926
3	chr3:108126320:T:C	108126320	NA,C	NA,T	NA,1	NA,inf	NA,inf	NA,0.898627	0.00029449	0.000538926
3	chr3:107999929:G:A	107999929	NA,A	NA,G	NA,1	NA,-inf	NA,inf	NA,0.980494	0.000294445	0.000538025
3	chr3:108088269:T:C	108088269	NA,C	NA,T	NA,1	NA,inf	NA,inf	NA,0.915378	0.000294325	0.000536171
3	chr3:107492591:C:T	107492591	NA,T	NA,C	NA,1	NA,-inf	NA,inf	NA,0.963878	0.00029429	0.000529852
3	chr3:107276411:G:A	107276411	NA,A	NA,G	NA,1	NA,inf	NA,inf	NA,0.949444	0.000293331	0.000535485
3	chr3:107940372:C:T	107940372	NA,T	NA,C	NA,1	NA,-inf	NA,inf	NA,1.6494	0.000292324	0.00087406
3	chr3:108133631:T:G	108133631	NA,G	NA,T	NA,1	NA,-inf	NA,inf	NA,0.940158	0.000292237	0.000534954
3	chr3:107894512:G:T	107894512	T,NA	G,NA	1,NA	-inf,NA	inf,NA	1.35578,NA	0.000292197	0.000554287
3	chr3:107291200:T:C	107291200	NA,C	NA,T	NA,1	NA,inf	NA,inf	NA,0.912313	0.000291725	0.000537799
3	chr3:107831530:A:G	107831530	NA,G	NA,A	NA,1	NA,-inf	NA,inf	NA,0.936285	0.000290702	0.000527775
3	chr3:107416466:G:A	107416466	NA,A	NA,G	NA,1	NA,inf	NA,inf	NA,0.949923	0.000289429	0.00052785
3	chr3:108024503:T:C	108024503	NA,C	NA,T	NA,1	NA,-inf	NA,inf	NA,1.00748	0.000289422	0.000528403
3	chr3:107216040:G:A	107216040	NA,A	NA,G	NA,1	NA,inf	NA,inf	NA,0.886922	0.000289177	0.000533876
3	chr3:107261032:A:G	107261032	G,G	A,A	1,1	-inf,inf	inf,inf	0.694118,1.58964	0.000286767	0.000525907
3	chr3:108099092:G:A	108099092	NA,A	NA,G	NA,1	NA,-inf	NA,inf	NA,0.901171	0.000286102	0.000519564
3	chr3:108033772:T:C	108033772	NA,C	NA,T	NA,1	NA,inf	NA,inf	NA,0.873382	0.000285166	0.000523642
3	chr3:107986740:T:C	107986740	NA,C	NA,T	NA,1	NA,-inf	NA,inf	NA,1.01178	0.000284969	0.000533506
3	chr3:108109636:T:C	108109636	NA,C	NA,T	NA,1	NA,inf	NA,inf	NA,0.971116	0.000284828	0.000529741
3	chr3:107779271:G:A	107779271	NA,A	NA,G	NA,1	NA,-inf	NA,inf	NA,0.95123	0.000284752	0.000513448
3	chr3:108131325:C:T	108131325	T,NA	C,NA	1,NA	inf,NA	inf,NA	1.35729,NA	0.000284352	0.000527263
3	chr3:107792387:C:A	107792387	NA,A	NA,C	NA,1	NA,-inf	NA,inf	NA,0.947415	0.000284285	0.000512141
3	chr3:107952262:A:G	107952262	G,NA	A,NA	1,NA	inf,NA	inf,NA	0.986281,NA	0.000284183	0.000518894
3	chr3:107789660:T:C	107789660	NA,C	NA,T	NA,1	NA,-inf	NA,inf	NA,0.94311	0.00028387	0.000511763
3	chr3:107801444:G:A	107801444	NA,A	NA,G	NA,1	NA,-inf	NA,inf	NA,0.945105	0.000283865	0.000511452
3	chr3:107797766:C:A	107797766	NA,A	NA,C	NA,1	NA,-inf	NA,inf	NA,0.940561	0.000283422	0.00051102
3	chr3:108147847:A:G	108147847	NA,G	NA,A	NA,1	NA,-inf	NA,inf	NA,0.87394	0.000282561	0.000514763
3	chr3:107684361:A:G	107684361	NA,G	NA,A	NA,1	NA,inf	NA,inf	NA,0.95278	0.000282273	0.000524218
3	chr3:107759183:G:A	107759183	NA,A	NA,G	NA,1	NA,-inf	NA,inf	NA,1.19306	0.000281964	0.000519341
3	chr3:107360510:C:A	107360510	NA,A	NA,C	NA,1	NA,-inf	NA,inf	NA,0.938218	0.000281935	0.000518247
3	chr3:107639476:A:G	107639476	G,NA	A,NA	1,NA	-inf,NA	inf,NA	1.54315,NA	0.000281695	0.000516008
3	chr3:108016259:T:C	108016259	C,C	T,T	1,1	inf,inf	inf,inf	1.94692,0.270305	0.000280291	0.000519447
3	chr3:107475096:G:A	107475096	A,A	G,G	1,1	inf,inf	inf,inf	2.82067,0.890231	0.000279912	0.000602183
3	chr3:107778127:T:C	107778127	NA,C	NA,T	NA,1	NA,-inf	NA,inf	NA,0.938348	0.000279885	0.000505001
3	chr3:107350094:T:C	107350094	C,NA	T,NA	1,NA	-inf,NA	inf,NA	1.2995,NA	0.000279624	0.000507792
3	chr3:107452584:G:A	107452584	A,A	G,G	1,1	inf,inf	inf,inf	2.9557,0.579288	0.000279084	0.000589322
3	chr3:107383855:C:A	107383855	NA,A	NA,C	NA,1	NA,-inf	NA,inf	NA,0.991387	0.000277963	0.000520297
3	chr3:108075510:T:C	108075510	NA,C	NA,T	NA,1	NA,-inf	NA,inf	NA,0.889109	0.00027728	0.000505549
3	chr3:107743997:A:T	107743997	NA,T	NA,A	NA,1	NA,-inf	NA,inf	NA,1.18151	0.000277121	0.000510401
3	chr3:107283551:G:A	107283551	NA,A	NA,G	NA,1	NA,inf	NA,inf	NA,0.915921	0.000276999	0.000505842
3	chr3:108074254:T:C	108074254	NA,C	NA,T	NA,1	NA,-inf	NA,inf	NA,0.888137	0.000276817	0.000504711
3	chr3:107256926:A:G	107256926	NA,G	NA,A	NA,1	NA,-inf	NA,inf	NA,0.916085	0.000276028	0.000507793
3	chr3:107267274:TG:T	107267274	T,NA	TG,NA	1,NA	inf,NA	inf,NA	0.87652,NA	0.000275853	0.000511176
3	chr3:108128962:G:A	108128962	NA,A	NA,G	NA,1	NA,-inf	NA,inf	NA,0.939327	0.000273964	0.000501434
3	chr3:107430242:G:T	107430242	T,T	G,G	1,1	inf,-inf	inf,inf	1.2677,0.236038	0.000273908	0.000464591
3	chr3:108059796:A:G	108059796	NA,G	NA,A	NA,1	NA,-inf	NA,inf	NA,0.876169	0.000273321	0.000496806
3	chr3:108094837:G:A	108094837	NA,A	NA,G	NA,1	NA,inf	NA,inf	NA,0.879083	0.000273231	0.000500107
3	chr3:107425761:T:C	107425761	NA,C	NA,T	NA,1	NA,inf	NA,inf	NA,0.913621	0.000271866	0.00049597
3	chr3:107764532:G:A	107764532	NA,A	NA,G	NA,1	NA,inf	NA,inf	NA,0.986008	0.000271138	0.000492939
3	chr3:107964575:A:G	107964575	G,G	A,A	1,1	-inf,inf	inf,inf	0.975417,1.10681	0.000271074	0.000526107
3	chr3:107396519:C:T	107396519	NA,T	NA,C	NA,1	NA,inf	NA,inf	NA,0.986117	0.000271068	0.000497962
3	chr3:107789251:C:G	107789251	NA,G	NA,C	NA,1	NA,-inf	NA,inf	NA,0.91478	0.000270863	0.000488508
3	chr3:107789048:G:T	107789048	T,NA	G,NA	1,NA	inf,NA	inf,NA	1.819,NA	0.000270848	0.000517728
3	chr3:107266833:G:A	107266833	NA,A	NA,G	NA,1	NA,inf	NA,inf	NA,1.00151	0.000270799	0.00050137
3	chr3:107438135:C:T	107438135	NA,T	NA,C	NA,1	NA,-inf	NA,inf	NA,1.00202	0.000270233	0.000513781
3	chr3:107506823:T:C	107506823	NA,C	NA,T	NA,1	NA,-inf	NA,inf	NA,0.928655	0.000269996	0.000502728
3	chr3:108149141:G:A	108149141	NA,A	NA,G	NA,1	NA,-inf	NA,inf	NA,0.984314	0.00026978	0.000510345
3	chr3:108142799:A:G	108142799	NA,G	NA,A	NA,1	NA,-inf	NA,inf	NA,1.0097	0.000269237	0.000513232
3	chr3:108056508:C:T	108056508	NA,T	NA,C	NA,1	NA,inf	NA,inf	NA,0.847992	0.000268571	0.000492234
3	chr3:107357228:C:T	107357228	NA,T	NA,C	NA,1	NA,-inf	NA,inf	NA,1.01037	0.000268383	0.000501616
3	chr3:107683476:G:A	107683476	NA,A	NA,G	NA,1	NA,-inf	NA,inf	NA,1.09893	0.00026814	0.000482853
3	chr3:107498468:G:A	107498468	A,NA	G,NA	1,NA	inf,NA	inf,NA	0.758105,NA	0.000267974	0.000480836
3	chr3:107663664:C:T	107663664	T,NA	C,NA	1,NA	inf,NA	inf,NA	0.782698,NA	0.000266207	0.000490827
3	chr3:107915821:A:G	107915821	NA,G	NA,A	NA,1	NA,-inf	NA,inf	NA,0.898736	0.000266046	0.000480229
3	chr3:107764304:T:G	107764304	NA,G	NA,T	NA,1	NA,-inf	NA,inf	NA,0.907964	0.00026589	0.000479898
3	chr3:108110160:G:A	108110160	NA,A	NA,G	NA,1	NA,-inf	NA,inf	NA,1.00193	0.00026581	0.000507455
3	chr3:107305947:A:G	107305947	NA,G	NA,A	NA,1	NA,inf	NA,inf	NA,0.902716	0.000265506	0.000486973
3	chr3:107268384:T:C	107268384	NA,C	NA,T	NA,1	NA,inf	NA,inf	NA,0.905774	0.000265317	0.000485769
3	chr3:107189586:G:C	107189586	NA,C	NA,G	NA,1	NA,-inf	NA,inf	NA,0.88012	0.000265072	0.000484563
3	chr3:107238713:T:G	107238713	NA,G	NA,T	NA,1	NA,inf	NA,inf	NA,0.876066	0.000264616	0.000487994
3	chr3:108129018:C:G	108129018	NA,G	NA,C	NA,1	NA,-inf	NA,inf	NA,0.915433	0.000263481	0.000482278
3	chr3:107297931:T:C	107297931	NA,C	NA,T	NA,1	NA,-inf	NA,inf	NA,0.893891	0.000262871	0.000481997
3	chr3:108093520:A:C	108093520	NA,C	NA,A	NA,1	NA,inf	NA,inf	NA,0.857674	0.000262859	0.000480322
3	chr3:107791929:A:C	107791929	NA,C	NA,A	NA,1	NA,-inf	NA,inf	NA,0.902822	0.000262833	0.000474137
3	chr3:107449691:G:A	107449691	A,A	G,G	1,1	inf,inf	inf,inf	2.92092,0.577552	0.000262628	0.000553714
3	chr3:107565396:T:A	107565396	NA,A	NA,T	NA,1	NA,-inf	NA,inf	NA,0.892786	0.000261769	0.000481376
3	chr3:107983850:C:A	107983850	A,A	C,C	1,1	-inf,-inf	inf,inf	0.776979,1.61137	0.000261541	0.000480078
3	chr3:108021549:A:G	108021549	NA,G	NA,A	NA,1	NA,-inf	NA,inf	NA,0.8695	0.000261239	0.000476398
3	chr3:108116307:C:T	108116307	NA,T	NA,C	NA,1	NA,inf	NA,inf	NA,0.809989	0.000261062	0.000477141
3	chr3:107751064:A:G	107751064	NA,G	NA,A	NA,1	NA,-inf	NA,inf	NA,1.13982	0.000260197	0.000479438
3	chr3:107462494:A:G	107462494	NA,G	NA,A	NA,1	NA,inf	NA,inf	NA,0.808715	0.00025998	0.000468952
3	chr3:107275510:A:G	107275510	NA,G	NA,A	NA,1	NA,inf	NA,inf	NA,0.904489	0.000259655	0.000475756
3	chr3:107551312:C:T	107551312	T,T	C,C	1,1	-inf,inf	inf,inf	3.91995,1.15138	0.000258701	0.00124475
3	chr3:107466004:C:A	107466004	A,A	C,C	1,1	-inf,-inf	inf,inf	3.24248,0.0164731	0.000258414	0.000502346
3	chr3:108125652:C:T	108125652	T,T	C,C	1,1	inf,inf	inf,inf	1.93478,0.353382	0.000257173	0.000474525
3	chr3:107551311:A:C	107551311	C,C	A,A	1,1	-inf,inf	inf,inf	3.91909,1.14658	0.00025675	0.00123402
3	chr3:107918653:T:C	107918653	C,C	T,T	1,1	-inf,-inf	inf,inf	0.73282,1.4898	0.000256422	0.000506049
3	chr3:107569998:A:T	107569998	NA,T	NA,A	NA,1	NA,inf	NA,inf	NA,0.830426	0.000256138	0.000468267
3	chr3:107275711:C:T	107275711	NA,T	NA,C	NA,1	NA,inf	NA,inf	NA,0.895306	0.000255949	0.000468921
3	chr3:107384642:G:A	107384642	A,NA	G,NA	1,NA	-inf,NA	inf,NA	1.22474,NA	0.00025567	0.000485204
3	chr3:107293618:C:T	107293618	NA,T	NA,C	NA,1	NA,-inf	NA,inf	NA,0.876665	0.000255507	0.000468497
3	chr3:107764222:C:T	107764222	T,T	C,C	1,1	-inf,inf	inf,inf	3.22038,0.441008	0.000255407	0.000536943
3	chr3:108012479:C:G	108012479	NA,G	NA,C	NA,1	NA,-inf	NA,inf	NA,1.04807	0.000255393	0.000521742
3	chr3:107959654:T:C	107959654	C,C	T,T	1,1	-inf,inf	inf,inf	0.973584,1.09265	0.000255352	0.000495303
3	chr3:107775996:T:C	107775996	NA,C	NA,T	NA,1	NA,-inf	NA,inf	NA,0.882175	0.00025513	0.000460689
3	chr3:107695017:T:A	107695017	A,A	T,T	1,1	inf,inf	inf,inf	0.133208,1.01386	0.000254215	0.000453818
3	chr3:107891455:A:C	107891455	C,NA	A,NA	1,NA	-inf,NA	inf,NA	1.28595,NA	0.000254086	0.000481709
3	chr3:107273313:G:GA	107273313	NA,GA	NA,G	NA,1	NA,inf	NA,inf	NA,0.890739	0.00025406	0.000465465
3	chr3:107270182:A:T	107270182	NA,T	NA,A	NA,1	NA,inf	NA,inf	NA,0.889181	0.000253403	0.000464273
3	chr3:107544985:G:A	107544985	NA,A	NA,G	NA,1	NA,-inf	NA,inf	NA,0.884933	0.000253206	0.000472537
3	chr3:107613174:C:G	107613174	NA,G	NA,C	NA,1	NA,-inf	NA,inf	NA,1.12847	0.000252743	0.000469807
3	chr3:107984809:C:T	107984809	T,T	C,C	1,1	-inf,-inf	inf,inf	0.736753,1.61923	0.000252589	0.000463691
3	chr3:107699753:A:G	107699753	NA,G	NA,A	NA,1	NA,-inf	NA,inf	NA,1.0563	0.000252464	0.000454974
3	chr3:107984054:G:A	107984054	A,A	G,G	1,1	-inf,-inf	inf,inf	0.753123,1.60771	0.000252422	0.000463357
3	chr3:107457087:G:A	107457087	A,A	G,G	1,1	inf,inf	inf,inf	2.87575,0.581794	0.000251589	0.00052766
3	chr3:107275809:A:G	107275809	NA,G	NA,A	NA,1	NA,inf	NA,inf	NA,0.884335	0.00025144	0.00046067
3	chr3:107984440:G:A	107984440	A,A	G,G	1,1	-inf,-inf	inf,inf	0.767546,1.59349	0.000251003	0.000460729
3	chr3:107292920:GTAGA:G	107292920	NA,G	NA,GTAGA	NA,1	NA,-inf	NA,inf	NA,0.949464	0.000250854	0.000477219
3	chr3:107567374:AG:A	107567374	NA,A	NA,AG	NA,1	NA,-inf	NA,inf	NA,0.8669	0.000250622	0.000460927
3	chr3:107472635:C:T	107472635	NA,T	NA,C	NA,1	NA,inf	NA,inf	NA,0.859183	0.000250595	0.000462802
3	chr3:107998964:T:C	107998964	NA,C	NA,T	NA,1	NA,-inf	NA,inf	NA,0.932339	0.000250576	0.00046989
3	chr3:107274739:A:T	107274739	NA,T	NA,A	NA,1	NA,inf	NA,inf	NA,0.882063	0.000250518	0.000458983
3	chr3:107861527:G:A	107861527	A,A	G,G	1,1	-inf,inf	inf,inf	0.207224,2.00724	0.00024979	0.000465394
3	chr3:107275588:T:C	107275588	NA,C	NA,T	NA,1	NA,inf	NA,inf	NA,0.876443	0.000248197	0.000454744
3	chr3:107270206:G:A	107270206	NA,A	NA,G	NA,1	NA,inf	NA,inf	NA,0.876211	0.000248145	0.000454651
3	chr3:108078784:C:T	108078784	NA,T	NA,C	NA,1	NA,inf	NA,inf	NA,0.813612	0.000247895	0.000452691
3	chr3:107427701:C:T	107427701	NA,T	NA,C	NA,1	NA,inf	NA,inf	NA,0.855732	0.00024727	0.000451182
3	chr3:107453492:C:G	107453492	G,G	C,C	1,1	inf,inf	inf,inf	2.85562,0.585621	0.000247182	0.000517292
3	chr3:107983659:G:A	107983659	A,A	G,G	1,1	-inf,-inf	inf,inf	0.815756,1.55963	0.000247036	0.00045421
3	chr3:107450233:A:G	107450233	G,G	A,A	1,1	inf,inf	inf,inf	2.87177,0.571179	0.00024702	0.000517985
3	chr3:107270744:G:A	107270744	NA,A	NA,G	NA,1	NA,inf	NA,inf	NA,0.87301	0.000246827	0.000452267
3	chr3:107985517:C:G	107985517	G,G	C,C	1,1	-inf,-inf	inf,inf	0.764312,1.58672	0.000246683	0.000452809
3	chr3:107984070:T:C	107984070	C,C	T,T	1,1	-inf,-inf	inf,inf	0.731107,1.60809	0.00024612	0.000451791
3	chr3:107206389:T:C	107206389	NA,C	NA,T	NA,1	NA,-inf	NA,inf	NA,0.867567	0.000246091	0.000450449
3	chr3:107660990:A:G	107660990	G,G	A,A	1,1	-inf,inf	inf,inf	5.00919,2.67857	0.000245466	0.165857
3	chr3:108025176:C:T	108025176	T,T	C,C	1,1	inf,inf	inf,inf	1.33817,0.134366	0.000245295	0.000439699
3	chr3:107813740:T:C	107813740	NA,C	NA,T	NA,1	NA,-inf	NA,inf	NA,0.851044	0.000245167	0.000442546
3	chr3:107378389:T:A	107378389	NA,A	NA,T	NA,1	NA,inf	NA,inf	NA,0.853898	0.000244181	0.000446648
3	chr3:108064573:T:C	108064573	NA,C	NA,T	NA,1	NA,inf	NA,inf	NA,0.810251	0.000244164	0.000449115
3	chr3:108042393:C:T	108042393	NA,T	NA,C	NA,1	NA,inf	NA,inf	NA,0.794518	0.000244114	0.000448123
3	chr3:107988564:G:A	107988564	A,A	G,G	1,1	-inf,-inf	inf,inf	0.951275,1.40494	0.000243615	0.000446046
3	chr3:107614527:T:G	107614527	NA,G	NA,T	NA,1	NA,-inf	NA,inf	NA,1.1021	0.000243486	0.000452452
3	chr3:107614513:A:G	107614513	NA,G	NA,A	NA,1	NA,-inf	NA,inf	NA,1.10089	0.000243067	0.000451675
3	chr3:108101566:C:T	108101566	NA,T	NA,C	NA,1	NA,-inf	NA,inf	NA,0.822878	0.00024299	0.000440821
3	chr3:108066173:A:G	108066173	G,G	A,A	1,1	inf,inf	inf,inf	1.92596,0.633673	0.000242669	0.000454095
3	chr3:107650630:G:A	107650630	NA,A	NA,G	NA,1	NA,-inf	NA,inf	NA,1.18865	0.000242516	0.000528659
3	chr3:107580618:C:CTCATTTTTTTAAAA	107580618	NA,CTCATTTTTTTAAAA	NA,C	NA,1	NA,-inf	NA,inf	NA,0.868608	0.000242487	0.00044799
3	chr3:107559696:C:T	107559696	NA,T	NA,C	NA,1	NA,-inf	NA,inf	NA,1.03513	0.000242218	0.000449622
3	chr3:108008888:TC:T	108008888	NA,T	NA,TC	NA,1	NA,-inf	NA,inf	NA,0.830464	0.000241329	0.000439162
3	chr3:107271042:G:A	107271042	NA,A	NA,G	NA,1	NA,inf	NA,inf	NA,0.857845	0.000240918	0.000441427
3	chr3:107173192:A:G	107173192	NA,G	NA,A	NA,1	NA,inf	NA,inf	NA,0.828717	0.000240189	0.000440354
3	chr3:108111888:T:G	108111888	NA,G	NA,T	NA,1	NA,-inf	NA,inf	NA,0.853471	0.000239959	0.000439493
3	chr3:108027957:C:T	108027957	T,T	C,C	1,1	inf,inf	inf,inf	1.58654,0.475024	0.000239069	0.000439338
3	chr3:108157845:A:C	108157845	C,C	A,A	1,1	inf,-inf	inf,inf	1.68725,0.27662	0.000238969	0.000429231
3	chr3:107278868:C:T	107278868	NA,T	NA,C	NA,1	NA,inf	NA,inf	NA,0.830105	0.000238947	0.000436541
3	chr3:107209521:T:G	107209521	NA,G	NA,T	NA,1	NA,-inf	NA,inf	NA,0.852838	0.000238895	0.000439624
3	chr3:107484274:A:C	107484274	NA,C	NA,A	NA,1	NA,inf	NA,inf	NA,0.78881	0.000238707	0.00043491
3	chr3:107962144:A:G	107962144	NA,G	NA,A	NA,1	NA,inf	NA,inf	NA,0.937713	0.000238421	0.000447315
3	chr3:107983856:T:C	107983856	C,C	T,T	1,1	-inf,-inf	inf,inf	0.751766,1.57599	0.000238353	0.000437407
3	chr3:107437912:G:T	107437912	NA,T	NA,G	NA,1	NA,-inf	NA,inf	NA,0.921399	0.000237954	0.000451616
3	chr3:107574565:C:T	107574565	NA,T	NA,C	NA,1	NA,-inf	NA,inf	NA,1.02162	0.00023767	0.000441093
3	chr3:107441232:A:G	107441232	NA,G	NA,A	NA,1	NA,-inf	NA,inf	NA,0.919802	0.000237488	0.000450719
3	chr3:107726396:T:C	107726396	NA,C	NA,T	NA,1	NA,-inf	NA,inf	NA,1.09276	0.000237252	0.00043944
3	chr3:107443382:T:A	107443382	NA,A	NA,T	NA,1	NA,-inf	NA,inf	NA,0.917363	0.000236552	0.000448942
3	chr3:108137325:T:G	108137325	NA,G	NA,T	NA,1	NA,inf	NA,inf	NA,0.791228	0.000236094	0.000432455
3	chr3:107307399:T:C	107307399	NA,C	NA,T	NA,1	NA,inf	NA,inf	NA,0.830273	0.000234604	0.000429937
3	chr3:107459489:T:G	107459489	G,G	T,T	1,1	inf,inf	inf,inf	2.90612,0.525213	0.000234546	0.000495496
3	chr3:107272977:C:T	107272977	NA,T	NA,C	NA,1	NA,inf	NA,inf	NA,0.840528	0.000234371	0.000429361
3	chr3:107409885:T:C	107409885	C,NA	T,NA	1,NA	-inf,NA	inf,NA	0.758549,NA	0.000234132	0.000424219
3	chr3:107597874:C:T	107597874	NA,T	NA,C	NA,1	NA,-inf	NA,inf	NA,1.07694	0.000233643	0.000434146
3	chr3:107327058:G:A	107327058	NA,A	NA,G	NA,1	NA,-inf	NA,inf	NA,0.802217	0.000233625	0.000433412
3	chr3:107962726:T:C	107962726	NA,C	NA,T	NA,1	NA,inf	NA,inf	NA,0.924032	0.000233552	0.000438073
3	chr3:107278950:TC:T	107278950	NA,T	NA,TC	NA,1	NA,inf	NA,inf	NA,0.815599	0.000233405	0.000426447
3	chr3:107163406:G:A	107163406	NA,A	NA,G	NA,1	NA,-inf	NA,inf	NA,0.657937	0.000232987	0.000424234
3	chr3:107731663:C:A	107731663	NA,A	NA,C	NA,1	NA,inf	NA,inf	NA,0.664847	0.000231519	0.000426382
3	chr3:107239741:G:A	107239741	NA,A	NA,G	NA,1	NA,inf	NA,inf	NA,0.816424	0.000231183	0.000423742
3	chr3:107820960:C:T	107820960	NA,T	NA,C	NA,1	NA,inf	NA,inf	NA,0.818474	0.000230992	0.000427291
3	chr3:108140835:C:G	108140835	NA,G	NA,C	NA,1	NA,-inf	NA,inf	NA,0.906875	0.00023075	0.000439494
3	chr3:107567710:C:G	107567710	NA,G	NA,C	NA,1	NA,-inf	NA,inf	NA,1.15938	0.00023002	0.000502193
3	chr3:107335105:G:A	107335105	A,NA	G,NA	1,NA	inf,NA	inf,NA	0.673888,NA	0.000229966	0.000397257
3	chr3:107820130:G:A	107820130	NA,A	NA,G	NA,1	NA,inf	NA,inf	NA,0.813357	0.000229156	0.000423864
3	chr3:107546795:A:G	107546795	G,G	A,A	1,1	-inf,inf	inf,inf	3.9028,1.07474	0.000228831	0.00107774
3	chr3:107763263:T:C	107763263	NA,C	NA,T	NA,1	NA,inf	NA,inf	NA,0.747638	0.000228587	0.000419337
3	chr3:107878185:G:A	107878185	NA,A	NA,G	NA,1	NA,inf	NA,inf	NA,0.738798	0.000227646	0.000420755
3	chr3:107602773:C:T	107602773	NA,T	NA,C	NA,1	NA,-inf	NA,inf	NA,1.14914	0.000227393	0.000495202
3	chr3:107219941:C:T	107219941	NA,T	NA,C	NA,1	NA,-inf	NA,inf	NA,0.855473	0.000227066	0.000416651
3	chr3:108119963:CA:C	108119963	NA,C	NA,CA	NA,1	NA,-inf	NA,inf	NA,0.763438	0.000226955	0.000413132
3	chr3:107366762:T:A	107366762	NA,A	NA,T	NA,1	NA,inf	NA,inf	NA,0.871276	0.000226923	0.000417163
3	chr3:107944571:T:A	107944571	NA,A	NA,T	NA,1	NA,-inf	NA,inf	NA,0.782934	0.000226805	0.000410041
3	chr3:107753636:T:C	107753636	C,NA	T,NA	1,NA	inf,NA	inf,NA	0.713902,NA	0.000226471	0.000416878
3	chr3:107497391:C:G	107497391	G,G	C,C	1,1	inf,inf	inf,inf	3.33053,0.920664	0.000226364	0.000761837
3	chr3:107985855:G:T	107985855	T,T	G,G	1,1	-inf,-inf	inf,inf	0.698526,1.5809	0.000226123	0.000415105
3	chr3:107380292:T:A	107380292	NA,A	NA,T	NA,1	NA,inf	NA,inf	NA,0.877609	0.000226035	0.000415834
3	chr3:108011074:C:T	108011074	NA,T	NA,C	NA,1	NA,-inf	NA,inf	NA,0.964854	0.000226003	0.000458325
3	chr3:107336507:A:G	107336507	NA,G	NA,A	NA,1	NA,-inf	NA,inf	NA,0.781235	0.000225992	0.000418984
3	chr3:108044189:G:A	108044189	A,NA	G,NA	1,NA	-inf,NA	inf,NA	0.961575,NA	0.000225822	0.000412061
3	chr3:108058871:G:A	108058871	NA,A	NA,G	NA,1	NA,-inf	NA,inf	NA,0.931939	0.000225453	0.000446228
3	chr3:108126529:A:G	108126529	NA,G	NA,A	NA,1	NA,-inf	NA,inf	NA,0.894323	0.000225393	0.0004294
3	chr3:108051071:A:G	108051071	NA,G	NA,A	NA,1	NA,-inf	NA,inf	NA,0.9158	0.000225008	0.000439505
3	chr3:107807186:T:A	107807186	A,A	T,T	1,1	-inf,inf	inf,inf	2.58912,1.04477	0.000224564	0.000461049
3	chr3:107807335:T:C	107807335	C,C	T,T	1,1	-inf,inf	inf,inf	1.60457,1.40379	0.000224423	0.000428199
3	chr3:107463447:T:C	107463447	NA,C	NA,T	NA,1	NA,inf	NA,inf	NA,0.744955	0.000223918	0.000406202
3	chr3:107351665:GT:G	107351665	NA,G	NA,GT	NA,1	NA,inf	NA,inf	NA,0.781969	0.000223526	0.000408448
3	chr3:107696505:T:C	107696505	C,C	T,T	1,1	inf,inf	inf,inf	0.0939019,1.12602	0.000222655	0.000398061
3	chr3:108073908:A:C	108073908	NA,C	NA,A	NA,1	NA,inf	NA,inf	NA,0.735824	0.000222203	0.000407333
3	chr3:107885553:T:C	107885553	NA,C	NA,T	NA,1	NA,-inf	NA,inf	NA,0.88368	0.000221358	0.000430562
3	chr3:107581653:A:G	107581653	NA,G	NA,A	NA,1	NA,-inf	NA,inf	NA,1.03939	0.000221246	0.000410857
3	chr3:108009420:G:A	108009420	NA,A	NA,G	NA,1	NA,-inf	NA,inf	NA,0.948023	0.000220559	0.000446723
3	chr3:108008572:T:A	108008572	NA,A	NA,T	NA,1	NA,-inf	NA,inf	NA,0.947168	0.00022027	0.000446123
3	chr3:107890738:T:C	107890738	NA,C	NA,T	NA,1	NA,inf	NA,inf	NA,0.714301	0.000220104	0.000409682
3	chr3:107274985:T:C	107274985	NA,C	NA,T	NA,1	NA,inf	NA,inf	NA,0.786784	0.000218675	0.000400629
3	chr3:107892266:T:C	107892266	C,C	T,T	1,1	inf,inf	inf,inf	0.106287,1.9518	0.000218666	0.000420074
3	chr3:107849510:C:T	107849510	T,T	C,C	1,1	-inf,inf	inf,inf	2.30688,0.101984	0.000218449	0.000398979
3	chr3:107957227:A:G	107957227	G,G	A,A	1,1	-inf,inf	inf,inf	0.984951,1.00071	0.000218369	0.000421728
3	chr3:108104054:A:G	108104054	NA,G	NA,A	NA,1	NA,-inf	NA,inf	NA,0.734977	0.000218322	0.000398822
3	chr3:107962061:A:G	107962061	G,G	A,A	1,1	-inf,inf	inf,inf	1.02173,0.945875	0.00021802	0.000419539
3	chr3:107450551:A:G	107450551	G,G	A,A	1,1	inf,inf	inf,inf	2.77497,0.566765	0.000217688	0.000452074
3	chr3:107253810:T:C	107253810	NA,C	NA,T	NA,1	NA,-inf	NA,inf	NA,0.761708	0.000217497	0.000401381
3	chr3:107189955:A:C	107189955	NA,C	NA,A	NA,1	NA,inf	NA,inf	NA,0.743052	0.000217475	0.000397538
3	chr3:107761362:G:A	107761362	NA,A	NA,G	NA,1	NA,-inf	NA,inf	NA,1.00329	0.000217154	0.00039973
3	chr3:107449468:A:G	107449468	G,G	A,A	1,1	inf,inf	inf,inf	3.0025,0.422709	0.000216919	0.000467048
3	chr3:107823758:G:T	107823758	T,T	G,G	1,1	inf,-inf	inf,inf	0.868277,0.246016	0.000216343	0.000383132
3	chr3:108072966:T:C	108072966	NA,C	NA,T	NA,1	NA,-inf	NA,inf	NA,0.788652	0.00021614	0.000395701
3	chr3:107362283:C:T	107362283	NA,T	NA,C	NA,1	NA,-inf	NA,inf	NA,0.808831	0.000215551	0.000395006
3	chr3:107398561:T:C	107398561	C,C	T,T	1,1	inf,inf	inf,inf	0.322705,1.54256	0.000214829	0.000382511
3	chr3:107269908:G:A	107269908	NA,A	NA,G	NA,1	NA,-inf	NA,inf	NA,0.80269	0.000214484	0.000400163
3	chr3:107213944:A:C	107213944	NA,C	NA,A	NA,1	NA,-inf	NA,inf	NA,0.784019	0.000214069	0.000393805
3	chr3:107607508:C:T	107607508	NA,T	NA,C	NA,1	NA,-inf	NA,inf	NA,1.00907	0.000213948	0.00039721
3	chr3:107654010:T:C	107654010	C,C	T,T	1,1	-inf,-inf	inf,inf	0.9911,1.26863	0.000213922	0.000414544
3	chr3:107492531:T:C	107492531	C,C	T,T	1,1	inf,inf	inf,inf	0.609322,0.977392	0.000213732	0.000384917
3	chr3:107445861:G:A	107445861	NA,A	NA,G	NA,1	NA,-inf	NA,inf	NA,0.791668	0.000213278	0.000396353
3	chr3:108006812:T:C	108006812	C,C	T,T	1,1	-inf,inf	inf,inf	0.126567,1.84763	0.000213217	0.000397263
3	chr3:107419747:A:C	107419747	NA,C	NA,A	NA,1	NA,inf	NA,inf	NA,0.812865	0.000212633	0.000388045
3	chr3:107812053:G:A	107812053	NA,A	NA,G	NA,1	NA,inf	NA,inf	NA,0.767965	0.000212626	0.000393076
3	chr3:107807196:T:C	107807196	C,C	T,T	1,1	inf,inf	inf,inf	0.524422,1.30862	0.000211937	0.000382698
3	chr3:107197828:G:A	107197828	NA,A	NA,G	NA,1	NA,inf	NA,inf	NA,0.74167	0.000211618	0.000387651
3	chr3:108115298:C:A	108115298	NA,A	NA,C	NA,1	NA,inf	NA,inf	NA,0.69718	0.000211442	0.000385193
3	chr3:108006672:C:T	108006672	NA,T	NA,C	NA,1	NA,-inf	NA,inf	NA,0.918388	0.000211352	0.000426938
3	chr3:107406740:T:A	107406740	NA,A	NA,T	NA,1	NA,-inf	NA,inf	NA,0.81882	0.000211313	0.000394284
3	chr3:107315211:C:T	107315211	NA,T	NA,C	NA,1	NA,inf	NA,inf	NA,0.73433	0.000211047	0.000387771
3	chr3:107980709:A:G	107980709	NA,G	NA,A	NA,1	NA,inf	NA,inf	NA,0.704938	0.000210804	0.000386829
3	chr3:107272729:C:T	107272729	NA,T	NA,C	NA,1	NA,inf	NA,inf	NA,0.732477	0.000210696	0.000382214
3	chr3:107415127:A:G	107415127	G,G	A,A	1,1	inf,inf	inf,inf	0.589944,0.241276	0.000210197	0.000350497
3	chr3:107971219:C:T	107971219	NA,T	NA,C	NA,1	NA,-inf	NA,inf	NA,0.728759	0.000208694	0.000377367
3	chr3:107858734:A:T	107858734	T,T	A,A	1,1	-inf,inf	inf,inf	0.304753,1.88408	0.000208298	0.000388374
3	chr3:108088505:A:G	108088505	NA,G	NA,A	NA,1	NA,inf	NA,inf	NA,0.688099	0.000207954	0.000381805
3	chr3:107955864:T:C	107955864	NA,C	NA,T	NA,1	NA,-inf	NA,inf	NA,0.745617	0.000207644	0.000374733
3	chr3:107956087:T:A	107956087	NA,A	NA,T	NA,1	NA,-inf	NA,inf	NA,0.745617	0.000207644	0.000374733
3	chr3:108016615:C:T	108016615	NA,T	NA,C	NA,1	NA,-inf	NA,inf	NA,0.743322	0.000207251	0.000380319
3	chr3:107883257:C:T	107883257	T,NA	C,NA	1,NA	-inf,NA	inf,NA	1.05674,NA	0.000207244	0.000382374
3	chr3:107973353:C:T	107973353	T,NA	C,NA	1,NA	inf,NA	inf,NA	0.685971,NA	0.000207082	0.000369933
3	chr3:107452401:C:T	107452401	T,NA	C,NA	1,NA	-inf,NA	inf,NA	0.30818,NA	0.00020705	0.000374572
3	chr3:108145846:A:G	108145846	G,G	A,A	1,1	inf,-inf	inf,inf	1.69026,0.128046	0.000206885	0.000373205
3	chr3:108018304:T:C	108018304	C,C	T,T	1,1	-inf,inf	inf,inf	0.833624,1.07172	0.00020687	0.000380416
3	chr3:108086943:C:T	108086943	NA,T	NA,C	NA,1	NA,-inf	NA,inf	NA,0.67846	0.000206507	0.000378487
3	chr3:108074349:T:C	108074349	NA,C	NA,T	NA,1	NA,-inf	NA,inf	NA,0.759715	0.000206052	0.000377202
3	chr3:107617712:A:C	107617712	NA,C	NA,A	NA,1	NA,-inf	NA,inf	NA,0.981323	0.000206004	0.000382361
3	chr3:107314213:C:T	107314213	NA,T	NA,C	NA,1	NA,inf	NA,inf	NA,0.725521	0.000205981	0.000378995
3	chr3:107252480:T:C	107252480	C,C	T,T	1,1	-inf,inf	inf,inf	0.809787,1.4392	0.000205679	0.000385146
3	chr3:107730861:G:A	107730861	NA,A	NA,G	NA,1	NA,-inf	NA,inf	NA,0.91426	0.000205551	0.000370834
3	chr3:107986873:T:C	107986873	NA,C	NA,T	NA,1	NA,inf	NA,inf	NA,0.723411	0.000205179	0.000382161
3	chr3:107587336:C:G	107587336	NA,G	NA,C	NA,1	NA,inf	NA,inf	NA,0.606901	0.000205156	0.000377195
3	chr3:108067737:A:C	108067737	C,NA	A,NA	1,NA	-inf,NA	inf,NA	0.697341,NA	0.000205146	0.000373718
3	chr3:108018775:A:G	108018775	NA,G	NA,A	NA,1	NA,-inf	NA,inf	NA,0.762844	0.000205098	0.000376911
3	chr3:107329119:C:G	107329119	NA,G	NA,C	NA,1	NA,inf	NA,inf	NA,0.711814	0.000205085	0.000373577
3	chr3:107844259:G:A	107844259	NA,A	NA,G	NA,1	NA,-inf	NA,inf	NA,0.798394	0.000204837	0.000371252
3	chr3:107305386:C:T	107305386	T,NA	C,NA	1,NA	inf,NA	inf,NA	0.664199,NA	0.000203939	0.000365636
3	chr3:107745323:A:G	107745323	G,G	A,A	1,1	-inf,-inf	inf,inf	4.00765,0.0516174	0.000203674	0.000733522
3	chr3:107815527:C:T	107815527	NA,T	NA,C	NA,1	NA,inf	NA,inf	NA,0.735544	0.000202795	0.000374748
3	chr3:107232120:C:T	107232120	NA,T	NA,C	NA,1	NA,-inf	NA,inf	NA,0.781703	0.000202729	0.000372075
3	chr3:107227186:C:T	107227186	NA,T	NA,C	NA,1	NA,-inf	NA,inf	NA,0.780042	0.000202646	0.000371798
3	chr3:107410445:G:C	107410445	NA,C	NA,G	NA,1	NA,-inf	NA,inf	NA,0.660307	0.000202583	0.000369025
3	chr3:107270260:T:G	107270260	G,G	T,T	1,1	inf,inf	inf,inf	0.559997,1.28279	0.000202363	0.000360604
3	chr3:107679218:C:T	107679218	NA,T	NA,C	NA,1	NA,inf	NA,inf	NA,0.863231	0.00020236	0.000374215
3	chr3:107311934:T:C	107311934	NA,C	NA,T	NA,1	NA,inf	NA,inf	NA,0.716112	0.000202146	0.000371914
3	chr3:108132770:G:A	108132770	NA,A	NA,G	NA,1	NA,-inf	NA,inf	NA,0.712862	0.000201732	0.000367706
3	chr3:107834668:G:T	107834668	T,T	G,G	1,1	-inf,inf	inf,inf	0.947586,1.5685	0.000201685	0.00037822
3	chr3:107966984:A:T	107966984	T,T	A,A	1,1	-inf,inf	inf,inf	1.20203,0.73536	0.000201583	0.000384164
3	chr3:107663496:C:G	107663496	NA,G	NA,C	NA,1	NA,-inf	NA,inf	NA,0.881724	0.000201296	0.000373235
3	chr3:107225164:G:C	107225164	NA,C	NA,G	NA,1	NA,-inf	NA,inf	NA,0.745118	0.000200894	0.000370532
3	chr3:107327093:C:A	107327093	A,A	C,C	1,1	inf,inf	inf,inf	0.264616,1.49166	0.000200803	0.000348043
3	chr3:108065117:C:T	108065117	NA,T	NA,C	NA,1	NA,inf	NA,inf	NA,0.705282	0.00020039	0.000370856
3	chr3:107542619:T:C	107542619	NA,C	NA,T	NA,1	NA,-inf	NA,inf	NA,1.00309	0.000200354	0.000356582
3	chr3:107238593:T:C	107238593	NA,C	NA,T	NA,1	NA,-inf	NA,inf	NA,0.768389	0.0002	0.000369704
3	chr3:107199549:T:C	107199549	C,C	T,T	1,1	inf,-inf	inf,inf	0.0151642,1.72093	0.000199678	0.000366403
3	chr3:107234312:C:A	107234312	NA,A	NA,C	NA,1	NA,-inf	NA,inf	NA,0.76586	0.000199319	0.000368319
3	chr3:107327192:C:T	107327192	T,T	C,C	1,1	inf,inf	inf,inf	0.267052,1.48437	0.000199023	0.000344925
3	chr3:107466470:C:T	107466470	NA,T	NA,C	NA,1	NA,inf	NA,inf	NA,0.664493	0.000198977	0.000361059
3	chr3:108057051:A:T	108057051	NA,T	NA,A	NA,1	NA,-inf	NA,inf	NA,0.73623	0.000198892	0.000364135
3	chr3:107355472:A:C	107355472	NA,C	NA,A	NA,1	NA,inf	NA,inf	NA,0.699697	0.000198612	0.000360237
3	chr3:107284729:G:A	107284729	A,A	G,G	1,1	inf,inf	inf,inf	0.892011,0.87822	0.000198589	0.000352793
3	chr3:107499019:CTT:C	107499019	C,C	CTT,CTT	1,1	inf,inf	inf,inf	3.33379,0.839979	0.000198425	0.000674424
3	chr3:107985413:A:G	107985413	NA,G	NA,A	NA,1	NA,-inf	NA,inf	NA,0.701151	0.000198375	0.000359491
3	chr3:107978273:T:G	107978273	NA,G	NA,T	NA,1	NA,-inf	NA,inf	NA,0.700626	0.000198212	0.000359198
3	chr3:107285470:A:G	107285470	G,G	A,A	1,1	inf,inf	inf,inf	0.870761,0.900261	0.000197911	0.000351713
3	chr3:107982479:A:G	107982479	NA,G	NA,A	NA,1	NA,-inf	NA,inf	NA,0.699081	0.000197733	0.000358337
3	chr3:107391351:G:T	107391351	T,NA	G,NA	1,NA	-inf,NA	inf,NA	0.281799,NA	0.000197552	0.000357351
3	chr3:107263719:A:C	107263719	NA,C	NA,A	NA,1	NA,inf	NA,inf	NA,0.705583	0.000197153	0.000363143
3	chr3:107386838:A:G	107386838	G,G	A,A	1,1	-inf,-inf	inf,inf	0.419892,0.771393	0.000197096	0.000333337
3	chr3:108088635:C:A	108088635	NA,A	NA,C	NA,1	NA,-inf	NA,inf	NA,0.653919	0.000196734	0.000361126
3	chr3:108015838:A:G	108015838	G,G	A,A	1,1	inf,inf	inf,inf	0.780309,1.29681	0.000196356	0.000355991
3	chr3:107516767:T:C	107516767	C,C	T,T	1,1	inf,-inf	inf,inf	1.48459,1.45646	0.000196212	0.000376309
3	chr3:108160479:ATACT:A	108160479	A,A	ATACT,ATACT	1,1	-inf,inf	inf,inf	1.16717,0.590908	0.000195995	0.000349829
3	chr3:107460390:C:A	107460390	A,A	C,C	1,1	-inf,inf	inf,inf	2.9816,0.211725	0.000195901	0.000370679
3	chr3:107584937:C:T	107584937	NA,T	NA,C	NA,1	NA,-inf	NA,inf	NA,0.948219	0.000195265	0.000362345
3	chr3:107442597:C:T	107442597	NA,T	NA,C	NA,1	NA,-inf	NA,inf	NA,0.732804	0.000194731	0.000361692
3	chr3:107175072:C:T	107175072	NA,T	NA,C	NA,1	NA,inf	NA,inf	NA,0.677686	0.000194694	0.00035737
3	chr3:107878151:G:A	107878151	A,A	G,G	1,1	-inf,-inf	inf,inf	0.501253,1.18094	0.000194605	0.000364272
3	chr3:107444134:GAAGATTAAC:G	107444134	NA,G	NA,GAAGATTAAC	NA,1	NA,-inf	NA,inf	NA,0.732821	0.000194435	0.000361068
3	chr3:108035504:C:T	108035504	NA,T	NA,C	NA,1	NA,inf	NA,inf	NA,0.630193	0.000193937	0.000350659
3	chr3:107536388:A:T	107536388	NA,T	NA,A	NA,1	NA,-inf	NA,inf	NA,1.01753	0.0001936	0.000345888
3	chr3:107180363:T:C	107180363	NA,C	NA,T	NA,1	NA,-inf	NA,inf	NA,0.713395	0.000193599	0.000354028
3	chr3:107969823:G:A	107969823	A,A	G,G	1,1	-inf,inf	inf,inf	1.60442,0.636559	0.000193351	0.000368063
3	chr3:107605381:T:TG	107605381	NA,TG	NA,T	NA,1	NA,-inf	NA,inf	NA,0.885538	0.000193203	0.000369352
3	chr3:107311076:T:C	107311076	NA,C	NA,T	NA,1	NA,inf	NA,inf	NA,0.684639	0.000193175	0.000355405
3	chr3:107310914:T:C	107310914	NA,C	NA,T	NA,1	NA,inf	NA,inf	NA,0.683845	0.000192937	0.000354968
3	chr3:107343018:G:A	107343018	NA,A	NA,G	NA,1	NA,inf	NA,inf	NA,0.740412	0.000192902	0.000354017
3	chr3:107316123:T:C	107316123	NA,C	NA,T	NA,1	NA,inf	NA,inf	NA,0.682901	0.000192657	0.000354452
3	chr3:107312269:T:C	107312269	NA,C	NA,T	NA,1	NA,inf	NA,inf	NA,0.682298	0.000192481	0.000354124
3	chr3:107978586:T:C	107978586	NA,C	NA,T	NA,1	NA,-inf	NA,inf	NA,0.681658	0.000192439	0.000348827
3	chr3:107311546:A:G	107311546	NA,G	NA,A	NA,1	NA,inf	NA,inf	NA,0.68207	0.000192405	0.000353988
3	chr3:107971669:C:T	107971669	NA,T	NA,C	NA,1	NA,-inf	NA,inf	NA,1.08146	0.000192343	0.000433677
3	chr3:107315735:C:CTA	107315735	NA,CTA	NA,C	NA,1	NA,inf	NA,inf	NA,0.680657	0.000191985	0.000353214
3	chr3:107231870:A:C	107231870	NA,C	NA,A	NA,1	NA,-inf	NA,inf	NA,0.744394	0.00019195	0.000352197
3	chr3:107315674:A:G	107315674	NA,G	NA,A	NA,1	NA,inf	NA,inf	NA,0.680173	0.000191841	0.000352948
3	chr3:107878216:C:G	107878216	NA,G	NA,C	NA,1	NA,-inf	NA,inf	NA,0.733897	0.000191781	0.000354558
3	chr3:107464026:C:T	107464026	T,NA	C,NA	1,NA	-inf,NA	inf,NA	1.09441,NA	0.000191779	0.000349651
3	chr3:107313764:A:G	107313764	NA,G	NA,A	NA,1	NA,inf	NA,inf	NA,0.679399	0.000191603	0.000352511
3	chr3:107314872:A:G	107314872	NA,G	NA,A	NA,1	NA,inf	NA,inf	NA,0.678903	0.000191465	0.000352256
3	chr3:107258051:A:T	107258051	NA,T	NA,A	NA,1	NA,inf	NA,inf	NA,0.664552	0.000191423	0.000351677
3	chr3:107808799:A:G	107808799	G,NA	A,NA	1,NA	inf,NA	inf,NA	0.59926,NA	0.000191394	0.000342169
3	chr3:107838535:TC:T	107838535	T,T	TC,TC	1,1	-inf,inf	inf,inf	2.23716,0.117977	0.000191371	0.000349806
3	chr3:107563602:T:C	107563602	NA,C	NA,T	NA,1	NA,-inf	NA,inf	NA,1.01954	0.000191371	0.000342112
3	chr3:107379183:G:A	107379183	NA,A	NA,G	NA,1	NA,inf	NA,inf	NA,0.763641	0.000191278	0.00035194
3	chr3:107494536:A:T	107494536	T,T	A,A	1,1	inf,inf	inf,inf	3.36462,0.798905	0.000191133	0.000662511
3	chr3:108014130:G:A	108014130	A,A	G,G	1,1	-inf,inf	inf,inf	0.742726,1.00946	0.0001908	0.000349099
3	chr3:108034906:G:T	108034906	NA,T	NA,G	NA,1	NA,inf	NA,inf	NA,0.66199	0.000190772	0.000351966
3	chr3:107755376:C:G	107755376	G,G	C,C	1,1	-inf,inf	inf,inf	1.58528,1.26213	0.000190652	0.000365291
3	chr3:108093521:C:T	108093521	NA,T	NA,C	NA,1	NA,inf	NA,inf	NA,0.672105	0.000190396	0.000349924
3	chr3:107396225:A:G	107396225	NA,G	NA,A	NA,1	NA,-inf	NA,inf	NA,0.765177	0.000190385	0.000344765
3	chr3:107313754:T:C	107313754	NA,C	NA,T	NA,1	NA,inf	NA,inf	NA,0.675151	0.000190358	0.000350215
3	chr3:107538676:C:T	107538676	NA,T	NA,C	NA,1	NA,inf	NA,inf	NA,0.720044	0.000190267	0.000354813
3	chr3:108091158:C:T	108091158	NA,T	NA,C	NA,1	NA,inf	NA,inf	NA,0.631547	0.000189998	0.000348843
3	chr3:107656981:T:G	107656981	G,G	T,T	1,1	-inf,-inf	inf,inf	0.854406,1.34708	0.00018984	0.000368628
3	chr3:107421575:C:T	107421575	T,T	C,C	1,1	inf,inf	inf,inf	0.591104,0.0427599	0.000189781	0.000316167
3	chr3:107471661:G:A	107471661	A,A	G,G	1,1	inf,inf	inf,inf	0.55858,0.977423	0.000189001	0.00034111
3	chr3:107403273:A:G	107403273	NA,G	NA,A	NA,1	NA,-inf	NA,inf	NA,0.758058	0.000188779	0.000341907
3	chr3:107305048:T:A	107305048	NA,A	NA,T	NA,1	NA,inf	NA,inf	NA,0.716132	0.000188467	0.000346942
3	chr3:107337029:C:T	107337029	NA,T	NA,C	NA,1	NA,inf	NA,inf	NA,0.65676	0.0001884	0.000343422
3	chr3:107924172:T:C	107924172	NA,C	NA,T	NA,1	NA,-inf	NA,inf	NA,1.03023	0.000187617	0.000408003
3	chr3:107763318:G:A	107763318	A,A	G,G	1,1	-inf,inf	inf,inf	1.06202,1.58484	0.000187126	0.000359932
3	chr3:107400697:TA:T	107400697	NA,T	NA,TA	NA,1	NA,-inf	NA,inf	NA,0.752073	0.000187107	0.000338921
3	chr3:108021277:G:A	108021277	NA,A	NA,G	NA,1	NA,-inf	NA,inf	NA,0.701856	0.000187072	0.000343623
3	chr3:107332284:C:T	107332284	T,NA	C,NA	1,NA	-inf,NA	inf,NA	1.04972,NA	0.000186985	0.000338739
3	chr3:107188083:T:C	107188083	C,NA	T,NA	1,NA	-inf,NA	inf,NA	0.56665,NA	0.000186544	0.000339661
3	chr3:107751766:C:T	107751766	T,T	C,C	1,1	-inf,-inf	inf,inf	3.90586,0.0914843	0.000186004	0.000638394
3	chr3:107232701:G:T	107232701	NA,T	NA,G	NA,1	NA,-inf	NA,inf	NA,0.721877	0.000185631	0.000340613
3	chr3:107402329:G:A	107402329	NA,A	NA,G	NA,1	NA,-inf	NA,inf	NA,0.745528	0.000185344	0.000335756
3	chr3:107284591:G:A	107284591	A,A	G,G	1,1	inf,inf	inf,inf	0.833457,0.903606	0.000185324	0.000329598
3	chr3:107317337:T:C	107317337	NA,C	NA,T	NA,1	NA,-inf	NA,inf	NA,0.659615	0.000185217	0.000334827
3	chr3:107283084:A:C	107283084	C,C	A,A	1,1	inf,inf	inf,inf	0.865978,0.865612	0.000185148	0.000329089
3	chr3:107487389:G:A	107487389	A,A	G,G	1,1	inf,inf	inf,inf	3.22018,0.864295	0.000184986	0.000592944
3	chr3:107259513:C:T	107259513	T,T	C,C	1,1	inf,-inf	inf,inf	0.311911,1.54949	0.000184923	0.000333825
3	chr3:107913944:T:C	107913944	NA,C	NA,T	NA,1	NA,-inf	NA,inf	NA,0.597011	0.000184909	0.00033205
3	chr3:108015391:C:A	108015391	NA,A	NA,C	NA,1	NA,inf	NA,inf	NA,0.639256	0.000184691	0.00034041
3	chr3:107989058:A:G	107989058	NA,G	NA,A	NA,1	NA,-inf	NA,inf	NA,0.653432	0.000183728	0.000334946
3	chr3:107396593:A:G	107396593	NA,G	NA,A	NA,1	NA,-inf	NA,inf	NA,0.601717	0.000183631	0.000334777
3	chr3:107916769:A:G	107916769	NA,G	NA,A	NA,1	NA,-inf	NA,inf	NA,1.01974	0.000183623	0.000395034
3	chr3:107316389:T:C	107316389	NA,C	NA,T	NA,1	NA,inf	NA,inf	NA,0.65156	0.000183552	0.000337681
3	chr3:107402610:T:C	107402610	NA,C	NA,T	NA,1	NA,-inf	NA,inf	NA,0.73834	0.000183417	0.0003323
3	chr3:107282974:G:A	107282974	A,A	G,G	1,1	inf,inf	inf,inf	0.862132,0.863782	0.00018317	0.000325608
3	chr3:107438558:G:A	107438558	NA,A	NA,G	NA,1	NA,-inf	NA,inf	NA,0.724996	0.000182964	0.000332399
3	chr3:107901812:T:C	107901812	C,C	T,T	1,1	-inf,-inf	inf,inf	1.22199,1.09339	0.000182819	0.000343616
3	chr3:108049730:A:G	108049730	NA,G	NA,A	NA,1	NA,inf	NA,inf	NA,0.606742	0.000182668	0.000335386
3	chr3:107914414:A:G	107914414	NA,G	NA,A	NA,1	NA,-inf	NA,inf	NA,0.587454	0.000182205	0.000327233
3	chr3:107230220:G:C	107230220	NA,C	NA,G	NA,1	NA,-inf	NA,inf	NA,0.707383	0.000182167	0.000334191
3	chr3:107923082:G:C	107923082	NA,C	NA,G	NA,1	NA,-inf	NA,inf	NA,0.656169	0.00018216	0.000329924
3	chr3:107903370:C:T	107903370	NA,T	NA,C	NA,1	NA,-inf	NA,inf	NA,0.673904	0.000181754	0.00033282
3	chr3:108140711:A:G	108140711	G,G	A,A	1,1	-inf,inf	inf,inf	1.04774,0.913945	0.000181728	0.000327655
3	chr3:108092940:G:A	108092940	A,A	G,G	1,1	-inf,-inf	inf,inf	1.35805,0.193938	0.000181616	0.000334445
3	chr3:108082719:CAT:C	108082719	NA,C	NA,CAT	NA,1	NA,inf	NA,inf	NA,0.600713	0.000181096	0.000332372
3	chr3:107336943:G:A	107336943	NA,A	NA,G	NA,1	NA,inf	NA,inf	NA,0.63065	0.000181045	0.000330006
3	chr3:107345251:G:A	107345251	A,NA	G,NA	1,NA	-inf,NA	inf,NA	1.03975,NA	0.000181003	0.000328132
3	chr3:107432770:T:C	107432770	C,NA	T,NA	1,NA	inf,NA	inf,NA	1.37702,NA	0.000180801	0.000341546
3	chr3:107903971:C:T	107903971	NA,T	NA,C	NA,1	NA,-inf	NA,inf	NA,0.965218	0.000180317	0.000387862
3	chr3:107985948:C:T	107985948	NA,T	NA,C	NA,1	NA,inf	NA,inf	NA,0.640285	0.000180081	0.000333946
3	chr3:107976483:A:G	107976483	NA,G	NA,A	NA,1	NA,-inf	NA,inf	NA,0.638873	0.00017979	0.000327667
3	chr3:108044270:C:T	108044270	NA,T	NA,C	NA,1	NA,inf	NA,inf	NA,0.629178	0.000179743	0.000332265
3	chr3:107474268:C:T	107474268	NA,T	NA,C	NA,1	NA,-inf	NA,inf	NA,0.847568	0.000179078	0.000324562
3	chr3:107297885:G:A	107297885	NA,A	NA,G	NA,1	NA,-inf	NA,inf	NA,0.69075	0.000178699	0.000333079
3	chr3:107939038:G:T	107939038	NA,T	NA,G	NA,1	NA,-inf	NA,inf	NA,0.631742	0.000178654	0.000323644
3	chr3:107451902:C:T	107451902	NA,T	NA,C	NA,1	NA,inf	NA,inf	NA,0.537797	0.00017862	0.000327129
3	chr3:107575939:G:A	107575939	A,NA	G,NA	1,NA	-inf,NA	inf,NA	1.17266,NA	0.000178465	0.000326233
3	chr3:107285062:A:G	107285062	NA,G	NA,A	NA,1	NA,-inf	NA,inf	NA,0.645221	0.000178412	0.000327239
3	chr3:108105004:G:A	108105004	NA,A	NA,G	NA,1	NA,inf	NA,inf	NA,0.640177	0.000178239	0.000329675
3	chr3:107332357:C:G	107332357	NA,G	NA,C	NA,1	NA,-inf	NA,inf	NA,0.728433	0.000178232	0.000330963
3	chr3:107401903:G:A	107401903	A,NA	G,NA	1,NA	inf,NA	inf,NA	0.582174,NA	0.000178173	0.00032898
3	chr3:107283981:G:A	107283981	A,A	G,G	1,1	inf,inf	inf,inf	0.872475,0.833875	0.000177913	0.000316229
3	chr3:108053920:C:T	108053920	NA,T	NA,C	NA,1	NA,inf	NA,inf	NA,0.590256	0.000177821	0.000326237
3	chr3:107339638:T:G	107339638	NA,G	NA,T	NA,1	NA,-inf	NA,inf	NA,0.735294	0.000177683	0.000330299
3	chr3:107199146:C:T	107199146	NA,T	NA,C	NA,1	NA,-inf	NA,inf	NA,0.639323	0.000177629	0.000326758
3	chr3:107194478:T:A	107194478	A,A	T,T	1,1	inf,-inf	inf,inf	0.0253613,1.64151	0.000177595	0.000326238
3	chr3:107308234:G:A	107308234	NA,A	NA,G	NA,1	NA,-inf	NA,inf	NA,0.636727	0.000177477	0.000331835
3	chr3:107283704:A:G	107283704	G,G	A,A	1,1	inf,inf	inf,inf	0.895602,0.810117	0.000177242	0.000315096
3	chr3:107764512:T:C	107764512	C,NA	T,NA	1,NA	-inf,NA	inf,NA	1.03926,NA	0.000177076	0.000323114
3	chr3:107923747:T:A	107923747	A,NA	T,NA	1,NA	-inf,NA	inf,NA	0.382839,NA	0.000176791	0.000321628
3	chr3:108126898:C:T	108126898	T,T	C,C	1,1	inf,inf	inf,inf	1.82751,0.0101068	0.000176684	0.000320997
3	chr3:107302429:A:G	107302429	NA,G	NA,A	NA,1	NA,inf	NA,inf	NA,0.672338	0.000176624	0.000325035
3	chr3:107235638:A:G	107235638	NA,G	NA,A	NA,1	NA,-inf	NA,inf	NA,0.659166	0.000176618	0.000325007
3	chr3:107306252:C:T	107306252	NA,T	NA,C	NA,1	NA,-inf	NA,inf	NA,0.632748	0.000176458	0.000329922
3	chr3:107237883:A:G	107237883	NA,G	NA,A	NA,1	NA,-inf	NA,inf	NA,0.658375	0.000176309	0.000324421
3	chr3:107377771:G:A	107377771	NA,A	NA,G	NA,1	NA,-inf	NA,inf	NA,0.655933	0.000176009	0.000323217
3	chr3:107232820:A:G	107232820	NA,G	NA,A	NA,1	NA,-inf	NA,inf	NA,0.683267	0.000175671	0.000322285
3	chr3:107835090:A:G	107835090	NA,G	NA,A	NA,1	NA,inf	NA,inf	NA,0.581748	0.000175604	0.000326792
3	chr3:107162120:G:A	107162120	NA,A	NA,G	NA,1	NA,-inf	NA,inf	NA,0.492361	0.000175494	0.000320046
3	chr3:107705244:G:A	107705244	A,NA	G,NA	1,NA	-inf,NA	inf,NA	0.355393,NA	0.000175358	0.000318441
3	chr3:107380385:G:A	107380385	NA,A	NA,G	NA,1	NA,inf	NA,inf	NA,0.610857	0.00017511	0.000323202
3	chr3:107301605:T:G	107301605	NA,G	NA,T	NA,1	NA,inf	NA,inf	NA,0.666079	0.000175003	0.000322048
3	chr3:107270682:T:C	107270682	NA,C	NA,T	NA,1	NA,-inf	NA,inf	NA,0.621116	0.000174681	0.0003199
3	chr3:108031550:A:G	108031550	NA,G	NA,A	NA,1	NA,inf	NA,inf	NA,0.61246	0.000174662	0.000323192
3	chr3:107897087:G:A	107897087	NA,A	NA,G	NA,1	NA,-inf	NA,inf	NA,0.580459	0.000174308	0.000313228
3	chr3:107980512:A:G	107980512	NA,G	NA,A	NA,1	NA,inf	NA,inf	NA,0.616124	0.000174264	0.000323044
3	chr3:107326421:T:A	107326421	NA,A	NA,T	NA,1	NA,-inf	NA,inf	NA,0.646868	0.00017426	0.000316627
3	chr3:107326419:AT:A	107326419	NA,A	NA,AT	NA,1	NA,-inf	NA,inf	NA,0.646135	0.000174068	0.000316282
3	chr3:107862207:A:G	107862207	NA,G	NA,A	NA,1	NA,inf	NA,inf	NA,0.571777	0.000173853	0.000320676
3	chr3:107922677:C:T	107922677	NA,T	NA,C	NA,1	NA,-inf	NA,inf	NA,0.624989	0.000173718	0.000314806
3	chr3:107301526:A:G	107301526	NA,G	NA,A	NA,1	NA,inf	NA,inf	NA,0.660678	0.000173656	0.000319557
3	chr3:107976098:G:A	107976098	A,A	G,G	1,1	-inf,-inf	inf,inf	1.57536,0.935966	0.00017346	0.000325643
3	chr3:107164865:C:T	107164865	NA,T	NA,C	NA,1	NA,-inf	NA,inf	NA,0.640788	0.000173454	0.000317407
3	chr3:107830265:A:G	107830265	NA,G	NA,A	NA,1	NA,-inf	NA,inf	NA,0.783198	0.000173302	0.000342749
3	chr3:107391575:C:T	107391575	NA,T	NA,C	NA,1	NA,-inf	NA,inf	NA,0.699937	0.000173263	0.000314059
3	chr3:107972303:G:A	107972303	NA,A	NA,G	NA,1	NA,-inf	NA,inf	NA,0.591542	0.000173127	0.000311964
3	chr3:107959740:C:T	107959740	T,T	C,C	1,1	-inf,-inf	inf,inf	0.672094,1.27442	0.000173092	0.000288067
3	chr3:107401388:T:A	107401388	A,A	T,T	1,1	inf,inf	inf,inf	0.22434,1.47172	0.000172205	0.000306342
3	chr3:107418858:G:A	107418858	A,A	G,G	1,1	-inf,inf	inf,inf	1.38331,0.374633	0.000172113	0.000294444
3	chr3:107348644:T:C	107348644	NA,C	NA,T	NA,1	NA,inf	NA,inf	NA,0.663266	0.000172056	0.000315781
3	chr3:107286362:C:T	107286362	NA,T	NA,C	NA,1	NA,-inf	NA,inf	NA,0.619688	0.000171737	0.00031501
3	chr3:108032487:G:A	108032487	NA,A	NA,G	NA,1	NA,inf	NA,inf	NA,0.600912	0.000171649	0.00031758
3	chr3:108037098:C:T	108037098	NA,T	NA,C	NA,1	NA,inf	NA,inf	NA,0.646384	0.000171588	0.000319416
3	chr3:107793180:G:A	107793180	NA,A	NA,G	NA,1	NA,-inf	NA,inf	NA,0.596529	0.000171582	0.000313656
3	chr3:107708381:A:C	107708381	NA,C	NA,A	NA,1	NA,-inf	NA,inf	NA,0.647534	0.000171486	0.000315576
3	chr3:108032015:A:G	108032015	NA,G	NA,A	NA,1	NA,inf	NA,inf	NA,0.599916	0.000171387	0.000317093
3	chr3:107246640:G:A	107246640	A,A	G,G	1,1	inf,inf	inf,inf	0.155791,1.68112	0.000171296	0.000324264
3	chr3:108031632:C:T	108031632	NA,T	NA,C	NA,1	NA,inf	NA,inf	NA,0.599432	0.000171256	0.000316853
3	chr3:107360613:G:A	107360613	NA,A	NA,G	NA,1	NA,inf	NA,inf	NA,0.636474	0.000171206	0.000312248
3	chr3:107915872:G:A	107915872	NA,A	NA,G	NA,1	NA,-inf	NA,inf	NA,0.547944	0.00017111	0.000307648
3	chr3:107631439:G:A	107631439	NA,A	NA,G	NA,1	NA,inf	NA,inf	NA,0.702598	0.000170994	0.000314453
3	chr3:107877012:A:G	107877012	NA,G	NA,A	NA,1	NA,inf	NA,inf	NA,0.593201	0.00017067	0.000317623
3	chr3:107218085:G:A	107218085	NA,A	NA,G	NA,1	NA,-inf	NA,inf	NA,0.578701	0.000170665	0.000313689
3	chr3:108157739:T:C	108157739	NA,C	NA,T	NA,1	NA,-inf	NA,inf	NA,0.672857	0.000170658	0.000322444
3	chr3:107411889:T:C	107411889	NA,C	NA,T	NA,1	NA,-inf	NA,inf	NA,0.58111	0.000170397	0.000313354
3	chr3:107412472:G:A	107412472	NA,A	NA,G	NA,1	NA,-inf	NA,inf	NA,0.68756	0.000170396	0.000309013
3	chr3:108005898:A:AT	108005898	NA,AT	NA,A	NA,1	NA,-inf	NA,inf	NA,0.774619	0.000170281	0.00033818
3	chr3:107378880:C:T	107378880	NA,T	NA,C	NA,1	NA,-inf	NA,inf	NA,0.633567	0.000170255	0.000312661
3	chr3:107316951:T:C	107316951	NA,C	NA,T	NA,1	NA,-inf	NA,inf	NA,0.604121	0.00017021	0.000311711
3	chr3:107592577:TAA:T	107592577	NA,T	NA,TAA	NA,1	NA,inf	NA,inf	NA,0.596196	0.000170178	0.000313799
3	chr3:107935197:A:G	107935197	NA,G	NA,A	NA,1	NA,-inf	NA,inf	NA,0.616471	0.000169873	0.000307863
3	chr3:107285808:A:C	107285808	NA,C	NA,A	NA,1	NA,-inf	NA,inf	NA,0.611839	0.000169724	0.000311331
3	chr3:107283655:A:C	107283655	C,C	A,A	1,1	inf,inf	inf,inf	0.892782,0.785404	0.000169433	0.000301253
3	chr3:107336560:G:A	107336560	NA,A	NA,G	NA,1	NA,inf	NA,inf	NA,0.607737	0.000169221	0.000309102
3	chr3:107439508:G:C	107439508	C,C	G,G	1,1	inf,inf	inf,inf	0.75628,0.784683	0.000169091	0.000292549
3	chr3:107359183:C:T	107359183	NA,T	NA,C	NA,1	NA,-inf	NA,inf	NA,0.66888	0.000169062	0.000314769
3	chr3:107762508:G:A	107762508	NA,A	NA,G	NA,1	NA,-inf	NA,inf	NA,0.766472	0.000169011	0.000305556
3	chr3:108037099:G:A	108037099	NA,A	NA,G	NA,1	NA,inf	NA,inf	NA,0.55685	0.000168912	0.000309917
3	chr3:107877834:T:G	107877834	NA,G	NA,T	NA,1	NA,inf	NA,inf	NA,0.585309	0.000168893	0.000314363
3	chr3:107327535:C:T	107327535	NA,T	NA,C	NA,1	NA,-inf	NA,inf	NA,0.58896	0.000168321	0.000306985
3	chr3:107274410:C:T	107274410	T,T	C,C	1,1	inf,-inf	inf,inf	0.058678,1.68671	0.000168301	0.000318486
3	chr3:107256931:C:T	107256931	T,T	C,C	1,1	inf,-inf	inf,inf	0.257421,1.53053	0.000168275	0.000304265
3	chr3:107188057:A:G	107188057	NA,G	NA,A	NA,1	NA,inf	NA,inf	NA,0.607536	0.000167963	0.000307795
3	chr3:107907316:A:G	107907316	NA,G	NA,A	NA,1	NA,-inf	NA,inf	NA,0.621101	0.000167865	0.000310951
3	chr3:107454119:T:C	107454119	NA,C	NA,T	NA,1	NA,inf	NA,inf	NA,0.500142	0.000167826	0.000307454
3	chr3:107459050:T:C	107459050	NA,C	NA,T	NA,1	NA,inf	NA,inf	NA,0.500142	0.000167826	0.000307454
3	chr3:107316654:G:A	107316654	NA,A	NA,G	NA,1	NA,-inf	NA,inf	NA,0.593335	0.000167825	0.000307593
3	chr3:107303552:C:T	107303552	NA,T	NA,C	NA,1	NA,inf	NA,inf	NA,0.637197	0.000167825	0.000308819
3	chr3:107280177:T:C	107280177	C,C	T,T	1,1	inf,inf	inf,inf	1.00206,0.625637	0.000167793	0.000297252
3	chr3:107920772:A:C	107920772	NA,C	NA,A	NA,1	NA,-inf	NA,inf	NA,0.59117	0.000167583	0.000303592
3	chr3:107276268:T:G	107276268	NA,G	NA,T	NA,1	NA,-inf	NA,inf	NA,0.603139	0.000167553	0.000307352
3	chr3:107285905:C:T	107285905	NA,T	NA,C	NA,1	NA,-inf	NA,inf	NA,0.602372	0.000167366	0.000307009
3	chr3:107175952:T:C	107175952	NA,C	NA,T	NA,1	NA,inf	NA,inf	NA,0.569419	0.000167356	0.000307042
3	chr3:108141310:TA:T	108141310	T,T	TA,TA	1,1	-inf,inf	inf,inf	1.03538,0.874537	0.000167313	0.000301598
3	chr3:107284207:G:A	107284207	NA,A	NA,G	NA,1	NA,-inf	NA,inf	NA,0.601865	0.000167242	0.000306783
3	chr3:107425765:T:C	107425765	NA,C	NA,T	NA,1	NA,-inf	NA,inf	NA,0.677648	0.000166887	0.000302849
3	chr3:107232833:T:A	107232833	NA,A	NA,T	NA,1	NA,-inf	NA,inf	NA,0.61703	0.000166503	0.000303666
3	chr3:108120216:A:C	108120216	NA,C	NA,A	NA,1	NA,-inf	NA,inf	NA,0.611634	0.000166472	0.000305749
3	chr3:107316554:A:G	107316554	NA,G	NA,A	NA,1	NA,-inf	NA,inf	NA,0.586729	0.000166189	0.00030475
3	chr3:108065063:A:G	108065063	NA,G	NA,A	NA,1	NA,inf	NA,inf	NA,0.577488	0.000166119	0.000306945
3	chr3:107265228:T:C	107265228	NA,C	NA,T	NA,1	NA,-inf	NA,inf	NA,0.596516	0.000166018	0.00030455
3	chr3:107891978:T:C	107891978	NA,C	NA,T	NA,1	NA,-inf	NA,inf	NA,0.913425	0.000165923	0.000358404
3	chr3:107304665:A:G	107304665	NA,G	NA,A	NA,1	NA,inf	NA,inf	NA,0.62904	0.000165868	0.000305212
3	chr3:107221991:C:A	107221991	NA,A	NA,C	NA,1	NA,-inf	NA,inf	NA,0.616921	0.000165703	0.000305282
3	chr3:108128666:G:A	108128666	A,A	G,G	1,1	inf,inf	inf,inf	1.69341,0.321579	0.000165534	0.000305397
3	chr3:108126396:T:C	108126396	C,C	T,T	1,1	inf,inf	inf,inf	1.79764,0.0178199	0.000165469	0.000300773
3	chr3:108079932:G:A	108079932	NA,A	NA,G	NA,1	NA,inf	NA,inf	NA,0.57488	0.000165465	0.000305734
3	chr3:108013796:T:C	108013796	C,C	T,T	1,1	inf,-inf	inf,inf	0.069151,1.60463	0.000165454	0.000296721
3	chr3:107480899:T:G	107480899	NA,G	NA,T	NA,1	NA,inf	NA,inf	NA,0.590367	0.000165403	0.000304927
3	chr3:107304653:C:A	107304653	NA,A	NA,C	NA,1	NA,inf	NA,inf	NA,0.631307	0.000165251	0.000303313
3	chr3:107474220:A:C	107474220	C,C	A,A	1,1	inf,inf	inf,inf	0.550296,0.909732	0.00016523	0.000298168
3	chr3:108143572:C:T	108143572	NA,T	NA,C	NA,1	NA,inf	NA,inf	NA,0.567083	0.00016498	0.000305346
3	chr3:107870211:A:G	107870211	NA,G	NA,A	NA,1	NA,-inf	NA,inf	NA,0.577063	0.000164801	0.000299474
3	chr3:107182590:G:T	107182590	NA,T	NA,G	NA,1	NA,inf	NA,inf	NA,0.558794	0.000164759	0.000302275
3	chr3:108036602:G:A	108036602	NA,A	NA,G	NA,1	NA,inf	NA,inf	NA,0.571619	0.000164599	0.000304208
3	chr3:107182532:T:C	107182532	NA,C	NA,T	NA,1	NA,inf	NA,inf	NA,0.557837	0.000164523	0.000301842
3	chr3:107972183:C:T	107972183	NA,T	NA,C	NA,1	NA,-inf	NA,inf	NA,0.557145	0.000164493	0.000296619
3	chr3:107300058:T:G	107300058	NA,G	NA,T	NA,1	NA,-inf	NA,inf	NA,0.66327	0.000164417	0.000308581
3	chr3:108137015:T:C	108137015	NA,C	NA,T	NA,1	NA,inf	NA,inf	NA,0.53631	0.000163266	0.0002989
3	chr3:107892295:G:A	107892295	NA,A	NA,G	NA,1	NA,inf	NA,inf	NA,0.529724	0.000163019	0.00030277
3	chr3:107650935:C:T	107650935	T,NA	C,NA	1,NA	-inf,NA	inf,NA	1.0754,NA	0.000162911	0.000297876
3	chr3:107208659:G:A	107208659	A,NA	G,NA	1,NA	-inf,NA	inf,NA	0.881295,NA	0.000162624	0.000296465
3	chr3:107310434:C:T	107310434	NA,T	NA,C	NA,1	NA,-inf	NA,inf	NA,0.605004	0.000162583	0.000302085
3	chr3:107934414:C:T	107934414	NA,T	NA,C	NA,1	NA,-inf	NA,inf	NA,0.56459	0.000162456	0.000294382
3	chr3:108069528:TTA:T	108069528	NA,T	NA,TTA	NA,1	NA,inf	NA,inf	NA,0.556927	0.00016241	0.000299542
3	chr3:107558381:G:T	107558381	NA,T	NA,G	NA,1	NA,inf	NA,inf	NA,0.841577	0.000162391	0.000301495
3	chr3:107304857:T:C	107304857	NA,C	NA,T	NA,1	NA,inf	NA,inf	NA,0.613819	0.000162306	0.000298644
3	chr3:108010181:G:A	108010181	NA,A	NA,G	NA,1	NA,inf	NA,inf	NA,0.518011	0.000162215	0.000300124
3	chr3:107308013:T:C	107308013	NA,C	NA,T	NA,1	NA,-inf	NA,inf	NA,0.527761	0.000162099	0.000298562
3	chr3:108134517:A:G	108134517	G,G	A,A	1,1	inf,inf	inf,inf	1.71306,0.24538	0.000162075	0.000298375
3	chr3:107259370:C:A	107259370	A,NA	C,NA	1,NA	-inf,NA	inf,NA	0.772357,NA	0.000161945	0.000294519
3	chr3:107611285:G:A	107611285	NA,A	NA,G	NA,1	NA,-inf	NA,inf	NA,0.801492	0.00016181	0.000307652
3	chr3:107257423:A:G	107257423	G,G	A,A	1,1	inf,-inf	inf,inf	0.344715,1.44465	0.000161698	0.000291034
3	chr3:107648973:G:C	107648973	NA,C	NA,G	NA,1	NA,-inf	NA,inf	NA,0.775306	0.000161679	0.000300747
3	chr3:107995097:T:C	107995097	NA,C	NA,T	NA,1	NA,-inf	NA,inf	NA,0.619051	0.000161651	0.00029771
3	chr3:107965345:C:T	107965345	T,T	C,C	1,1	-inf,-inf	inf,inf	0.676953,1.23712	0.000161549	0.00026937
3	chr3:108134801:T:C	108134801	C,C	T,T	1,1	inf,inf	inf,inf	1.71369,0.238956	0.000161522	0.000297271
3	chr3:107933502:A:C	107933502	C,C	A,A	1,1	inf,-inf	inf,inf	0.0591567,1.46507	0.000161468	0.000284348
3	chr3:107303473:CTGTT:C	107303473	NA,C	NA,CTGTT	NA,1	NA,inf	NA,inf	NA,0.610094	0.000161437	0.000297046
3	chr3:107661983:G:A	107661983	NA,A	NA,G	NA,1	NA,-inf	NA,inf	NA,0.773948	0.000161355	0.000300133
3	chr3:107283385:T:C	107283385	C,C	T,T	1,1	inf,inf	inf,inf	0.862873,0.790322	0.000161337	0.000287029
3	chr3:107393170:C:CT	107393170	CT,CT	C,C	1,1	-inf,-inf	inf,inf	0.360896,0.759691	0.000161305	0.000274229
3	chr3:107283565:A:C	107283565	C,C	A,A	1,1	inf,inf	inf,inf	0.865577,0.786862	0.000161264	0.000286887
3	chr3:108058557:C:T	108058557	NA,T	NA,C	NA,1	NA,inf	NA,inf	NA,0.540309	0.000161056	0.000296673
3	chr3:107512534:T:C	107512534	NA,C	NA,T	NA,1	NA,inf	NA,inf	NA,0.532763	0.000160695	0.000292387
3	chr3:107450858:T:C	107450858	C,C	T,T	1,1	inf,inf	inf,inf	2.85435,0.346927	0.000160683	0.000341277
3	chr3:107885632:G:A	107885632	NA,A	NA,G	NA,1	NA,-inf	NA,inf	NA,0.572267	0.000160645	0.000294434
3	chr3:108070618:A:G	108070618	NA,G	NA,A	NA,1	NA,-inf	NA,inf	NA,0.59202	0.000160382	0.000293667
3	chr3:107963421:C:T	107963421	NA,T	NA,C	NA,1	NA,-inf	NA,inf	NA,0.572074	0.000160174	0.000290044
3	chr3:107451284:G:C	107451284	NA,C	NA,G	NA,1	NA,inf	NA,inf	NA,0.469074	0.000160011	0.000292967
3	chr3:107343736:G:C	107343736	NA,C	NA,G	NA,1	NA,inf	NA,inf	NA,0.543825	0.000159934	0.000291004
3	chr3:108012224:A:T	108012224	NA,T	NA,A	NA,1	NA,-inf	NA,inf	NA,0.571967	0.000159931	0.000291485
3	chr3:108141165:G:A	108141165	A,A	G,G	1,1	inf,inf	inf,inf	1.68075,0.283447	0.000159822	0.000294667
3	chr3:107311429:G:A	107311429	NA,A	NA,G	NA,1	NA,inf	NA,inf	NA,0.532034	0.000159667	0.000292957
3	chr3:107914308:G:C	107914308	NA,C	NA,G	NA,1	NA,-inf	NA,inf	NA,0.502532	0.000159505	0.000288758
3	chr3:108148765:T:A	108148765	NA,A	NA,T	NA,1	NA,-inf	NA,inf	NA,0.578505	0.000159359	0.000291805
3	chr3:107308875:G:A	107308875	NA,A	NA,G	NA,1	NA,-inf	NA,inf	NA,0.640954	0.000159185	0.000298619
3	chr3:108116925:C:T	108116925	T,NA	C,NA	1,NA	inf,NA	inf,NA	0.629294,NA	0.000159101	0.000293134
3	chr3:107964117:G:A	107964117	A,A	G,G	1,1	-inf,-inf	inf,inf	0.693378,1.22141	0.0001591	0.000265572
3	chr3:107913609:A:G	107913609	NA,G	NA,A	NA,1	NA,-inf	NA,inf	NA,0.500538	0.0001591	0.000286462
3	chr3:107383512:A:G	107383512	NA,G	NA,A	NA,1	NA,-inf	NA,inf	NA,0.509084	0.000159014	0.000290166
3	chr3:107246798:G:C	107246798	NA,C	NA,G	NA,1	NA,-inf	NA,inf	NA,0.588764	0.000158934	0.000292666
3	chr3:107652970:T:G	107652970	NA,G	NA,T	NA,1	NA,-inf	NA,inf	NA,0.739297	0.000158922	0.00030223
3	chr3:107928022:G:A	107928022	A,A	G,G	1,1	inf,-inf	inf,inf	0.24775,1.39787	0.00015884	0.000278173
3	chr3:107285256:G:A	107285256	NA,A	NA,G	NA,1	NA,-inf	NA,inf	NA,0.584979	0.000158701	0.000291495
3	chr3:107652567:T:G	107652567	NA,G	NA,T	NA,1	NA,-inf	NA,inf	NA,0.760541	0.000158682	0.000295103
3	chr3:107305688:C:T	107305688	NA,T	NA,C	NA,1	NA,inf	NA,inf	NA,0.550593	0.00015799	0.000290412
3	chr3:107209739:C:G	107209739	NA,G	NA,C	NA,1	NA,inf	NA,inf	NA,0.513005	0.000157718	0.000289747
3	chr3:107370809:T:C	107370809	NA,C	NA,T	NA,1	NA,inf	NA,inf	NA,0.539247	0.000157184	0.000289994
3	chr3:107627171:C:T	107627171	T,T	C,C	1,1	-inf,inf	inf,inf	1.78962,1.07885	0.000157183	0.000299664
3	chr3:107305439:G:A	107305439	NA,A	NA,G	NA,1	NA,inf	NA,inf	NA,0.595967	0.000157172	0.000288528
3	chr3:107644978:A:G	107644978	NA,G	NA,A	NA,1	NA,-inf	NA,inf	NA,0.606103	0.000157051	0.000288352
3	chr3:108072172:G:A	108072172	NA,A	NA,G	NA,1	NA,-inf	NA,inf	NA,0.57835	0.000156891	0.000287465
3	chr3:107530695:A:G	107530695	NA,G	NA,A	NA,1	NA,inf	NA,inf	NA,0.811884	0.000156719	0.000290827
3	chr3:107237788:C:T	107237788	NA,T	NA,C	NA,1	NA,inf	NA,inf	NA,0.537184	0.000156596	0.000288426
3	chr3:107794205:A:G	107794205	NA,G	NA,A	NA,1	NA,inf	NA,inf	NA,0.530078	0.00015648	0.000280184
3	chr3:108039741:C:T	108039741	NA,T	NA,C	NA,1	NA,inf	NA,inf	NA,0.530768	0.000156179	0.000288089
3	chr3:108035486:A:C	108035486	NA,C	NA,A	NA,1	NA,inf	NA,inf	NA,0.535907	0.000156147	0.000288512
3	chr3:108075923:T:C	108075923	NA,C	NA,T	NA,1	NA,-inf	NA,inf	NA,0.572874	0.000156075	0.000285802
3	chr3:107817172:G:T	107817172	NA,T	NA,G	NA,1	NA,-inf	NA,inf	NA,0.480705	0.000156071	0.00028341
3	chr3:107476496:A:T	107476496	NA,T	NA,A	NA,1	NA,-inf	NA,inf	NA,0.674047	0.000155954	0.000284422
3	chr3:107775498:G:A	107775498	A,A	G,G	1,1	inf,inf	inf,inf	0.609914,0.849022	0.000155926	0.000284014
3	chr3:108127234:T:A	108127234	NA,A	NA,T	NA,1	NA,-inf	NA,inf	NA,0.535706	0.000155646	0.000284176
3	chr3:107379231:C:T	107379231	T,NA	C,NA	1,NA	-inf,NA	inf,NA	0.696661,NA	0.000155208	0.000283278
3	chr3:107405859:T:C	107405859	NA,C	NA,T	NA,1	NA,-inf	NA,inf	NA,0.621286	0.000154983	0.000281351
3	chr3:107924057:T:C	107924057	NA,C	NA,T	NA,1	NA,-inf	NA,inf	NA,0.54986	0.00015467	0.000279946
3	chr3:107257142:C:G	107257142	G,G	C,C	1,1	inf,-inf	inf,inf	0.26744,1.478	0.000154633	0.000279516
3	chr3:107914187:T:C	107914187	NA,C	NA,T	NA,1	NA,-inf	NA,inf	NA,0.533948	0.000154578	0.000280268
3	chr3:108143458:C:T	108143458	T,NA	C,NA	1,NA	-inf,NA	inf,NA	0.689152,NA	0.000154402	0.000283648
3	chr3:107975987:A:G	107975987	G,G	A,A	1,1	-inf,-inf	inf,inf	1.61123,0.847952	0.000154363	0.000289832
3	chr3:108060716:C:T	108060716	NA,T	NA,C	NA,1	NA,-inf	NA,inf	NA,0.531559	0.000154065	0.000280825
3	chr3:107308087:C:T	107308087	T,NA	C,NA	1,NA	-inf,NA	inf,NA	0.590081,NA	0.000154002	0.000277435
3	chr3:107762996:T:C	107762996	NA,C	NA,T	NA,1	NA,inf	NA,inf	NA,0.594771	0.00015397	0.000286543
3	chr3:108001291:G:A	108001291	A,NA	G,NA	1,NA	inf,NA	inf,NA	0.546094,NA	0.000153764	0.000277924
3	chr3:107312670:T:C	107312670	NA,C	NA,T	NA,1	NA,inf	NA,inf	NA,0.522367	0.000153685	0.000279594
3	chr3:107566878:T:G	107566878	NA,G	NA,T	NA,1	NA,-inf	NA,inf	NA,0.503217	0.000153502	0.000279336
3	chr3:107294594:TA:T	107294594	NA,T	NA,TA	NA,1	NA,-inf	NA,inf	NA,0.541725	0.000153352	0.000284355
3	chr3:107667710:G:A	107667710	NA,A	NA,G	NA,1	NA,-inf	NA,inf	NA,0.56945	0.000152923	0.00028235
3	chr3:107903435:G:A	107903435	A,NA	G,NA	1,NA	inf,NA	inf,NA	0.48966,NA	0.000152917	0.000277554
3	chr3:107826655:C:T	107826655	NA,T	NA,C	NA,1	NA,inf	NA,inf	NA,0.639065	0.000152342	0.000282181
3	chr3:107313203:T:C	107313203	NA,C	NA,T	NA,1	NA,inf	NA,inf	NA,0.516115	0.000152283	0.000277065
3	chr3:107230992:C:T	107230992	NA,T	NA,C	NA,1	NA,-inf	NA,inf	NA,0.560403	0.000152046	0.000280487
3	chr3:107880650:C:A	107880650	NA,A	NA,C	NA,1	NA,inf	NA,inf	NA,0.508487	0.000152024	0.000281727
3	chr3:107999920:C:T	107999920	NA,T	NA,C	NA,1	NA,inf	NA,inf	NA,0.477733	0.000151445	0.000274755
3	chr3:107617988:C:T	107617988	NA,T	NA,C	NA,1	NA,-inf	NA,inf	NA,0.746467	0.00015138	0.000287159
3	chr3:107357294:C:T	107357294	T,T	C,C	1,1	inf,-inf	inf,inf	0.360938,1.70749	0.000151102	0.000291628
3	chr3:108095881:T:C	108095881	NA,C	NA,T	NA,1	NA,inf	NA,inf	NA,0.50886	0.000150949	0.000278557
3	chr3:107232315:T:C	107232315	NA,C	NA,T	NA,1	NA,-inf	NA,inf	NA,0.569972	0.000150788	0.000278098
3	chr3:107945825:A:AT	107945825	AT,AT	A,A	1,1	inf,-inf	inf,inf	0.198854,1.3973	0.00015072	0.000264113
3	chr3:107959919:C:A	107959919	NA,A	NA,C	NA,1	NA,-inf	NA,inf	NA,0.494834	0.000150693	0.000269881
3	chr3:107985636:G:C	107985636	NA,C	NA,G	NA,1	NA,inf	NA,inf	NA,0.516174	0.000150502	0.000278471
3	chr3:107921553:C:T	107921553	NA,T	NA,C	NA,1	NA,-inf	NA,inf	NA,0.516353	0.000150433	0.000272885
3	chr3:108058435:G:A	108058435	NA,A	NA,G	NA,1	NA,-inf	NA,inf	NA,0.546151	0.000150374	0.000275394
3	chr3:107978684:T:C	107978684	C,C	T,T	1,1	inf,inf	inf,inf	0.205643,1.36341	0.000150209	0.000269983
3	chr3:107990185:T:G	107990185	NA,G	NA,T	NA,1	NA,inf	NA,inf	NA,0.510949	0.000150208	0.00027659
3	chr3:107333798:C:T	107333798	NA,T	NA,C	NA,1	NA,-inf	NA,inf	NA,0.529973	0.000150171	0.000273763
3	chr3:107171859:C:T	107171859	NA,T	NA,C	NA,1	NA,inf	NA,inf	NA,0.529785	0.000150123	0.00027519
3	chr3:107842894:AC:A	107842894	NA,A	NA,AC	NA,1	NA,-inf	NA,inf	NA,0.620208	0.000149965	0.000272574
3	chr3:107878642:T:C	107878642	NA,C	NA,T	NA,1	NA,inf	NA,inf	NA,0.448606	0.000149927	0.000274303
3	chr3:108033767:C:T	108033767	NA,T	NA,C	NA,1	NA,inf	NA,inf	NA,0.501213	0.000149874	0.000276298
3	chr3:107876067:A:G	107876067	G,NA	A,NA	1,NA	inf,NA	inf,NA	0.43123,NA	0.000149836	0.000271994
3	chr3:107407582:G:A	107407582	A,A	G,G	1,1	inf,inf	inf,inf	0.218365,1.41592	0.000149441	0.000265813
3	chr3:107429677:T:A	107429677	NA,A	NA,T	NA,1	NA,-inf	NA,inf	NA,0.461541	0.000149149	0.000272185
3	chr3:108053876:C:T	108053876	NA,T	NA,C	NA,1	NA,-inf	NA,inf	NA,0.528305	0.000148891	0.000273301
3	chr3:107905868:A:C	107905868	NA,C	NA,A	NA,1	NA,-inf	NA,inf	NA,0.474539	0.000148806	0.000265859
3	chr3:107999867:G:A	107999867	NA,A	NA,G	NA,1	NA,-inf	NA,inf	NA,0.639175	0.000148632	0.000298072
3	chr3:107342470:A:G	107342470	NA,G	NA,A	NA,1	NA,-inf	NA,inf	NA,0.53721	0.000148614	0.000272873
3	chr3:107300866:A:G	107300866	G,G	A,A	1,1	inf,inf	inf,inf	1.07073,0.910587	0.000148547	0.000265202
3	chr3:107480161:T:C	107480161	NA,C	NA,T	NA,1	NA,-inf	NA,inf	NA,0.620975	0.000148522	0.000269635
3	chr3:107779463:T:C	107779463	C,C	T,T	1,1	inf,inf	inf,inf	0.438068,1.19019	0.000148466	0.000268671
3	chr3:107839376:A:C	107839376	NA,C	NA,A	NA,1	NA,inf	NA,inf	NA,0.612992	0.000148451	0.000275128
3	chr3:107189572:T:C	107189572	NA,C	NA,T	NA,1	NA,inf	NA,inf	NA,0.520705	0.000148439	0.000272081
3	chr3:107366327:C:G	107366327	NA,G	NA,C	NA,1	NA,-inf	NA,inf	NA,0.547447	0.000148346	0.000272762
3	chr3:107425901:G:A	107425901	NA,A	NA,G	NA,1	NA,inf	NA,inf	NA,0.56437	0.000148294	0.000271302
3	chr3:107979100:C:T	107979100	NA,T	NA,C	NA,1	NA,-inf	NA,inf	NA,0.732913	0.000148004	0.00029822
3	chr3:107173587:G:A	107173587	NA,A	NA,G	NA,1	NA,inf	NA,inf	NA,0.51725	0.00014785	0.000270789
3	chr3:107309247:C:T	107309247	NA,T	NA,C	NA,1	NA,inf	NA,inf	NA,0.506219	0.00014785	0.000271968
3	chr3:107710169:T:C	107710169	NA,C	NA,T	NA,1	NA,-inf	NA,inf	NA,0.495087	0.000147828	0.000270816
3	chr3:107219871:C:T	107219871	NA,T	NA,C	NA,1	NA,inf	NA,inf	NA,0.49589	0.000147317	0.000271022
3	chr3:107348109:A:G	107348109	NA,G	NA,A	NA,1	NA,-inf	NA,inf	NA,0.579436	0.000147267	0.000271696
3	chr3:107332105:G:C	107332105	NA,C	NA,G	NA,1	NA,-inf	NA,inf	NA,0.476661	0.000147159	0.000267396
3	chr3:107173455:A:C	107173455	NA,C	NA,A	NA,1	NA,inf	NA,inf	NA,0.513795	0.000147083	0.000269422
3	chr3:107610816:A:G	107610816	NA,G	NA,A	NA,1	NA,-inf	NA,inf	NA,0.542409	0.000146978	0.000271664
3	chr3:107915456:A:T	107915456	NA,T	NA,A	NA,1	NA,-inf	NA,inf	NA,0.447798	0.000146952	0.000266336
3	chr3:107337454:A:G	107337454	NA,G	NA,A	NA,1	NA,-inf	NA,inf	NA,0.577902	0.000146947	0.000271112
3	chr3:107729953:G:A	107729953	NA,A	NA,G	NA,1	NA,inf	NA,inf	NA,0.514276	0.000146759	0.000269941
3	chr3:108072000:C:T	108072000	T,T	C,C	1,1	inf,inf	inf,inf	1.73046,0.0598362	0.000146666	0.000271573
3	chr3:107209643:G:A	107209643	A,A	G,G	1,1	inf,inf	inf,inf	0.217056,1.53389	0.00014666	0.000274923
3	chr3:108061903:A:G	108061903	NA,G	NA,A	NA,1	NA,-inf	NA,inf	NA,0.516642	0.000146604	0.000269135
3	chr3:107325272:C:T	107325272	NA,T	NA,C	NA,1	NA,-inf	NA,inf	NA,0.561575	0.000146583	0.000268501
3	chr3:107923242:T:C	107923242	NA,C	NA,T	NA,1	NA,-inf	NA,inf	NA,0.497671	0.000146481	0.000265812
3	chr3:107989439:TAAAC:T	107989439	T,NA	TAAAC,NA	1,NA	inf,NA	inf,NA	0.504233,NA	0.000146206	0.000262172
3	chr3:107891977:T:C	107891977	C,NA	T,NA	1,NA	inf,NA	inf,NA	0.459992,NA	0.000146009	0.000263314
3	chr3:107288672:C:G	107288672	NA,G	NA,C	NA,1	NA,-inf	NA,inf	NA,0.506554	0.000145945	0.000270495
3	chr3:107574038:A:G	107574038	NA,G	NA,A	NA,1	NA,-inf	NA,inf	NA,0.475594	0.000145894	0.000264687
3	chr3:107946787:T:C	107946787	C,C	T,T	1,1	inf,-inf	inf,inf	0.199235,1.37854	0.00014582	0.000255629
3	chr3:107302314:T:C	107302314	NA,C	NA,T	NA,1	NA,inf	NA,inf	NA,0.490283	0.000145762	0.000268645
3	chr3:107308021:C:A	107308021	NA,A	NA,C	NA,1	NA,inf	NA,inf	NA,0.494109	0.000145323	0.00026731
3	chr3:107332150:C:T	107332150	NA,T	NA,C	NA,1	NA,-inf	NA,inf	NA,0.467719	0.000145292	0.000264037
3	chr3:108017758:G:A	108017758	A,A	G,G	1,1	inf,inf	inf,inf	1.50306,0.169618	0.000145242	0.000267319
3	chr3:107479533:T:C	107479533	NA,C	NA,T	NA,1	NA,-inf	NA,inf	NA,0.603392	0.00014518	0.000263642
3	chr3:107891789:A:G	107891789	NA,G	NA,A	NA,1	NA,-inf	NA,inf	NA,0.439637	0.00014515	0.000261439
3	chr3:108006750:GC:G	108006750	NA,G	NA,GC	NA,1	NA,-inf	NA,inf	NA,0.501437	0.00014496	0.00026434
3	chr3:108081155:T:A	108081155	A,A	T,T	1,1	inf,inf	inf,inf	1.71653,0.0931383	0.000144898	0.000268296
3	chr3:107514190:A:C	107514190	NA,C	NA,A	NA,1	NA,-inf	NA,inf	NA,0.447	0.000144674	0.000266659
3	chr3:108009820:G:C	108009820	NA,C	NA,G	NA,1	NA,-inf	NA,inf	NA,0.498544	0.000144363	0.000263271
3	chr3:107905287:C:T	107905287	NA,T	NA,C	NA,1	NA,-inf	NA,inf	NA,0.471429	0.000144189	0.000264102
3	chr3:107946393:T:C	107946393	C,C	T,T	1,1	inf,-inf	inf,inf	0.282628,1.2783	0.000144151	0.000255472
3	chr3:107997342:C:T	107997342	NA,T	NA,C	NA,1	NA,inf	NA,inf	NA,0.524701	0.000144145	0.000265677
3	chr3:107333896:T:C	107333896	NA,C	NA,T	NA,1	NA,-inf	NA,inf	NA,0.56426	0.000144055	0.00026577
3	chr3:107288800:C:T	107288800	NA,T	NA,C	NA,1	NA,inf	NA,inf	NA,0.517128	0.000144003	0.00026431
3	chr3:107163646:C:T	107163646	NA,T	NA,C	NA,1	NA,inf	NA,inf	NA,0.498749	0.000143926	0.000263692
3	chr3:107578416:AAGAT:A	107578416	A,A	AAGAT,AAGAT	1,1	-inf,inf	inf,inf	3.9602,0.410995	0.000143909	0.000569327
3	chr3:107276694:C:T	107276694	NA,T	NA,C	NA,1	NA,-inf	NA,inf	NA,0.49566	0.000143703	0.000263692
3	chr3:107167587:CAAA:C	107167587	NA,C	NA,CAAA	NA,1	NA,inf	NA,inf	NA,0.4977	0.000143573	0.000263209
3	chr3:107366912:G:T	107366912	T,NA	G,NA	1,NA	-inf,NA	inf,NA	0.979408,NA	0.00014351	0.000261701
3	chr3:107200764:G:C	107200764	NA,C	NA,G	NA,1	NA,inf	NA,inf	NA,0.496274	0.000143474	0.000263025
3	chr3:107903001:T:C	107903001	NA,C	NA,T	NA,1	NA,-inf	NA,inf	NA,0.488806	0.000143362	0.000262988
3	chr3:108106559:T:G	108106559	NA,G	NA,T	NA,1	NA,-inf	NA,inf	NA,0.602887	0.000143165	0.000277235
3	chr3:107308814:G:A	107308814	NA,A	NA,G	NA,1	NA,inf	NA,inf	NA,0.483051	0.000143066	0.000263159
3	chr3:107349299:C:T	107349299	NA,T	NA,C	NA,1	NA,-inf	NA,inf	NA,0.433938	0.000143024	0.000257674
3	chr3:107171995:AT:A	107171995	NA,A	NA,AT	NA,1	NA,inf	NA,inf	NA,0.493982	0.000142995	0.000261987
3	chr3:107316966:T:G	107316966	NA,G	NA,T	NA,1	NA,inf	NA,inf	NA,0.464924	0.000142763	0.000259287
3	chr3:107262880:C:T	107262880	T,T	C,C	1,1	inf,inf	inf,inf	1.21411,0.841293	0.00014276	0.000258951
3	chr3:107234844:T:C	107234844	NA,C	NA,T	NA,1	NA,-inf	NA,inf	NA,0.506308	0.000142711	0.00026245
3	chr3:108111184:T:G	108111184	NA,G	NA,T	NA,1	NA,-inf	NA,inf	NA,0.495257	0.00014271	0.000261724
3	chr3:107892751:G:A	107892751	NA,A	NA,G	NA,1	NA,-inf	NA,inf	NA,0.427344	0.000142624	0.00025699
3	chr3:107765996:TA:T	107765996	T,T	TA,TA	1,1	inf,inf	inf,inf	0.51158,0.94611	0.000142611	0.000259453
3	chr3:107363961:T:G	107363961	NA,G	NA,T	NA,1	NA,inf	NA,inf	NA,0.470403	0.000142584	0.000262937
3	chr3:107172795:A:C	107172795	NA,C	NA,A	NA,1	NA,inf	NA,inf	NA,0.493881	0.000142553	0.000261342
3	chr3:108146945:G:T	108146945	NA,T	NA,G	NA,1	NA,-inf	NA,inf	NA,0.543335	0.000142535	0.000268357
3	chr3:107278272:C:T	107278272	NA,T	NA,C	NA,1	NA,inf	NA,inf	NA,0.497145	0.00014243	0.000261363
3	chr3:107460880:G:A	107460880	NA,A	NA,G	NA,1	NA,-inf	NA,inf	NA,0.534656	0.000142418	0.000259978
3	chr3:107993433:A:G	107993433	NA,G	NA,A	NA,1	NA,inf	NA,inf	NA,0.463093	0.000142249	0.000261657
3	chr3:107257428:G:T	107257428	T,T	G,G	1,1	inf,-inf	inf,inf	0.304561,1.40215	0.000142161	0.000256316
3	chr3:107438190:A:G	107438190	NA,G	NA,A	NA,1	NA,inf	NA,inf	NA,0.492117	0.00014214	0.000254531
3	chr3:107274578:G:A	107274578	NA,A	NA,G	NA,1	NA,inf	NA,inf	NA,0.495256	0.000142066	0.000260697
3	chr3:107653231:A:T	107653231	NA,T	NA,A	NA,1	NA,-inf	NA,inf	NA,0.47509	0.000141993	0.00025775
3	chr3:107162377:C:G	107162377	NA,G	NA,C	NA,1	NA,inf	NA,inf	NA,0.489142	0.000141986	0.000260152
3	chr3:107399805:A:G	107399805	NA,G	NA,A	NA,1	NA,-inf	NA,inf	NA,0.551316	0.000141937	0.000257982
3	chr3:107902131:A:G	107902131	NA,G	NA,A	NA,1	NA,-inf	NA,inf	NA,0.424022	0.000141772	0.000255459
3	chr3:107284557:A:T	107284557	NA,T	NA,A	NA,1	NA,inf	NA,inf	NA,0.480031	0.000141728	0.00026011
3	chr3:107835606:G:A	107835606	A,A	G,G	1,1	-inf,inf	inf,inf	1.85088,0.594919	0.000141614	0.000262361
3	chr3:107307995:TACAGGCGTGAGCCACTGTGCCCA:T	107307995	NA,T	NA,TACAGGCGTGAGCCACTGTGCCCA	NA,1	NA,inf	NA,inf	NA,0.474839	0.000141497	0.000260261
3	chr3:107172345:A:C	107172345	NA,C	NA,A	NA,1	NA,inf	NA,inf	NA,0.48831	0.000141477	0.000259374
3	chr3:107309000:G:T	107309000	NA,T	NA,G	NA,1	NA,inf	NA,inf	NA,0.474355	0.000141402	0.000260086
3	chr3:107163732:G:A	107163732	NA,A	NA,G	NA,1	NA,inf	NA,inf	NA,0.484692	0.00014119	0.000258689
3	chr3:107190624:C:G	107190624	NA,G	NA,C	NA,1	NA,inf	NA,inf	NA,0.447491	0.000141134	0.000259626
3	chr3:107179596:T:C	107179596	NA,C	NA,T	NA,1	NA,inf	NA,inf	NA,0.483633	0.000141007	0.000258334
3	chr3:107892417:A:C	107892417	NA,C	NA,A	NA,1	NA,-inf	NA,inf	NA,0.418196	0.000140756	0.0002537
3	chr3:107886129:T:A	107886129	A,A	T,T	1,1	inf,inf	inf,inf	0.154196,1.67182	0.000140703	0.000268919
3	chr3:107317532:C:T	107317532	NA,T	NA,C	NA,1	NA,-inf	NA,inf	NA,0.457627	0.000140485	0.000255516
3	chr3:107273275:G:T	107273275	NA,T	NA,G	NA,1	NA,inf	NA,inf	NA,0.45551	0.000140256	0.000257135
3	chr3:107512558:G:T	107512558	NA,T	NA,G	NA,1	NA,-inf	NA,inf	NA,0.488505	0.000140248	0.00025752
3	chr3:107904540:T:A	107904540	NA,A	NA,T	NA,1	NA,-inf	NA,inf	NA,0.416126	0.000140194	0.000252683
3	chr3:107328686:G:C	107328686	NA,C	NA,G	NA,1	NA,-inf	NA,inf	NA,0.51372	0.000140142	0.000257598
3	chr3:107360869:T:C	107360869	C,C	T,T	1,1	inf,inf	inf,inf	0.784859,0.724991	0.00014012	0.000241099
3	chr3:107892600:C:G	107892600	NA,G	NA,C	NA,1	NA,-inf	NA,inf	NA,0.414976	0.00014011	0.000252564
3	chr3:107474944:G:T	107474944	T,T	G,G	1,1	inf,inf	inf,inf	0.521437,0.842535	0.000140034	0.000252738
3	chr3:108094439:C:T	108094439	NA,T	NA,C	NA,1	NA,-inf	NA,inf	NA,0.418031	0.000139968	0.000255658
3	chr3:107244450:C:T	107244450	NA,T	NA,C	NA,1	NA,-inf	NA,inf	NA,0.474265	0.000139905	0.000257235
3	chr3:107476364:G:T	107476364	NA,T	NA,G	NA,1	NA,-inf	NA,inf	NA,0.573382	0.000139888	0.000254582
3	chr3:107765770:T:C	107765770	NA,C	NA,T	NA,1	NA,-inf	NA,inf	NA,0.420732	0.00013983	0.000252737
3	chr3:107864478:A:G	107864478	NA,G	NA,A	NA,1	NA,-inf	NA,inf	NA,0.478591	0.000139642	0.000254392
3	chr3:107523794:T:C	107523794	NA,C	NA,T	NA,1	NA,-inf	NA,inf	NA,0.444204	0.00013964	0.00025348
3	chr3:107939230:C:A	107939230	A,A	C,C	1,1	-inf,inf	inf,inf	0.921316,0.801762	0.000139514	0.000267617
3	chr3:107922377:A:G	107922377	G,G	A,A	1,1	-inf,-inf	inf,inf	0.781006,1.10601	0.000139462	0.000277005
3	chr3:107787594:C:T	107787594	NA,T	NA,C	NA,1	NA,-inf	NA,inf	NA,0.630956	0.000139314	0.000270699
3	chr3:107307204:C:T	107307204	NA,T	NA,C	NA,1	NA,inf	NA,inf	NA,0.463138	0.000139249	0.00025612
3	chr3:107212158:T:C	107212158	NA,C	NA,T	NA,1	NA,inf	NA,inf	NA,0.425324	0.000139141	0.000255519
3	chr3:107191093:T:C	107191093	C,C	T,T	1,1	-inf,-inf	inf,inf	0.494764,1.25923	0.000139126	0.000248845
3	chr3:107434241:T:C	107434241	NA,C	NA,T	NA,1	NA,inf	NA,inf	NA,0.475631	0.000138932	0.000248953
3	chr3:107281818:G:C	107281818	NA,C	NA,G	NA,1	NA,inf	NA,inf	NA,0.478027	0.000138861	0.000254821
3	chr3:107539362:G:A	107539362	A,NA	G,NA	1,NA	inf,NA	inf,NA	0.440435,NA	0.000138678	0.000254782
3	chr3:107899975:T:C	107899975	NA,C	NA,T	NA,1	NA,-inf	NA,inf	NA,0.408549	0.000138613	0.000249916
3	chr3:107537663:T:A	107537663	NA,A	NA,T	NA,1	NA,-inf	NA,inf	NA,0.500672	0.000138605	0.000256368
3	chr3:108002332:CA:C	108002332	NA,C	NA,CA	NA,1	NA,inf	NA,inf	NA,0.480185	0.000138475	0.000256507
3	chr3:107631053:T:A	107631053	NA,A	NA,T	NA,1	NA,inf	NA,inf	NA,0.611075	0.000138401	0.000254254
3	chr3:108129112:G:A	108129112	NA,A	NA,G	NA,1	NA,-inf	NA,inf	NA,0.451139	0.000138378	0.000252987
3	chr3:107176433:T:C	107176433	C,NA	T,NA	1,NA	inf,NA	inf,NA	0.457309,NA	0.000138375	0.000250845
3	chr3:107430965:A:C	107430965	NA,C	NA,A	NA,1	NA,inf	NA,inf	NA,0.415896	0.000138296	0.000253121
3	chr3:107325982:G:A	107325982	A,NA	G,NA	1,NA	-inf,NA	inf,NA	0.983194,NA	0.000138277	0.000251887
3	chr3:107822102:A:T	107822102	NA,T	NA,A	NA,1	NA,inf	NA,inf	NA,0.420103	0.000138194	0.000254557
3	chr3:107836747:TAC:T	107836747	T,T	TAC,TAC	1,1	-inf,inf	inf,inf	1.83506,0.596334	0.000138183	0.000255985
3	chr3:108048546:G:A	108048546	NA,A	NA,G	NA,1	NA,inf	NA,inf	NA,0.432934	0.00013815	0.000254336
3	chr3:107917703:C:T	107917703	NA,T	NA,C	NA,1	NA,-inf	NA,inf	NA,0.453537	0.000138146	0.000250841
3	chr3:107175586:T:C	107175586	NA,C	NA,T	NA,1	NA,inf	NA,inf	NA,0.417897	0.000138011	0.000252637
3	chr3:107476315:G:T	107476315	NA,T	NA,G	NA,1	NA,-inf	NA,inf	NA,0.562136	0.000138004	0.000251185
3	chr3:107905613:T:C	107905613	NA,C	NA,T	NA,1	NA,-inf	NA,inf	NA,0.40489	0.000137968	0.000248764
3	chr3:107311361:G:C	107311361	NA,C	NA,G	NA,1	NA,-inf	NA,inf	NA,0.449645	0.000137967	0.000253555
3	chr3:107179087:ACTAC:A	107179087	NA,A	NA,ACTAC	NA,1	NA,inf	NA,inf	NA,0.46747	0.000137964	0.000252776
3	chr3:107664490:A:G	107664490	G,G	A,A	1,1	-inf,inf	inf,inf	0.3566,1.23622	0.000137894	0.000247875
3	chr3:107852345:G:C	107852345	NA,C	NA,G	NA,1	NA,-inf	NA,inf	NA,0.508488	0.000137697	0.00025461
3	chr3:107881250:C:T	107881250	NA,T	NA,C	NA,1	NA,-inf	NA,inf	NA,0.3844	0.000137628	0.000250497
3	chr3:107984354:T:TA	107984354	NA,TA	NA,T	NA,1	NA,-inf	NA,inf	NA,0.459418	0.000137615	0.000249477
3	chr3:108098980:G:A	108098980	NA,A	NA,G	NA,1	NA,inf	NA,inf	NA,0.446588	0.000137412	0.000253913
3	chr3:107770734:C:T	107770734	NA,T	NA,C	NA,1	NA,-inf	NA,inf	NA,0.617397	0.000137122	0.000266151
3	chr3:107310821:C:T	107310821	NA,T	NA,C	NA,1	NA,-inf	NA,inf	NA,0.444768	0.000136958	0.000251706
3	chr3:108148036:G:A	108148036	NA,A	NA,G	NA,1	NA,inf	NA,inf	NA,0.441136	0.000136907	0.000250184
3	chr3:107682331:C:T	107682331	T,NA	C,NA	1,NA	inf,NA	inf,NA	1.92977,NA	0.000136899	0.000277398
3	chr3:107847048:G:C	107847048	C,C	G,G	1,1	-inf,inf	inf,inf	0.216726,1.68794	0.00013687	0.00025549
3	chr3:107366631:C:T	107366631	T,NA	C,NA	1,NA	-inf,NA	inf,NA	0.942946,NA	0.000136847	0.00024961
3	chr3:108083532:A:G	108083532	NA,G	NA,A	NA,1	NA,-inf	NA,inf	NA,0.545815	0.000136717	0.0002606
3	chr3:107440647:G:T	107440647	NA,T	NA,G	NA,1	NA,inf	NA,inf	NA,0.462363	0.000136591	0.000244876
3	chr3:107836745:G:A	107836745	A,A	G,G	1,1	-inf,inf	inf,inf	1.82478,0.597984	0.000136433	0.00025273
3	chr3:108058541:G:T	108058541	NA,T	NA,G	NA,1	NA,inf	NA,inf	NA,0.424338	0.000136425	0.000251196
3	chr3:107169002:C:T	107169002	NA,T	NA,C	NA,1	NA,inf	NA,inf	NA,0.41669	0.000136359	0.000250669
3	chr3:108100058:A:G	108100058	G,NA	A,NA	1,NA	inf,NA	inf,NA	0.423989,NA	0.000136222	0.000246038
```
