## Supplementary material for "Characterization of shared and ancestry-specific signals driving complex traits using multi-ancestry fine-mapping": susiex_nc3.cs80.snp

```
BP	SNP	PIP(CS1)	LogBF(CS1,Pop1)	LogBF(CS1,Pop2)	PIP(CS2)	LogBF(CS2,Pop1)	LogBF(CS2,Pop2)	PIP(CS3)	LogBF(CS3,Pop1)	LogBF(CS3,Pop2)
107161165	chr3:107161165:A:G	1.25629e-06	-1.61024	-3.67067e-10	5.85383e-05	-1.63314	-3.67067e-10	7.14151e-05	-1.63331	-3.67067e-10
107161188	chr3:107161188:G:A	1.60229e-06	-1.29245e-10	-1.36697	7.65747e-05	-1.29245e-10	-1.36455	9.35331e-05	-1.29245e-10	-1.3635
107161583	chr3:107161583:AC:A	5.67589e-06	-1.29245e-10	-0.102181	0.000379203	-1.29245e-10	0.235252	0.000379949	-1.29245e-10	0.0382181
107161903	chr3:107161903:C:T	1.88984e-06	-1.29245e-10	-1.20192	8.9833e-05	-1.29245e-10	-1.20487	0.000110032	-1.29245e-10	-1.20105
107161940	chr3:107161940:C:T	1.54997e-06	-1.20422	-0.195955	7.47392e-05	-1.13899	-0.249828	9.74541e-05	-1.10031	-0.222127
107162120	chr3:107162120:G:A	2.90803e-06	-1.29245e-10	-0.770934	0.00014167	-1.29245e-10	-0.749317	0.000175494	-1.29245e-10	-0.734216
107162153	chr3:107162153:A:G	1.70585e-06	-1.30435	-3.67067e-10	7.36443e-05	-1.40357	-3.67067e-10	8.97333e-05	-1.40498	-3.67067e-10
107162377	chr3:107162377:C:G	2.56535e-06	-1.29245e-10	-0.896314	0.000115617	-1.29245e-10	-0.952535	0.000141986	-1.29245e-10	-0.946087
107162595	chr3:107162595:G:A	1.59216e-06	-1.37331	-3.67067e-10	7.0664e-05	-1.44488	-3.67067e-10	8.68715e-05	-1.43739	-3.67067e-10
107162689	chr3:107162689:T:C	6.7634e-06	-1.29245e-10	0.0731174	0.000325787	-1.29245e-10	0.0834231	0.000397216	-1.29245e-10	0.0826621
107163406	chr3:107163406:G:A	3.83736e-06	-1.29245e-10	-0.493623	0.000187455	-1.29245e-10	-0.469283	0.000232987	-1.29245e-10	-0.450834
107163646	chr3:107163646:C:T	2.60162e-06	-1.29245e-10	-0.882275	0.000117181	-1.29245e-10	-0.939097	0.000143926	-1.29245e-10	-0.932516
107163732	chr3:107163732:G:A	2.54939e-06	-1.29245e-10	-0.902553	0.000114966	-1.29245e-10	-0.958185	0.00014119	-1.29245e-10	-0.95171
107163928	chr3:107163928:C:G	1.71542e-06	-1.20845	-0.0903031	8.32708e-05	-1.14534	-0.135382	0.000108248	-1.10821	-0.109185
107164458	chr3:107164458:C:T	1.09457e-06	-1.34399	-0.404057	5.24403e-05	-1.28539	-0.457754	6.77167e-05	-1.25263	-0.433851
107164664	chr3:107164664:T:C	1.59542e-06	-1.29245e-10	-1.37127	7.62679e-05	-1.29245e-10	-1.36857	9.29545e-05	-1.29245e-10	-1.36971
107164865	chr3:107164865:C:T	2.97288e-06	-1.29245e-10	-0.748877	0.000141006	-1.29245e-10	-0.754017	0.000173454	-1.29245e-10	-0.745907
107165184	chr3:107165184:A:G	1.79693e-06	-1.29245e-10	-1.25233	8.54587e-05	-1.29245e-10	-1.25479	0.000104599	-1.29245e-10	-1.25169
107165796	chr3:107165796:C:A	1.27297e-06	-1.59706	-3.67067e-10	5.93298e-05	-1.61971	-3.67067e-10	7.23138e-05	-1.6208	-3.67067e-10
107166353	chr3:107166353:G:A	1.90418e-06	-1.19436	-3.67067e-10	9.10293e-05	-1.19164	-3.67067e-10	0.000112827	-1.17597	-3.67067e-10
107166685	chr3:107166685:G:C	6.69876e-06	0.0635147	-3.67067e-10	0.000385234	0.251032	-3.67067e-10	0.000470087	0.2511	-3.67067e-10
107166730	chr3:107166730:C:T	6.927e-06	-1.29245e-10	0.0970183	0.000317371	-1.29245e-10	0.0572522	0.000391217	-1.29245e-10	0.0674453
107166879	chr3:107166879:A:G	2.17811e-06	-1.38305	0.323101	9.8617e-05	-1.38104	0.269463	0.000127476	-1.35574	0.301847
107166880	chr3:107166880:T:C	1.83175e-06	-1.29245e-10	-1.23313	8.82677e-05	-1.29245e-10	-1.22245	0.000108194	-1.29245e-10	-1.21789
107167061	chr3:107167061:C:T	7.16202e-06	0.130383	-3.67067e-10	0.000419351	0.335888	-3.67067e-10	0.000512767	0.338003	-3.67067e-10
107167587	chr3:107167587:CAAA:C	2.59452e-06	-1.29245e-10	-0.885007	0.000117059	-1.29245e-10	-0.94014	0.000143573	-1.29245e-10	-0.934973
107167784	chr3:107167784:C:T	1.8041e-06	-1.63205	0.383704	8.27071e-05	-1.62533	0.337813	0.000102636	-1.62127	0.350638
107168171	chr3:107168171:A:G	2.31153e-06	-1.29245e-10	-1.0005	0.000110911	-1.29245e-10	-0.994089	0.000135048	-1.29245e-10	-0.996185
107168235	chr3:107168235:T:C	8.14847e-05	-0.699362	3.26137	0.00291606	-1.27943	3.5546	0.00347364	-1.29744	3.54858
107168243	chr3:107168243:C:T	1.61771e-06	-1.29245e-10	-1.3574	7.77891e-05	-1.29245e-10	-1.34882	9.48225e-05	-1.29245e-10	-1.34981
107168316	chr3:107168316:C:T	1.14896e-06	-0.437194	-1.26236	3.53005e-05	-0.902267	-1.23666	4.16326e-05	-0.928392	-1.24454
107168519	chr3:107168519:T:C	1.82145e-06	-1.29245e-10	-1.23877	8.81747e-05	-1.29245e-10	-1.2235	0.000106905	-1.29245e-10	-1.22988
107168620	chr3:107168620:G:A	7.49568e-07	-1.11707	-1.0096	2.93793e-05	-1.27834	-1.04419	3.69412e-05	-1.26705	-1.02544
107168799	chr3:107168799:T:C	2.01818e-06	-1.29245e-10	-1.13621	9.79955e-05	-1.29245e-10	-1.1179	0.000118463	-1.29245e-10	-1.12721
107169002	chr3:107169002:C:T	2.33392e-06	-1.29245e-10	-0.990858	0.000111992	-1.29245e-10	-0.984395	0.000136359	-1.29245e-10	-0.986526
107169038	chr3:107169038:A:G	2.3207e-06	-1.29245e-10	-0.996541	0.000111349	-1.29245e-10	-0.990154	0.000135576	-1.29245e-10	-0.992288
107169057	chr3:107169057:G:A	7.25035e-07	-1.45853	-0.701413	3.68792e-05	-1.41877	-0.6764	4.51057e-05	-1.40326	-0.689553
107169200	chr3:107169200:C:T	3.18404e-07	-1.61372	-1.36912	1.49625e-05	-1.62892	-1.36835	1.82123e-05	-1.62953	-1.37019
107169253	chr3:107169253:G:A	6.79451e-06	-1.29245e-10	0.0777062	0.000327277	-1.29245e-10	0.087988	0.000399029	-1.29245e-10	0.0872161
107169443	chr3:107169443:T:C	1.77883e-06	-1.29245e-10	-1.26245	8.39994e-05	-1.29245e-10	-1.27201	0.000102772	-1.29245e-10	-1.26931
107169748	chr3:107169748:A:C	6.06823e-07	-1.15843	-1.17949	2.36137e-05	-1.38894	-1.15206	2.81469e-05	-1.40133	-1.16305
107169918	chr3:107169918:T:C	1.58872e-06	-1.29245e-10	-1.37548	7.58325e-05	-1.29245e-10	-1.37429	9.25724e-05	-1.29245e-10	-1.37383
107169923	chr3:107169923:C:A	1.10666e-06	-0.961865	-0.775193	4.07967e-05	-1.25507	-0.739148	4.82119e-05	-1.2701	-0.756111
107170056	chr3:107170056:T:C	1.80616e-06	-1.29245e-10	-1.24721	8.73812e-05	-1.29245e-10	-1.23254	0.000105962	-1.29245e-10	-1.23873
107170345	chr3:107170345:T:C	6.96818e-07	-1.42586	-0.773784	3.55706e-05	-1.38174	-0.749563	4.36006e-05	-1.36496	-0.761793
107170708	chr3:107170708:T:C	1.61222e-06	-1.29245e-10	-1.36079	7.72104e-05	-1.29245e-10	-1.35629	9.44288e-05	-1.29245e-10	-1.35397
107170906	chr3:107170906:C:G	2.02158e-06	-1.29245e-10	-1.13453	9.87572e-05	-1.29245e-10	-1.11016	0.000120871	-1.29245e-10	-1.1071
107171812	chr3:107171812:G:A	1.79537e-06	-1.29245e-10	-1.2532	8.68625e-05	-1.29245e-10	-1.23849	0.000105347	-1.29245e-10	-1.24455
107171859	chr3:107171859:C:T	2.71936e-06	-1.29245e-10	-0.838012	0.000122367	-1.29245e-10	-0.895796	0.000150123	-1.29245e-10	-0.890364
107171995	chr3:107171995:AT:A	2.58382e-06	-1.29245e-10	-0.889139	0.000116425	-1.29245e-10	-0.945571	0.000142995	-1.29245e-10	-0.939006
107172345	chr3:107172345:A:C	2.55792e-06	-1.29245e-10	-0.899214	0.000115356	-1.29245e-10	-0.954796	0.000141477	-1.29245e-10	-0.949683
107172436	chr3:107172436:T:C	1.25128e-06	-1.61424	-3.67067e-10	6.17342e-05	-1.57998	-3.67067e-10	7.53766e-05	-1.57932	-3.67067e-10
107172486	chr3:107172486:A:G	1.95583e-06	-1.29245e-10	-1.1676	9.48516e-05	-1.29245e-10	-1.15051	0.000114729	-1.29245e-10	-1.15925
107172795	chr3:107172795:A:C	2.57857e-06	-1.29245e-10	-0.891174	0.000116228	-1.29245e-10	-0.947269	0.000142553	-1.29245e-10	-0.942103
107172844	chr3:107172844:T:G	1.59533e-06	-1.29245e-10	-1.37133	7.58362e-05	-1.29245e-10	-1.37424	9.24962e-05	-1.29245e-10	-1.37465
107172880	chr3:107172880:C:T	1.75384e-06	-1.29245e-10	-1.2766	8.41684e-05	-1.29245e-10	-1.27	0.000102543	-1.29245e-10	-1.27153
107173192	chr3:107173192:A:G	4.3241e-06	-1.29245e-10	-0.374204	0.00019589	-1.29245e-10	-0.425267	0.000240189	-1.29245e-10	-0.420391
107173455	chr3:107173455:A:C	2.66008e-06	-1.29245e-10	-0.860053	0.000119697	-1.29245e-10	-0.917855	0.000147083	-1.29245e-10	-0.910819
107173587	chr3:107173587:G:A	2.67486e-06	-1.29245e-10	-0.854511	0.000120282	-1.29245e-10	-0.912978	0.00014785	-1.29245e-10	-0.905617
107174084	chr3:107174084:G:C	1.79386e-06	-1.29245e-10	-1.25404	8.6755e-05	-1.29245e-10	-1.23973	0.00010522	-1.29245e-10	-1.24577
107174880	chr3:107174880:C:T	1.76447e-06	-1.29245e-10	-1.27056	8.30575e-05	-1.29245e-10	-1.28329	0.000101769	-1.29245e-10	-1.27911
107175072	chr3:107175072:C:T	3.36071e-06	-1.29245e-10	-0.626257	0.000159348	-1.29245e-10	-0.631728	0.000194694	-1.29245e-10	-0.630391
107175256	chr3:107175256:T:C	1.59529e-06	-1.29245e-10	-1.37135	7.62599e-05	-1.29245e-10	-1.36867	9.29456e-05	-1.29245e-10	-1.3698
107175586	chr3:107175586:T:C	2.29796e-06	-1.29245e-10	-1.00639	0.000112344	-1.29245e-10	-0.981257	0.000138011	-1.29245e-10	-0.974481
107175801	chr3:107175801:G:C	1.28653e-06	-1.58646	-3.67067e-10	5.92643e-05	-1.62081	-3.67067e-10	7.22898e-05	-1.62114	-3.67067e-10
107175952	chr3:107175952:T:C	2.87006e-06	-1.29245e-10	-0.784074	0.00013684	-1.29245e-10	-0.784008	0.000167356	-1.29245e-10	-0.781695
107176433	chr3:107176433:T:C	1.76936e-06	-1.26779	-3.67067e-10	0.000110716	-0.995852	-3.67067e-10	0.000138375	-0.97185	-3.67067e-10
107176456	chr3:107176456:C:A	9.13345e-07	-1.6385	-0.290547	4.23632e-05	-1.63807	-0.318475	5.25228e-05	-1.63701	-0.30356
107176732	chr3:107176732:A:T	1.74439e-06	-1.36444	0.0824339	7.97247e-05	-1.361	0.0367569	0.000102676	-1.33628	0.0660413
107177154	chr3:107177154:TGAA:T	1.6068e-06	-1.29245e-10	-1.36416	7.68191e-05	-1.29245e-10	-1.36137	9.38512e-05	-1.29245e-10	-1.36011
107177471	chr3:107177471:A:G	8.96646e-07	-0.760034	-1.18747	3.16465e-05	-1.09857	-1.14963	3.74694e-05	-1.1165	-1.1618
107177987	chr3:107177987:C:A	1.36433e-06	-1.52775	-3.67067e-10	6.17241e-05	-1.58015	-3.67067e-10	7.56276e-05	-1.576	-3.67067e-10
107178578	chr3:107178578:A:G	7.36296e-07	-1.44926	-0.695269	3.75114e-05	-1.4084	-0.669779	4.59123e-05	-1.39257	-0.682511
107179087	chr3:107179087:ACTAC:A	2.48802e-06	-1.29245e-10	-0.92692	0.00011234	-1.29245e-10	-0.981294	0.000137964	-1.29245e-10	-0.974824
107179596	chr3:107179596:T:C	2.54605e-06	-1.29245e-10	-0.903867	0.000114799	-1.29245e-10	-0.959641	0.000141007	-1.29245e-10	-0.953012
107179752	chr3:107179752:A:C	1.61859e-06	-1.29245e-10	-1.35685	7.78486e-05	-1.29245e-10	-1.34805	9.49016e-05	-1.29245e-10	-1.34898
107179840	chr3:107179840:T:C	1.60741e-06	-1.29245e-10	-1.36379	7.62213e-05	-1.29245e-10	-1.36918	9.29365e-05	-1.29245e-10	-1.3699
107180257	chr3:107180257:C:T	1.52556e-06	-1.42182	0.0057688	6.97261e-05	-1.4198	-0.0384473	8.94512e-05	-1.39779	-0.0103348
107180305	chr3:107180305:A:G	7.23476e-07	-1.43459	-0.72751	3.6998e-05	-1.39238	-0.699576	4.52587e-05	-1.37603	-0.713396
107180363	chr3:107180363:T:C	3.3214e-06	-1.29245e-10	-0.638023	0.000157139	-1.29245e-10	-0.645687	0.000193599	-1.29245e-10	-0.636032
107180474	chr3:107180474:C:T	1.37132e-06	-1.44984	-0.0727998	6.18574e-05	-1.44659	-0.131402	7.97239e-05	-1.42494	-0.0983142
107180967	chr3:107180967:G:A	1.22258e-06	-1.63745	-3.67067e-10	6.16052e-05	-1.58207	-3.67067e-10	7.54966e-05	-1.57773	-3.67067e-10
107181052	chr3:107181052:A:G	3.22407e-07	-1.6073	-1.36305	1.50985e-05	-1.62435	-1.36388	1.84603e-05	-1.62509	-1.36111
107181082	chr3:107181082:A:G	2.02587e-06	-1.29245e-10	-1.13241	9.64747e-05	-1.29245e-10	-1.13354	0.000117964	-1.29245e-10	-1.13144
107181248	chr3:107181248:A:C	1.64516e-06	-1.29245e-10	-1.34057	7.76628e-05	-1.29245e-10	-1.35044	9.46201e-05	-1.29245e-10	-1.35195
107181812	chr3:107181812:C:T	1.59531e-06	-1.29245e-10	-1.37134	7.6173e-05	-1.29245e-10	-1.36981	9.30117e-05	-1.29245e-10	-1.36909
107181849	chr3:107181849:C:G	1.82438e-06	-1.29245e-10	-1.23717	8.82911e-05	-1.29245e-10	-1.22218	0.000107042	-1.29245e-10	-1.22859
107182031	chr3:107182031:G:A	1.49514e-06	-1.43619	-3.67067e-10	6.18766e-05	-1.57768	-3.67067e-10	7.50857e-05	-1.58319	-3.67067e-10
107182133	chr3:107182133:T:C	1.44128e-06	-1.63854	0.165661	6.53279e-05	-1.63805	0.114649	8.10205e-05	-1.637	0.129888
107182181	chr3:107182181:T:C	1.91476e-06	-1.29245e-10	-1.18881	9.28597e-05	-1.29245e-10	-1.17173	0.000112475	-1.29245e-10	-1.17909
107182532	chr3:107182532:T:C	2.8217e-06	-1.29245e-10	-0.801069	0.00013452	-1.29245e-10	-0.801105	0.000164523	-1.29245e-10	-0.79877
107182590	chr3:107182590:G:T	2.82576e-06	-1.29245e-10	-0.799631	0.000134713	-1.29245e-10	-0.799672	0.000164759	-1.29245e-10	-0.797332
107183079	chr3:107183079:A:G	6.68732e-06	-1.29245e-10	0.0618042	0.000307551	-1.29245e-10	0.0258211	0.000378139	-1.29245e-10	0.0334438
107183633	chr3:107183633:C:T	1.69796e-06	-1.29245e-10	-1.30898	8.40723e-05	-1.29245e-10	-1.27114	0.000102597	-1.29245e-10	-1.27101
107183912	chr3:107183912:T:C	1.61376e-06	-1.29245e-10	-1.35984	7.64498e-05	-1.29245e-10	-1.36619	9.32002e-05	-1.29245e-10	-1.36707
107184047	chr3:107184047:T:C	2.04689e-06	-1.29245e-10	-1.12209	9.54376e-05	-1.29245e-10	-1.14435	0.00011748	-1.29245e-10	-1.13555
107184178	chr3:107184178:T:TC	1.60666e-06	-1.29245e-10	-1.36425	7.68964e-05	-1.29245e-10	-1.36036	9.37139e-05	-1.29245e-10	-1.36157
107184202	chr3:107184202:G:A	2.17393e-06	-1.29245e-10	-1.06187	0.000104325	-1.29245e-10	-1.05531	0.000127046	-1.29245e-10	-1.05727
107184363	chr3:107184363:C:T	3.54871e-07	-1.4989	-1.37551	1.67848e-05	-1.50686	-1.37549	2.04849e-05	-1.50666	-1.37547
107184432	chr3:107184432:C:A	4.9157e-06	-1.29245e-10	-0.245975	0.000311943	-1.29245e-10	0.0399993	0.000321456	-1.29245e-10	-0.128956
107185007	chr3:107185007:T:C	1.93682e-06	-1.29245e-10	-1.17736	9.38911e-05	-1.29245e-10	-1.16068	0.0001136	-1.29245e-10	-1.16913
107185330	chr3:107185330:G:A	8.55219e-06	-1.29245e-10	0.307778	0.00037963	-1.29245e-10	0.236376	0.000467073	-1.29245e-10	0.244668
107185351	chr3:107185351:A:T	1.82317e-06	-1.29245e-10	-1.23783	8.8234e-05	-1.29245e-10	-1.22283	0.000106982	-1.29245e-10	-1.22915
107185879	chr3:107185879:A:G	1.79407e-06	-1.29245e-10	-1.25392	8.53767e-05	-1.29245e-10	-1.25575	0.000104946	-1.29245e-10	-1.24838
107187089	chr3:107187089:T:C	1.61233e-06	-1.29245e-10	-1.36073	7.63922e-05	-1.29245e-10	-1.36694	9.31254e-05	-1.29245e-10	-1.36787
107187285	chr3:107187285:TG:T	7.39326e-07	-1.32545	-0.814979	3.80131e-05	-1.27157	-0.793321	4.67895e-05	-1.25145	-0.804713
107187441	chr3:107187441:GA:G	2.03391e-06	-1.29245e-10	-1.12845	9.58651e-05	-1.29245e-10	-1.13988	0.000117108	-1.29245e-10	-1.13872
107187675	chr3:107187675:A:G	1.74417e-06	-1.29245e-10	-1.28213	8.4443e-05	-1.29245e-10	-1.26674	0.000103199	-1.29245e-10	-1.26516
107187743	chr3:107187743:C:T	2.27847e-06	-1.29245e-10	-1.0149	0.000109342	-1.29245e-10	-1.00834	0.000133147	-1.29245e-10	-1.01037
107188057	chr3:107188057:A:G	3.06001e-06	-1.29245e-10	-0.71999	0.000136796	-1.29245e-10	-0.784331	0.000167963	-1.29245e-10	-0.778075
107188083	chr3:107188083:T:C	2.13373e-06	-1.08053	-3.67067e-10	0.000151013	-0.685456	-3.67067e-10	0.000186544	-0.673152	-3.67067e-10
107188498	chr3:107188498:C:T	1.51481e-06	-1.63852	0.215404	6.99003e-05	-1.63812	0.182368	8.65601e-05	-1.63711	0.196133
107189572	chr3:107189572:T:C	2.68494e-06	-1.29245e-10	-0.850748	0.000120976	-1.29245e-10	-0.907228	0.000148439	-1.29245e-10	-0.901644
107189586	chr3:107189586:G:C	4.39105e-06	-1.29245e-10	-0.358841	0.000215159	-1.29245e-10	-0.331441	0.000265072	-1.29245e-10	-0.321819
107189955	chr3:107189955:A:C	3.78368e-06	-1.29245e-10	-0.507711	0.000176319	-1.29245e-10	-0.530527	0.000217475	-1.29245e-10	-0.519733
107190025	chr3:107190025:T:C	7.21849e-05	-0.677115	3.11794	0.00255296	-1.26632	3.40851	0.00304295	-1.28463	3.40339
107190624	chr3:107190624:C:G	2.42228e-06	-1.29245e-10	-0.9537	0.000116087	-1.29245e-10	-0.948483	0.000141134	-1.29245e-10	-0.952111
107191093	chr3:107191093:T:C	2.35206e-06	-1.25658	0.273467	0.000107382	-1.25218	0.225757	0.000139126	-1.22356	0.257121
107191267	chr3:107191267:G:C	6.11198e-05	-0.609842	2.88427	0.00208671	-1.22566	3.16618	0.00248601	-1.24497	3.16159
107191384	chr3:107191384:G:A	4.74818e-07	-1.35081	-1.23242	2.38766e-05	-1.30029	-1.22963	2.96869e-05	-1.28103	-1.23008
107191523	chr3:107191523:A:T	1.68003e-06	-1.29245e-10	-1.31959	8.10487e-05	-1.29245e-10	-1.30777	9.84492e-05	-1.29245e-10	-1.31228
107191698	chr3:107191698:A:G	0.000175206	-1.29245e-10	3.32756	0.00851049	-1.29245e-10	3.34624	0.0105727	-1.29245e-10	3.36421
107192604	chr3:107192604:C:T	6.66082e-06	-1.29245e-10	0.057834	0.000309938	-1.29245e-10	0.0335515	0.000385314	-1.29245e-10	0.0522411
107193089	chr3:107193089:A:C	1.82476e-06	-1.29245e-10	-1.23696	8.83488e-05	-1.29245e-10	-1.22153	0.000107119	-1.29245e-10	-1.22788
107193545	chr3:107193545:C:T	1.97406e-06	-1.29245e-10	-1.15832	9.39265e-05	-1.29245e-10	-1.16031	0.000115693	-1.29245e-10	-1.15088
107194478	chr3:107194478:T:A	3.2252e-06	-1.62833	0.960918	0.000145444	-1.63354	0.91051	0.000177595	-1.63575	0.913442
107195385	chr3:107195385:T:C	6.67988e-06	-1.29245e-10	0.0606914	0.000297344	-1.29245e-10	-0.00792971	0.000365177	-1.29245e-10	-0.00143494
107195461	chr3:107195461:T:C	9.34159e-07	-1.32218	-0.584341	4.8199e-05	-1.2691	-0.55838	5.9213e-05	-1.24916	-0.571513
107195468	chr3:107195468:G:A	2.11204e-06	-1.29245e-10	-1.09075	0.000102877	-1.29245e-10	-1.06929	0.000124414	-1.29245e-10	-1.0782
107195698	chr3:107195698:C:T	5.9709e-06	-1.29245e-10	-0.0515106	0.00028694	-1.29245e-10	-0.0435475	0.00035507	-1.29245e-10	-0.0295032
107195865	chr3:107195865:G:T	4.86007e-07	-1.36275	-1.19719	2.44135e-05	-1.31419	-1.19349	3.03181e-05	-1.29558	-1.19449
107196267	chr3:107196267:C:T	1.8589e-06	-1.29245e-10	-1.21842	8.52588e-05	-1.29245e-10	-1.25713	0.000104724	-1.29245e-10	-1.25049
107196426	chr3:107196426:A:C	7.55705e-07	-1.38503	-0.73348	3.8513e-05	-1.33676	-0.715067	4.72432e-05	-1.31891	-0.727595
107196485	chr3:107196485:G:C	1.74989e-06	-1.29245e-10	-1.27885	8.38578e-05	-1.29245e-10	-1.2737	0.000102182	-1.29245e-10	-1.27506
107196521	chr3:107196521:A:T	1.72502e-06	-1.29245e-10	-1.29317	8.58052e-05	-1.29245e-10	-1.25074	0.000104706	-1.29245e-10	-1.25067
107197828	chr3:107197828:G:A	3.82441e-06	-1.29245e-10	-0.497005	0.000172247	-1.29245e-10	-0.553892	0.000211618	-1.29245e-10	-0.547036
107198068	chr3:107198068:T:C	8.02526e-07	-1.33672	-0.721683	4.12997e-05	-1.28535	-0.696619	5.07407e-05	-1.26583	-0.709257
107198619	chr3:107198619:G:A	1.65667e-06	-1.29245e-10	-1.3336	8.01466e-05	-1.29245e-10	-1.31896	9.80524e-05	-1.29245e-10	-1.31632
107198736	chr3:107198736:C:A	9.74302e-07	-1.29061	-0.573834	5.04632e-05	-1.23354	-0.548036	6.20688e-05	-1.21243	-0.561143
107199146	chr3:107199146:C:T	2.97025e-06	-1.29245e-10	-0.749761	0.000146186	-1.29245e-10	-0.717942	0.000177629	-1.29245e-10	-0.722122
107199549	chr3:107199549:T:C	3.62634e-06	-1.63196	1.08177	0.000163133	-1.63603	1.02778	0.000199678	-1.63751	1.0324
107199601	chr3:107199601:G:A	3.64612e-07	-1.47397	-1.37336	1.67229e-05	-1.51416	-1.37188	2.03257e-05	-1.51644	-1.37349
107199784	chr3:107199784:G:A	1.66061e-06	-1.29245e-10	-1.33122	7.95097e-05	-1.29245e-10	-1.32694	9.72171e-05	-1.29245e-10	-1.32487
107200269	chr3:107200269:C:T	2.3024e-06	-1.29245e-10	-1.00446	0.000110097	-1.29245e-10	-1.00146	0.000134542	-1.29245e-10	-0.999941
107200764	chr3:107200764:G:C	2.58885e-06	-1.29245e-10	-0.887196	0.00011698	-1.29245e-10	-0.940821	0.000143474	-1.29245e-10	-0.935662
107201383	chr3:107201383:T:C	1.34969e-06	-1.28148	-0.257056	6.65353e-05	-1.23159	-0.273492	8.34748e-05	-1.21333	-0.263941
107201661	chr3:107201661:C:T	1.63441e-06	-1.29245e-10	-1.34712	7.88781e-05	-1.29245e-10	-1.33492	9.6456e-05	-1.29245e-10	-1.33273
107201788	chr3:107201788:T:A	1.6537e-05	-1.37658	2.34377	0.000751348	-1.37083	2.28988	0.000979652	-1.34506	2.33044
107201798	chr3:107201798:A:G	8.25051e-06	-1.29245e-10	0.271867	0.000391322	-1.29245e-10	0.266711	0.000483107	-1.29245e-10	0.278419
107202248	chr3:107202248:G:T	1.60191e-06	-1.29245e-10	-1.36721	7.65399e-05	-1.29245e-10	-1.36501	9.33403e-05	-1.29245e-10	-1.36557
107202333	chr3:107202333:A:T	2.12216e-06	-1.29245e-10	-1.08597	0.000101424	-1.29245e-10	-1.08351	0.000123923	-1.29245e-10	-1.08216
107202702	chr3:107202702:T:G	3.42124e-07	-1.62113	-1.28986	1.62823e-05	-1.63553	-1.27721	1.96935e-05	-1.63627	-1.28525
107202712	chr3:107202712:G:A	1.60477e-06	-1.29245e-10	-1.36543	7.66698e-05	-1.29245e-10	-1.36331	9.35208e-05	-1.29245e-10	-1.36363
107202893	chr3:107202893:G:A	8.20041e-07	-1.57874	-0.458068	4.28536e-05	-1.48782	-0.457213	5.30228e-05	-1.48377	-0.447326
107202907	chr3:107202907:G:A	1.92971e-06	-1.18104	-3.67067e-10	8.30593e-05	-1.28327	-3.67067e-10	0.000101844	-1.27837	-3.67067e-10
107203563	chr3:107203563:C:T	1.67487e-06	-1.32267	-3.67067e-10	6.95794e-05	-1.46035	-3.67067e-10	8.5156e-05	-1.45733	-3.67067e-10
107203900	chr3:107203900:T:C	5.70746e-07	-1.44032	-0.958901	2.71049e-05	-1.52029	-0.88282	3.19369e-05	-1.53509	-0.902969
107203968	chr3:107203968:A:C	3.39676e-07	-1.59369	-1.32448	1.75237e-05	-1.50528	-1.33399	2.15886e-05	-1.49861	-1.33104
107204028	chr3:107204028:G:A	9.52015e-07	-1.56475	-0.322836	4.22672e-05	-1.62458	-0.334232	5.11758e-05	-1.62653	-0.340024
107204119	chr3:107204119:A:T	4.63464e-07	-1.56506	-1.04237	2.35928e-05	-1.46883	-1.07305	2.92367e-05	-1.46197	-1.06442
107204423	chr3:107204423:C:T	1.42835e-06	-1.56145	0.079567	6.14484e-05	-1.62322	0.038597	7.36204e-05	-1.62523	0.0223333
107205456	chr3:107205456:T:G	7.72547e-06	-1.29245e-10	0.206115	0.000371383	-1.29245e-10	0.214415	0.000452225	-1.29245e-10	0.212362
107205838	chr3:107205838:G:A	1.07914e-06	-1.53814	-0.224106	4.67149e-05	-1.61179	-0.246969	5.64253e-05	-1.61446	-0.254438
107206389	chr3:107206389:T:C	4.35622e-06	-1.29245e-10	-0.366804	0.000200054	-1.29245e-10	-0.404234	0.000246091	-1.29245e-10	-0.396118
107206592	chr3:107206592:T:C	6.03839e-06	-1.29245e-10	-0.0402718	0.000276916	-1.29245e-10	-0.0791047	0.000340991	-1.29245e-10	-0.0699613
107206621	chr3:107206621:C:G	1.61025e-06	-1.29245e-10	-1.36202	7.71137e-05	-1.29245e-10	-1.35754	9.43619e-05	-1.29245e-10	-1.35468
107206722	chr3:107206722:G:C	2.25139e-06	-1.29245e-10	-1.02686	0.000101	-1.29245e-10	-1.0877	0.00012314	-1.29245e-10	-1.0885
107206877	chr3:107206877:C:T	1.58901e-06	-1.29245e-10	-1.3753	7.57464e-05	-1.29245e-10	-1.37543	9.2432e-05	-1.29245e-10	-1.37534
107207051	chr3:107207051:A:G	1.0345e-06	-1.62506	-0.179431	5.51218e-05	-1.63493	-0.0583426	6.53991e-05	-1.635	-0.0863087
107207135	chr3:107207135:A:G	1.41158e-06	-1.4937	-3.67067e-10	6.17135e-05	-1.58032	-3.67067e-10	7.54374e-05	-1.57852	-3.67067e-10
107207275	chr3:107207275:A:T	5.68366e-07	-1.14326	-1.26014	3.44215e-05	-0.909744	-1.25439	4.37458e-05	-0.869772	-1.25365
107207380	chr3:107207380:C:T	1.87962e-06	-1.20734	-3.67067e-10	8.47474e-05	-1.26314	-3.67067e-10	0.000101859	-1.27823	-3.67067e-10
107207450	chr3:107207450:C:G	1.70691e-06	-1.30372	-3.67067e-10	6.35695e-05	-1.55069	-3.67067e-10	7.69561e-05	-1.55858	-3.67067e-10
107208017	chr3:107208017:T:G	6.75601e-07	-1.01595	-1.21461	2.15619e-05	-1.39998	-1.23191	2.58357e-05	-1.41738	-1.23268
107208249	chr3:107208249:G:A	3.7047e-06	0.483485	-1.01229	0.000307238	1.02646	-1.00166	0.000399701	1.09903	-1.01014
107208659	chr3:107208659:G:A	3.36532e-06	-0.624884	-3.67067e-10	0.000130497	-0.831466	-3.67067e-10	0.000162624	-0.810378	-3.67067e-10
107209521	chr3:107209521:T:G	4.21998e-06	-1.29245e-10	-0.398578	0.000196558	-1.29245e-10	-0.421865	0.000238895	-1.29245e-10	-0.425795
107209643	chr3:107209643:G:A	2.68936e-06	-1.45983	0.610722	0.000125593	-1.62644	0.756672	0.00014666	-1.63106	0.71736
107209739	chr3:107209739:C:G	2.64614e-06	-1.29245e-10	-0.865305	0.000129403	-1.29245e-10	-0.839885	0.000157718	-1.29245e-10	-0.841008
107209993	chr3:107209993:G:A	8.0607e-07	-1.50688	-0.547111	4.80151e-05	-1.37935	-0.451951	5.5645e-05	-1.37688	-0.505944
107210082	chr3:107210082:A:G	5.13646e-07	-1.57684	-0.927793	2.27301e-05	-1.62904	-0.950092	2.76857e-05	-1.62942	-0.951481
107210943	chr3:107210943:G:A	1.6006e-06	-1.29245e-10	-1.36803	7.59198e-05	-1.29245e-10	-1.37314	9.26771e-05	-1.29245e-10	-1.3727
107211564	chr3:107211564:T:TCAC	8.04516e-07	-0.834845	-1.22108	2.62193e-05	-1.20976	-1.22656	3.17193e-05	-1.22948	-1.21541
107211755	chr3:107211755:C:T	1.8023e-06	-1.24934	-3.67067e-10	9.93348e-05	-1.10432	-3.67067e-10	0.000119817	-1.11585	-3.67067e-10
107212158	chr3:107212158:T:C	2.34151e-06	-1.29245e-10	-0.987613	0.000114053	-1.29245e-10	-0.966156	0.000139141	-1.29245e-10	-0.96633
107212270	chr3:107212270:G:T	6.11599e-06	-1.29245e-10	-0.0275012	0.000272414	-1.29245e-10	-0.095495	0.000341649	-1.29245e-10	-0.068033
107212536	chr3:107212536:A:G	1.66957e-06	-1.29245e-10	-1.32584	7.80457e-05	-1.29245e-10	-1.34552	9.51146e-05	-1.29245e-10	-1.34674
107213047	chr3:107213047:G:C	1.61969e-06	-1.29245e-10	-1.35618	7.84763e-05	-1.29245e-10	-1.34002	9.57655e-05	-1.29245e-10	-1.33992
107213934	chr3:107213934:A:G	6.51937e-07	-1.01881	-1.24741	2.23315e-05	-1.34231	-1.25451	2.65701e-05	-1.35867	-1.26336
107213944	chr3:107213944:A:C	3.77849e-06	-1.29245e-10	-0.509085	0.000175997	-1.29245e-10	-0.532355	0.000214069	-1.29245e-10	-0.535521
107213960	chr3:107213960:C:T	6.21716e-07	-1.08443	-1.22925	2.1726e-05	-1.3871	-1.23721	2.58709e-05	-1.4021	-1.2466
107214014	chr3:107214014:T:C	3.1078e-07	-1.63169	-1.37539	1.6059e-05	-1.55128	-1.37527	1.99442e-05	-1.53337	-1.37551
107214058	chr3:107214058:A:G	6.82356e-07	-1.5089	-0.711708	3.09159e-05	-1.6315	-0.640049	3.66968e-05	-1.63543	-0.663699
107214847	chr3:107214847:T:A	6.8613e-06	-1.29245e-10	0.0874891	0.00030484	-1.29245e-10	0.0169661	0.000382893	-1.29245e-10	0.0459361
107214890	chr3:107214890:G:A	6.68234e-06	-1.29245e-10	0.0610596	0.000297081	-1.29245e-10	-0.00881323	0.000373046	-1.29245e-10	0.0198822
107215188	chr3:107215188:A:G	6.69383e-06	-1.29245e-10	0.0627782	0.00029758	-1.29245e-10	-0.00713602	0.000373664	-1.29245e-10	0.0215398
107215732	chr3:107215732:A:G	2.07471e-06	-1.29245e-10	-1.10858	9.76998e-05	-1.29245e-10	-1.12092	0.000120357	-1.29245e-10	-1.11135
107216040	chr3:107216040:G:A	4.7649e-06	-1.29245e-10	-0.277132	0.000240006	-1.29245e-10	-0.222154	0.000289177	-1.29245e-10	-0.23478
107216877	chr3:107216877:T:C	1.04562e-06	-1.09406	-0.699737	3.62046e-05	-1.39015	-0.72348	4.26549e-05	-1.405	-0.74368
107216956	chr3:107216956:A:C	7.13853e-07	-0.827988	-1.3475	2.32745e-05	-1.20556	-1.3499	2.79864e-05	-1.22583	-1.34427
107217018	chr3:107217018:T:C	9.70653e-07	-0.509611	-1.35858	2.75585e-05	-1.02725	-1.35926	3.29011e-05	-1.05261	-1.3557
107217352	chr3:107217352:C:T	1.54378e-06	-0.897835	-0.506343	4.78964e-05	-1.42188	-0.411898	5.62712e-05	-1.43643	-0.435203
107217664	chr3:107217664:T:C	1.63285e-06	-1.29245e-10	-1.34808	7.72524e-05	-1.29245e-10	-1.35574	9.41475e-05	-1.29245e-10	-1.35696
107217775	chr3:107217775:A:C	7.1832e-06	-1.29245e-10	0.133336	0.00033464	-1.29245e-10	0.110237	0.000403424	-1.29245e-10	0.098171
107217809	chr3:107217809:T:C	1.9989e-06	-1.29245e-10	-1.14581	9.52582e-05	-1.29245e-10	-1.14623	0.000115471	-1.29245e-10	-1.1528
107218085	chr3:107218085:G:A	2.85861e-06	-1.29245e-10	-0.788073	0.000140191	-1.29245e-10	-0.759815	0.000170665	-1.29245e-10	-0.762118
107218434	chr3:107218434:A:C	5.94837e-06	-1.29245e-10	-0.0552909	0.000264682	-1.29245e-10	-0.124292	0.000332294	-1.29245e-10	-0.0957974
107218515	chr3:107218515:A:G	4.11555e-07	-1.35277	-1.37345	1.72958e-05	-1.48063	-1.37173	2.10441e-05	-1.4833	-1.3719
107219160	chr3:107219160:T:G	4.4933e-07	-1.6078	-1.0306	2.11695e-05	-1.63644	-1.01382	2.56388e-05	-1.63318	-1.02453
107219609	chr3:107219609:C:A	3.20676e-07	-1.60664	-1.36909	1.96885e-05	-1.35544	-1.36734	2.48061e-05	-1.32487	-1.36586
107219825	chr3:107219825:T:A	1.60558e-06	-1.29245e-10	-1.36492	7.66483e-05	-1.29245e-10	-1.36359	9.34628e-05	-1.29245e-10	-1.36425
107219871	chr3:107219871:C:T	2.51871e-06	-1.29245e-10	-0.914661	0.000121205	-1.29245e-10	-0.905336	0.000147317	-1.29245e-10	-0.909233
107219941	chr3:107219941:C:T	4.04017e-06	-1.29245e-10	-0.442121	0.000185589	-1.29245e-10	-0.479285	0.000227066	-1.29245e-10	-0.476578
107219972	chr3:107219972:A:ACCATCCT	1.60417e-06	-1.29245e-10	-1.3658	7.6592e-05	-1.29245e-10	-1.36433	9.33906e-05	-1.29245e-10	-1.36503
107219975	chr3:107219975:T:TTAA	1.61304e-06	-1.29245e-10	-1.36028	7.70431e-05	-1.29245e-10	-1.35845	9.39251e-05	-1.29245e-10	-1.35932
107220147	chr3:107220147:C:T	8.73043e-07	-1.37257	-0.601608	3.97566e-05	-1.396	-0.624043	4.95055e-05	-1.37596	-0.623771
107220170	chr3:107220170:G:A	6.61964e-07	-1.33436	-0.916592	3.99103e-05	-1.15886	-0.857327	4.70778e-05	-1.15492	-0.895103
107220618	chr3:107220618:A:G	1.98012e-06	-1.29245e-10	-1.15525	9.14572e-05	-1.29245e-10	-1.18695	0.000111277	-1.29245e-10	-1.18979
107220736	chr3:107220736:G:C	1.67955e-06	-1.29245e-10	-1.31988	8.08814e-05	-1.29245e-10	-1.30984	9.85105e-05	-1.29245e-10	-1.31166
107220899	chr3:107220899:T:C	1.2987e-06	-1.57705	-3.67067e-10	5.84649e-05	-1.63439	-3.67067e-10	7.14302e-05	-1.6331	-3.67067e-10
107221991	chr3:107221991:C:A	2.99185e-06	-1.29245e-10	-0.742517	0.00013661	-1.29245e-10	-0.785686	0.000165703	-1.29245e-10	-0.791621
107222186	chr3:107222186:A:G	9.86517e-07	-1.62416	-0.227826	5.69788e-05	-1.37739	-0.28275	6.86836e-05	-1.3529	-0.31941
107222346	chr3:107222346:C:A	1.71247e-06	-1.57614	0.275674	7.32066e-05	-1.62405	0.214515	8.85866e-05	-1.62488	0.207041
107222657	chr3:107222657:A:G	2.0403e-06	-1.29245e-10	-1.12531	9.6643e-05	-1.29245e-10	-1.1318	0.000115724	-1.29245e-10	-1.15061
107224890	chr3:107224890:G:A	6.80749e-07	-1.46363	-0.759337	3.12402e-05	-1.48091	-0.780203	3.8789e-05	-1.46463	-0.779046
107225164	chr3:107225164:G:C	3.49664e-06	-1.29245e-10	-0.586606	0.000166177	-1.29245e-10	-0.589768	0.000200894	-1.29245e-10	-0.599042
107225834	chr3:107225834:G:A	1.99242e-06	-1.29245e-10	-1.14906	0.000109787	-1.29245e-10	-1.00428	0.000126014	-1.29245e-10	-1.06543
107226238	chr3:107226238:CATA:C	6.87283e-07	-1.45562	-0.757793	3.15265e-05	-1.4733	-0.778691	3.91594e-05	-1.45664	-0.777534
107226365	chr3:107226365:A:G	1.56321e-06	-1.2943	-0.0973629	7.03949e-05	-1.33461	-0.114091	8.69216e-05	-1.31245	-0.124358
107226888	chr3:107226888:T:C	9.05976e-06	-1.58981	1.95525	0.000398351	-1.59778	1.8823	0.000484817	-1.58988	1.87183
107227186	chr3:107227186:C:T	3.59715e-06	-1.29245e-10	-0.558268	0.00016559	-1.29245e-10	-0.593302	0.000202646	-1.29245e-10	-0.59036
107227522	chr3:107227522:C:G	1.6339e-06	-1.29245e-10	-1.34744	7.82029e-05	-1.29245e-10	-1.34351	9.55161e-05	-1.29245e-10	-1.34252
107227740	chr3:107227740:C:T	3.59757e-07	-1.4853	-1.37543	2.64928e-05	-1.05058	-1.37537	3.3727e-05	-1.00803	-1.37549
107227972	chr3:107227972:A:G	1.62804e-06	-1.29245e-10	-1.35103	7.81074e-05	-1.29245e-10	-1.34473	9.48365e-05	-1.29245e-10	-1.34966
107228063	chr3:107228063:G:A	1.63313e-06	-1.29245e-10	-1.34791	7.81635e-05	-1.29245e-10	-1.34402	9.54673e-05	-1.29245e-10	-1.34303
107228488	chr3:107228488:T:C	1.79579e-06	-1.29245e-10	-1.25296	8.6739e-05	-1.29245e-10	-1.23992	0.000105563	-1.29245e-10	-1.24251
107228838	chr3:107228838:G:A	1.65735e-06	-1.29245e-10	-1.33319	7.81225e-05	-1.29245e-10	-1.34454	9.54169e-05	-1.29245e-10	-1.34356
107229757	chr3:107229757:C:G	1.03591e-06	-1.61295	-0.190183	4.55574e-05	-1.61252	-0.271327	5.5134e-05	-1.61247	-0.279581
107230004	chr3:107230004:G:A	1.46327e-06	-1.45773	-3.67067e-10	6.855e-05	-1.47526	-3.67067e-10	8.50316e-05	-1.45879	-3.67067e-10
107230220	chr3:107230220:G:C	3.22284e-06	-1.29245e-10	-0.668147	0.00014883	-1.29245e-10	-0.700018	0.000182167	-1.29245e-10	-0.696895
107230272	chr3:107230272:C:G	3.48828e-07	-1.51611	-1.37548	2.4877e-05	-1.11406	-1.37481	3.15753e-05	-1.07402	-1.37542
107230284	chr3:107230284:AG:A	1.6528e-06	-1.29245e-10	-1.33594	7.83268e-05	-1.29245e-10	-1.34193	9.53545e-05	-1.29245e-10	-1.34422
107230321	chr3:107230321:G:A	6.39857e-07	-1.34861	-0.936307	2.92861e-05	-1.37073	-0.95497	3.65194e-05	-1.3494	-0.954575
107230437	chr3:107230437:G:A	1.63228e-06	-1.29245e-10	-1.34843	7.68798e-05	-1.29245e-10	-1.36058	9.38933e-05	-1.29245e-10	-1.35966
107230992	chr3:107230992:C:T	2.66951e-06	-1.29245e-10	-0.856514	0.000125791	-1.29245e-10	-0.868196	0.000152046	-1.29245e-10	-0.877635
107231209	chr3:107231209:A:G	1.77919e-06	-1.29245e-10	-1.26225	8.57171e-05	-1.29245e-10	-1.25177	0.000104789	-1.29245e-10	-1.24987
107231598	chr3:107231598:T:C	1.66907e-06	-1.29245e-10	-1.32614	7.87733e-05	-1.29245e-10	-1.33625	9.63689e-05	-1.29245e-10	-1.33364
107231870	chr3:107231870:A:C	3.40575e-06	-1.29245e-10	-0.612943	0.000156873	-1.29245e-10	-0.647383	0.00019195	-1.29245e-10	-0.644584
107231883	chr3:107231883:A:T	1.03566e-06	-1.41991	-0.383467	6.29338e-05	-1.25974	-0.300999	7.28437e-05	-1.25605	-0.357453
107232120	chr3:107232120:C:T	3.60541e-06	-1.29245e-10	-0.555974	0.000165776	-1.29245e-10	-0.592185	0.000202729	-1.29245e-10	-0.58995
107232315	chr3:107232315:T:C	2.65832e-06	-1.29245e-10	-0.860716	0.000124671	-1.29245e-10	-0.877141	0.000150788	-1.29245e-10	-0.885944
107232687	chr3:107232687:T:C	1.11348e-06	-1.61862	-0.112296	5.05693e-05	-1.62392	-0.155554	6.15897e-05	-1.61903	-0.162295
107232701	chr3:107232701:G:T	3.29193e-06	-1.29245e-10	-0.646935	0.000151719	-1.29245e-10	-0.680789	0.000185631	-1.29245e-10	-0.678058
107232820	chr3:107232820:A:G	3.10893e-06	-1.29245e-10	-0.704128	0.000143531	-1.29245e-10	-0.736266	0.000175671	-1.29245e-10	-0.733206
107232833	chr3:107232833:T:A	2.8185e-06	-1.29245e-10	-0.802203	0.000134367	-1.29245e-10	-0.802241	0.000166503	-1.29245e-10	-0.786802
107234024	chr3:107234024:G:A	1.73029e-06	-1.29245e-10	-1.29012	8.31219e-05	-1.29245e-10	-1.28251	0.000101904	-1.29245e-10	-1.27779
107234116	chr3:107234116:C:T	1.54865e-06	-1.40102	-3.67067e-10	6.3283e-05	-1.5552	-3.67067e-10	7.6284e-05	-1.56736	-3.67067e-10
107234312	chr3:107234312:C:A	3.53989e-06	-1.29245e-10	-0.574312	0.000165494	-1.29245e-10	-0.593884	0.000199319	-1.29245e-10	-0.60691
107234617	chr3:107234617:A:G	9.52451e-07	-1.53789	-0.349234	4.60016e-05	-1.6369	-0.237242	5.45062e-05	-1.63842	-0.265084
107234733	chr3:107234733:G:C	2.24184e-06	-1.29245e-10	-1.03111	0.000110282	-1.29245e-10	-0.999775	0.000134934	-1.29245e-10	-0.997035
107234799	chr3:107234799:C:A	6.88818e-07	-1.35822	-0.852962	3.14499e-05	-1.38164	-0.872785	3.92e-05	-1.36078	-0.872365
107234844	chr3:107234844:T:C	2.55203e-06	-1.29245e-10	-0.901519	0.000117204	-1.29245e-10	-0.938908	0.000142711	-1.29245e-10	-0.940994
107235203	chr3:107235203:T:A	1.56592e-06	-1.54185	0.151916	7.39814e-05	-1.63714	0.238131	8.71109e-05	-1.6385	0.203861
107235638	chr3:107235638:A:G	3.10653e-06	-1.29245e-10	-0.704902	0.000145309	-1.29245e-10	-0.723955	0.000176618	-1.29245e-10	-0.72783
107235651	chr3:107235651:C:T	3.6395e-07	-1.47441	-1.37474	2.69844e-05	-1.03209	-1.37547	3.43913e-05	-0.989072	-1.37494
107236424	chr3:107236424:G:T	1.61814e-06	-1.29245e-10	-1.35713	7.70826e-05	-1.29245e-10	-1.35794	9.41742e-05	-1.29245e-10	-1.35667
107236539	chr3:107236539:T:C	9.76656e-07	-1.62716	-0.234865	5.67849e-05	-1.39398	-0.269571	6.8402e-05	-1.3705	-0.305917
107236984	chr3:107236984:AGAGTT:A	7.07434e-07	-1.62905	-0.555469	4.07124e-05	-1.39622	-0.600068	4.94851e-05	-1.37284	-0.627312
107237651	chr3:107237651:T:C	6.76101e-07	-1.36063	-0.869187	3.08689e-05	-1.38458	-0.888489	3.84736e-05	-1.36385	-0.887992
107237788	chr3:107237788:C:T	2.61424e-06	-1.29245e-10	-0.877436	0.000129237	-1.29245e-10	-0.841172	0.000156596	-1.29245e-10	-0.848151
107237877	chr3:107237877:T:C	3.38711e-07	-1.59777	-1.32325	2.06813e-05	-1.3497	-1.32389	2.57462e-05	-1.32279	-1.33075
107237883	chr3:107237883:A:G	3.10317e-06	-1.29245e-10	-0.705983	0.000145035	-1.29245e-10	-0.725845	0.000176309	-1.29245e-10	-0.729578
107238593	chr3:107238593:T:C	3.55273e-06	-1.29245e-10	-0.570692	0.000166187	-1.29245e-10	-0.589708	0.0002	-1.29245e-10	-0.603503
107238713	chr3:107238713:T:G	4.51404e-06	-1.29245e-10	-0.331216	0.000218924	-1.29245e-10	-0.314094	0.000264616	-1.29245e-10	-0.323538
107239195	chr3:107239195:T:C	1.6428e-06	-1.29245e-10	-1.34201	7.7049e-05	-1.29245e-10	-1.35838	9.42602e-05	-1.29245e-10	-1.35576
107239384	chr3:107239384:G:T	1.3156e-06	-1.56411	-3.67067e-10	6.77155e-05	-1.4875	-3.67067e-10	8.39149e-05	-1.47201	-3.67067e-10
107239741	chr3:107239741:G:A	3.78136e-06	-1.29245e-10	-0.508324	0.000188823	-1.29245e-10	-0.462007	0.000231183	-1.29245e-10	-0.45861
107241834	chr3:107241834:A:G	1.89492e-06	-1.4183	0.21907	8.89133e-05	-1.46551	0.250351	0.000106553	-1.43189	0.198709
107242050	chr3:107242050:C:T	1.91098e-06	-1.29245e-10	-1.19079	9.03864e-05	-1.29245e-10	-1.19873	0.000111359	-1.29245e-10	-1.18906
107242063	chr3:107242063:A:G	9.66932e-07	-1.58	-0.292038	5.6546e-05	-1.40666	-0.261107	6.54424e-05	-1.40561	-0.315038
107242618	chr3:107242618:C:T	1.93519e-06	-1.29245e-10	-1.1782	9.15001e-05	-1.29245e-10	-1.18648	0.000112779	-1.29245e-10	-1.17639
107242651	chr3:107242651:C:A	9.80755e-07	-0.974428	-0.883413	5.79261e-05	-0.74386	-0.899792	7.60221e-05	-0.664332	-0.906462
107243087	chr3:107243087:A:G	1.04583e-05	0.378126	0.130863	0.000317152	-0.0970379	0.153599	0.000391857	-0.0499201	0.119
107243458	chr3:107243458:C:G	7.14125e-07	-0.850823	-1.32428	4.20119e-05	-0.639476	-1.32539	5.58379e-05	-0.555342	-1.32402
107243656	chr3:107243656:G:A	9.3541e-07	-1.5645	-0.340679	5.56097e-05	-1.37689	-0.307569	6.4258e-05	-1.37543	-0.36348
107243674	chr3:107243674:C:G	7.1371e-07	-0.855007	-1.32068	4.19127e-05	-0.645511	-1.32172	5.56923e-05	-0.56169	-1.32029
107243908	chr3:107243908:A:G	6.69404e-07	-0.923181	-1.3166	3.89551e-05	-0.720742	-1.31967	5.16208e-05	-0.640025	-1.31787
107244024	chr3:107244024:T:C	9.17171e-07	-1.59039	-0.334483	5.32126e-05	-1.42756	-0.300962	6.14375e-05	-1.42626	-0.357538
107244350	chr3:107244350:G:A	1.32291e-06	-1.55858	-3.67067e-10	6.26419e-05	-1.56539	-3.67067e-10	7.72843e-05	-1.55433	-3.67067e-10
107244450	chr3:107244450:C:T	2.36163e-06	-1.29245e-10	-0.979057	0.000114985	-1.29245e-10	-0.958014	0.000139905	-1.29245e-10	-0.960855
107244696	chr3:107244696:A:G	6.40896e-07	-0.925709	-1.35759	3.73572e-05	-0.723305	-1.35899	4.95875e-05	-0.639649	-1.35843
107244739	chr3:107244739:T:C	5.82169e-06	-1.41323	1.33642	0.000280587	-1.47817	1.41224	0.000325377	-1.4438	1.32696
107244935	chr3:107244935:G:A	1.19956e-05	0.745313	-0.0991783	0.000346405	0.216197	-0.0714064	0.000428582	0.266976	-0.108312
107245174	chr3:107245174:T:C	5.12429e-07	-1.13469	-1.37231	2.22579e-05	-1.22942	-1.37071	2.85325e-05	-1.17751	-1.37326
107245968	chr3:107245968:T:C	6.0189e-06	-1.29245e-10	-0.0435041	0.000281203	-1.29245e-10	-0.0637442	0.000347536	-1.29245e-10	-0.0509511
107246425	chr3:107246425:T:C	7.00836e-06	-1.29245e-10	0.108696	0.000325029	-1.29245e-10	0.0810942	0.000402245	-1.29245e-10	0.0952442
107246640	chr3:107246640:G:A	3.05305e-06	-1.50667	0.784407	0.000149941	-1.51946	0.826885	0.000171296	-1.54096	0.782541
107246645	chr3:107246645:A:G	1.35121e-06	-0.59574	-0.941666	8.06299e-05	-0.369164	-0.943786	0.000107662	-0.274276	-0.948543
107246798	chr3:107246798:G:C	2.79401e-06	-1.29245e-10	-0.810929	0.000130959	-1.29245e-10	-0.827934	0.000158934	-1.29245e-10	-0.833328
107246826	chr3:107246826:A:C	6.29712e-07	-1.60686	-0.69404	2.5523e-05	-1.62766	-0.83558	3.22549e-05	-1.62642	-0.801724
107246862	chr3:107246862:A:G	1.25263e-06	-1.61317	-3.67067e-10	5.98347e-05	-1.61123	-3.67067e-10	7.32452e-05	-1.60801	-3.67067e-10
107247046	chr3:107247046:T:C	1.7315e-06	-1.29245e-10	-1.28942	8.18267e-05	-1.29245e-10	-1.29822	9.95331e-05	-1.29245e-10	-1.30133
107247051	chr3:107247051:G:A	1.80372e-06	-1.29245e-10	-1.24856	8.54376e-05	-1.29245e-10	-1.25503	0.000105094	-1.29245e-10	-1.24696
107247988	chr3:107247988:A:G	1.59102e-06	-1.29245e-10	-1.37403	7.59412e-05	-1.29245e-10	-1.37286	9.26843e-05	-1.29245e-10	-1.37262
107248991	chr3:107248991:G:A	1.65447e-06	-1.29245e-10	-1.33493	7.82258e-05	-1.29245e-10	-1.34322	9.53381e-05	-1.29245e-10	-1.34439
107249030	chr3:107249030:G:A	1.83087e-05	0.399793	0.669176	0.000516793	0.0405177	0.504305	0.000719119	0.136936	0.539273
107250050	chr3:107250050:A:T	1.73603e-06	-1.29245e-10	-1.28681	8.13953e-05	-1.29245e-10	-1.3035	9.91567e-05	-1.29245e-10	-1.30512
107250684	chr3:107250684:A:G	1.5913e-06	-1.29245e-10	-1.37386	7.5746e-05	-1.29245e-10	-1.37543	9.2422e-05	-1.29245e-10	-1.37545
107251159	chr3:107251159:T:C	2.48443e-05	0.702352	0.671867	0.000551901	-0.00384793	0.614397	0.000696693	0.0818822	0.562645
107251289	chr3:107251289:G:A	1.30838e-06	-0.569122	-1.0005	3.37346e-05	-1.19267	-0.991627	3.97123e-05	-1.21933	-1.00083
107251633	chr3:107251633:A:T	1.83301e-06	-1.29245e-10	-1.23245	8.67807e-05	-1.29245e-10	-1.23944	0.000106798	-1.29245e-10	-1.23088
107252397	chr3:107252397:A:G	1.5944e-06	-1.29245e-10	-1.37191	7.6132e-05	-1.29245e-10	-1.37035	9.28166e-05	-1.29245e-10	-1.37119
107252480	chr3:107252480:T:C	5.36021e-06	-0.730289	0.570883	0.000174145	-1.12558	0.582643	0.000205679	-1.11422	0.538717
107253668	chr3:107253668:A:G	7.72232e-06	-0.348638	0.554344	0.00027062	-0.699729	0.597625	0.000314189	-0.735003	0.583179
107253810	chr3:107253810:T:C	3.58216e-06	-1.29245e-10	-0.562442	0.000180342	-1.29245e-10	-0.507963	0.000217497	-1.29245e-10	-0.519632
107253961	chr3:107253961:G:A	2.03839e-06	-0.505533	-0.620716	6.14453e-05	-0.930319	-0.654352	7.43497e-05	-0.936509	-0.656529
107254430	chr3:107254430:A:G	1.62705e-06	-0.81519	-0.536452	5.64026e-05	-1.15525	-0.515056	6.93632e-05	-1.11092	-0.55154
107254449	chr3:107254449:A:G	1.59839e-06	-1.29245e-10	-1.36941	7.58112e-05	-1.29245e-10	-1.37457	9.24528e-05	-1.29245e-10	-1.37512
107254726	chr3:107254726:T:G	1.75477e-06	-1.29245e-10	-1.27607	8.3457e-05	-1.29245e-10	-1.27849	0.000101905	-1.29245e-10	-1.27778
107255250	chr3:107255250:T:G	1.58976e-06	-1.29245e-10	-1.37483	7.57488e-05	-1.29245e-10	-1.3754	9.24246e-05	-1.29245e-10	-1.37543
107255365	chr3:107255365:C:T	1.99746e-05	-1.29245e-10	1.15605	0.00142732	-1.29245e-10	1.56074	0.00144386	-1.29245e-10	1.37325
107255676	chr3:107255676:A:G	1.59079e-06	-1.29245e-10	-1.37418	7.59997e-05	-1.29245e-10	-1.37209	9.27975e-05	-1.29245e-10	-1.3714
107256118	chr3:107256118:T:C	1.92715e-06	-1.19372	0.0113539	7.96483e-05	-1.33667	0.0114731	9.70747e-05	-1.32564	-0.000700153
107256150	chr3:107256150:A:G	2.86441e-06	0.055907	-0.841954	7.92222e-05	-0.358876	-0.971688	0.000108167	-0.277459	-0.940683
107256552	chr3:107256552:A:G	7.75413e-07	-1.47274	-0.62003	2.97346e-05	-1.56682	-0.743685	3.84708e-05	-1.54552	-0.706404
107256701	chr3:107256701:G:A	1.77576e-06	-1.29245e-10	-1.26418	8.34593e-05	-1.29245e-10	-1.27846	0.000101709	-1.29245e-10	-1.2797
107256781	chr3:107256781:C:T	1.86031e-06	-1.29245e-10	-1.21766	0.000100564	-1.29245e-10	-1.09202	0.000114997	-1.29245e-10	-1.15691
107256926	chr3:107256926:A:G	4.80003e-06	-1.29245e-10	-0.269787	0.00022703	-1.29245e-10	-0.277739	0.000276028	-1.29245e-10	-0.281314
107256931	chr3:107256931:C:T	3.11636e-06	-1.51505	0.81331	0.000132897	-1.52855	0.715304	0.000168275	-1.51355	0.737331
107257052	chr3:107257052:C:T	2.22405e-06	-1.29245e-10	-1.03908	0.000105185	-1.29245e-10	-1.0471	0.00012917	-1.29245e-10	-1.04069
107257142	chr3:107257142:C:G	2.85856e-06	-1.50567	0.717579	0.000122043	-1.5195	0.621061	0.000154633	-1.50391	0.643146
107257423	chr3:107257423:A:G	2.9477e-06	-1.42602	0.668642	0.00012641	-1.44395	0.580662	0.000161698	-1.42414	0.608055
107257428	chr3:107257428:G:T	2.60158e-06	-1.46899	0.586701	0.000111571	-1.48476	0.496597	0.000142161	-1.46707	0.522204
107257597	chr3:107257597:T:C	1.76103e-06	-1.29245e-10	-1.27251	8.43471e-05	-1.29245e-10	-1.26788	0.000102575	-1.29245e-10	-1.27123
107257875	chr3:107257875:G:A	1.82682e-06	-1.29245e-10	-1.23583	8.76074e-05	-1.29245e-10	-1.22995	0.000106463	-1.29245e-10	-1.23402
107257957	chr3:107257957:A:G	9.90948e-06	0.455083	-3.67067e-10	0.00113225	1.32914	-3.67067e-10	0.00161105	1.48282	-3.67067e-10
107258051	chr3:107258051:A:T	3.16774e-06	-1.29245e-10	-0.685389	0.000157118	-1.29245e-10	-0.645825	0.000191423	-1.29245e-10	-0.647334
107258171	chr3:107258171:A:G	1.24986e-06	-0.30806	-1.30732	9.00432e-05	0.0946862	-1.29722	0.000125823	0.23971	-1.30665
107258343	chr3:107258343:C:T	1.63043e-06	-1.29245e-10	-1.34956	7.75435e-05	-1.29245e-10	-1.35198	9.44659e-05	-1.29245e-10	-1.35358
107258361	chr3:107258361:C:T	1.40424e-06	-0.364945	-1.13397	5.1642e-05	-0.622871	-1.13561	6.44691e-05	-0.602187	-1.13344
107258489	chr3:107258489:C:T	3.56824e-07	-1.53853	-1.33039	1.84873e-05	-1.44193	-1.3438	2.35773e-05	-1.40225	-1.33928
107258698	chr3:107258698:C:T	1.60422e-06	-1.29245e-10	-1.36577	7.62575e-05	-1.29245e-10	-1.3687	9.31036e-05	-1.29245e-10	-1.36811
107258844	chr3:107258844:T:A	1.25996e-06	-0.4742	-1.13313	4.6855e-05	-0.720981	-1.13478	5.84255e-05	-0.701349	-1.13272
107258988	chr3:107258988:A:G	1.60782e-06	-1.29245e-10	-1.36353	7.67403e-05	-1.29245e-10	-1.36239	9.35311e-05	-1.29245e-10	-1.36352
107259243	chr3:107259243:T:TTGAC	2.02621e-06	-1.29245e-10	-1.13224	9.72858e-05	-1.29245e-10	-1.12517	0.000118111	-1.29245e-10	-1.13019
107259370	chr3:107259370:C:A	2.84961e-06	-0.791228	-3.67067e-10	0.000129746	-0.837238	-3.67067e-10	0.000161945	-0.814562	-3.67067e-10
107259513	chr3:107259513:C:T	3.40498e-06	-1.46132	0.84815	0.000145524	-1.47635	0.753875	0.000184923	-1.4582	0.776326
107259680	chr3:107259680:A:G	1.22254e-05	-1.02786	1.69297	0.000435582	-1.42384	1.79771	0.000506008	-1.4378	1.76254
107259899	chr3:107259899:T:A	8.03177e-07	-1.59115	-0.466443	3.90624e-05	-1.53198	-0.505676	4.7273e-05	-1.5338	-0.512083
107260304	chr3:107260304:A:G	1.70564e-06	-1.29245e-10	-1.30447	8.07661e-05	-1.29245e-10	-1.31126	9.858e-05	-1.29245e-10	-1.31095
107261032	chr3:107261032:A:G	4.94024e-06	-0.987306	0.746311	0.00023427	-1.00212	0.755779	0.000286767	-0.963457	0.720308
107261586	chr3:107261586:A:G	1.78083e-06	-1.29245e-10	-1.26133	8.6018e-05	-1.29245e-10	-1.24826	0.000104366	-1.29245e-10	-1.25392
107261739	chr3:107261739:C:T	1.58898e-06	-1.29245e-10	-1.37531	7.58155e-05	-1.29245e-10	-1.37452	9.24842e-05	-1.29245e-10	-1.37478
107261821	chr3:107261821:C:T	1.63043e-06	-1.29245e-10	-1.34956	7.75435e-05	-1.29245e-10	-1.35198	9.44659e-05	-1.29245e-10	-1.35358
107261909	chr3:107261909:A:G	1.44209e-06	-0.511938	-0.960378	5.50163e-05	-0.733602	-0.961588	6.86418e-05	-0.713612	-0.959305
107262523	chr3:107262523:A:G	1.23687e-06	-1.62582	-3.67067e-10	5.85467e-05	-1.63299	-3.67067e-10	7.12466e-05	-1.63567	-3.67067e-10
107262880	chr3:107262880:C:T	3.28015e-06	-0.17771	-0.472809	0.000112928	-0.592785	-0.383281	0.00014276	-0.534056	-0.406598
107263008	chr3:107263008:G:C	2.24338e-06	-1.29245e-10	-1.03042	0.000106865	-1.29245e-10	-1.03125	0.000130581	-1.29245e-10	-1.02983
107263470	chr3:107263470:G:A	9.77603e-07	-0.499865	-1.3612	7.06084e-05	-0.0992134	-1.34646	9.82445e-05	0.0382221	-1.35258
107263613	chr3:107263613:G:A	3.82569e-07	-1.42884	-1.37041	2.06936e-05	-1.30401	-1.36899	2.51989e-05	-1.30653	-1.36849
107263688	chr3:107263688:A:G	4.53795e-07	-1.41215	-1.21637	2.63068e-05	-1.28253	-1.15046	3.09262e-05	-1.28528	-1.18493
107263719	chr3:107263719:A:C	3.51244e-06	-1.29245e-10	-0.582099	0.000162511	-1.29245e-10	-0.612071	0.000197153	-1.29245e-10	-0.61784
107264410	chr3:107264410:ACTTTAATTACATCTGCAAAATCCCTTCAAAGAAGTACTTGGATTTGTATTCGAATGAATAAGCAGAGGTCAGAAATCTTGGGTATGGATGCAT:A	5.51106e-06	-1.29245e-10	-0.131651	0.000265444	-1.29245e-10	-0.121417	0.00033062	-1.29245e-10	-0.10085
107264432	chr3:107264432:C:T	1.40251e-06	-0.184646	-1.3155	2.64853e-05	-1.13817	-1.28806	3.06147e-05	-1.17986	-1.30048
107264568	chr3:107264568:GA:G	1.77065e-06	-1.26706	-3.67067e-10	9.83542e-05	-1.11424	-3.67067e-10	0.000122695	-1.09212	-3.67067e-10
107264760	chr3:107264760:T:C	4.75989e-06	1.05612	-1.3343	0.00285316	3.59816	-1.3448	0.00650464	4.21915	-1.3407
107264910	chr3:107264910:C:T	1.29653e-06	-1.57871	-3.67067e-10	9.0464e-05	-1.19787	-3.67067e-10	0.00011219	-1.18163	-3.67067e-10
107265228	chr3:107265228:T:C	2.90386e-06	-1.29245e-10	-0.772368	0.000135651	-1.29245e-10	-0.792734	0.000166018	-1.29245e-10	-0.789719
107265478	chr3:107265478:T:C	5.59046e-06	1.25635	-1.3737	0.00373279	3.89469	-1.3726	0.00869831	4.53945	-1.37039
107266221	chr3:107266221:G:A	7.32821e-06	-1.29245e-10	0.153323	0.000335539	-1.29245e-10	0.112917	0.000419676	-1.29245e-10	0.137666
107266384	chr3:107266384:C:T	1.63413e-06	-1.29245e-10	-1.3473	7.71336e-05	-1.29245e-10	-1.35728	9.408e-05	-1.29245e-10	-1.35767
107266468	chr3:107266468:T:G	1.63722e-06	-1.29245e-10	-1.34541	7.72518e-05	-1.29245e-10	-1.35575	9.42236e-05	-1.29245e-10	-1.35615
107266481	chr3:107266481:C:T	8.60821e-06	1.64645	-1.33215	0.00663223	4.42719	-1.33031	0.0158037	5.10304	-1.33686
107266833	chr3:107266833:G:A	4.75803e-06	-1.29245e-10	-0.278575	0.000225877	-1.29245e-10	-0.282829	0.000270799	-1.29245e-10	-0.300443
107266938	chr3:107266938:T:C	8.97416e-07	-0.746408	-1.20024	5.81544e-05	-0.450355	-1.18936	7.6435e-05	-0.367458	-1.19792
107267088	chr3:107267088:C:T	7.32648e-06	-1.29245e-10	0.153087	0.000335327	-1.29245e-10	0.112285	0.000419433	-1.29245e-10	0.137084
107267274	chr3:107267274:TG:T	3.83516e-06	-0.494197	-3.67067e-10	0.000231554	-0.258007	-3.67067e-10	0.000275853	-0.281949	-3.67067e-10
107267314	chr3:107267314:C:T	2.11991e-05	-1.29245e-10	1.21555	0.00108599	-1.29245e-10	1.28743	0.0014164	-1.29245e-10	1.35406
107267533	chr3:107267533:T:A	1.85154e-06	0.0046294	-1.22702	0.000602568	1.93581	-1.23743	0.00119459	2.43241	-1.24867
107268038	chr3:107268038:A:G	1.64659e-06	-1.29245e-10	-1.3397	7.76624e-05	-1.29245e-10	-1.35045	9.47494e-05	-1.29245e-10	-1.35058
107268184	chr3:107268184:A:C	1.62666e-06	-1.29245e-10	-1.35188	7.79729e-05	-1.29245e-10	-1.34646	9.50764e-05	-1.29245e-10	-1.34714
107268384	chr3:107268384:T:C	4.71329e-06	-1.29245e-10	-0.288022	0.000215798	-1.29245e-10	-0.328477	0.000265317	-1.29245e-10	-0.320893
107268609	chr3:107268609:C:T	3.95525e-07	-1.50432	-1.26162	1.70018e-05	-1.59719	-1.27231	2.02733e-05	-1.60535	-1.28716
107268674	chr3:107268674:G:A	1.66079e-06	-1.29245e-10	-1.33111	7.88711e-05	-1.29245e-10	-1.335	9.65092e-05	-1.29245e-10	-1.33218
107268678	chr3:107268678:C:G	1.64123e-06	-1.29245e-10	-1.34296	7.79695e-05	-1.29245e-10	-1.3465	9.53971e-05	-1.29245e-10	-1.34377
107268972	chr3:107268972:C:G	4.47384e-07	-1.42484	-1.21791	1.86376e-05	-1.55036	-1.22728	2.20507e-05	-1.56262	-1.24585
107269063	chr3:107269063:C:T	5.15917e-06	-0.270982	0.0733487	0.000372455	0.159489	0.0578073	0.000503066	0.229007	0.0898972
107269131	chr3:107269131:A:G	4.31545e-07	-1.45941	-1.21938	1.82106e-05	-1.57203	-1.22879	2.15826e-05	-1.58261	-1.24732
107269373	chr3:107269373:T:C	8.61373e-06	-1.29245e-10	0.314949	0.000397192	-1.29245e-10	0.2816	0.000492902	-1.29245e-10	0.298492
107269487	chr3:107269487:C:G	5.65917e-06	0.801113	-0.906244	0.00311916	3.28885	-0.946354	0.00722185	3.90116	-0.918112
107269592	chr3:107269592:T:C	4.64187e-07	-1.23168	-1.3742	3.12851e-05	-0.884245	-1.37543	4.06185e-05	-0.823099	-1.3745
107269874	chr3:107269874:G:C	5.90352e-06	0.92009	-0.982949	0.003443	3.45232	-1.01104	0.00802221	4.07416	-0.986012
107269885	chr3:107269885:C:T	7.63831e-06	-1.29245e-10	0.194767	0.000364609	-1.29245e-10	0.196006	0.000448188	-1.29245e-10	0.203394
107269908	chr3:107269908:G:A	3.51996e-06	-1.29245e-10	-0.579958	0.0001822	-1.29245e-10	-0.497715	0.000214484	-1.29245e-10	-0.533584
107270113	chr3:107270113:C:T	1.78798e-06	-1.29245e-10	-1.25732	8.29196e-05	-1.29245e-10	-1.28495	0.000101465	-1.29245e-10	-1.2821
107270182	chr3:107270182:A:T	4.79192e-06	-1.29245e-10	-0.271477	0.000206133	-1.29245e-10	-0.3743	0.000253403	-1.29245e-10	-0.366836
107270206	chr3:107270206:G:A	4.68791e-06	-1.29245e-10	-0.293421	0.000201871	-1.29245e-10	-0.395192	0.000248145	-1.29245e-10	-0.387806
107270260	chr3:107270260:T:G	2.88743e-06	-1.17424	0.396196	0.000155386	-0.920171	0.263264	0.000202363	-0.873381	0.281626
107270682	chr3:107270682:T:C	3.02405e-06	-1.29245e-10	-0.73181	0.000142222	-1.29245e-10	-0.745434	0.000174681	-1.29245e-10	-0.73886
107270744	chr3:107270744:G:A	4.6632e-06	-1.29245e-10	-0.298707	0.000200828	-1.29245e-10	-0.400369	0.000246827	-1.29245e-10	-0.393129
107270774	chr3:107270774:T:C	4.36969e-06	-0.448278	0.0845609	0.000306036	-0.04928	0.0701629	0.000411122	0.014912	0.102159
107270930	chr3:107270930:A:G	6.32791e-06	0.665683	-0.659122	0.000643536	1.45375	-0.689593	0.00108944	1.7548	-0.663196
107270935	chr3:107270935:T:C	2.0358e-06	-1.12752	-3.67067e-10	8.39275e-05	-1.27287	-3.67067e-10	9.90196e-05	-1.3065	-3.67067e-10
107270943	chr3:107270943:T:C	5.36864e-06	-0.429571	0.271738	0.000376121	-0.027589	0.254679	0.000507267	0.0383027	0.288917
107270967	chr3:107270967:T:A	1.66282e-06	-1.29245e-10	-1.32989	8.09154e-05	-1.29245e-10	-1.30942	9.90117e-05	-1.29245e-10	-1.30658
107270985	chr3:107270985:G:A	1.43645e-06	-0.249909	-1.22633	0.000408086	1.5562	-1.24754	0.000809324	2.02845	-1.23407
107271042	chr3:107271042:G:A	4.54506e-06	-1.29245e-10	-0.324368	0.000196013	-1.29245e-10	-0.424637	0.000240918	-1.29245e-10	-0.417363
107271118	chr3:107271118:A:C	1.75743e-06	-1.29245e-10	-1.27456	8.46229e-05	-1.29245e-10	-1.26462	0.000103261	-1.29245e-10	-1.26456
107271398	chr3:107271398:C:T	4.78355e-06	-0.388404	0.115179	0.000337382	0.0194512	0.0989457	0.000454702	0.0863055	0.131518
107271442	chr3:107271442:A:G	7.39832e-06	-1.29245e-10	0.162844	0.000353297	-1.29245e-10	0.16449	0.000433836	-1.29245e-10	0.170849
107271628	chr3:107271628:C:T	5.85349e-07	-1.10733	-1.26662	1.62181e-05	-1.6183	-1.29839	1.98448e-05	-1.62902	-1.28485
107271631	chr3:107271631:G:A	8.98366e-06	-1.29245e-10	0.356998	0.000405527	-1.29245e-10	0.302368	0.000502466	-1.29245e-10	0.317709
107271906	chr3:107271906:C:T	1.98823e-06	-1.29245e-10	-1.15117	9.11961e-05	-1.29245e-10	-1.18981	0.000111682	-1.29245e-10	-1.18616
107272059	chr3:107272059:AATG:A	4.60157e-06	-0.461867	0.149857	0.000320292	-0.0671571	0.133569	0.000431098	-0.00208818	0.166605
107272218	chr3:107272218:A:G	1.38675e-06	-0.285466	-1.22598	0.000386833	1.50251	-1.24734	0.000764233	1.97085	-1.2338
107272729	chr3:107272729:C:T	3.60714e-06	-1.29245e-10	-0.555492	0.000167948	-1.29245e-10	-0.579165	0.000210696	-1.29245e-10	-0.551404
107272827	chr3:107272827:C:T	2.30133e-06	-1.29245e-10	-1.00492	0.000104223	-1.29245e-10	-1.05629	0.000127098	-1.29245e-10	-1.05686
107272977	chr3:107272977:C:T	4.41769e-06	-1.29245e-10	-0.352791	0.000190618	-1.29245e-10	-0.452547	0.000234371	-1.29245e-10	-0.444912
107273019	chr3:107273019:A:G	2.0668e-06	-1.6378	0.525392	9.10634e-05	-1.59636	0.405094	0.00010594	-1.58722	0.348275
107273205	chr3:107273205:G:A	5.74674e-06	-0.336001	0.246225	0.000408546	0.083621	0.226164	0.0005522	0.151658	0.260434
107273233	chr3:107273233:G:A	2.52594e-06	0.135245	-1.04704	0.00087146	2.13276	-1.06541	0.0017362	2.64316	-1.08553
107273275	chr3:107273275:G:T	2.38495e-06	-1.29245e-10	-0.969228	0.000114511	-1.29245e-10	-0.962149	0.000140256	-1.29245e-10	-0.958352
107273313	chr3:107273313:G:GA	4.80568e-06	-1.29245e-10	-0.268609	0.000206654	-1.29245e-10	-0.371775	0.00025406	-1.29245e-10	-0.364246
107273922	chr3:107273922:C:G	9.93604e-06	-1.29245e-10	0.45776	0.000457657	-1.29245e-10	0.423301	0.00056877	-1.29245e-10	0.441657
107273983	chr3:107273983:G:T	7.63227e-06	-1.29245e-10	0.193977	0.000349787	-1.29245e-10	0.154506	0.000434125	-1.29245e-10	0.171514
107274410	chr3:107274410:C:T	3.17239e-06	-1.63503	0.951106	0.000147038	-1.58625	0.874125	0.000168301	-1.57595	0.799879
107274578	chr3:107274578:G:A	2.53072e-06	-1.29245e-10	-0.909903	0.000116117	-1.29245e-10	-0.948224	0.000142066	-1.29245e-10	-0.945525
107274702	chr3:107274702:T:TG	1.42968e-06	-0.277715	-1.20324	0.00039991	1.51464	-1.22622	0.000791612	1.9839	-1.21165
107274739	chr3:107274739:A:T	4.73558e-06	-1.29245e-10	-0.283304	0.000203783	-1.29245e-10	-0.385765	0.000250518	-1.29245e-10	-0.378289
107274867	chr3:107274867:G:T	2.16456e-06	-1.29245e-10	-1.06619	9.8486e-05	-1.29245e-10	-1.11291	0.000120113	-1.29245e-10	-1.11339
107274985	chr3:107274985:T:C	3.87604e-06	-1.29245e-10	-0.483594	0.000178119	-1.29245e-10	-0.520368	0.000218675	-1.29245e-10	-0.514234
107275320	chr3:107275320:A:T	2.61451e-06	0.186754	-1.06408	0.000923927	2.20778	-1.08197	0.00185094	2.72311	-1.10148
107275510	chr3:107275510:A:G	4.91658e-06	-1.29245e-10	-0.245796	0.000211242	-1.29245e-10	-0.349817	0.000259655	-1.29245e-10	-0.342465
107275588	chr3:107275588:T:C	4.69029e-06	-1.29245e-10	-0.292915	0.000201908	-1.29245e-10	-0.395006	0.000248197	-1.29245e-10	-0.387595
107275664	chr3:107275664:A:G	5.67653e-06	0.798205	-0.900274	0.00312049	3.28394	-0.94101	0.00722596	3.89595	-0.912329
107275711	chr3:107275711:C:T	4.84307e-06	-1.29245e-10	-0.26086	0.000208184	-1.29245e-10	-0.364395	0.000255949	-1.29245e-10	-0.356839
107275772	chr3:107275772:T:C	1.60339e-06	-1.36629	-3.67067e-10	8.46155e-05	-1.2647	-3.67067e-10	0.000107111	-1.22795	-3.67067e-10
107275809	chr3:107275809:A:G	4.75382e-06	-1.29245e-10	-0.279459	0.00020453	-1.29245e-10	-0.382105	0.00025144	-1.29245e-10	-0.374615
107275909	chr3:107275909:G:A	4.53472e-06	-0.435034	0.10839	0.000317635	-0.0341119	0.0921942	0.000427591	0.031657	0.124692
107276078	chr3:107276078:T:C	6.42861e-06	0.992056	-0.969707	0.00384957	3.55209	-0.999193	0.00903063	4.17979	-0.97323
107276268	chr3:107276268:T:G	2.93219e-06	-1.29245e-10	-0.762657	0.000136891	-1.29245e-10	-0.783636	0.000167553	-1.29245e-10	-0.780518
107276344	chr3:107276344:T:C	6.13231e-06	-1.29245e-10	-0.0248369	0.000258603	-1.29245e-10	-0.147524	0.000318561	-1.29245e-10	-0.138003
107276411	chr3:107276411:G:A	5.09087e-06	-1.29245e-10	-0.210961	0.000237136	-1.29245e-10	-0.234187	0.000293331	-1.29245e-10	-0.220517
107276476	chr3:107276476:G:T	1.47077e-06	-0.260174	-1.19245	0.000414445	1.5402	-1.21608	0.000822207	2.01126	-1.20108
107276694	chr3:107276694:C:T	2.50861e-06	-1.29245e-10	-0.918678	0.000117497	-1.29245e-10	-0.936403	0.000143703	-1.29245e-10	-0.934067
107277059	chr3:107277059:A:G	1.23376e-06	-1.62835	-3.67067e-10	8.00189e-05	-1.32056	-3.67067e-10	9.91244e-05	-1.30544	-3.67067e-10
107277120	chr3:107277120:A:C	2.13984e-06	-1.07768	-3.67067e-10	8.95515e-05	-1.20801	-3.67067e-10	0.000111159	-1.19085	-3.67067e-10
107277207	chr3:107277207:A:C	5.20956e-06	0.0814136	-0.269328	0.00157024	1.93903	-0.282866	0.00310873	2.42531	-0.285162
107277233	chr3:107277233:T:C	1.25391e-06	-1.61214	-3.67067e-10	5.83003e-05	-1.63721	-3.67067e-10	7.13809e-05	-1.63379	-3.67067e-10
107277502	chr3:107277502:T:C	1.6087e-06	-1.29245e-10	-1.36298	7.65243e-05	-1.29245e-10	-1.36521	9.35312e-05	-1.29245e-10	-1.36352
107277684	chr3:107277684:A:G	3.28524e-06	-0.751566	0.102596	0.000354999	-0.064557	0.233852	0.000494659	0.130488	0.171562
107277767	chr3:107277767:A:T	4.51971e-06	-0.441204	0.111243	0.000316344	-0.0410321	0.0950413	0.000425811	0.0246114	0.127566
107277768	chr3:107277768:A:G	2.40079e-06	0.236016	-1.19863	0.000873039	2.28079	-1.21163	0.0017655	2.80071	-1.22634
107277928	chr3:107277928:G:A	1.22981e-06	-1.63155	-3.67067e-10	6.13508e-05	-1.58621	-3.67067e-10	7.43375e-05	-1.5932	-3.67067e-10
107278122	chr3:107278122:A:T	2.23896e-06	-1.62822	0.595828	0.000106456	-1.56444	0.529351	0.000122501	-1.55232	0.458621
107278272	chr3:107278272:C:T	2.5375e-06	-1.29245e-10	-0.90723	0.000116413	-1.29245e-10	-0.945675	0.00014243	-1.29245e-10	-0.942968
107278466	chr3:107278466:G:A	1.0734e-05	-1.29245e-10	0.535012	0.000514088	-1.29245e-10	0.539575	0.0006131	-1.29245e-10	0.51671
107278770	chr3:107278770:A:G	1.94378e-06	-1.29245e-10	-1.17378	8.98934e-05	-1.29245e-10	-1.2042	0.000110011	-1.29245e-10	-1.20124
107278868	chr3:107278868:C:T	4.17246e-06	-1.29245e-10	-0.409904	0.00019347	-1.29245e-10	-0.437696	0.000238947	-1.29245e-10	-0.425578
107278907	chr3:107278907:C:G	5.67998e-06	-1.29245e-10	-0.101461	0.000240258	-1.29245e-10	-0.221108	0.000295855	-1.29245e-10	-0.21195
107278950	chr3:107278950:TC:T	4.07494e-06	-1.29245e-10	-0.433552	0.000189013	-1.29245e-10	-0.461006	0.000233405	-1.29245e-10	-0.449042
107279483	chr3:107279483:G:A	2.45835e-06	-1.29245e-10	-0.938919	0.000111358	-1.29245e-10	-0.990073	0.000135944	-1.29245e-10	-0.989576
107279712	chr3:107279712:T:G	1.8641e-06	-1.29245e-10	-1.21563	8.60388e-05	-1.29245e-10	-1.24802	0.000105331	-1.29245e-10	-1.24471
107279761	chr3:107279761:CA:C	1.22206e-06	-1.63787	-3.67067e-10	7.37094e-05	-1.40269	-3.67067e-10	9.11412e-05	-1.38941	-3.67067e-10
107280135	chr3:107280135:A:G	4.38756e-06	-0.536331	0.176694	0.000302337	-0.152202	0.160926	0.00040624	-0.0889125	0.194038
107280177	chr3:107280177:T:C	1.77536e-06	-0.497088	-0.767319	0.000127706	-0.112988	-0.740098	0.000167793	-0.0491724	-0.729917
107280351	chr3:107280351:G:A	5.78603e-06	-1.29245e-10	-0.0829613	0.000244619	-1.29245e-10	-0.203117	0.000301211	-1.29245e-10	-0.194008
107280652	chr3:107280652:A:G	2.15841e-06	-1.60891	0.539869	0.000104845	-1.52174	0.471412	0.000121208	-1.50665	0.402338
107280979	chr3:107280979:A:T	1.61898e-06	-1.29245e-10	-1.35661	7.66466e-05	-1.29245e-10	-1.36361	9.40255e-05	-1.29245e-10	-1.35825
107281381	chr3:107281381:A:AG	4.09771e-06	-0.541563	0.113582	0.000281944	-0.158441	0.0973298	0.000378575	-0.0953094	0.129905
107281665	chr3:107281665:C:T	1.65566e-06	-1.29245e-10	-1.33421	7.95273e-05	-1.29245e-10	-1.32672	9.69425e-05	-1.29245e-10	-1.3277
107281725	chr3:107281725:G:C	1.59819e-06	-1.29245e-10	-1.36953	7.59111e-05	-1.29245e-10	-1.37326	9.26598e-05	-1.29245e-10	-1.37288
107281818	chr3:107281818:G:C	2.47007e-06	-1.29245e-10	-0.934162	0.000113506	-1.29245e-10	-0.970965	0.000138861	-1.29245e-10	-0.968343
107281982	chr3:107281982:TA:T	2.31058e-06	-1.29245e-10	-1.00091	0.000107802	-1.29245e-10	-1.02252	0.000131594	-1.29245e-10	-1.02209
107282019	chr3:107282019:G:T	1.7142e-06	-1.29245e-10	-1.29946	8.57946e-05	-1.29245e-10	-1.25086	0.000104625	-1.29245e-10	-1.25144
107282359	chr3:107282359:C:T	7.67888e-06	-1.29245e-10	0.200065	0.000366537	-1.29245e-10	0.201279	0.000450563	-1.29245e-10	0.20868
107282974	chr3:107282974:G:A	2.18191e-06	-0.721859	-0.336349	0.000140283	-0.38351	-0.375651	0.00018317	-0.32539	-0.366012
107283044	chr3:107283044:A:C	7.8077e-06	0.662523	-0.445821	0.00403908	3.09035	-0.489401	0.00934304	3.68993	-0.449357
107283084	chr3:107283084:A:C	2.20218e-06	-0.715734	-0.333229	0.000141766	-0.376223	-0.372419	0.000185148	-0.317939	-0.362726
107283148	chr3:107283148:T:G	1.91284e-05	-1.29245e-10	1.11277	0.000895065	-1.29245e-10	1.09408	0.00106833	-1.29245e-10	1.07204
107283353	chr3:107283353:C:G	4.74775e-06	-0.526263	0.245526	0.000328094	-0.137463	0.227942	0.000441251	-0.0738848	0.261681
107283385	chr3:107283385:T:C	1.92939e-06	-0.720685	-0.46052	0.000123783	-0.381207	-0.503079	0.000161337	-0.323023	-0.495302
107283473	chr3:107283473:A:T	3.73723e-06	-0.0904112	-0.429652	0.00104351	1.69058	-0.443052	0.0020319	2.16016	-0.445255
107283479	chr3:107283479:T:C	7.95714e-06	-1.29245e-10	0.235661	0.000347024	-1.29245e-10	0.146574	0.000428769	-1.29245e-10	0.1591
107283499	chr3:107283499:C:T	1.84162e-06	-1.60106	0.373294	9.03927e-05	-1.50663	0.30797	0.000104927	-1.49062	0.242067
107283551	chr3:107283551:G:A	4.80926e-06	-1.29245e-10	-0.267865	0.000224098	-1.29245e-10	-0.290737	0.000276999	-1.29245e-10	-0.277803
107283565	chr3:107283565:A:C	1.92684e-06	-0.716384	-0.466144	0.000123716	-0.376215	-0.508615	0.000161264	-0.317919	-0.500855
107283583	chr3:107283583:A:C	4.87928e-06	-0.493831	0.240421	0.000339001	-0.0995955	0.222778	0.000456278	-0.0352388	0.256522
107283591	chr3:107283591:A:G	1.71228e-06	-1.29245e-10	-1.30058	8.11887e-05	-1.29245e-10	-1.30604	9.89286e-05	-1.29245e-10	-1.30742
107283655	chr3:107283655:A:C	2.00759e-06	-0.672963	-0.468513	0.000129835	-0.325624	-0.510928	0.000169433	-0.266183	-0.503178
107283704	chr3:107283704:A:G	2.09966e-06	-0.668427	-0.428204	0.000135779	-0.320226	-0.471563	0.000177242	-0.260664	-0.463639
107283814	chr3:107283814:C:T	7.69658e-06	-1.29245e-10	0.202368	0.000367393	-1.29245e-10	0.203612	0.000451617	-1.29245e-10	0.211016
107283981	chr3:107283981:G:A	2.11081e-06	-0.705412	-0.385926	0.000136231	-0.364293	-0.424179	0.000177913	-0.305736	-0.414788
107284004	chr3:107284004:G:T	1.75356e-06	-1.46281	0.186051	7.1347e-05	-1.60119	0.165929	8.60639e-05	-1.61459	0.167863
107284169	chr3:107284169:G:A	3.9643e-06	-0.0352112	-0.425868	0.00113949	1.77426	-0.438745	0.0022311	2.24937	-0.440942
107284207	chr3:107284207:G:A	2.92661e-06	-1.29245e-10	-0.764563	0.000136638	-1.29245e-10	-0.785486	0.000167242	-1.29245e-10	-0.782375
107284270	chr3:107284270:G:C	3.98822e-07	-1.61278	-1.14487	1.84433e-05	-1.6385	-1.14962	2.21013e-05	-1.6385	-1.16768
107284513	chr3:107284513:G:A	1.23522e-06	-1.62716	-3.67067e-10	6.56576e-05	-1.51837	-3.67067e-10	8.16832e-05	-1.49897	-3.67067e-10
107284557	chr3:107284557:A:T	2.53271e-06	-1.29245e-10	-0.90912	0.000115866	-1.29245e-10	-0.950384	0.000141728	-1.29245e-10	-0.947906
107284591	chr3:107284591:G:A	2.22855e-06	-0.767149	-0.26991	0.000142072	-0.436559	-0.309927	0.000185324	-0.37967	-0.300042
107284729	chr3:107284729:G:A	2.34373e-06	-0.674179	-0.312486	0.000151892	-0.327866	-0.351785	0.000198589	-0.268493	-0.34209
107284779	chr3:107284779:A:G	1.90508e-06	-1.29245e-10	-1.19389	9.19576e-05	-1.29245e-10	-1.18149	0.000113216	-1.29245e-10	-1.17252
107284844	chr3:107284844:G:A	2.09817e-06	0.0962856	-1.19363	0.000715766	2.0773	-1.20676	0.00142779	2.58377	-1.22171
107285062	chr3:107285062:A:G	3.12501e-06	-1.29245e-10	-0.698972	0.000145728	-1.29245e-10	-0.721077	0.000178412	-1.29245e-10	-0.71772
107285256	chr3:107285256:G:A	2.80622e-06	-1.29245e-10	-0.806572	0.000130009	-1.29245e-10	-0.835213	0.000158701	-1.29245e-10	-0.834796
107285349	chr3:107285349:A:G	4.98536e-06	-0.481005	0.249103	0.000347271	-0.0842293	0.231515	0.000467578	-0.0195398	0.265289
107285387	chr3:107285387:GC:G	1.61188e-06	-1.29245e-10	-1.36101	7.63816e-05	-1.29245e-10	-1.36708	9.3629e-05	-1.29245e-10	-1.36248
107285460	chr3:107285460:G:A	7.51756e-06	-1.29245e-10	0.178834	0.000359249	-1.29245e-10	0.181196	0.000441165	-1.29245e-10	0.187601
107285470	chr3:107285470:A:G	2.35083e-06	-0.708147	-0.275492	0.000151482	-0.366944	-0.315409	0.000197911	-0.308448	-0.305554
107285808	chr3:107285808:A:C	2.97072e-06	-1.29245e-10	-0.749605	0.000138661	-1.29245e-10	-0.770791	0.000169724	-1.29245e-10	-0.767643
107285905	chr3:107285905:C:T	2.92882e-06	-1.29245e-10	-0.763807	0.000136739	-1.29245e-10	-0.784749	0.000167366	-1.29245e-10	-0.781638
107286181	chr3:107286181:C:T	5.01268e-06	-0.433996	0.207558	0.00035152	-0.030885	0.190331	0.000473503	0.0348314	0.223509
107286362	chr3:107286362:C:T	3.00659e-06	-1.29245e-10	-0.737603	0.000140291	-1.29245e-10	-0.759101	0.000171737	-1.29245e-10	-0.755853
107287039	chr3:107287039:A:G	5.54092e-06	-1.29245e-10	-0.126247	0.000243253	-1.29245e-10	-0.208719	0.000299025	-1.29245e-10	-0.20129
107287451	chr3:107287451:A:G	2.32364e-06	-1.29245e-10	-0.995274	0.000106355	-1.29245e-10	-1.03604	0.000129718	-1.29245e-10	-1.03645
107287739	chr3:107287739:T:C	1.95271e-06	-1.29245e-10	-1.16919	9.02292e-05	-1.29245e-10	-1.20047	0.000110426	-1.29245e-10	-1.19747
107288416	chr3:107288416:C:T	6.22877e-06	0.118887	-0.128117	0.00196929	1.98553	-0.102921	0.00390557	2.47348	-0.105138
107288672	chr3:107288672:C:G	2.40538e-06	-1.29245e-10	-0.960699	0.000122163	-1.29245e-10	-0.897463	0.000145945	-1.29245e-10	-0.918587
107288800	chr3:107288800:C:T	2.57762e-06	-1.29245e-10	-0.891542	0.000117747	-1.29245e-10	-0.93428	0.000144003	-1.29245e-10	-0.931982
107289469	chr3:107289469:T:C	1.6579e-06	-1.29245e-10	-1.33285	7.96492e-05	-1.29245e-10	-1.32519	9.70876e-05	-1.29245e-10	-1.3262
107289711	chr3:107289711:G:A	7.35199e-06	-0.371748	0.52831	0.000520577	0.0453483	0.50677	0.000704804	0.11258	0.543522
107290045	chr3:107290045:G:C	8.39269e-06	-1.29245e-10	0.288953	0.000401095	-1.29245e-10	0.291379	0.000493204	-1.29245e-10	0.299104
107290181	chr3:107290181:A:T	7.16477e-06	-0.493168	0.623936	0.000524991	-0.10359	0.664153	0.000695491	-0.0400815	0.682882
107290786	chr3:107290786:C:T	1.3721e-06	-0.919584	-0.602481	8.48631e-05	-0.60529	-0.656491	0.000110117	-0.551164	-0.649109
107291135	chr3:107291135:G:A	4.68624e-07	-1.28427	-1.3121	6.91161e-05	-0.162599	-1.30443	0.000110904	0.103734	-1.29689
107291200	chr3:107291200:T:C	4.96061e-06	-1.29245e-10	-0.236879	0.000241186	-1.29245e-10	-0.217253	0.000291725	-1.29245e-10	-0.226006
107291635	chr3:107291635:A:G	7.67183e-06	0.199147	-3.67067e-10	0.00024843	-0.187659	-3.67067e-10	0.000314477	-0.150906	-3.67067e-10
107291697	chr3:107291697:AAT:A	1.63193e-06	-1.29245e-10	-1.34864	7.66808e-05	-1.29245e-10	-1.36317	9.36571e-05	-1.29245e-10	-1.36218
107291822	chr3:107291822:T:A	1.30985e-06	-0.918364	-0.650131	8.11824e-05	-0.603259	-0.702862	0.000105339	-0.549074	-0.695561
107292179	chr3:107292179:C:T	5.64269e-07	-1.21182	-1.19881	3.87876e-05	-0.84536	-1.19936	5.03811e-05	-0.783944	-1.19826
107292655	chr3:107292655:T:C	1.1428e-06	-0.887721	-0.817203	7.15451e-05	-0.565346	-0.867146	9.27371e-05	-0.51017	-0.86188
107292895	chr3:107292895:C:T	1.73875e-06	-1.29245e-10	-1.28524	8.34091e-05	-1.29245e-10	-1.27906	0.000102165	-1.29245e-10	-1.27522
107292920	chr3:107292920:GTAGA:G	4.28697e-06	-1.29245e-10	-0.382829	0.000222136	-1.29245e-10	-0.299531	0.000250854	-1.29245e-10	-0.376946
107293190	chr3:107293190:T:C	1.12639e-06	-0.934006	-0.785388	6.96939e-05	-0.62169	-0.837016	9.02437e-05	-0.567978	-0.831326
107293232	chr3:107293232:A:G	1.47544e-06	-1.15223	-0.297218	9.6551e-05	-0.792536	-0.340212	0.000122314	-0.775771	-0.319457
107293618	chr3:107293618:C:T	4.50698e-06	-1.29245e-10	-0.332782	0.000208539	-1.29245e-10	-0.362695	0.000255507	-1.29245e-10	-0.358569
107293823	chr3:107293823:C:A	1.60532e-06	-1.29245e-10	-1.36509	7.6384e-05	-1.29245e-10	-1.36705	9.33402e-05	-1.29245e-10	-1.36557
107294071	chr3:107294071:G:C	1.64074e-06	-1.29245e-10	-1.34326	7.74147e-05	-1.29245e-10	-1.35364	9.44831e-05	-1.29245e-10	-1.3534
107294072	chr3:107294072:A:T	7.61055e-06	-1.29245e-10	0.191127	0.000363172	-1.29245e-10	0.192057	0.000446466	-1.29245e-10	0.199545
107294226	chr3:107294226:T:C	1.97978e-06	-1.29245e-10	-1.15542	9.08766e-05	-1.29245e-10	-1.19332	0.000110727	-1.29245e-10	-1.19475
107294594	chr3:107294594:TA:T	2.52161e-06	-1.29245e-10	-0.913509	0.000128502	-1.29245e-10	-0.846875	0.000153352	-1.29245e-10	-0.869084
107294720	chr3:107294720:A:G	1.15783e-06	-0.919557	-0.772301	7.18415e-05	-0.603963	-0.824394	9.30732e-05	-0.549774	-0.818658
107294802	chr3:107294802:C:A	1.60987e-06	-1.36226	-3.67067e-10	8.52229e-05	-1.25755	-3.67067e-10	0.000107911	-1.22052	-3.67067e-10
107294818	chr3:107294818:T:C	1.67062e-06	-1.29245e-10	-1.32522	7.95886e-05	-1.29245e-10	-1.32595	9.74962e-05	-1.29245e-10	-1.322
107295118	chr3:107295118:G:A	1.83513e-06	-1.29245e-10	-1.23129	8.5643e-05	-1.29245e-10	-1.25263	0.000106238	-1.29245e-10	-1.23614
107295399	chr3:107295399:T:C	7.53597e-06	-1.29245e-10	0.181278	0.000359616	-1.29245e-10	0.182217	0.000442091	-1.29245e-10	0.189697
107295462	chr3:107295462:C:T	5.4592e-07	-1.19933	-1.24436	3.76904e-05	-0.828537	-1.24488	4.8976e-05	-0.766454	-1.24403
107295603	chr3:107295603:G:T	4.51721e-07	-1.30354	-1.32956	6.51486e-05	-0.203169	-1.32298	0.000104048	0.0595859	-1.31655
107295651	chr3:107295651:T:C	1.264e-06	-0.938322	-0.665807	7.80061e-05	-0.628096	-0.717937	0.000101145	-0.57455	-0.710711
107295726	chr3:107295726:C:T	1.30293e-06	-0.919447	-0.654349	8.06874e-05	-0.604877	-0.707361	0.000104582	-0.551464	-0.700382
107296058	chr3:107296058:T:C	4.64351e-07	-1.27523	-1.33029	6.90343e-05	-0.144576	-1.32364	0.000110825	0.123304	-1.31717
107296070	chr3:107296070:A:C	1.26922e-06	-1.62867	0.0286607	5.43715e-05	-1.55664	-0.150338	6.80175e-05	-1.54441	-0.137644
107296131	chr3:107296131:C:T	1.97307e-06	-1.15882	-3.67067e-10	8.35177e-05	-1.27776	-3.67067e-10	0.000103519	-1.26206	-3.67067e-10
107296286	chr3:107296286:G:A	1.61155e-06	-1.29245e-10	-1.36121	7.66523e-05	-1.29245e-10	-1.36354	9.36669e-05	-1.29245e-10	-1.36207
107296525	chr3:107296525:A:G	1.90038e-06	-1.29245e-10	-1.19635	8.75754e-05	-1.29245e-10	-1.23032	0.000106713	-1.29245e-10	-1.23168
107296627	chr3:107296627:A:T	1.59444e-06	-1.37189	-3.67067e-10	7.03195e-05	-1.44977	-3.67067e-10	8.65963e-05	-1.44056	-3.67067e-10
107296651	chr3:107296651:C:T	7.55129e-06	-1.29245e-10	0.18331	0.000360372	-1.29245e-10	0.184318	0.000443017	-1.29245e-10	0.19179
107296763	chr3:107296763:T:C	1.60863e-06	-1.29245e-10	-1.36302	7.60025e-05	-1.29245e-10	-1.37205	9.27879e-05	-1.29245e-10	-1.3715
107296831	chr3:107296831:T:C	1.14662e-06	-1.63853	-0.0630628	4.77531e-05	-1.60061	-0.236162	5.94905e-05	-1.59214	-0.223862
107296961	chr3:107296961:T:A	1.80952e-06	-1.29245e-10	-1.24534	8.72086e-05	-1.29245e-10	-1.23452	0.000106904	-1.29245e-10	-1.22989
107297125	chr3:107297125:T:G	5.95716e-07	-1.07293	-1.28347	4.31167e-05	-0.652312	-1.2866	5.63149e-05	-0.58414	-1.28672
107297314	chr3:107297314:C:A	8.93736e-07	-0.868212	-1.08254	2.01887e-05	-1.55522	-1.14247	2.47805e-05	-1.57896	-1.1128
107297692	chr3:107297692:A:G	6.03729e-07	-1.03472	-1.30832	4.42358e-05	-0.602369	-1.31092	5.78648e-05	-0.532514	-1.3112
107297885	chr3:107297885:G:A	3.00391e-06	-1.29245e-10	-0.738495	0.000151404	-1.29245e-10	-0.682869	0.000178699	-1.29245e-10	-0.716113
107297931	chr3:107297931:T:C	4.63577e-06	-1.29245e-10	-0.304606	0.000214549	-1.29245e-10	-0.334282	0.000262871	-1.29245e-10	-0.330155
107298107	chr3:107298107:C:T	2.33904e-06	-1.29245e-10	-0.988667	0.000107745	-1.29245e-10	-1.02305	0.000131807	-1.29245e-10	-1.02048
107298260	chr3:107298260:A:G	1.93472e-06	-1.29245e-10	-1.17845	8.89875e-05	-1.29245e-10	-1.21432	0.000108419	-1.29245e-10	-1.21582
107298482	chr3:107298482:A:G	1.16096e-05	-1.29245e-10	0.613424	0.000569987	-1.29245e-10	0.642795	0.000679768	-1.29245e-10	0.619934
107298497	chr3:107298497:A:T	1.85783e-06	0.105902	-1.3249	6.03152e-05	-0.280058	-1.32318	7.75806e-05	-0.226754	-1.32375
107298667	chr3:107298667:A:G	4.94779e-06	-0.649047	0.409579	0.000320463	-0.278149	0.345095	0.000419251	-0.216689	0.35334
107298972	chr3:107298972:G:A	4.53344e-06	-0.608707	0.281778	0.000297001	-0.229472	0.220387	0.000388566	-0.166901	0.227546
107299422	chr3:107299422:C:T	1.47937e-06	-1.62836	0.181569	6.32061e-05	-1.55526	-0.00116048	7.91065e-05	-1.54295	0.0119226
107299600	chr3:107299600:C:T	1.77458e-06	-1.29245e-10	-1.26485	8.30386e-05	-1.29245e-10	-1.28351	0.000101718	-1.29245e-10	-1.27962
107299951	chr3:107299951:C:T	5.98197e-06	0.0866661	-0.136324	0.00186588	1.93983	-0.11116	0.00369129	2.42465	-0.112737
107300058	chr3:107300058:T:G	3.05449e-06	-1.29245e-10	-0.721796	0.000141134	-1.29245e-10	-0.753113	0.000164417	-1.29245e-10	-0.79941
107300262	chr3:107300262:G:A	1.74932e-06	-1.29245e-10	-1.27918	8.20333e-05	-1.29245e-10	-1.29569	0.000100287	-1.29245e-10	-1.29379
107300586	chr3:107300586:A:G	1.5949e-06	-1.29245e-10	-1.3716	7.61902e-05	-1.29245e-10	-1.36959	9.28588e-05	-1.29245e-10	-1.37074
107300866	chr3:107300866:A:G	3.14803e-06	-0.34707	-0.344563	0.000113525	-0.677979	-0.292822	0.000148547	-0.639985	-0.26093
107300943	chr3:107300943:A:G	4.13797e-06	-0.646083	0.227881	0.00026879	-0.27528	0.166391	0.000351332	-0.213882	0.173796
107301526	chr3:107301526:A:G	3.10655e-06	-1.29245e-10	-0.704895	0.00014282	-1.29245e-10	-0.741233	0.000173656	-1.29245e-10	-0.744743
107301605	chr3:107301605:T:G	3.13176e-06	-1.29245e-10	-0.696814	0.000143939	-1.29245e-10	-0.733432	0.000175003	-1.29245e-10	-0.737012
107301985	chr3:107301985:C:T	5.99159e-07	-1.11631	-1.23433	5.68486e-05	-0.432755	-1.22967	8.25833e-05	-0.260709	-1.2273
107302170	chr3:107302170:A:T	1.91658e-06	-1.29245e-10	-1.18787	9.2731e-05	-1.29245e-10	-1.17312	0.000113445	-1.29245e-10	-1.1705
107302220	chr3:107302220:A:C	1.97371e-06	-1.29245e-10	-1.15849	9.05971e-05	-1.29245e-10	-1.1964	0.000110377	-1.29245e-10	-1.19792
107302281	chr3:107302281:C:G	2.11884e-06	-1.08754	-3.67067e-10	9.02981e-05	-1.1997	-3.67067e-10	0.000111741	-1.18563	-3.67067e-10
107302314	chr3:107302314:T:C	2.51917e-06	-1.29245e-10	-0.914478	0.000120382	-1.29245e-10	-0.91215	0.000145762	-1.29245e-10	-0.919842
107302429	chr3:107302429:A:G	3.16164e-06	-1.29245e-10	-0.687317	0.000145276	-1.29245e-10	-0.724183	0.000176624	-1.29245e-10	-0.727795
107302613	chr3:107302613:C:T	1.59165e-06	-1.29245e-10	-1.37364	7.57558e-05	-1.29245e-10	-1.3753	9.25449e-05	-1.29245e-10	-1.37412
107302891	chr3:107302891:A:G	1.616e-06	-1.29245e-10	-1.35846	7.80853e-05	-1.29245e-10	-1.34502	9.54523e-05	-1.29245e-10	-1.34319
107303332	chr3:107303332:G:A	1.63505e-06	-1.29245e-10	-1.34674	7.80855e-05	-1.29245e-10	-1.34502	9.54558e-05	-1.29245e-10	-1.34316
107303473	chr3:107303473:CTGTT:C	2.88194e-06	-1.29245e-10	-0.779946	0.00013275	-1.29245e-10	-0.814355	0.000161437	-1.29245e-10	-0.817702
107303552	chr3:107303552:C:T	2.9998e-06	-1.29245e-10	-0.739863	0.000138018	-1.29245e-10	-0.775434	0.000167825	-1.29245e-10	-0.778899
107303670	chr3:107303670:C:T	7.5869e-06	0.77588	-0.587865	0.000760425	1.58591	-0.654847	0.00129575	1.89096	-0.62594
107304653	chr3:107304653:C:A	3.00747e-06	-1.29245e-10	-0.737311	0.000135077	-1.29245e-10	-0.796975	0.000165251	-1.29245e-10	-0.794351
107304665	chr3:107304665:A:G	2.96367e-06	-1.29245e-10	-0.75198	0.000136404	-1.29245e-10	-0.787199	0.000165868	-1.29245e-10	-0.790627
107304857	chr3:107304857:T:C	2.89792e-06	-1.29245e-10	-0.774416	0.000133462	-1.29245e-10	-0.808999	0.000162306	-1.29245e-10	-0.812332
107305048	chr3:107305048:T:A	3.38003e-06	-1.29245e-10	-0.620524	0.000155126	-1.29245e-10	-0.658584	0.000188467	-1.29245e-10	-0.662898
107305055	chr3:107305055:C:T	1.5897e-06	-1.29245e-10	-1.37487	7.57944e-05	-1.29245e-10	-1.3748	9.24533e-05	-1.29245e-10	-1.37511
107305386	chr3:107305386:C:T	2.2963e-06	-1.00711	-3.67067e-10	0.000159434	-0.63119	-3.67067e-10	0.000203939	-0.583999	-3.67067e-10
107305439	chr3:107305439:G:A	2.8548e-06	-1.29245e-10	-0.789408	0.000128522	-1.29245e-10	-0.84672	0.000157172	-1.29245e-10	-0.844477
107305493	chr3:107305493:T:C	1.71211e-06	-1.29245e-10	-1.30068	8.30754e-05	-1.29245e-10	-1.28307	0.000100855	-1.29245e-10	-1.28813
107305688	chr3:107305688:C:T	2.6311e-06	-1.29245e-10	-0.871005	0.000129812	-1.29245e-10	-0.836731	0.00015799	-1.29245e-10	-0.839286
107305695	chr3:107305695:G:A	2.03732e-06	-1.29245e-10	-1.12677	9.95385e-05	-1.29245e-10	-1.10227	0.000121266	-1.29245e-10	-1.10383
107305795	chr3:107305795:G:A	1.62552e-06	-1.29245e-10	-1.35258	7.80094e-05	-1.29245e-10	-1.34599	9.50953e-05	-1.29245e-10	-1.34694
107305806	chr3:107305806:T:C	1.5907e-06	-1.29245e-10	-1.37424	7.57459e-05	-1.29245e-10	-1.37543	9.24442e-05	-1.29245e-10	-1.37521
107305947	chr3:107305947:A:G	4.63288e-06	-1.29245e-10	-0.30523	0.000216894	-1.29245e-10	-0.323413	0.000265506	-1.29245e-10	-0.320179
107306022	chr3:107306022:T:C	1.89889e-06	-1.29245e-10	-1.19714	9.23137e-05	-1.29245e-10	-1.17763	0.000112408	-1.29245e-10	-1.17969
107306252	chr3:107306252:C:T	2.81433e-06	-1.29245e-10	-0.803684	0.000150677	-1.29245e-10	-0.687681	0.000176458	-1.29245e-10	-0.728737
107306282	chr3:107306282:G:A	8.38086e-07	-0.807678	-1.20737	2.91468e-05	-1.09097	-1.23951	3.43391e-05	-1.1209	-1.24464
107306588	chr3:107306588:C:T	1.92141e-06	-1.29245e-10	-1.18535	9.34667e-05	-1.29245e-10	-1.16521	0.000113808	-1.29245e-10	-1.16731
107306828	chr3:107306828:A:G	1.63138e-06	-1.29245e-10	-1.34898	7.70894e-05	-1.29245e-10	-1.35785	9.43967e-05	-1.29245e-10	-1.35431
107306944	chr3:107306944:T:C	6.04091e-06	-1.29245e-10	-0.0398545	0.000288735	-1.29245e-10	-0.0373091	0.00035463	-1.29245e-10	-0.0307438
107306969	chr3:107306969:C:T	1.77992e-06	-1.29245e-10	-1.26184	8.50972e-05	-1.29245e-10	-1.25903	0.000103763	-1.29245e-10	-1.25971
107306978	chr3:107306978:C:T	1.74642e-06	-1.29245e-10	-1.28084	8.31776e-05	-1.29245e-10	-1.28184	0.000101599	-1.29245e-10	-1.28078
107307037	chr3:107307037:A:G	1.92297e-06	-1.29245e-10	-1.18454	9.3544e-05	-1.29245e-10	-1.16439	0.000113901	-1.29245e-10	-1.16649
107307152	chr3:107307152:G:A	1.60393e-06	-1.29245e-10	-1.36595	7.60999e-05	-1.29245e-10	-1.37077	9.30334e-05	-1.29245e-10	-1.36886
107307204	chr3:107307204:C:T	2.33454e-06	-1.29245e-10	-0.990595	0.000114552	-1.29245e-10	-0.961787	0.000139249	-1.29245e-10	-0.965553
107307399	chr3:107307399:T:C	3.99196e-06	-1.29245e-10	-0.454127	0.000191388	-1.29245e-10	-0.448519	0.000234604	-1.29245e-10	-0.443919
107307445	chr3:107307445:G:C	1.99186e-06	-1.29245e-10	-1.14934	9.70647e-05	-1.29245e-10	-1.12744	0.000118167	-1.29245e-10	-1.12972
107307949	chr3:107307949:C:T	1.93134e-06	-1.29245e-10	-1.18019	9.39724e-05	-1.29245e-10	-1.15982	0.00011442	-1.29245e-10	-1.16194
107307995	chr3:107307995:TACAGGCGTGAGCCACTGTGCCCA:T	2.37108e-06	-1.29245e-10	-0.975064	0.00011641	-1.29245e-10	-0.9457	0.000141497	-1.29245e-10	-0.949539
107308013	chr3:107308013:T:C	2.58305e-06	-1.29245e-10	-0.889438	0.000133902	-1.29245e-10	-0.805715	0.000162099	-1.29245e-10	-0.813608
107308021	chr3:107308021:C:A	2.43322e-06	-1.29245e-10	-0.949192	0.000119572	-1.29245e-10	-0.918901	0.000145323	-1.29245e-10	-0.922859
107308073	chr3:107308073:C:T	1.8835e-06	-1.29245e-10	-1.20528	9.15246e-05	-1.29245e-10	-1.18621	0.000111455	-1.29245e-10	-1.1882
107308087	chr3:107308087:C:T	2.05106e-06	-1.12005	-3.67067e-10	0.000121401	-0.903717	-3.67067e-10	0.000154002	-0.864853	-3.67067e-10
107308234	chr3:107308234:G:A	2.83128e-06	-1.29245e-10	-0.797678	0.000151554	-1.29245e-10	-0.681875	0.000177477	-1.29245e-10	-0.722978
107308567	chr3:107308567:A:G	1.92829e-06	-1.29245e-10	-1.18177	9.38173e-05	-1.29245e-10	-1.16147	0.000114232	-1.29245e-10	-1.16358
107308704	chr3:107308704:C:A	1.63167e-06	-1.29245e-10	-1.3488	7.85098e-05	-1.29245e-10	-1.3396	9.55868e-05	-1.29245e-10	-1.34178
107308710	chr3:107308710:T:C	1.61979e-06	-1.29245e-10	-1.35611	7.7639e-05	-1.29245e-10	-1.35075	9.46394e-05	-1.29245e-10	-1.35174
107308814	chr3:107308814:G:A	2.39661e-06	-1.29245e-10	-0.964355	0.000117714	-1.29245e-10	-0.934562	0.000143066	-1.29245e-10	-0.938512
107308875	chr3:107308875:G:A	2.95512e-06	-1.29245e-10	-0.754868	0.000136501	-1.29245e-10	-0.786488	0.000159185	-1.29245e-10	-0.831749
107308943	chr3:107308943:G:C	1.92829e-06	-1.29245e-10	-1.18177	9.38173e-05	-1.29245e-10	-1.16147	0.000114232	-1.29245e-10	-1.16358
107309000	chr3:107309000:G:T	2.36951e-06	-1.29245e-10	-0.975724	0.000116332	-1.29245e-10	-0.946375	0.000141402	-1.29245e-10	-0.950211
107309026	chr3:107309026:T:G	1.91701e-06	-1.29245e-10	-1.18764	9.32476e-05	-1.29245e-10	-1.16756	0.000113545	-1.29245e-10	-1.16962
107309072	chr3:107309072:A:G	1.92861e-06	-1.29245e-10	-1.18161	9.38411e-05	-1.29245e-10	-1.16122	0.000114265	-1.29245e-10	-1.1633
107309088	chr3:107309088:A:G	1.87747e-06	-1.29245e-10	-1.20849	9.12222e-05	-1.29245e-10	-1.18952	0.000111092	-1.29245e-10	-1.19146
107309247	chr3:107309247:C:T	2.47329e-06	-1.29245e-10	-0.932857	0.000121663	-1.29245e-10	-0.901561	0.00014785	-1.29245e-10	-0.905623
107309317	chr3:107309317:C:A	1.76381e-06	-1.29245e-10	-1.27093	8.53262e-05	-1.29245e-10	-1.25634	0.000104028	-1.29245e-10	-1.25716
107309487	chr3:107309487:G:C	1.70539e-06	-1.29245e-10	-1.30461	8.22381e-05	-1.29245e-10	-1.2932	0.000100296	-1.29245e-10	-1.29369
107309590	chr3:107309590:G:A	1.67119e-06	-1.29245e-10	-1.32487	7.97515e-05	-1.29245e-10	-1.3239	9.76137e-05	-1.29245e-10	-1.3208
107309843	chr3:107309843:T:A	1.75271e-06	-1.29245e-10	-1.27724	8.47154e-05	-1.29245e-10	-1.26352	0.000103279	-1.29245e-10	-1.26438
107309909	chr3:107309909:C:T	2.13154e-06	-1.29245e-10	-1.08156	0.000104779	-1.29245e-10	-1.05097	0.00012763	-1.29245e-10	-1.05268
107309926	chr3:107309926:G:C	6.14899e-07	-1.55808	-0.766629	2.42451e-05	-1.63558	-0.879024	2.97659e-05	-1.63746	-0.870996
107309981	chr3:107309981:T:A	1.76319e-06	-1.29245e-10	-1.27128	8.52503e-05	-1.29245e-10	-1.25723	0.000103926	-1.29245e-10	-1.25814
107310061	chr3:107310061:A:T	1.76624e-06	-1.29245e-10	-1.26955	8.5413e-05	-1.29245e-10	-1.25532	0.000104125	-1.29245e-10	-1.25622
107310103	chr3:107310103:T:A	1.73419e-06	-1.29245e-10	-1.28787	8.37571e-05	-1.29245e-10	-1.2749	0.00010211	-1.29245e-10	-1.27577
107310113	chr3:107310113:G:T	1.74724e-06	-1.29245e-10	-1.28037	8.44326e-05	-1.29245e-10	-1.26687	0.000102931	-1.29245e-10	-1.26776
107310199	chr3:107310199:A:G	6.99428e-07	-1.58443	-0.611468	2.77907e-05	-1.63858	-0.739532	3.42342e-05	-1.63831	-0.730278
107310434	chr3:107310434:C:T	2.70499e-06	-1.29245e-10	-0.843308	0.00013682	-1.29245e-10	-0.784155	0.000162583	-1.29245e-10	-0.810628
107310446	chr3:107310446:T:C	1.76603e-06	-1.29245e-10	-1.26968	8.54341e-05	-1.29245e-10	-1.25507	0.000104149	-1.29245e-10	-1.25599
107310755	chr3:107310755:C:G	1.6753e-05	-1.29245e-10	0.98017	0.000819179	-1.29245e-10	1.00548	0.00101502	-1.29245e-10	1.02085
107310821	chr3:107310821:C:T	2.39501e-06	-1.29245e-10	-0.965021	0.000112369	-1.29245e-10	-0.98103	0.000136958	-1.29245e-10	-0.982146
107310914	chr3:107310914:T:C	3.19797e-06	-1.29245e-10	-0.675891	0.000158865	-1.29245e-10	-0.634765	0.000192937	-1.29245e-10	-0.639455
107311076	chr3:107311076:T:C	3.2018e-06	-1.29245e-10	-0.674694	0.000159061	-1.29245e-10	-0.633534	0.000193175	-1.29245e-10	-0.638223
107311361	chr3:107311361:G:C	2.41153e-06	-1.29245e-10	-0.958148	0.000113193	-1.29245e-10	-0.973724	0.000137967	-1.29245e-10	-0.974805
107311429	chr3:107311429:G:A	2.66527e-06	-1.29245e-10	-0.858104	0.000130646	-1.29245e-10	-0.830325	0.000159667	-1.29245e-10	-0.82873
107311517	chr3:107311517:C:T	1.59042e-06	-1.29245e-10	-1.37441	7.60533e-05	-1.29245e-10	-1.37139	9.27305e-05	-1.29245e-10	-1.37212
107311546	chr3:107311546:A:G	3.18941e-06	-1.29245e-10	-0.678571	0.000158424	-1.29245e-10	-0.637542	0.000192405	-1.29245e-10	-0.642213
107311564	chr3:107311564:C:G	1.45902e-06	-1.46064	-3.67067e-10	9.15522e-05	-1.18591	-3.67067e-10	0.000116263	-1.14597	-3.67067e-10
107311573	chr3:107311573:G:A	1.22392e-06	-1.63635	-3.67067e-10	7.34412e-05	-1.40633	-3.67067e-10	9.05997e-05	-1.39537	-3.67067e-10
107311934	chr3:107311934:T:C	3.3602e-06	-1.29245e-10	-0.626409	0.000166443	-1.29245e-10	-0.588164	0.000202146	-1.29245e-10	-0.59283
107312269	chr3:107312269:T:C	3.19055e-06	-1.29245e-10	-0.678216	0.000158484	-1.29245e-10	-0.637165	0.000192481	-1.29245e-10	-0.64182
107312568	chr3:107312568:A:G	2.12392e-06	-1.29245e-10	-1.08514	9.96123e-05	-1.29245e-10	-1.10153	0.000121936	-1.29245e-10	-1.09832
107312670	chr3:107312670:T:C	2.64162e-06	-1.29245e-10	-0.867015	0.000123288	-1.29245e-10	-0.888298	0.000153685	-1.29245e-10	-0.866916
107312771	chr3:107312771:G:C	6.55951e-06	-1.29245e-10	0.0425077	0.000313684	-1.29245e-10	0.0455665	0.000385195	-1.29245e-10	0.051932
107313000	chr3:107313000:A:G	1.66782e-06	-1.29245e-10	-1.32689	7.82467e-05	-1.29245e-10	-1.34295	9.54263e-05	-1.29245e-10	-1.34346
107313044	chr3:107313044:A:G	1.10208e-05	-1.29245e-10	0.561376	0.000620815	-1.29245e-10	0.728214	0.000727134	-1.29245e-10	0.687293
107313110	chr3:107313110:T:C	6.67894e-07	-1.55033	-0.691707	2.59131e-05	-1.63403	-0.814046	3.18281e-05	-1.63644	-0.805032
107313203	chr3:107313203:T:C	2.61801e-06	-1.29245e-10	-0.875995	0.000122184	-1.29245e-10	-0.897291	0.000152283	-1.29245e-10	-0.876081
107313594	chr3:107313594:A:G	6.32579e-07	-1.57047	-0.725892	2.50379e-05	-1.63761	-0.844823	3.07908e-05	-1.63849	-0.836111
107313731	chr3:107313731:T:TA	3.63817e-05	-1.29245e-10	1.75566	0.00158129	-1.29245e-10	1.66318	0.00207927	-1.29245e-10	1.73795
107313737	chr3:107313737:C:A	6.46048e-07	-1.56886	-0.706429	2.54867e-05	-1.63737	-0.827296	3.13425e-05	-1.6384	-0.818438
107313754	chr3:107313754:T:C	3.15614e-06	-1.29245e-10	-0.68906	0.000156732	-1.29245e-10	-0.648283	0.000190358	-1.29245e-10	-0.652911
107313764	chr3:107313764:A:G	3.17643e-06	-1.29245e-10	-0.682651	0.000157763	-1.29245e-10	-0.641725	0.000191603	-1.29245e-10	-0.646393
107314213	chr3:107314213:C:T	3.40868e-06	-1.29245e-10	-0.612085	0.000169642	-1.29245e-10	-0.569131	0.000205981	-1.29245e-10	-0.574036
107314214	chr3:107314214:T:C	1.6094e-06	-1.29245e-10	-1.36254	7.62225e-05	-1.29245e-10	-1.36916	9.29648e-05	-1.29245e-10	-1.3696
107314379	chr3:107314379:T:C	2.06565e-06	-1.29245e-10	-1.11297	9.06686e-05	-1.29245e-10	-1.19561	0.000111119	-1.29245e-10	-1.19121
107314538	chr3:107314538:G:A	7.2661e-06	-1.29245e-10	0.144811	0.000343148	-1.29245e-10	0.135341	0.000413507	-1.29245e-10	0.122856
107314625	chr3:107314625:G:A	5.67008e-07	-1.39364	-1.01215	2.27278e-05	-1.59859	-0.980639	2.73548e-05	-1.59186	-1.00107
107314782	chr3:107314782:G:A	1.82078e-06	-1.23915	-3.67067e-10	0.000101164	-1.08608	-3.67067e-10	0.000126427	-1.06216	-3.67067e-10
107314872	chr3:107314872:A:G	3.17413e-06	-1.29245e-10	-0.683375	0.000157649	-1.29245e-10	-0.642451	0.000191465	-1.29245e-10	-0.647113
107314876	chr3:107314876:C:T	1.06669e-05	-1.29245e-10	0.528738	0.000600075	-1.29245e-10	0.694235	0.000703059	-1.29245e-10	0.653623
107315016	chr3:107315016:T:C	1.3534e-06	-1.53579	-3.67067e-10	5.8239e-05	-1.63826	-3.67067e-10	7.11197e-05	-1.63745	-3.67067e-10
107315211	chr3:107315211:C:T	3.47677e-06	-1.29245e-10	-0.592306	0.000173285	-1.29245e-10	-0.547884	0.000211047	-1.29245e-10	-0.549737
107315228	chr3:107315228:C:G	6.72428e-07	-1.54983	-0.685437	2.6052e-05	-1.63394	-0.808786	3.19995e-05	-1.63638	-0.79972
107315342	chr3:107315342:A:G	6.63602e-07	-1.55702	-0.691465	2.58841e-05	-1.63545	-0.813746	3.18061e-05	-1.63737	-0.804789
107315380	chr3:107315380:A:G	1.68322e-06	-1.29245e-10	-1.3177	7.88442e-05	-1.29245e-10	-1.33535	9.61534e-05	-1.29245e-10	-1.33587
107315674	chr3:107315674:A:G	3.18022e-06	-1.29245e-10	-0.681457	0.000157959	-1.29245e-10	-0.640484	0.000191841	-1.29245e-10	-0.645153
107315693	chr3:107315693:C:T	1.65687e-06	-1.29245e-10	-1.33348	7.99124e-05	-1.29245e-10	-1.32189	9.72546e-05	-1.29245e-10	-1.32449
107315735	chr3:107315735:C:CTA	3.18255e-06	-1.29245e-10	-0.680727	0.000158078	-1.29245e-10	-0.639731	0.000191985	-1.29245e-10	-0.644401
107316123	chr3:107316123:T:C	3.19337e-06	-1.29245e-10	-0.67733	0.000158634	-1.29245e-10	-0.636222	0.000192657	-1.29245e-10	-0.640907
107316389	chr3:107316389:T:C	3.04628e-06	-1.29245e-10	-0.724486	0.000151112	-1.29245e-10	-0.684797	0.000183552	-1.29245e-10	-0.689323
107316495	chr3:107316495:G:A	1.67618e-06	-1.29245e-10	-1.32189	7.9804e-05	-1.29245e-10	-1.32325	9.7203e-05	-1.29245e-10	-1.32502
107316530	chr3:107316530:G:A	1.58868e-06	-1.29245e-10	-1.3755	7.58774e-05	-1.29245e-10	-1.3737	9.26219e-05	-1.29245e-10	-1.37329
107316554	chr3:107316554:A:G	2.87863e-06	-1.29245e-10	-0.781093	0.000135706	-1.29245e-10	-0.792329	0.000166189	-1.29245e-10	-0.788692
107316654	chr3:107316654:G:A	2.91378e-06	-1.29245e-10	-0.768958	0.000136879	-1.29245e-10	-0.783726	0.000167825	-1.29245e-10	-0.778898
107316836	chr3:107316836:C:T	5.4269e-07	-1.63627	-0.813355	3.71686e-05	-1.25731	-0.830044	5.26216e-05	-1.12351	-0.815177
107316951	chr3:107316951:T:C	2.96744e-06	-1.29245e-10	-0.75071	0.000138558	-1.29245e-10	-0.77153	0.00017021	-1.29245e-10	-0.764784
107316966	chr3:107316966:T:G	2.38655e-06	-1.29245e-10	-0.968558	0.000114154	-1.29245e-10	-0.965269	0.000142763	-1.29245e-10	-0.940629
107317086	chr3:107317086:C:T	1.7741e-06	-1.29245e-10	-1.26512	8.41744e-05	-1.29245e-10	-1.26993	0.000102935	-1.29245e-10	-1.26772
107317177	chr3:107317177:T:C	2.30172e-06	-1.29245e-10	-1.00475	0.000107857	-1.29245e-10	-1.02202	0.000133855	-1.29245e-10	-1.00506
107317337	chr3:107317337:T:C	3.17852e-06	-1.29245e-10	-0.681993	0.000146459	-1.29245e-10	-0.716074	0.000185217	-1.29245e-10	-0.680288
107317386	chr3:107317386:A:T	6.79293e-06	-1.29245e-10	0.0774735	0.000324858	-1.29245e-10	0.0805698	0.000398948	-1.29245e-10	0.0870131
107317388	chr3:107317388:A:G	1.85389e-06	-1.29245e-10	-1.22112	8.71892e-05	-1.29245e-10	-1.23474	0.000106613	-1.29245e-10	-1.23261
107317532	chr3:107317532:C:T	2.42179e-06	-1.29245e-10	-0.953902	0.000112625	-1.29245e-10	-0.978758	0.000140485	-1.29245e-10	-0.956714
107317613	chr3:107317613:C:G	8.8868e-07	-1.4937	-0.462723	6.34452e-05	-1.10701	-0.445634	8.74388e-05	-0.999797	-0.431083
107317643	chr3:107317643:G:A	6.79293e-06	-1.29245e-10	0.0774735	0.000324858	-1.29245e-10	0.0805698	0.000398948	-1.29245e-10	0.0870131
107317699	chr3:107317699:G:A	6.65628e-07	-1.5285	-0.716936	4.3639e-05	-1.22166	-0.705213	5.72996e-05	-1.14225	-0.711274
107318025	chr3:107318025:C:A	1.58913e-06	-1.29245e-10	-1.37522	7.57586e-05	-1.29245e-10	-1.37527	9.25465e-05	-1.29245e-10	-1.37411
107318460	chr3:107318460:C:T	1.74729e-06	-1.29245e-10	-1.28035	8.17341e-05	-1.29245e-10	-1.29935	9.98709e-05	-1.29245e-10	-1.29794
107318493	chr3:107318493:C:T	1.74729e-06	-1.29245e-10	-1.28035	8.17341e-05	-1.29245e-10	-1.29935	9.98709e-05	-1.29245e-10	-1.29794
107318709	chr3:107318709:T:G	6.79293e-06	-1.29245e-10	0.0774735	0.000324858	-1.29245e-10	0.0805698	0.000398948	-1.29245e-10	0.0870131
107319002	chr3:107319002:G:T	2.08983e-06	-1.29245e-10	-1.10132	9.52965e-05	-1.29245e-10	-1.14583	0.000116047	-1.29245e-10	-1.14783
107322159	chr3:107322159:C:T	1.57609e-06	-0.0130904	-1.37037	3.23196e-05	-0.866184	-1.36096	3.66713e-05	-0.934428	-1.3654
107322383	chr3:107322383:G:A	3.61067e-07	-1.61857	-1.23852	3.35324e-05	-0.962242	-1.22806	4.89946e-05	-0.788328	-1.22178
107322461	chr3:107322461:T:C	3.62194e-07	-1.62126	-1.23273	3.31948e-05	-0.978365	-1.22206	4.84118e-05	-0.806418	-1.21566
107323372	chr3:107323372:C:T	3.68014e-07	-1.61825	-1.21979	3.42547e-05	-0.960267	-1.20873	5.00816e-05	-0.786118	-1.20205
107323401	chr3:107323401:C:T	3.65971e-07	-1.62088	-1.22273	3.36255e-05	-0.975734	-1.2118	4.90661e-05	-0.803473	-1.20518
107323768	chr3:107323768:T:C	1.81185e-06	-1.29245e-10	-1.24406	8.53165e-05	-1.29245e-10	-1.25645	0.000104304	-1.29245e-10	-1.25451
107324028	chr3:107324028:C:A	2.1987e-06	-1.29245e-10	-1.05054	0.000101087	-1.29245e-10	-1.08684	0.000123676	-1.29245e-10	-1.08415
107324049	chr3:107324049:C:T	2.1593e-06	-1.29245e-10	-1.06862	0.000102774	-1.29245e-10	-1.07028	0.000125932	-1.29245e-10	-1.06608
107324080	chr3:107324080:T:A	3.69821e-07	-1.62067	-1.21247	3.40247e-05	-0.974609	-1.20112	4.96662e-05	-0.802204	-1.19429
107324641	chr3:107324641:C:T	1.58928e-06	-1.29245e-10	-1.37513	7.57731e-05	-1.29245e-10	-1.37508	9.24165e-05	-1.29245e-10	-1.37551
107324874	chr3:107324874:A:C	3.69616e-07	-1.62369	-1.21001	3.34711e-05	-0.993543	-1.19859	4.87465e-05	-0.823465	-1.19172
107325029	chr3:107325029:A:G	3.30543e-07	-1.61765	-1.32778	3.07151e-05	-0.956334	-1.32173	4.48088e-05	-0.781734	-1.31768
107325060	chr3:107325060:C:A	3.74457e-07	-1.60887	-1.21181	3.57468e-05	-0.909675	-1.21668	5.27104e-05	-0.728812	-1.20819
107325117	chr3:107325117:A:G	3.29062e-07	-1.62029	-1.32962	3.01853e-05	-0.971816	-1.32365	4.39498e-05	-0.799099	-1.31967
107325272	chr3:107325272:C:T	2.8095e-06	-1.29245e-10	-0.805402	0.000119126	-1.29245e-10	-0.922636	0.000146583	-1.29245e-10	-0.914224
107325310	chr3:107325310:G:A	4.7973e-06	-1.29245e-10	-0.270354	0.000261532	-1.29245e-10	-0.136261	0.00030942	-1.29245e-10	-0.16712
107325401	chr3:107325401:C:T	6.83148e-07	-1.13669	-1.08276	5.93629e-05	-0.500874	-1.11828	8.48793e-05	-0.345928	-1.11466
107325592	chr3:107325592:A:C	5.40033e-07	-1.07942	-1.37511	4.9209e-05	-0.432984	-1.37376	7.03888e-05	-0.273655	-1.37413
107325623	chr3:107325623:C:T	3.20085e-07	-1.62942	-1.34816	2.76437e-05	-1.03959	-1.34383	3.98764e-05	-0.875293	-1.34074
107325833	chr3:107325833:G:A	1.85662e-06	-1.29245e-10	-1.21965	8.73174e-05	-1.29245e-10	-1.23327	0.000107295	-1.29245e-10	-1.22623
107325982	chr3:107325982:G:A	3.8113e-06	-0.500437	-3.67067e-10	0.000109816	-1.00402	-3.67067e-10	0.000138277	-0.972562	-3.67067e-10
107326101	chr3:107326101:C:G	1.23135e-06	-1.63029	-3.67067e-10	6.03397e-05	-1.60283	-3.67067e-10	7.41256e-05	-1.59606	-3.67067e-10
107326204	chr3:107326204:T:C	6.65937e-06	-1.29245e-10	0.0576168	0.000350043	-1.29245e-10	0.155235	0.000422532	-1.29245e-10	0.144447
107326419	chr3:107326419:AT:A	2.88088e-06	-1.29245e-10	-0.780313	0.000139358	-1.29245e-10	-0.765773	0.000174068	-1.29245e-10	-0.742373
107326421	chr3:107326421:T:A	2.88395e-06	-1.29245e-10	-0.779248	0.000139509	-1.29245e-10	-0.764693	0.00017426	-1.29245e-10	-0.741271
107326447	chr3:107326447:T:C	3.19923e-07	-1.61639	-1.36169	3.03396e-05	-0.929307	-1.36106	4.40633e-05	-0.756469	-1.35972
107326919	chr3:107326919:G:A	1.61012e-06	-1.29245e-10	-1.3621	7.68106e-05	-1.29245e-10	-1.36148	9.37518e-05	-1.29245e-10	-1.36117
107327058	chr3:107327058:G:A	3.70977e-06	-1.29245e-10	-0.527438	0.000196125	-1.29245e-10	-0.424068	0.000233625	-1.29245e-10	-0.448102
107327082	chr3:107327082:A:G	1.60433e-06	-1.29245e-10	-1.3657	7.65317e-05	-1.29245e-10	-1.36511	9.3406e-05	-1.29245e-10	-1.36486
107327089	chr3:107327089:G:A	1.62632e-06	-1.29245e-10	-1.35209	7.77059e-05	-1.29245e-10	-1.34989	9.46844e-05	-1.29245e-10	-1.35127
107327093	chr3:107327093:C:A	2.29915e-06	-1.58506	0.579193	0.000144972	-1.29048	0.564196	0.000200803	-1.2101	0.610603
107327192	chr3:107327192:C:T	2.27275e-06	-1.58358	0.566162	0.000143659	-1.28658	0.551204	0.000199023	-1.20578	0.597377
107327311	chr3:107327311:C:T	1.83816e-06	-1.29245e-10	-1.22964	8.86735e-05	-1.29245e-10	-1.21786	0.000108128	-1.29245e-10	-1.21851
107327535	chr3:107327535:C:T	2.94177e-06	-1.29245e-10	-0.759396	0.000135746	-1.29245e-10	-0.792031	0.000168321	-1.29245e-10	-0.775945
107327660	chr3:107327660:G:A	2.19796e-06	-1.29245e-10	-1.05088	0.000104769	-1.29245e-10	-1.05107	0.000128088	-1.29245e-10	-1.0491
107327818	chr3:107327818:C:A	4.12727e-07	-1.35644	-1.36694	3.26443e-05	-0.850903	-1.36625	4.48655e-05	-0.72885	-1.3693
107328382	chr3:107328382:C:G	1.60738e-06	-1.29245e-10	-1.3638	7.66838e-05	-1.29245e-10	-1.36313	9.35851e-05	-1.29245e-10	-1.36295
107328557	chr3:107328557:T:C	9.67565e-06	-1.29245e-10	0.431204	0.000530288	-1.29245e-10	0.5706	0.00062476	-1.29245e-10	0.535549
107328686	chr3:107328686:G:C	2.50388e-06	-1.29245e-10	-0.920566	0.000114969	-1.29245e-10	-0.958159	0.000140142	-1.29245e-10	-0.959165
107328851	chr3:107328851:C:T	1.25905e-06	-1.60805	-3.67067e-10	6.41102e-05	-1.54222	-3.67067e-10	7.78602e-05	-1.5469	-3.67067e-10
107329119	chr3:107329119:C:G	3.38639e-06	-1.29245e-10	-0.618644	0.00016514	-1.29245e-10	-0.596026	0.000205085	-1.29245e-10	-0.578392
107329125	chr3:107329125:T:G	1.66548e-06	-1.29245e-10	-1.3283	7.95307e-05	-1.29245e-10	-1.32668	9.6562e-05	-1.29245e-10	-1.33163
107329169	chr3:107329169:G:A	1.76671e-06	-1.29245e-10	-1.26929	8.50125e-05	-1.29245e-10	-1.26002	0.000104363	-1.29245e-10	-1.25395
107329228	chr3:107329228:GGAA:G	4.41784e-07	-1.57178	-1.08356	2.78319e-05	-1.2592	-1.11744	3.77596e-05	-1.17523	-1.09535
107329457	chr3:107329457:C:T	3.80709e-07	-1.53217	-1.27195	1.85908e-05	-1.50439	-1.27576	2.47662e-05	-1.42595	-1.26639
107329458	chr3:107329458:G:A	2.10336e-06	-1.29245e-10	-1.09487	0.000103355	-1.29245e-10	-1.06465	0.000125461	-1.29245e-10	-1.06983
107329698	chr3:107329698:G:T	1.59651e-06	-1.29245e-10	-1.37059	7.67913e-05	-1.29245e-10	-1.36173	9.38101e-05	-1.29245e-10	-1.36055
107330123	chr3:107330123:G:A	2.14908e-06	-1.29245e-10	-1.07337	0.000105698	-1.29245e-10	-1.04224	0.000128286	-1.29245e-10	-1.04756
107330398	chr3:107330398:G:A	1.61215e-06	-1.29245e-10	-1.36084	7.70133e-05	-1.29245e-10	-1.35884	9.36036e-05	-1.29245e-10	-1.36275
107330520	chr3:107330520:A:G	2.19663e-06	-1.29245e-10	-1.05148	0.000104705	-1.29245e-10	-1.05167	0.00012801	-1.29245e-10	-1.04971
107330521	chr3:107330521:G:A	1.59336e-06	-1.29245e-10	-1.37256	7.5862e-05	-1.29245e-10	-1.3739	9.26177e-05	-1.29245e-10	-1.37334
107330541	chr3:107330541:G:A	7.06375e-07	-1.4894	-0.696622	4.60413e-05	-1.37123	-0.502051	5.8819e-05	-1.27422	-0.553136
107330946	chr3:107330946:C:A	2.00868e-06	-1.29245e-10	-1.14093	9.84243e-05	-1.29245e-10	-1.11353	0.000119537	-1.29245e-10	-1.11819
107331028	chr3:107331028:G:C	3.34729e-07	-1.58064	-1.35221	2.12869e-05	-1.28166	-1.36307	2.8329e-05	-1.19965	-1.35828
107331076	chr3:107331076:A:T	1.75376e-06	-1.29245e-10	-1.27665	8.43615e-05	-1.29245e-10	-1.26771	0.000103543	-1.29245e-10	-1.26183
107331229	chr3:107331229:T:C	6.31e-07	-1.60667	-0.692187	3.74034e-05	-1.34779	-0.733273	4.9636e-05	-1.2736	-0.7235
107331543	chr3:107331543:G:A	3.31502e-07	-1.58059	-1.36194	2.11452e-05	-1.28157	-1.36983	2.81006e-05	-1.19956	-1.36647
107331739	chr3:107331739:G:A	2.25143e-06	-1.29245e-10	-1.02684	9.43811e-05	-1.29245e-10	-1.15548	0.000118248	-1.29245e-10	-1.12904
107331827	chr3:107331827:G:A	1.85988e-06	-1.29245e-10	-1.2179	9.05727e-05	-1.29245e-10	-1.19667	0.000111102	-1.29245e-10	-1.19137
107331836	chr3:107331836:C:T	6.11598e-07	-1.60442	-0.725673	3.64559e-05	-1.34095	-0.76577	4.8406e-05	-1.26596	-0.756237
107331915	chr3:107331915:C:T	1.72104e-06	-1.29245e-10	-1.29548	8.1472e-05	-1.29245e-10	-1.30256	0.000100068	-1.29245e-10	-1.29597
107331966	chr3:107331966:C:T	5.95474e-07	-1.5932	-0.763606	3.62504e-05	-1.30979	-0.802583	4.82952e-05	-1.23117	-0.793319
107332105	chr3:107332105:G:C	2.78202e-06	-1.29245e-10	-0.815233	0.000117473	-1.29245e-10	-0.936608	0.000147159	-1.29245e-10	-0.910308
107332117	chr3:107332117:G:A	3.3343e-07	-1.58029	-1.35644	2.12848e-05	-1.27759	-1.36724	2.82648e-05	-1.19519	-1.36501
107332150	chr3:107332150:C:T	2.74326e-06	-1.29245e-10	-0.82926	0.00011602	-1.29245e-10	-0.949058	0.000145292	-1.29245e-10	-0.923076
107332284	chr3:107332284:C:T	4.23824e-06	-0.39426	-3.67067e-10	0.000147545	-0.708685	-3.67067e-10	0.000186985	-0.670791	-3.67067e-10
107332357	chr3:107332357:C:G	3.10516e-06	-1.29245e-10	-0.705343	0.000149654	-1.29245e-10	-0.694495	0.000178232	-1.29245e-10	-0.718734
107332454	chr3:107332454:C:T	1.65332e-06	-1.29245e-10	-1.33562	7.67466e-05	-1.29245e-10	-1.36231	9.43613e-05	-1.29245e-10	-1.35469
107332498	chr3:107332498:T:A	3.31174e-07	-1.58074	-1.36278	2.11836e-05	-1.2784	-1.37119	2.81123e-05	-1.19607	-1.36954
107332570	chr3:107332570:T:C	3.3337e-07	-1.60232	-1.33459	2.04426e-05	-1.33336	-1.35184	2.70317e-05	-1.25671	-1.3481
107332699	chr3:107332699:G:A	2.26034e-06	-1.29245e-10	-1.02289	0.000104241	-1.29245e-10	-1.05611	0.000127076	-1.29245e-10	-1.05703
107332700	chr3:107332700:A:G	1.73883e-06	-1.28519	-3.67067e-10	7.27525e-05	-1.41576	-3.67067e-10	9.00823e-05	-1.40109	-3.67067e-10
107332781	chr3:107332781:C:T	2.14262e-06	-1.29245e-10	-1.07638	0.000102084	-1.29245e-10	-1.07703	0.000124801	-1.29245e-10	-1.07509
107332795	chr3:107332795:C:T	2.04835e-06	-1.29245e-10	-1.12137	0.000100487	-1.29245e-10	-1.09279	0.000122019	-1.29245e-10	-1.09764
107332934	chr3:107332934:A:G	1.89883e-06	-1.29245e-10	-1.19717	8.33522e-05	-1.29245e-10	-1.27974	0.000103576	-1.29245e-10	-1.26152
107332944	chr3:107332944:T:G	1.59471e-06	-1.29245e-10	-1.37172	7.59111e-05	-1.29245e-10	-1.37326	9.26863e-05	-1.29245e-10	-1.3726
107333076	chr3:107333076:C:A	4.61233e-07	-1.60308	-1.00918	2.05988e-05	-1.63816	-1.03943	2.51499e-05	-1.637	-1.03996
107333236	chr3:107333236:G:A	4.36456e-07	-1.62147	-1.046	6.12446e-05	-0.68291	-0.905033	8.75044e-05	-0.490638	-0.939491
107333240	chr3:107333240:C:CT	1.80077e-06	-1.29245e-10	-1.25019	8.75084e-05	-1.29245e-10	-1.23109	0.00010728	-1.29245e-10	-1.22637
107333296	chr3:107333296:C:T	6.62797e-07	-1.60529	-0.644408	3.93372e-05	-1.3437	-0.686953	5.22456e-05	-1.26902	-0.676844
107333302	chr3:107333302:T:A	3.57008e-07	-1.49311	-1.37529	2.54791e-05	-1.09113	-1.37383	3.43596e-05	-0.990482	-1.37446
107333340	chr3:107333340:C:T	1.59467e-06	-1.29245e-10	-1.37174	7.59089e-05	-1.29245e-10	-1.37329	9.26835e-05	-1.29245e-10	-1.37263
107333798	chr3:107333798:C:T	2.59686e-06	-1.29245e-10	-0.884106	0.000121014	-1.29245e-10	-0.90691	0.000150171	-1.29245e-10	-0.890043
107333896	chr3:107333896:T:C	2.51534e-06	-1.29245e-10	-0.916	0.000119218	-1.29245e-10	-0.921867	0.000144055	-1.29245e-10	-0.931625
107333950	chr3:107333950:G:A	1.59348e-06	-1.29245e-10	-1.37249	7.58661e-05	-1.29245e-10	-1.37385	9.26235e-05	-1.29245e-10	-1.37328
107333951	chr3:107333951:C:T	2.381e-06	-1.29245e-10	-0.970886	9.85361e-05	-1.29245e-10	-1.1124	0.000123922	-1.29245e-10	-1.08217
107334087	chr3:107334087:C:T	1.61212e-06	-1.29245e-10	-1.36086	7.66959e-05	-1.29245e-10	-1.36297	9.37303e-05	-1.29245e-10	-1.3614
107334120	chr3:107334120:G:A	1.59064e-06	-1.29245e-10	-1.37427	7.57729e-05	-1.29245e-10	-1.37508	9.24858e-05	-1.29245e-10	-1.37476
107334125	chr3:107334125:GTTC:G	1.5937e-06	-1.29245e-10	-1.37235	7.58741e-05	-1.29245e-10	-1.37374	9.26347e-05	-1.29245e-10	-1.37315
107334279	chr3:107334279:G:A	3.13014e-07	-1.62749	-1.37243	1.5262e-05	-1.61248	-1.36498	1.88137e-05	-1.59993	-1.3673
107334490	chr3:107334490:C:G	2.49687e-06	-1.29245e-10	-0.923372	0.000109022	-1.29245e-10	-1.01127	0.000136218	-1.29245e-10	-0.987563
107334548	chr3:107334548:G:A	9.12437e-06	-1.29245e-10	0.372541	0.000499022	-1.29245e-10	0.50983	0.000588243	-1.29245e-10	0.475322
107334855	chr3:107334855:T:C	1.74386e-06	-1.29245e-10	-1.28231	8.56978e-05	-1.29245e-10	-1.25199	0.000104948	-1.29245e-10	-1.24835
107335105	chr3:107335105:G:A	1.94815e-06	-1.17153	-3.67067e-10	0.000165381	-0.594565	-3.67067e-10	0.000229966	-0.463885	-3.67067e-10
107335120	chr3:107335120:G:T	1.87841e-06	-1.29245e-10	-1.20798	8.3963e-05	-1.29245e-10	-1.27244	0.000102934	-1.29245e-10	-1.26773
107335188	chr3:107335188:A:G	1.87203e-06	-1.29245e-10	-1.21138	8.48243e-05	-1.29245e-10	-1.26224	0.000103575	-1.29245e-10	-1.26153
107335369	chr3:107335369:C:T	2.39746e-06	-1.29245e-10	-0.964	0.000110263	-1.29245e-10	-0.999951	0.000134404	-1.29245e-10	-1.00096
107335440	chr3:107335440:G:A	1.87433e-06	-1.29245e-10	-1.21016	9.05576e-05	-1.29245e-10	-1.19683	0.000110408	-1.29245e-10	-1.19763
107335827	chr3:107335827:T:C	2.01604e-06	-1.29245e-10	-1.13728	9.62144e-05	-1.29245e-10	-1.13624	0.000117837	-1.29245e-10	-1.13252
107335851	chr3:107335851:C:G	1.94104e-06	-1.29245e-10	-1.17518	9.33556e-05	-1.29245e-10	-1.1664	0.000115259	-1.29245e-10	-1.15464
107335867	chr3:107335867:C:T	1.243e-06	-1.62088	-3.67067e-10	6.94775e-05	-1.46182	-3.67067e-10	8.73832e-05	-1.43152	-3.67067e-10
107335914	chr3:107335914:G:C	1.75292e-06	-1.29245e-10	-1.27712	8.20962e-05	-1.29245e-10	-1.29493	0.000101536	-1.29245e-10	-1.28141
107336020	chr3:107336020:G:A	2.16597e-06	-1.29245e-10	-1.06554	0.000103776	-1.29245e-10	-1.06058	0.000127926	-1.29245e-10	-1.05037
107336259	chr3:107336259:T:C	3.31946e-07	-1.58762	-1.35357	2.0935e-05	-1.2961	-1.3653	2.77504e-05	-1.21573	-1.36284
107336507	chr3:107336507:A:G	3.59906e-06	-1.29245e-10	-0.557735	0.000189437	-1.29245e-10	-0.458762	0.000225992	-1.29245e-10	-0.481317
107336519	chr3:107336519:A:G	2.35528e-06	-1.29245e-10	-0.981747	9.80446e-05	-1.29245e-10	-1.1174	0.000123007	-1.29245e-10	-1.08958
107336560	chr3:107336560:G:A	2.86526e-06	-1.29245e-10	-0.785749	0.000137039	-1.29245e-10	-0.782551	0.000169221	-1.29245e-10	-0.770612
107336615	chr3:107336615:C:T	1.73726e-06	-1.2861	-3.67067e-10	7.18107e-05	-1.42879	-3.67067e-10	8.89486e-05	-1.41376	-3.67067e-10
107336642	chr3:107336642:CT:C	2.31078e-06	-1.29245e-10	-1.00083	9.64383e-05	-1.29245e-10	-1.13392	0.000120959	-1.29245e-10	-1.10636
107336675	chr3:107336675:C:T	1.91999e-06	-1.29245e-10	-1.18609	8.40307e-05	-1.29245e-10	-1.27164	0.000104498	-1.29245e-10	-1.25265
107336943	chr3:107336943:G:A	2.99996e-06	-1.29245e-10	-0.739809	0.000145989	-1.29245e-10	-0.719289	0.000181045	-1.29245e-10	-0.703074
107336951	chr3:107336951:G:T	6.25248e-07	-1.60067	-0.707349	3.75161e-05	-1.32988	-0.748172	4.98892e-05	-1.25355	-0.738466
107337008	chr3:107337008:T:C	1.83223e-06	-1.29245e-10	-1.23287	8.9772e-05	-1.29245e-10	-1.20555	0.000110741	-1.29245e-10	-1.19463
107337029	chr3:107337029:C:T	3.11684e-06	-1.29245e-10	-0.701589	0.000151935	-1.29245e-10	-0.679369	0.0001884	-1.29245e-10	-0.663251
107337396	chr3:107337396:AC:A	1.7078e-06	-1.29245e-10	-1.3032	8.2151e-05	-1.29245e-10	-1.29426	0.00010018	-1.29245e-10	-1.29485
107337404	chr3:107337404:A:G	2.18327e-06	-1.29245e-10	-1.05758	0.000100914	-1.29245e-10	-1.08856	0.000123002	-1.29245e-10	-1.08962
107337454	chr3:107337454:A:G	2.56593e-06	-1.29245e-10	-0.896086	0.000121617	-1.29245e-10	-0.901943	0.000146947	-1.29245e-10	-0.911743
107337513	chr3:107337513:G:A	2.29575e-06	-1.29245e-10	-1.00735	9.59195e-05	-1.29245e-10	-1.13931	0.00012027	-1.29245e-10	-1.11208
107337573	chr3:107337573:C:T	1.5944e-06	-1.29245e-10	-1.37191	7.58995e-05	-1.29245e-10	-1.37341	9.26703e-05	-1.29245e-10	-1.37277
107337634	chr3:107337634:C:T	1.59359e-06	-1.29245e-10	-1.37242	7.65455e-05	-1.29245e-10	-1.36493	9.34964e-05	-1.29245e-10	-1.36389
107337699	chr3:107337699:T:C	1.5397e-06	-1.40682	-3.67067e-10	5.86589e-05	-1.63108	-3.67067e-10	7.14559e-05	-1.63274	-3.67067e-10
107337791	chr3:107337791:C:T	1.67843e-06	-1.29245e-10	-1.32055	7.73857e-05	-1.29245e-10	-1.35402	9.53426e-05	-1.29245e-10	-1.34434
107337935	chr3:107337935:G:A	1.70162e-06	-1.29245e-10	-1.30683	8.1835e-05	-1.29245e-10	-1.29811	9.97967e-05	-1.29245e-10	-1.29868
107338041	chr3:107338041:G:A	1.59464e-06	-1.29245e-10	-1.37176	7.58628e-05	-1.29245e-10	-1.37389	9.242e-05	-1.29245e-10	-1.37547
107338061	chr3:107338061:C:T	2.30524e-06	-1.29245e-10	-1.00322	9.62713e-05	-1.29245e-10	-1.13565	0.000120734	-1.29245e-10	-1.10823
107338373	chr3:107338373:C:T	3.35784e-07	-1.57576	-1.35393	2.15613e-05	-1.26636	-1.36556	2.86726e-05	-1.18275	-1.36313
107338664	chr3:107338664:A:G	6.83748e-06	-1.29245e-10	0.0840104	0.000326455	-1.29245e-10	0.085471	0.000391578	-1.29245e-10	0.0683659
107338667	chr3:107338667:A:G	1.84624e-06	-1.29245e-10	-1.22526	8.6809e-05	-1.29245e-10	-1.23911	0.000105757	-1.29245e-10	-1.24067
107338728	chr3:107338728:G:A	2.07823e-06	-1.29245e-10	-1.10689	0.000102046	-1.29245e-10	-1.0774	0.000123889	-1.29245e-10	-1.08243
107338983	chr3:107338983:T:G	1.58875e-06	-1.29245e-10	-1.37546	7.57436e-05	-1.29245e-10	-1.37547	9.24164e-05	-1.29245e-10	-1.37551
107339571	chr3:107339571:C:T	2.26112e-06	-1.29245e-10	-1.02255	9.74906e-05	-1.29245e-10	-1.12306	0.000121759	-1.29245e-10	-1.09978
107339574	chr3:107339574:G:T	3.653e-07	-1.61407	-1.23138	2.15928e-05	-1.37026	-1.2602	2.84492e-05	-1.2988	-1.2549
107339638	chr3:107339638:T:G	3.12184e-06	-1.29245e-10	-0.699987	0.000149522	-1.29245e-10	-0.695375	0.000177683	-1.29245e-10	-0.721818
107339790	chr3:107339790:G:T	2.25598e-06	-1.29245e-10	-1.02482	9.4623e-05	-1.29245e-10	-1.15292	0.000118546	-1.29245e-10	-1.12652
107339926	chr3:107339926:T:A	2.00359e-06	-1.29245e-10	-1.14347	8.93739e-05	-1.29245e-10	-1.20999	0.000111114	-1.29245e-10	-1.19126
107340008	chr3:107340008:G:C	6.86659e-07	-1.63826	-0.576065	3.67666e-05	-1.57997	-0.518259	4.36736e-05	-1.5843	-0.540773
107340474	chr3:107340474:T:C	1.25081e-06	-1.61462	-3.67067e-10	6.73775e-05	-1.49251	-3.67067e-10	8.168e-05	-1.49901	-3.67067e-10
107340898	chr3:107340898:A:G	1.75267e-06	-1.29245e-10	-1.27727	8.20771e-05	-1.29245e-10	-1.29516	0.000101511	-1.29245e-10	-1.28165
107340939	chr3:107340939:G:A	1.61178e-06	-1.29245e-10	-1.36107	7.65353e-05	-1.29245e-10	-1.36507	9.32845e-05	-1.29245e-10	-1.36616
107340989	chr3:107340989:T:C	2.48612e-06	-1.29245e-10	-0.927686	0.00010814	-1.29245e-10	-1.01939	0.000135335	-1.29245e-10	-0.994068
107341189	chr3:107341189:G:A	1.92846e-06	-1.29245e-10	-1.18169	8.43221e-05	-1.29245e-10	-1.26818	0.00010488	-1.29245e-10	-1.249
107341326	chr3:107341326:CTTAA:C	1.7856e-06	-1.29245e-10	-1.25866	8.61647e-05	-1.29245e-10	-1.24656	0.000105786	-1.29245e-10	-1.2404
107341439	chr3:107341439:A:C	1.83933e-06	-1.29245e-10	-1.22901	9.01514e-05	-1.29245e-10	-1.20133	0.000111224	-1.29245e-10	-1.19027
107341549	chr3:107341549:C:T	3.77794e-07	-1.59036	-1.22145	2.33328e-05	-1.30163	-1.25132	3.09974e-05	-1.22208	-1.24584
107341974	chr3:107341974:T:C	3.40161e-07	-1.57496	-1.34179	2.17826e-05	-1.26487	-1.35684	2.8995e-05	-1.18112	-1.35357
107342086	chr3:107342086:G:A	1.90463e-06	-1.29245e-10	-1.19412	8.27261e-05	-1.29245e-10	-1.28728	0.000103798	-1.29245e-10	-1.25937
107342186	chr3:107342186:C:G	1.05046e-05	-1.29245e-10	0.513402	0.000576833	-1.29245e-10	0.654732	0.000679153	-1.29245e-10	0.619027
107342298	chr3:107342298:C:T	1.77036e-06	-1.29245e-10	-1.26723	8.28343e-05	-1.29245e-10	-1.28598	0.000102518	-1.29245e-10	-1.27178
107342470	chr3:107342470:A:G	2.62801e-06	-1.29245e-10	-0.872181	0.000121649	-1.29245e-10	-0.901676	0.000148614	-1.29245e-10	-0.900464
107342653	chr3:107342653:T:A	6.45928e-07	-1.59789	-0.677583	3.8911e-05	-1.32246	-0.719083	5.17932e-05	-1.24531	-0.709246
107342890	chr3:107342890:G:A	1.62743e-06	-1.29245e-10	-1.35141	7.73239e-05	-1.29245e-10	-1.35482	9.41414e-05	-1.29245e-10	-1.35702
107342923	chr3:107342923:A:G	6.89891e-07	-1.63531	-0.574318	3.7566e-05	-1.56	-0.516722	4.4597e-05	-1.56502	-0.539133
107343018	chr3:107343018:G:A	3.55848e-06	-1.29245e-10	-0.569075	0.000157589	-1.29245e-10	-0.642832	0.000192902	-1.29245e-10	-0.639639
107343331	chr3:107343331:G:A	3.77564e-07	-1.59042	-1.22201	2.33211e-05	-1.30165	-1.25181	3.09816e-05	-1.2221	-1.24632
107343447	chr3:107343447:C:T	5.9418e-07	-1.52347	-0.835513	3.93006e-05	-1.20968	-0.821896	5.16414e-05	-1.12998	-0.827518
107343554	chr3:107343554:C:T	1.6364e-06	-1.29245e-10	-1.34591	7.77236e-05	-1.29245e-10	-1.34966	9.45887e-05	-1.29245e-10	-1.35228
107343587	chr3:107343587:C:T	1.59862e-06	-1.29245e-10	-1.36927	7.6055e-05	-1.29245e-10	-1.37136	9.28829e-05	-1.29245e-10	-1.37048
107343622	chr3:107343622:G:A	1.88157e-06	-1.29245e-10	-1.2063	8.51109e-05	-1.29245e-10	-1.25886	0.000104003	-1.29245e-10	-1.2574
107343731	chr3:107343731:A:G	1.34894e-06	-1.53909	-3.67067e-10	8.41833e-05	-1.26982	-3.67067e-10	0.00010714	-1.22769	-3.67067e-10
107343736	chr3:107343736:G:C	2.68141e-06	-1.29245e-10	-0.852064	0.00012841	-1.29245e-10	-0.84759	0.000159934	-1.29245e-10	-0.827059
107343806	chr3:107343806:A:T	2.21745e-06	-1.29245e-10	-1.04205	0.00010242	-1.29245e-10	-1.07374	0.000124828	-1.29245e-10	-1.07488
107343876	chr3:107343876:T:A	1.83854e-06	-1.29245e-10	-1.22944	8.86916e-05	-1.29245e-10	-1.21765	0.00010815	-1.29245e-10	-1.21829
107344008	chr3:107344008:A:T	2.21596e-06	-1.29245e-10	-1.04272	0.000102354	-1.29245e-10	-1.07438	0.000124748	-1.29245e-10	-1.07552
107344173	chr3:107344173:T:A	1.91812e-06	-1.29245e-10	-1.18707	9.29873e-05	-1.29245e-10	-1.17036	0.000113383	-1.29245e-10	-1.17105
107345251	chr3:107345251:G:A	4.17426e-06	-0.409471	-3.67067e-10	0.000142982	-0.740101	-3.67067e-10	0.000181003	-0.703305	-3.67067e-10
107346349	chr3:107346349:C:A	2.3072e-06	-1.29245e-10	-1.00237	0.000106313	-1.29245e-10	-1.03643	0.000129601	-1.29245e-10	-1.03736
107346545	chr3:107346545:C:T	1.68506e-06	-1.29245e-10	-1.31661	7.78074e-05	-1.29245e-10	-1.34858	9.57601e-05	-1.29245e-10	-1.33997
107346668	chr3:107346668:A:G	1.80421e-06	-1.29245e-10	-1.24828	8.77006e-05	-1.29245e-10	-1.22889	0.0001074	-1.29245e-10	-1.22525
107346692	chr3:107346692:C:T	2.21494e-06	-1.29245e-10	-1.04319	0.00010229	-1.29245e-10	-1.07501	0.000124674	-1.29245e-10	-1.07612
107346914	chr3:107346914:T:A	1.61284e-06	-1.29245e-10	-1.36041	7.67276e-05	-1.29245e-10	-1.36256	9.37714e-05	-1.29245e-10	-1.36096
107346936	chr3:107346936:C:T	1.89587e-06	-1.29245e-10	-1.19873	8.49094e-05	-1.29245e-10	-1.26123	0.000105157	-1.29245e-10	-1.24636
107346951	chr3:107346951:T:C	8.10557e-07	-1.03413	-1.01431	3.00539e-05	-1.29132	-1.00851	3.82657e-05	-1.26543	-0.99184
107346966	chr3:107346966:G:A	2.35098e-06	-1.29245e-10	-0.983578	0.000100422	-1.29245e-10	-1.09343	0.00012541	-1.29245e-10	-1.07023
107347019	chr3:107347019:C:T	1.79721e-06	-1.29245e-10	-1.25217	8.76092e-05	-1.29245e-10	-1.22993	0.000107361	-1.29245e-10	-1.22562
107347074	chr3:107347074:C:T	2.42569e-06	-1.29245e-10	-0.952291	0.000103129	-1.29245e-10	-1.06683	0.000128925	-1.29245e-10	-1.04259
107347921	chr3:107347921:A:G	1.68978e-06	-1.29245e-10	-1.31381	8.12305e-05	-1.29245e-10	-1.30553	9.90614e-05	-1.29245e-10	-1.30608
107348027	chr3:107348027:G:A	2.20469e-06	-1.29245e-10	-1.04782	9.75327e-05	-1.29245e-10	-1.12263	0.000119444	-1.29245e-10	-1.11897
107348109	chr3:107348109:A:G	2.57131e-06	-1.29245e-10	-0.893993	0.000121877	-1.29245e-10	-0.899809	0.000147267	-1.29245e-10	-0.909574
107348316	chr3:107348316:T:C	2.02294e-06	-1.29245e-10	-1.13386	9.82646e-05	-1.29245e-10	-1.11516	0.000119797	-1.29245e-10	-1.11602
107348474	chr3:107348474:G:C	1.63794e-06	-1.29245e-10	-1.34497	7.66258e-05	-1.29245e-10	-1.36389	9.35664e-05	-1.29245e-10	-1.36315
107348644	chr3:107348644:T:C	3.15797e-06	-1.29245e-10	-0.688478	0.000140591	-1.29245e-10	-0.756961	0.000172056	-1.29245e-10	-0.753997
107348741	chr3:107348741:C:T	2.24365e-06	-1.29245e-10	-1.0303	9.75251e-05	-1.29245e-10	-1.12271	0.000121924	-1.29245e-10	-1.09842
107349299	chr3:107349299:C:T	2.66364e-06	-1.29245e-10	-0.858714	0.000112003	-1.29245e-10	-0.984294	0.000143024	-1.29245e-10	-0.938802
107349515	chr3:107349515:G:A	3.67367e-07	-1.52052	-1.31928	2.50989e-05	-1.14345	-1.33655	3.36799e-05	-1.04796	-1.33696
107349923	chr3:107349923:C:T	4.68688e-07	-1.39332	-1.2029	1.70565e-05	-1.5751	-1.29119	2.23059e-05	-1.52385	-1.27312
107349983	chr3:107349983:T:C	1.1535e-05	0.606981	-3.67067e-10	0.000311633	0.0390066	-3.67067e-10	0.000357016	-0.0240386	-3.67067e-10
107350002	chr3:107350002:C:T	1.91799e-06	-1.29245e-10	-1.18713	9.09434e-05	-1.29245e-10	-1.19258	0.000110161	-1.29245e-10	-1.19988
107350094	chr3:107350094:T:C	6.83159e-06	0.0831492	-3.67067e-10	0.000221402	-0.30284	-3.67067e-10	0.000279624	-0.268372	-3.67067e-10
107350419	chr3:107350419:T:C	1.59342e-06	-1.29245e-10	-1.37253	7.58641e-05	-1.29245e-10	-1.37388	9.26207e-05	-1.29245e-10	-1.37331
107350728	chr3:107350728:T:C	1.86079e-06	-1.29245e-10	-1.21741	8.98095e-05	-1.29245e-10	-1.20513	0.00010951	-1.29245e-10	-1.2058
107350784	chr3:107350784:A:G	1.91053e-06	-1.29245e-10	-1.19103	9.2612e-05	-1.29245e-10	-1.1744	0.000112919	-1.29245e-10	-1.17515
107350872	chr3:107350872:G:T	1.59068e-06	-1.29245e-10	-1.37425	7.57851e-05	-1.29245e-10	-1.37492	9.24343e-05	-1.29245e-10	-1.37532
107351193	chr3:107351193:AT:A	4.84968e-07	-1.36012	-1.20196	1.68043e-05	-1.59052	-1.29066	2.1853e-05	-1.54495	-1.27253
107351199	chr3:107351199:A:G	3.3079e-07	-1.59772	-1.34696	2.04739e-05	-1.32309	-1.36058	2.7063e-05	-1.24595	-1.3577
107351464	chr3:107351464:T:C	2.17336e-06	-1.29245e-10	-1.06214	0.000100554	-1.29245e-10	-1.09213	0.000122571	-1.29245e-10	-1.09313
107351515	chr3:107351515:C:T	1.82044e-06	-1.29245e-10	-1.23933	8.18303e-05	-1.29245e-10	-1.29817	0.000101423	-1.29245e-10	-1.28252
107351665	chr3:107351665:GT:G	3.84165e-06	-1.29245e-10	-0.492507	0.000181123	-1.29245e-10	-0.503644	0.000223526	-1.29245e-10	-0.492291
107351835	chr3:107351835:G:A	3.7378e-07	-1.6121	-1.2104	2.23126e-05	-1.36381	-1.23386	2.92852e-05	-1.29168	-1.23305
107351937	chr3:107351937:T:C	1.78256e-06	-1.29245e-10	-1.26036	8.65483e-05	-1.29245e-10	-1.24212	0.000106083	-1.29245e-10	-1.2376
107352038	chr3:107352038:C:T	1.59069e-06	-1.29245e-10	-1.37424	7.5775e-05	-1.29245e-10	-1.37505	9.24886e-05	-1.29245e-10	-1.37473
107352217	chr3:107352217:T:C	9.87532e-07	-1.40862	-0.442338	4.80263e-05	-1.37929	-0.451776	6.06345e-05	-1.35944	-0.437514
107352562	chr3:107352562:G:A	3.53711e-07	-1.55772	-1.31996	2.31734e-05	-1.22277	-1.33704	3.08574e-05	-1.13484	-1.3376
107352568	chr3:107352568:T:C	7.74011e-06	-1.29245e-10	0.208007	0.000417042	-1.29245e-10	0.330367	0.000501516	-1.29245e-10	0.315817
107352594	chr3:107352594:A:G	4.554e-07	-1.43428	-1.19071	1.75911e-05	-1.55125	-1.28417	2.30714e-05	-1.49235	-1.27088
107353265	chr3:107353265:A:T	1.01744e-06	-1.3785	-0.442624	4.96641e-05	-1.3452	-0.452337	6.27911e-05	-1.32412	-0.437884
107353338	chr3:107353338:T:C	1.77444e-06	-1.29245e-10	-1.26493	8.61256e-05	-1.29245e-10	-1.24701	0.000105555	-1.29245e-10	-1.24259
107353427	chr3:107353427:C:T	1.68756e-06	-1.29245e-10	-1.31512	7.79114e-05	-1.29245e-10	-1.34725	9.58814e-05	-1.29245e-10	-1.33871
107353434	chr3:107353434:T:G	5.2436e-07	-1.30173	-1.18225	1.67106e-05	-1.61077	-1.276	2.15584e-05	-1.57429	-1.25676
107353701	chr3:107353701:T:G	4.0688e-07	-1.4466	-1.29104	1.68169e-05	-1.54478	-1.33566	2.20884e-05	-1.48375	-1.32302
107354258	chr3:107354258:A:G	4.53222e-07	-1.58021	-1.04958	2.70883e-05	-1.34024	-1.06348	3.35765e-05	-1.34823	-1.03976
107354416	chr3:107354416:T:C	1.32853e-06	-1.55434	-3.67067e-10	6.07916e-05	-1.59537	-3.67067e-10	7.44573e-05	-1.59159	-3.67067e-10
107354495	chr3:107354495:T:G	1.59362e-06	-1.29245e-10	-1.3724	7.58711e-05	-1.29245e-10	-1.37378	9.26305e-05	-1.29245e-10	-1.3732
107354553	chr3:107354553:A:AT	2.01263e-06	-1.29245e-10	-1.13897	9.79987e-05	-1.29245e-10	-1.11787	0.000118695	-1.29245e-10	-1.12526
107354721	chr3:107354721:C:T	9.23466e-07	-1.42524	-0.492788	4.49082e-05	-1.39676	-0.501439	5.66294e-05	-1.3776	-0.48769
107354764	chr3:107354764:T:G	1.58874e-06	-1.29245e-10	-1.37546	7.57438e-05	-1.29245e-10	-1.37546	9.24164e-05	-1.29245e-10	-1.37551
107354953	chr3:107354953:T:C	1.96155e-06	-1.29245e-10	-1.16468	9.51932e-05	-1.29245e-10	-1.14691	0.000116043	-1.29245e-10	-1.14786
107355012	chr3:107355012:T:A	8.79397e-07	-1.58009	-0.38684	4.35668e-05	-1.56526	-0.363262	5.47761e-05	-1.55505	-0.343518
107355084	chr3:107355084:T:C	8.8658e-07	-1.58312	-0.375673	4.39159e-05	-1.56865	-0.35189	5.52086e-05	-1.55867	-0.332034
107355132	chr3:107355132:C:A	2.97482e-06	-0.748226	-3.67067e-10	0.000222028	-0.300014	-3.67067e-10	0.000301441	-0.193245	-3.67067e-10
107355324	chr3:107355324:T:C	1.87264e-06	-1.29245e-10	-1.21106	8.72393e-05	-1.29245e-10	-1.23416	0.00010821	-1.29245e-10	-1.21775
107355369	chr3:107355369:C:T	1.74261e-06	-1.29245e-10	-1.28302	8.39264e-05	-1.29245e-10	-1.27288	0.000102182	-1.29245e-10	-1.27506
107355379	chr3:107355379:C:T	3.18996e-06	-0.678399	-3.67067e-10	0.000105625	-1.04292	-3.67067e-10	0.00013246	-1.01554	-3.67067e-10
107355394	chr3:107355394:C:T	4.76267e-07	-1.59541	-0.984778	2.87836e-05	-1.5528	-0.790211	3.38784e-05	-1.54921	-0.829836
107355437	chr3:107355437:G:A	1.59327e-06	-1.29245e-10	-1.37262	7.58589e-05	-1.29245e-10	-1.37394	9.26132e-05	-1.29245e-10	-1.37339
107355441	chr3:107355441:A:G	1.36489e-06	-1.52734	-3.67067e-10	8.59095e-05	-1.24952	-3.67067e-10	0.0001094	-1.20681	-3.67067e-10
107355472	chr3:107355472:A:C	3.44891e-06	-1.29245e-10	-0.600349	0.000158209	-1.29245e-10	-0.638903	0.000198612	-1.29245e-10	-0.610467
107355528	chr3:107355528:T:A	2.2988e-06	-1.29245e-10	-1.00602	0.000112256	-1.29245e-10	-0.982034	0.000136174	-1.29245e-10	-0.987883
107355909	chr3:107355909:C:T	2.11499e-06	-1.29245e-10	-1.08936	9.76362e-05	-1.29245e-10	-1.12157	0.000119249	-1.29245e-10	-1.12061
107356051	chr3:107356051:T:C	1.61292e-06	-1.29245e-10	-1.36036	7.66104e-05	-1.29245e-10	-1.36409	9.37301e-05	-1.29245e-10	-1.3614
107356063	chr3:107356063:A:G	1.09622e-06	-0.618987	-1.12756	3.0065e-05	-1.22188	-1.07758	3.77221e-05	-1.17939	-1.09218
107356096	chr3:107356096:T:A	2.16929e-06	-1.29245e-10	-1.06401	0.000101868	-1.29245e-10	-1.07914	0.00012375	-1.29245e-10	-1.08355
107356179	chr3:107356179:A:G	9.69377e-07	-1.63757	-0.231939	5.11608e-05	-1.55982	-0.208029	6.40473e-05	-1.52567	-0.216527
107356400	chr3:107356400:G:A	1.58913e-06	-1.29245e-10	-1.37522	7.57868e-05	-1.29245e-10	-1.37489	9.24657e-05	-1.29245e-10	-1.37498
107356426	chr3:107356426:AT:A	7.6497e-07	-1.49522	-0.611105	3.44057e-05	-1.3776	-0.786998	4.50687e-05	-1.36315	-0.730482
107356950	chr3:107356950:C:A	5.05731e-07	-1.24366	-1.2765	1.71326e-05	-1.5397	-1.32214	2.12199e-05	-1.52305	-1.32383
107357097	chr3:107357097:T:C	1.27766e-06	-1.52894	-0.0644427	6.44467e-05	-1.40525	-0.131729	7.63625e-05	-1.39236	-0.173966
107357098	chr3:107357098:C:T	8.51002e-06	-1.29245e-10	0.302836	0.000349617	-1.29245e-10	0.154018	0.000459001	-1.29245e-10	0.227233
107357146	chr3:107357146:C:A	6.85111e-06	-1.29245e-10	0.0860021	0.000323748	-1.29245e-10	0.0771456	0.000390213	-1.29245e-10	0.0648734
107357228	chr3:107357228:C:T	5.31167e-06	-1.29245e-10	-0.168502	0.000227985	-1.29245e-10	-0.273542	0.000268383	-1.29245e-10	-0.309402
107357294	chr3:107357294:C:T	3.60217e-06	-1.28449	0.727613	0.000136945	-1.51843	0.735192	0.000151102	-1.50037	0.616505
107357586	chr3:107357586:G:A	1.22458e-06	-1.63581	-3.67067e-10	6.29794e-05	-1.56001	-3.67067e-10	7.7651e-05	-1.54959	-3.67067e-10
107358407	chr3:107358407:G:A	2.00911e-06	-1.29245e-10	-1.14072	9.93283e-05	-1.29245e-10	-1.10439	0.000122651	-1.29245e-10	-1.09248
107358582	chr3:107358582:C:A	1.97501e-06	-1.29245e-10	-1.15783	8.79611e-05	-1.29245e-10	-1.22592	0.000111428	-1.29245e-10	-1.18844
107358955	chr3:107358955:T:C	1.4047e-06	-1.52926	0.0306753	7.07392e-05	-1.40558	-0.0382361	8.36585e-05	-1.39271	-0.0823632
107359050	chr3:107359050:T:C	1.38016e-06	-1.51995	0.0037387	6.98205e-05	-1.39239	-0.0645011	8.26397e-05	-1.37914	-0.108189
107359183	chr3:107359183:C:T	3.09263e-06	-1.29245e-10	-0.709388	0.00014264	-1.29245e-10	-0.742498	0.000169062	-1.29245e-10	-0.771555
107359211	chr3:107359211:C:T	5.66447e-07	-1.61918	-0.787602	2.66694e-05	-1.63686	-0.782442	3.07614e-05	-1.63822	-0.83734
107359640	chr3:107359640:C:T	1.45229e-06	-1.5209	0.0556329	7.3365e-05	-1.39376	-0.0136096	8.67409e-05	-1.38055	-0.058345
107359964	chr3:107359964:G:T	2.33993e-06	-1.29245e-10	-0.988286	0.000112021	-1.29245e-10	-0.984132	0.000136198	-1.29245e-10	-0.987707
107360024	chr3:107360024:T:C	1.29875e-06	-1.57701	-3.67067e-10	7.17953e-05	-1.429	-3.67067e-10	8.94401e-05	-1.40825	-3.67067e-10
107360067	chr3:107360067:C:T	2.12644e-06	-1.29245e-10	-1.08396	0.000105555	-1.29245e-10	-1.04359	0.000130501	-1.29245e-10	-1.03044
107360387	chr3:107360387:A:G	9.04099e-07	-1.4264	-0.512823	4.7252e-05	-1.27189	-0.575436	5.71815e-05	-1.25527	-0.600317
107360510	chr3:107360510:C:A	5.1932e-06	-1.29245e-10	-0.191058	0.000231186	-1.29245e-10	-0.259597	0.000281935	-1.29245e-10	-0.260141
107360613	chr3:107360613:G:A	3.09095e-06	-1.29245e-10	-0.70993	0.000137976	-1.29245e-10	-0.775741	0.000171206	-1.29245e-10	-0.758953
107360869	chr3:107360869:T:C	1.1287e-06	-1.00904	-0.708304	9.98651e-05	-0.39299	-0.706009	0.00014012	-0.272461	-0.686859
107361471	chr3:107361471:C:T	1.62741e-06	-1.29245e-10	-1.35142	7.77307e-05	-1.29245e-10	-1.34957	9.498e-05	-1.29245e-10	-1.34815
107361648	chr3:107361648:G:T	6.95302e-07	-1.58335	-0.618469	3.52086e-05	-1.46706	-0.674471	4.33612e-05	-1.4723	-0.659957
107361835	chr3:107361835:T:C	6.02571e-07	-0.997298	-1.34766	3.5163e-05	-0.812586	-1.33024	4.7986e-05	-0.692353	-1.33856
107362174	chr3:107362174:T:C	8.54577e-06	-1.29245e-10	0.307028	0.000351017	-1.29245e-10	0.158015	0.000460881	-1.29245e-10	0.231322
107362283	chr3:107362283:C:T	3.97256e-06	-1.29245e-10	-0.458997	0.000175521	-1.29245e-10	-0.535059	0.000215551	-1.29245e-10	-0.52862
107363204	chr3:107363204:C:A	6.14114e-07	-1.32953	-0.996449	1.98013e-05	-1.63331	-1.08377	2.55864e-05	-1.62445	-1.03531
107363321	chr3:107363321:G:T	8.62643e-07	-1.43964	-0.546525	4.49698e-05	-1.28936	-0.607472	5.44224e-05	-1.27313	-0.631908
107363424	chr3:107363424:A:T	8.2969e-07	-1.43305	-0.592059	4.34174e-05	-1.28027	-0.651691	5.26547e-05	-1.26382	-0.674241
107363810	chr3:107363810:GAGAGAGAA:G	1.75118e-06	-1.29245e-10	-1.27812	8.30007e-05	-1.29245e-10	-1.28397	0.000100634	-1.29245e-10	-1.29033
107363961	chr3:107363961:T:G	2.41105e-06	-1.29245e-10	-0.958345	0.000117959	-1.29245e-10	-0.932483	0.000142584	-1.29245e-10	-0.941885
107364239	chr3:107364239:C:T	1.15501e-06	-1.40564	-0.288664	8.25555e-05	-1.02792	-0.261434	0.000109582	-0.944409	-0.260739
107364344	chr3:107364344:C:T	0.000152123	-1.29245e-10	3.18628	0.00839152	-1.29245e-10	3.33216	0.0118622	-1.29245e-10	3.47929
107365189	chr3:107365189:G:A	2.23431e-06	-1.29245e-10	-1.03447	0.000106849	-1.29245e-10	-1.0314	0.000130052	-1.29245e-10	-1.03388
107365414	chr3:107365414:C:A	1.28112e-06	-1.59068	-3.67067e-10	6.59417e-05	-1.51405	-3.67067e-10	8.19195e-05	-1.49608	-3.67067e-10
107365590	chr3:107365590:C:T	1.75279e-06	-1.29245e-10	-1.2772	8.13804e-05	-1.29245e-10	-1.30368	9.93784e-05	-1.29245e-10	-1.30288
107365754	chr3:107365754:GT:G	3.20332e-07	-1.60193	-1.37487	1.47414e-05	-1.63846	-1.3737	1.80074e-05	-1.63749	-1.37354
107365931	chr3:107365931:C:T	2.99552e-06	-0.940926	0.199634	0.000282101	-0.298224	0.237669	0.000389401	-0.173545	0.236336
107365989	chr3:107365989:TAA:T	6.22544e-07	-0.963156	-1.34919	3.54278e-05	-0.769357	-1.36597	4.92317e-05	-0.64607	-1.35921
107365999	chr3:107365999:T:C	1.133e-06	-1.54722	-0.166322	5.66141e-05	-1.43188	-0.234677	6.7157e-05	-1.41966	-0.275122
107366005	chr3:107366005:G:A	1.23715e-06	-1.6256	-3.67067e-10	6.54525e-05	-1.52149	-3.67067e-10	8.08778e-05	-1.50888	-3.67067e-10
107366327	chr3:107366327:C:G	2.63231e-06	-1.29245e-10	-0.870547	0.000121803	-1.29245e-10	-0.900416	0.000148346	-1.29245e-10	-0.902272
107366418	chr3:107366418:T:A	2.33318e-06	-0.991176	-3.67067e-10	0.000104826	-1.05052	-3.67067e-10	0.000128025	-1.0496	-3.67067e-10
107366631	chr3:107366631:C:T	3.58947e-06	-0.560403	-3.67067e-10	0.000109189	-1.00974	-3.67067e-10	0.000136847	-0.982952	-3.67067e-10
107366762	chr3:107366762:T:A	3.79927e-06	-1.29245e-10	-0.503599	0.000186484	-1.29245e-10	-0.474472	0.000226923	-1.29245e-10	-0.477207
107366780	chr3:107366780:T:C	4.47289e-07	-1.39981	-1.24315	1.70213e-05	-1.62071	-1.24765	2.11001e-05	-1.60631	-1.24623
107366912	chr3:107366912:G:T	3.81354e-06	-0.499851	-3.67067e-10	0.000114395	-0.963164	-3.67067e-10	0.00014351	-0.935413	-3.67067e-10
107366945	chr3:107366945:C:T	1.67599e-06	-1.29245e-10	-1.322	7.81696e-05	-1.29245e-10	-1.34394	9.52764e-05	-1.29245e-10	-1.34504
107367327	chr3:107367327:T:G	8.70068e-06	-1.29245e-10	0.324993	0.000357207	-1.29245e-10	0.175495	0.000469218	-1.29245e-10	0.24925
107367602	chr3:107367602:C:T	1.36126e-06	-1.53	-3.67067e-10	0.000102549	-1.07248	-3.67067e-10	0.000127204	-1.05602	-3.67067e-10
107367630	chr3:107367630:C:T	1.77459e-06	-1.29245e-10	-1.26484	8.41972e-05	-1.29245e-10	-1.26966	0.00010276	-1.29245e-10	-1.26942
107367654	chr3:107367654:A:G	9.09377e-05	-1.29245e-10	2.67177	0.00497601	-1.29245e-10	2.80956	0.00695042	-1.29245e-10	2.94474
107367658	chr3:107367658:T:C	1.88622e-06	-1.29245e-10	-1.20383	9.10459e-05	-1.29245e-10	-1.19146	0.000110905	-1.29245e-10	-1.19314
107367905	chr3:107367905:C:T	1.72889e-06	-1.29245e-10	-1.29093	7.61879e-05	-1.29245e-10	-1.36962	9.59965e-05	-1.29245e-10	-1.33751
107368109	chr3:107368109:T:C	6.04571e-06	-0.307036	0.267976	0.000718688	0.61122	0.263388	0.00107006	0.77769	0.295961
107368152	chr3:107368152:T:C	1.65844e-06	-1.29245e-10	-1.33253	7.63471e-05	-1.29245e-10	-1.36753	9.3885e-05	-1.29245e-10	-1.35975
107368227	chr3:107368227:C:T	1.03592e-06	-0.42861	-1.37451	6.57191e-05	-0.148412	-1.36902	9.4184e-05	0.0153638	-1.37193
107369480	chr3:107369480:C:T	1.1433e-06	-0.937043	-0.76745	2.30306e-05	-1.62851	-0.937483	2.82063e-05	-1.6225	-0.939777
107369621	chr3:107369621:T:A	6.00318e-07	-1.59896	-0.749748	2.93752e-05	-1.52013	-0.802535	3.54414e-05	-1.51049	-0.823448
107369808	chr3:107369808:A:T	1.94722e-06	-1.17201	-3.67067e-10	7.93016e-05	-1.32956	-3.67067e-10	9.79061e-05	-1.31781	-3.67067e-10
107370021	chr3:107370021:C:T	1.86336e-06	-1.29245e-10	-1.21603	8.99021e-05	-1.29245e-10	-1.2041	0.000109519	-1.29245e-10	-1.20572
107370485	chr3:107370485:A:G	9.84407e-07	-0.481879	-1.37224	6.23521e-05	-0.205803	-1.36422	8.89861e-05	-0.0451375	-1.3682
107370584	chr3:107370584:G:A	1.71681e-06	-1.29245e-10	-1.29794	8.53556e-05	-1.29245e-10	-1.25599	0.000101959	-1.29245e-10	-1.27725
107370809	chr3:107370809:T:C	2.65448e-06	-1.29245e-10	-0.862159	0.000130176	-1.29245e-10	-0.833929	0.000157184	-1.29245e-10	-0.8444
107370930	chr3:107370930:C:A	1.242e-06	-1.62168	-3.67067e-10	6.61891e-05	-1.5103	-3.67067e-10	8.18336e-05	-1.49713	-3.67067e-10
107371357	chr3:107371357:G:A	1.16764e-06	-0.903567	-0.779853	2.26585e-05	-1.63226	-0.950025	2.77503e-05	-1.62736	-0.95121
107371574	chr3:107371574:A:T	5.82863e-07	-1.60125	-0.776957	2.85082e-05	-1.52418	-0.828446	3.44065e-05	-1.5147	-0.84887
107371603	chr3:107371603:TG:T	4.71524e-07	-1.59939	-0.9908	2.74371e-05	-1.44931	-0.941608	3.33593e-05	-1.45634	-0.938145
107371785	chr3:107371785:A:G	1.88642e-06	-1.29245e-10	-1.20373	9.10549e-05	-1.29245e-10	-1.19136	0.000110916	-1.29245e-10	-1.19304
107372199	chr3:107372199:C:T	5.54024e-07	-1.56005	-0.868907	2.69663e-05	-1.60205	-0.806183	3.26533e-05	-1.59019	-0.825683
107372237	chr3:107372237:T:A	1.28076e-06	-1.59096	-3.67067e-10	7.23493e-05	-1.42131	-3.67067e-10	8.77285e-05	-1.42757	-3.67067e-10
107372255	chr3:107372255:A:T	8.87298e-07	-0.755891	-1.20209	4.83773e-05	-0.613152	-1.21064	6.52811e-05	-0.48783	-1.23529
107372473	chr3:107372473:A:G	9.34127e-07	-1.02361	-0.882943	2.11123e-05	-1.61719	-1.03578	2.59414e-05	-1.60877	-1.03721
107372687	chr3:107372687:C:T	2.17493e-06	-1.29245e-10	-1.06141	9.54111e-05	-1.29245e-10	-1.14462	0.00012149	-1.29245e-10	-1.10199
107373595	chr3:107373595:C:T	1.1405e-06	-0.435466	-1.27147	1.83827e-05	-1.61496	-1.17645	2.20103e-05	-1.6225	-1.18781
107373644	chr3:107373644:C:G	2.13452e-06	-1.29245e-10	-1.08017	9.38601e-05	-1.29245e-10	-1.16101	0.000119298	-1.29245e-10	-1.12019
107374004	chr3:107374004:A:T	6.45255e-07	-1.5422	-0.73432	3.26657e-05	-1.43094	-0.785554	3.95024e-05	-1.41823	-0.807226
107374263	chr3:107374263:C:T	6.74801e-07	-1.62442	-0.607325	3.11327e-05	-1.6386	-0.625961	3.6324e-05	-1.63793	-0.671411
107374595	chr3:107374595:G:T	1.43509e-06	-1.47718	-3.67067e-10	7.60151e-05	-1.37189	-3.67067e-10	9.38906e-05	-1.35969	-3.67067e-10
107374668	chr3:107374668:A:G	1.8679e-06	-1.29245e-10	-1.21359	8.81244e-05	-1.29245e-10	-1.22407	0.000108541	-1.29245e-10	-1.21469
107375769	chr3:107375769:C:T	5.09126e-07	-1.61299	-0.900484	2.36488e-05	-1.63655	-0.902957	2.76869e-05	-1.63365	-0.947212
107376066	chr3:107376066:A:C	1.58909e-06	-1.29245e-10	-1.37525	7.60246e-05	-1.29245e-10	-1.37176	9.26958e-05	-1.29245e-10	-1.37249
107376193	chr3:107376193:G:T	9.91814e-07	-0.483076	-1.36355	6.59768e-05	-0.163391	-1.35013	9.41758e-05	-0.000383953	-1.35627
107376298	chr3:107376298:T:C	2.14624e-06	-1.29245e-10	-1.07469	0.000106601	-1.29245e-10	-1.03373	0.000131905	-1.29245e-10	-1.01974
107376337	chr3:107376337:T:C	1.98594e-06	-1.29245e-10	-1.15231	9.82445e-05	-1.29245e-10	-1.11536	0.000121438	-1.29245e-10	-1.10241
107376609	chr3:107376609:A:G	1.65726e-06	-1.29245e-10	-1.33324	7.75167e-05	-1.29245e-10	-1.35233	9.44927e-05	-1.29245e-10	-1.3533
107376653	chr3:107376653:G:A	1.6552e-06	-1.29245e-10	-1.33449	7.74447e-05	-1.29245e-10	-1.35326	9.44071e-05	-1.29245e-10	-1.3542
107377421	chr3:107377421:A:G	1.23481e-06	-1.62749	-3.67067e-10	6.50785e-05	-1.52723	-3.67067e-10	8.03933e-05	-1.51489	-3.67067e-10
107377552	chr3:107377552:T:A	1.50053e-06	-1.43259	-3.67067e-10	8.07757e-05	-1.31114	-3.67067e-10	9.99002e-05	-1.29765	-3.67067e-10
107377700	chr3:107377700:G:A	2.0142e-06	-1.29245e-10	-1.13819	8.93772e-05	-1.29245e-10	-1.20995	0.000113081	-1.29245e-10	-1.17371
107377771	chr3:107377771:G:A	3.14201e-06	-1.29245e-10	-0.693544	0.000144093	-1.29245e-10	-0.732363	0.000176009	-1.29245e-10	-0.731284
107377903	chr3:107377903:G:T	1.8295e-06	-1.29245e-10	-1.23437	8.81702e-05	-1.29245e-10	-1.22355	0.000107428	-1.29245e-10	-1.225
107378389	chr3:107378389:T:A	4.09076e-06	-1.29245e-10	-0.429677	0.000198426	-1.29245e-10	-0.412402	0.000244181	-1.29245e-10	-0.403907
107378812	chr3:107378812:C:G	1.00716e-05	1.13256	-0.66124	7.93584e-05	-0.511353	-0.817492	9.98979e-05	-0.484809	-0.812861
107378820	chr3:107378820:A:G	1.59741e-06	-1.29245e-10	-1.37002	7.72864e-05	-1.29245e-10	-1.3553	9.24434e-05	-1.29245e-10	-1.37522
107378880	chr3:107378880:C:T	3.03709e-06	-1.29245e-10	-0.72751	0.000139394	-1.29245e-10	-0.765515	0.000170255	-1.29245e-10	-0.764523
107379041	chr3:107379041:G:A	1.76455e-06	-1.29245e-10	-1.27051	8.35378e-05	-1.29245e-10	-1.27752	0.000102232	-1.29245e-10	-1.27457
107379120	chr3:107379120:C:T	1.91312e-06	-1.29245e-10	-1.18967	8.83656e-05	-1.29245e-10	-1.22134	0.000108802	-1.29245e-10	-1.21229
107379183	chr3:107379183:G:A	3.21124e-06	-1.29245e-10	-0.67175	0.000157481	-1.29245e-10	-0.643513	0.000191278	-1.29245e-10	-0.648089
107379231	chr3:107379231:C:T	2.54761e-06	-0.903253	-3.67067e-10	0.000125543	-0.870172	-3.67067e-10	0.000155208	-0.857053	-3.67067e-10
107379305	chr3:107379305:C:T	2.11341e-06	-1.29245e-10	-1.09011	0.000104594	-1.29245e-10	-1.05273	0.000129348	-1.29245e-10	-1.03931
107379565	chr3:107379565:T:C	1.59535e-06	-1.29245e-10	-1.37131	7.62448e-05	-1.29245e-10	-1.36887	9.29058e-05	-1.29245e-10	-1.37023
107380292	chr3:107380292:T:A	3.80134e-06	-1.29245e-10	-0.503054	0.000186041	-1.29245e-10	-0.476853	0.000226035	-1.29245e-10	-0.481129
107380385	chr3:107380385:G:A	2.94893e-06	-1.29245e-10	-0.756967	0.00014517	-1.29245e-10	-0.724916	0.00017511	-1.29245e-10	-0.736404
107380741	chr3:107380741:AGCCTGGGTC:A	5.5004e-07	-1.62938	-0.806793	3.09013e-05	-1.52382	-0.748201	3.76744e-05	-1.52893	-0.743907
107380746	chr3:107380746:G:C	1.59245e-06	-1.29245e-10	-1.37314	7.57419e-05	-1.29245e-10	-1.37549	9.24291e-05	-1.29245e-10	-1.37538
107380916	chr3:107380916:ATTAT:A	1.6475e-05	-1.29245e-10	0.963436	0.000629003	-1.29245e-10	0.741317	0.000836771	-1.29245e-10	0.827732
107380967	chr3:107380967:A:C	9.44462e-07	-0.520043	-1.37551	6.28731e-05	-0.189087	-1.37261	9.00142e-05	-0.0274412	-1.37441
107381051	chr3:107381051:C:T	1.52887e-06	-1.56734	0.15346	6.99694e-05	-1.5916	0.136835	9.49843e-05	-1.58126	0.233156
107381193	chr3:107381193:C:G	9.20714e-07	-0.550032	-1.37098	8.3888e-05	0.0941488	-1.36749	0.000119058	0.241783	-1.36399
107381261	chr3:107381261:G:C	1.71246e-06	-1.29245e-10	-1.30048	7.974e-05	-1.29245e-10	-1.32405	9.73688e-05	-1.29245e-10	-1.32331
107382987	chr3:107382987:G:A	8.63392e-06	-1.29245e-10	0.31729	0.000422515	-1.29245e-10	0.343404	0.000525114	-1.29245e-10	0.361797
107383087	chr3:107383087:GAACA:G	4.25668e-07	-1.51877	-1.17373	7.35503e-05	-0.197028	-1.20782	0.000106693	-0.002609	-1.22925
107383390	chr3:107383390:T:C	9.9251e-06	-1.29163	1.74829	0.00308689	0.554157	1.77794	0.00479457	0.767883	1.80554
107383433	chr3:107383433:G:A	1.87008e-06	-1.26081	0.0483808	0.000554416	0.624574	-0.00947797	0.000844822	0.842631	-0.00532341
107383512	chr3:107383512:A:G	2.5126e-06	-1.29245e-10	-0.91709	0.00012866	-1.29245e-10	-0.845647	0.000159014	-1.29245e-10	-0.832825
107383855	chr3:107383855:C:A	5.12705e-06	-1.29245e-10	-0.203879	0.000237276	-1.29245e-10	-0.233598	0.000277963	-1.29245e-10	-0.27433
107383971	chr3:107383971:G:A	1.43764e-05	-1.29245e-10	0.827178	0.000576289	-1.29245e-10	0.65379	0.000767484	-1.29245e-10	0.741299
107384578	chr3:107384578:A:C	1.68308e-06	-1.29245e-10	-1.31778	8.08988e-05	-1.29245e-10	-1.30962	9.85763e-05	-1.29245e-10	-1.31099
107384642	chr3:107384642:G:A	8.00609e-06	0.241794	-3.67067e-10	0.000221588	-0.301999	-3.67067e-10	0.00025567	-0.35793	-3.67067e-10
107385288	chr3:107385288:G:T	1.5945e-06	-1.29245e-10	-1.37185	7.60232e-05	-1.29245e-10	-1.37178	9.28702e-05	-1.29245e-10	-1.37062
107385666	chr3:107385666:A:C	5.22513e-06	-1.29245e-10	-0.184928	0.000276563	-1.29245e-10	-0.0803812	0.000332531	-1.29245e-10	-0.0950847
107385673	chr3:107385673:C:CACTACTACTACTATT	1.86712e-06	-1.29245e-10	-1.21401	8.76489e-05	-1.29245e-10	-1.22948	0.000107219	-1.29245e-10	-1.22695
107385775	chr3:107385775:C:T	2.16668e-06	-1.50093	0.435719	0.000337122	-0.121858	0.239483	0.000492811	0.0766368	0.221671
107386390	chr3:107386390:A:C	1.08667e-05	-1.25095	1.79825	0.0034215	0.651015	1.784	0.00536099	0.868933	1.81615
107386838	chr3:107386838:A:G	7.8197e-07	-1.48915	-0.595192	0.000135486	-0.0951507	-0.698799	0.000197096	0.104893	-0.72302
107386888	chr3:107386888:A:G	1.73594e-06	-1.29245e-10	-1.28686	8.35721e-05	-1.29245e-10	-1.27711	0.0001014	-1.29245e-10	-1.28274
107386940	chr3:107386940:A:G	1.71213e-06	-1.29245e-10	-1.30067	8.47836e-05	-1.29245e-10	-1.26272	0.00010244	-1.29245e-10	-1.27254
107387160	chr3:107387160:T:G	1.44153e-05	-1.29245e-10	0.829881	0.000577789	-1.29245e-10	0.656389	0.000769526	-1.29245e-10	0.743956
107387205	chr3:107387205:T:A	6.99366e-06	-1.29245e-10	0.106596	0.000349804	-1.29245e-10	0.154554	0.000450355	-1.29245e-10	0.208217
107387243	chr3:107387243:A:C	1.95986e-06	-1.29245e-10	-1.16553	9.82106e-05	-1.29245e-10	-1.11571	0.000119413	-1.29245e-10	-1.11923
107387276	chr3:107387276:C:T	5.65096e-07	-1.25755	-1.15162	2.24802e-05	-1.4002	-1.18998	2.66203e-05	-1.41981	-1.20033
107387924	chr3:107387924:C:T	3.97644e-07	-1.39834	-1.36226	1.9217e-05	-1.37452	-1.37251	2.29416e-05	-1.39534	-1.37353
107387994	chr3:107387994:G:A	1.72579e-06	-1.29245e-10	-1.29272	8.63764e-05	-1.29245e-10	-1.24411	0.000105378	-1.29245e-10	-1.24426
107388172	chr3:107388172:C:T	2.37335e-06	-1.29245e-10	-0.974105	0.000110093	-1.29245e-10	-1.0015	0.000134284	-1.29245e-10	-1.00186
107388339	chr3:107388339:C:G	1.76505e-06	-1.29245e-10	-1.27023	7.66285e-05	-1.29245e-10	-1.36385	9.75571e-05	-1.29245e-10	-1.32138
107388830	chr3:107388830:G:C	1.60493e-06	-1.29245e-10	-1.36533	7.64868e-05	-1.29245e-10	-1.3657	9.32399e-05	-1.29245e-10	-1.36664
107389317	chr3:107389317:A:C	8.13891e-06	-1.29245e-10	0.258247	0.000398057	-1.29245e-10	0.283774	0.000494516	-1.29245e-10	0.30176
107389319	chr3:107389319:C:T	8.13891e-06	-1.29245e-10	0.258247	0.000398057	-1.29245e-10	0.283774	0.000494516	-1.29245e-10	0.30176
107389363	chr3:107389363:C:T	1.44075e-05	-1.29245e-10	0.829341	0.000577492	-1.29245e-10	0.655875	0.000769118	-1.29245e-10	0.743426
107389897	chr3:107389897:C:T	1.11428e-06	-0.358277	-1.37192	6.30167e-05	-0.183954	-1.37547	8.89952e-05	-0.0379696	-1.37527
107390266	chr3:107390266:C:A	1.68282e-06	-1.29245e-10	-1.31794	8.36747e-05	-1.29245e-10	-1.27588	0.000102089	-1.29245e-10	-1.27598
107390832	chr3:107390832:T:A	1.35981e-06	-0.666196	-0.864865	2.10205e-05	-1.63751	-1.01981	2.57695e-05	-1.63855	-1.01407
107391031	chr3:107391031:T:C	1.91424e-06	-1.29245e-10	-1.18909	9.41729e-05	-1.29245e-10	-1.15769	0.000116757	-1.29245e-10	-1.14172
107391351	chr3:107391351:G:T	1.46319e-06	-1.45779	-3.67067e-10	0.000158367	-0.637904	-3.67067e-10	0.000197552	-0.615816	-3.67067e-10
107391373	chr3:107391373:A:G	3.71308e-07	-1.45678	-1.37235	1.80716e-05	-1.43312	-1.37536	2.16512e-05	-1.4517	-1.37505
107391450	chr3:107391450:T:C	3.71801e-07	-1.45396	-1.37384	1.81371e-05	-1.4301	-1.37476	2.17326e-05	-1.44884	-1.37417
107391575	chr3:107391575:C:T	2.99195e-06	-1.29245e-10	-0.742483	0.000137829	-1.29245e-10	-0.776808	0.000173263	-1.29245e-10	-0.747009
107391736	chr3:107391736:A:C	3.67569e-05	-1.29245e-10	1.76592	0.00142755	-1.29245e-10	1.56089	0.00192407	-1.29245e-10	1.66038
107391922	chr3:107391922:G:A	5.17596e-07	-1.19789	-1.29908	2.06471e-05	-1.35146	-1.32378	2.45387e-05	-1.37312	-1.32845
107392035	chr3:107392035:T:A	1.68377e-06	-1.29245e-10	-1.31737	8.09337e-05	-1.29245e-10	-1.30919	9.86184e-05	-1.29245e-10	-1.31056
107392652	chr3:107392652:T:C	4.10423e-07	-1.37079	-1.35819	2.00646e-05	-1.33744	-1.36643	2.38934e-05	-1.35998	-1.36824
107393170	chr3:107393170:C:CT	7.33713e-07	-1.5365	-0.611547	0.000112209	-0.266462	-0.715997	0.000161305	-0.0785488	-0.739975
107393356	chr3:107393356:CTTTCTG:C	5.9295e-06	-1.29245e-10	-0.0584683	0.000289369	-1.29245e-10	-0.0351173	0.000368975	-1.29245e-10	0.00890933
107393397	chr3:107393397:T:TACTTA	5.66296e-06	-1.29245e-10	-0.104462	0.000268303	-1.29245e-10	-0.110702	0.0003232	-1.29245e-10	-0.123547
107393526	chr3:107393526:G:C	3.83127e-05	-1.29245e-10	1.80737	0.00148518	-1.29245e-10	1.60047	0.00200313	-1.29245e-10	1.70065
107394258	chr3:107394258:G:A	1.3229e-06	-0.690062	-0.868517	2.09474e-05	-1.63816	-1.02265	2.56965e-05	-1.63857	-1.01689
107394439	chr3:107394439:G:C	1.18754e-05	-1.29245e-10	0.636058	0.000479731	-1.29245e-10	0.470406	0.000636285	-1.29245e-10	0.553828
107395389	chr3:107395389:T:A	3.32248e-05	-1.29245e-10	1.66489	0.00129411	-1.29245e-10	1.46276	0.00174134	-1.29245e-10	1.56059
107395730	chr3:107395730:G:A	1.43039e-05	-1.29245e-10	0.822122	0.000573516	-1.29245e-10	0.648966	0.000763716	-1.29245e-10	0.736378
107396225	chr3:107396225:A:G	3.28893e-06	-1.29245e-10	-0.647845	0.000151121	-1.29245e-10	-0.684738	0.000190385	-1.29245e-10	-0.652772
107396470	chr3:107396470:C:T	3.9405e-07	-1.56136	-1.20833	5.92989e-05	-0.371159	-1.24907	8.51693e-05	-0.189995	-1.26718
107396519	chr3:107396519:C:T	4.72286e-06	-1.29245e-10	-0.285994	0.000222234	-1.29245e-10	-0.299088	0.000271068	-1.29245e-10	-0.299449
107396593	chr3:107396593:A:G	2.86998e-06	-1.29245e-10	-0.784103	0.000148304	-1.29245e-10	-0.703555	0.000183631	-1.29245e-10	-0.688889
107396617	chr3:107396617:C:T	1.68036e-06	-1.29245e-10	-1.3194	7.8512e-05	-1.29245e-10	-1.33957	9.57585e-05	-1.29245e-10	-1.33999
107396822	chr3:107396822:G:A	3.3416e-05	-1.29245e-10	1.67063	0.00130211	-1.29245e-10	1.46892	0.00175228	-1.29245e-10	1.56686
107396942	chr3:107396942:C:T	2.05962e-05	-1.29245e-10	1.1867	0.000775821	-1.29245e-10	0.951102	0.00103722	-1.29245e-10	1.04248
107397052	chr3:107397052:C:A	3.2843e-05	-1.29245e-10	1.65333	0.0012819	-1.29245e-10	1.45328	0.00172472	-1.29245e-10	1.551
107397114	chr3:107397114:C:T	1.81076e-06	-1.24466	-3.67067e-10	7.25202e-05	-1.41895	-3.67067e-10	8.97799e-05	-1.40446	-3.67067e-10
107397280	chr3:107397280:A:G	1.71272e-06	-1.29245e-10	-1.30033	7.59915e-05	-1.29245e-10	-1.3722	9.55397e-05	-1.29245e-10	-1.34228
107397292	chr3:107397292:T:C	3.09289e-05	0.100293	1.49299	0.0046248	1.2123	1.52406	0.00717225	1.40364	1.57251
107397717	chr3:107397717:G:T	1.22224e-06	-1.63773	-3.67067e-10	6.30608e-05	-1.55872	-3.67067e-10	7.6679e-05	-1.56219	-3.67067e-10
107397885	chr3:107397885:T:A	1.67575e-06	-1.29245e-10	-1.32215	8.32422e-05	-1.29245e-10	-1.28107	0.000101561	-1.29245e-10	-1.28116
107397988	chr3:107397988:G:A	1.62316e-06	-1.29245e-10	-1.35404	7.63633e-05	-1.29245e-10	-1.36732	9.3118e-05	-1.29245e-10	-1.36795
107398118	chr3:107398118:T:C	2.08817e-06	-1.29245e-10	-1.10212	0.000110058	-1.29245e-10	-1.00182	0.000134203	-1.29245e-10	-1.00247
107398174	chr3:107398174:T:C	5.86119e-06	-1.29245e-10	-0.0700554	0.000269334	-1.29245e-10	-0.106867	0.000314636	-1.29245e-10	-0.150403
107398214	chr3:107398214:A:G	1.43924e-05	-1.29245e-10	0.828289	0.000576915	-1.29245e-10	0.654876	0.000768338	-1.29245e-10	0.742411
107398513	chr3:107398513:G:A	2.10203e-06	-1.29245e-10	-1.0955	0.000106721	-1.29245e-10	-1.0326	0.00013182	-1.29245e-10	-1.02038
107398561	chr3:107398561:T:C	2.94256e-06	-1.34594	0.586811	0.000164776	-1.32652	0.728288	0.000214829	-1.35044	0.818459
107398829	chr3:107398829:C:T	4.06121e-07	-1.54256	-1.19695	6.52933e-05	-0.284795	-1.23914	9.43197e-05	-0.0971223	-1.25801
107399080	chr3:107399080:A:G	1.84595e-06	-1.29245e-10	-1.22541	7.93941e-05	-1.29245e-10	-1.3284	0.000102328	-1.29245e-10	-1.27364
107399149	chr3:107399149:G:A	4.55816e-05	-1.29245e-10	1.9811	0.00252399	-1.29245e-10	2.13078	0.00332086	-1.29245e-10	2.20616
107399212	chr3:107399212:G:C	5.22867e-05	-1.29245e-10	2.11833	0.0027879	-1.29245e-10	2.23022	0.00385269	-1.29245e-10	2.35471
107399487	chr3:107399487:T:C	1.07538e-06	-0.612598	-1.15314	4.49953e-05	-0.704101	-1.19216	5.30771e-05	-0.738072	-1.192
107399805	chr3:107399805:A:G	2.46815e-06	-1.29245e-10	-0.934941	0.000113593	-1.29245e-10	-0.970197	0.000141937	-1.29245e-10	-0.946434
107399907	chr3:107399907:T:G	1.52168e-05	-1.29245e-10	0.883991	0.000636867	-1.29245e-10	0.753742	0.000844961	-1.29245e-10	0.837472
107399928	chr3:107399928:T:A	1.70689e-06	-1.29245e-10	-1.30373	8.19447e-05	-1.29245e-10	-1.29678	9.96812e-05	-1.29245e-10	-1.29984
107400515	chr3:107400515:T:C	1.84457e-06	-1.29245e-10	-1.22616	7.93617e-05	-1.29245e-10	-1.3288	0.000102266	-1.29245e-10	-1.27424
107400604	chr3:107400604:T:C	1.71917e-06	-1.29245e-10	-1.29657	8.27479e-05	-1.29245e-10	-1.28702	0.00010081	-1.29245e-10	-1.28858
107400687	chr3:107400687:T:C	2.05667e-06	-1.29245e-10	-1.11732	0.0001082	-1.29245e-10	-1.01884	0.000131928	-1.29245e-10	-1.01956
107400697	chr3:107400697:TA:T	3.23224e-06	-1.29245e-10	-0.665232	0.00014861	-1.29245e-10	-0.701493	0.000187107	-1.29245e-10	-0.670136
107400721	chr3:107400721:G:C	3.3093e-07	-1.59191	-1.35235	1.69266e-05	-1.51344	-1.3605	2.07656e-05	-1.50554	-1.36298
107400745	chr3:107400745:A:T	1.23328e-06	-1.62873	-3.67067e-10	6.31084e-05	-1.55797	-3.67067e-10	7.66072e-05	-1.56313	-3.67067e-10
107400951	chr3:107400951:C:T	1.7802e-06	-1.29245e-10	-1.26168	8.3897e-05	-1.29245e-10	-1.27323	0.000102062	-1.29245e-10	-1.27624
107401085	chr3:107401085:A:G	1.62264e-06	-1.29245e-10	-1.35435	7.63483e-05	-1.29245e-10	-1.36751	9.31005e-05	-1.29245e-10	-1.36814
107401252	chr3:107401252:A:G	3.99128e-06	0.60951	-1.06381	0.000529054	1.64319	-1.07492	0.000769401	1.82041	-1.07662
107401388	chr3:107401388:T:A	2.28626e-06	-1.46898	0.45749	0.000131874	-1.4506	0.629628	0.000172205	-1.46853	0.715395
107401492	chr3:107401492:T:C	9.24513e-05	-1.29245e-10	2.68827	0.00499975	-1.29245e-10	2.81432	0.00701325	-1.29245e-10	2.95374
107401903	chr3:107401903:G:A	2.32011e-06	-0.996794	-3.67067e-10	0.000148514	-0.702141	-3.67067e-10	0.000178173	-0.719062	-3.67067e-10
107402033	chr3:107402033:G:A	1.02576e-06	-0.481974	-1.331	5.69487e-05	-0.317618	-1.34305	8.09664e-05	-0.178583	-1.3292
107402053	chr3:107402053:G:A	1.66957e-06	-1.29245e-10	-1.32584	7.80927e-05	-1.29245e-10	-1.34492	9.52645e-05	-1.29245e-10	-1.34516
107402176	chr3:107402176:C:T	1.73492e-06	-1.29245e-10	-1.28745	8.35186e-05	-1.29245e-10	-1.27775	0.000101338	-1.29245e-10	-1.28336
107402214	chr3:107402214:G:A	4.7272e-05	-1.29245e-10	2.01751	0.00261969	-1.29245e-10	2.16799	0.00344814	-1.29245e-10	2.24377
107402329	chr3:107402329:G:A	3.20156e-06	-1.29245e-10	-0.674771	0.000147238	-1.29245e-10	-0.710768	0.000185344	-1.29245e-10	-0.679604
107402610	chr3:107402610:T:C	3.16816e-06	-1.29245e-10	-0.685258	0.000145742	-1.29245e-10	-0.720981	0.000183417	-1.29245e-10	-0.690054
107402627	chr3:107402627:C:A	8.82738e-07	-0.588959	-1.37418	4.91721e-05	-0.432894	-1.3746	6.84756e-05	-0.299884	-1.37546
107402672	chr3:107402672:T:A	3.88161e-07	-1.42106	-1.36368	1.87987e-05	-1.3952	-1.37383	2.24635e-05	-1.4155	-1.37443
107402879	chr3:107402879:A:G	4.52355e-05	-1.29245e-10	1.97347	0.00250473	-1.29245e-10	2.12312	0.00329497	-1.29245e-10	2.19833
107402999	chr3:107402999:A:G	4.31058e-05	-1.29245e-10	1.92525	0.00167408	-1.29245e-10	1.7202	0.00226006	-1.29245e-10	1.82133
107403273	chr3:107403273:A:G	3.26111e-06	-1.29245e-10	-0.65634	0.000149897	-1.29245e-10	-0.692874	0.000188779	-1.29245e-10	-0.661244
107403372	chr3:107403372:G:A	3.81936e-07	-1.42885	-1.37206	1.8602e-05	-1.4041	-1.37545	2.22549e-05	-1.42399	-1.37527
107403623	chr3:107403623:C:A	1.9726e-06	-1.29245e-10	-1.15906	8.26459e-05	-1.29245e-10	-1.28825	0.00010837	-1.29245e-10	-1.21627
107404051	chr3:107404051:G:A	7.53203e-07	-0.756193	-1.36564	1.47215e-05	-1.63841	-1.3751	1.79819e-05	-1.63698	-1.37547
107404111	chr3:107404111:G:A	9.43628e-06	-1.45027	1.85642	0.00210955	0.0964633	1.85494	0.00318946	0.285543	1.88025
107404507	chr3:107404507:T:C	1.63265e-06	-1.29245e-10	-1.3482	7.66493e-05	-1.29245e-10	-1.36358	9.34543e-05	-1.29245e-10	-1.36435
107405583	chr3:107405583:T:C	1.75789e-05	-1.29245e-10	1.02829	0.00069105	-1.29245e-10	0.835392	0.000928634	-1.29245e-10	0.931896
107405676	chr3:107405676:TAGAC:T	1.69748e-06	-1.29245e-10	-1.30926	8.47242e-05	-1.29245e-10	-1.26342	0.000103307	-1.29245e-10	-1.26411
107405859	chr3:107405859:T:C	2.68653e-06	-1.29245e-10	-0.850157	0.000123701	-1.29245e-10	-0.884951	0.000154983	-1.29245e-10	-0.858504
107406092	chr3:107406092:G:A	4.15475e-07	-1.55756	-1.15918	6.35966e-05	-0.344534	-1.20573	9.13228e-05	-0.160822	-1.2266
107406502	chr3:107406502:A:G	1.96825e-06	-1.29245e-10	-1.16127	9.88067e-05	-1.29245e-10	-1.10965	0.000119984	-1.29245e-10	-1.11446
107406740	chr3:107406740:T:A	3.91269e-06	-1.29245e-10	-0.474184	0.000179098	-1.29245e-10	-0.514888	0.000211313	-1.29245e-10	-0.54848
107407251	chr3:107407251:G:A	1.72848e-06	-1.29245e-10	-1.29117	7.61522e-05	-1.29245e-10	-1.37009	9.61284e-05	-1.29245e-10	-1.33613
107407582	chr3:107407582:G:A	2.07371e-06	-1.47592	0.366855	0.000114316	-1.45589	0.492039	0.000149441	-1.47348	0.578565
107407676	chr3:107407676:A:G	1.88079e-06	-1.29245e-10	-1.20672	9.38705e-05	-1.29245e-10	-1.1609	0.000114053	-1.29245e-10	-1.16515
107408162	chr3:107408162:T:C	1.32774e-06	-1.55493	-3.67067e-10	7.6701e-05	-1.36291	-3.67067e-10	9.77937e-05	-1.31896	-3.67067e-10
107408324	chr3:107408324:G:A	1.22332e-06	-0.296099	-1.34074	6.87065e-05	-0.121596	-1.35138	9.84389e-05	0.0270477	-1.33943
107408998	chr3:107408998:C:T	1.22459e-06	-1.6358	-3.67067e-10	6.3965e-05	-1.54448	-3.67067e-10	7.77543e-05	-1.54826	-3.67067e-10
107409885	chr3:107409885:T:C	2.76102e-06	-0.822807	-3.67067e-10	0.000187371	-0.469731	-3.67067e-10	0.000234132	-0.445932	-3.67067e-10
107410445	chr3:107410445:G:C	3.1318e-06	-1.29245e-10	-0.696801	0.000163345	-1.29245e-10	-0.606957	0.000202583	-1.29245e-10	-0.59067
107411410	chr3:107411410:T:A	1.82307e-06	-1.34588	0.107994	0.000470284	0.311219	0.139298	0.000700261	0.515836	0.133799
107411880	chr3:107411880:G:T	3.42624e-06	-1.37266	0.76571	0.000835656	0.244296	0.781102	0.00130285	0.444997	0.825497
107411889	chr3:107411889:T:C	2.83336e-06	-1.29245e-10	-0.796944	0.000140149	-1.29245e-10	-0.760116	0.000170397	-1.29245e-10	-0.763689
107411955	chr3:107411955:G:A	1.59069e-06	-1.29245e-10	-1.37424	7.58265e-05	-1.29245e-10	-1.37437	9.24894e-05	-1.29245e-10	-1.37472
107412203	chr3:107412203:T:G	5.45114e-05	-1.29245e-10	2.16	0.00207313	-1.29245e-10	1.93399	0.00282534	-1.29245e-10	2.04457
107412250	chr3:107412250:TTTTC:T	1.62969e-06	-1.29245e-10	-1.35002	7.81963e-05	-1.29245e-10	-1.3436	9.53269e-05	-1.29245e-10	-1.34451
107412472	chr3:107412472:G:A	2.95254e-06	-1.29245e-10	-0.755744	0.000135688	-1.29245e-10	-0.792462	0.000170396	-1.29245e-10	-0.763692
107413571	chr3:107413571:G:A	1.61343e-06	-1.29245e-10	-1.36005	7.60972e-05	-1.29245e-10	-1.37081	9.28078e-05	-1.29245e-10	-1.37129
107413615	chr3:107413615:G:A	9.34975e-06	0.396941	-3.67067e-10	0.000432807	0.367471	-3.67067e-10	0.000504644	0.322034	-3.67067e-10
107414312	chr3:107414312:C:A	1.58919e-06	-1.29245e-10	-1.37519	7.57935e-05	-1.29245e-10	-1.37481	9.24527e-05	-1.29245e-10	-1.37512
107414424	chr3:107414424:G:A	0.000144618	3.13569	-3.67067e-10	0.00374426	2.52516	-3.67067e-10	0.00480703	2.57602	-3.67067e-10
107414623	chr3:107414623:T:C	3.98396e-06	0.622573	-1.0787	0.000530454	1.66036	-1.08945	0.000771612	1.83772	-1.09106
107414747	chr3:107414747:T:C	6.69363e-07	-1.02057	-1.21927	1.61079e-05	-1.6386	-1.28491	1.98647e-05	-1.63753	-1.27535
107415127	chr3:107415127:A:G	4.84432e-07	-1.30308	-1.2601	0.000139845	0.505535	-1.26782	0.000210197	0.717757	-1.27153
107416466	chr3:107416466:G:A	4.79228e-06	-1.29245e-10	-0.271402	0.0002337	-1.29245e-10	-0.248784	0.000289429	-1.29245e-10	-0.23391
107416544	chr3:107416544:A:T	1.73134e-06	-1.29245e-10	-1.28951	7.63258e-05	-1.29245e-10	-1.36781	9.6505e-05	-1.29245e-10	-1.33222
107417151	chr3:107417151:A:G	1.8428e-06	-1.29245e-10	-1.22712	8.65046e-05	-1.29245e-10	-1.24262	0.000105831	-1.29245e-10	-1.23997
107417683	chr3:107417683:G:T	5.47164e-05	-1.29245e-10	2.16376	0.00208067	-1.29245e-10	1.93762	0.00283577	-1.29245e-10	2.04825
107417684	chr3:107417684:A:G	5.48752e-05	-1.29245e-10	2.16665	0.00208653	-1.29245e-10	1.94044	0.00284391	-1.29245e-10	2.05112
107418182	chr3:107418182:T:C	1.60414e-06	-1.29245e-10	-1.36582	7.80729e-05	-1.29245e-10	-1.34518	9.52517e-05	-1.29245e-10	-1.3453
107418243	chr3:107418243:C:G	3.29466e-06	-1.35953	0.71343	0.000878916	0.36611	0.709759	0.00136627	0.570461	0.74756
107418432	chr3:107418432:G:A	1.62431e-06	-1.29245e-10	-1.35333	7.63999e-05	-1.29245e-10	-1.36684	9.31603e-05	-1.29245e-10	-1.3675
107418858	chr3:107418858:G:A	1.65925e-06	-0.145175	-1.18687	0.000120694	0.246428	-1.15599	0.000172113	0.424506	-1.17817
107419322	chr3:107419322:C:G	3.59899e-07	-1.58839	-1.27195	5.03557e-05	-0.478321	-1.30539	7.23953e-05	-0.30408	-1.3156
107419747	chr3:107419747:A:C	3.67301e-06	-1.29245e-10	-0.537396	0.000171777	-1.29245e-10	-0.556624	0.000212633	-1.29245e-10	-0.542249
107419870	chr3:107419870:C:T	3.32467e-05	-1.29245e-10	1.66555	0.00180393	-1.29245e-10	1.79491	0.00236018	-1.29245e-10	1.86467
107420463	chr3:107420463:G:C	1.33222e-06	-1.55156	-3.67067e-10	5.90217e-05	-1.62491	-3.67067e-10	7.21912e-05	-1.6225	-3.67067e-10
107420483	chr3:107420483:C:T	1.69428e-05	-1.29245e-10	0.991436	0.000667033	-1.29245e-10	0.80002	0.00089567	-1.29245e-10	0.895754
107420711	chr3:107420711:T:A	8.68298e-07	-0.784301	-1.19533	1.60842e-05	-1.63781	-1.28717	1.98647e-05	-1.63564	-1.27724
107421316	chr3:107421316:C:T	1.08421e-06	-0.405478	-1.35208	6.25422e-05	-0.236382	-1.3306	8.72492e-05	-0.0935471	-1.3395
107421575	chr3:107421575:C:T	4.34187e-07	-1.30145	-1.37124	0.000125976	0.505627	-1.37236	0.000189781	0.717521	-1.37347
107422479	chr3:107422479:G:A	1.54749e-06	-1.40177	-3.67067e-10	6.48913e-05	-1.53011	-3.67067e-10	7.97777e-05	-1.52257	-3.67067e-10
107423102	chr3:107423102:G:A	1.22157e-06	-1.63827	-3.67067e-10	5.99934e-05	-1.60858	-3.67067e-10	7.39125e-05	-1.59894	-3.67067e-10
107423376	chr3:107423376:G:A	6.50852e-07	-1.0005	-1.26738	2.5426e-05	-1.1869	-1.28015	3.00332e-05	-1.21367	-1.28585
107423839	chr3:107423839:T:C	1.9509e-06	-1.29245e-10	-1.17012	9.7799e-05	-1.29245e-10	-1.11991	0.000118768	-1.29245e-10	-1.12465
107423876	chr3:107423876:T:C	2.6334e-05	-1.29245e-10	1.43245	0.00101999	-1.29245e-10	1.22473	0.00138256	-1.29245e-10	1.32988
107423949	chr3:107423949:A:G	2.62652e-05	-1.29245e-10	1.42983	0.00101743	-1.29245e-10	1.22222	0.001379	-1.29245e-10	1.3273
107424154	chr3:107424154:C:T	1.60082e-06	-1.29245e-10	-1.36789	7.69535e-05	-1.29245e-10	-1.35962	9.40181e-05	-1.29245e-10	-1.35833
107424952	chr3:107424952:C:T	1.01618e-05	0.205259	0.274973	0.00157971	1.34192	0.320255	0.00241515	1.53678	0.350917
107425046	chr3:107425046:T:G	2.62652e-05	-1.29245e-10	1.42983	0.00101743	-1.29245e-10	1.22222	0.001379	-1.29245e-10	1.3273
107425445	chr3:107425445:C:A	4.64957e-07	-1.28664	-1.31758	1.90668e-05	-1.42089	-1.33398	2.27721e-05	-1.43877	-1.33751
107425600	chr3:107425600:C:A	2.45061e-05	-1.29245e-10	1.36051	0.000952085	-1.29245e-10	1.15583	0.00128874	-1.29245e-10	1.25961
107425738	chr3:107425738:A:G	2.63554e-05	-1.29245e-10	1.43326	0.00102076	-1.29245e-10	1.22548	0.0013836	-1.29245e-10	1.33063
107425761	chr3:107425761:T:C	4.51706e-06	-1.29245e-10	-0.330546	0.000219649	-1.29245e-10	-0.310788	0.000271866	-1.29245e-10	-0.296508
107425765	chr3:107425765:T:C	2.89607e-06	-1.29245e-10	-0.775055	0.000133089	-1.29245e-10	-0.811801	0.000166887	-1.29245e-10	-0.784501
107425796	chr3:107425796:C:T	2.14835e-06	-1.30461	0.230901	0.000616554	0.490665	0.230661	0.000954647	0.700034	0.259489
107425901	chr3:107425901:G:A	2.5683e-06	-1.29245e-10	-0.895165	0.000120459	-1.29245e-10	-0.911512	0.000148294	-1.29245e-10	-0.902624
107425970	chr3:107425970:G:A	7.57135e-07	-0.937541	-1.17908	2.86685e-05	-1.13607	-1.21095	3.37935e-05	-1.16477	-1.21678
107426130	chr3:107426130:T:G	1.43373e-06	-0.648706	-0.829422	3.1093e-05	-1.63693	-0.62891	3.69924e-05	-1.63841	-0.652702
107426435	chr3:107426435:TTGAG:T	1.73331e-06	-1.29245e-10	-1.28837	7.69026e-05	-1.29245e-10	-1.36028	9.72999e-05	-1.29245e-10	-1.32402
107426785	chr3:107426785:T:G	5.1194e-07	-1.62782	-0.88014	2.71107e-05	-1.4582	-0.944695	3.31318e-05	-1.4683	-0.933026
107427070	chr3:107427070:G:A	2.62593e-05	-1.29245e-10	1.42961	0.00101719	-1.29245e-10	1.22198	0.00137868	-1.29245e-10	1.32707
107427701	chr3:107427701:C:T	4.11549e-06	-1.29245e-10	-0.423651	0.000199847	-1.29245e-10	-0.405265	0.00024727	-1.29245e-10	-0.391337
107427910	chr3:107427910:A:C	1.67792e-06	-1.29245e-10	-1.32085	7.7333e-05	-1.29245e-10	-1.3547	9.44693e-05	-1.29245e-10	-1.35354
107428870	chr3:107428870:C:T	1.23009e-06	-1.63132	-3.67067e-10	6.52742e-05	-1.52422	-3.67067e-10	8.03744e-05	-1.51512	-3.67067e-10
107429250	chr3:107429250:T:C	2.30543e-05	-1.29245e-10	1.29945	0.000882901	-1.29245e-10	1.08039	0.00118505	-1.29245e-10	1.17572
107429473	chr3:107429473:C:T	3.01804e-05	-1.29245e-10	1.56878	0.00112496	-1.29245e-10	1.32268	0.00152837	-1.29245e-10	1.43014
107429677	chr3:107429677:T:A	2.35133e-06	-1.29245e-10	-0.983428	0.000120704	-1.29245e-10	-0.909482	0.000149149	-1.29245e-10	-0.896873
107429969	chr3:107429969:T:C	1.61739e-06	-1.29245e-10	-1.35759	7.77064e-05	-1.29245e-10	-1.34988	9.48761e-05	-1.29245e-10	-1.34925
107430113	chr3:107430113:G:A	1.65125e-06	-1.29245e-10	-1.33688	7.90754e-05	-1.29245e-10	-1.33242	9.62416e-05	-1.29245e-10	-1.33496
107430141	chr3:107430141:G:GA	2.60415e-06	-0.105484	-0.775819	3.56093e-05	-1.56564	-0.564571	4.18165e-05	-1.57901	-0.58952
107430158	chr3:107430158:A:G	2.3299e-06	-1.29245e-10	-0.992584	0.00010679	-1.29245e-10	-1.03196	0.000130238	-1.29245e-10	-1.03246
107430242	chr3:107430242:G:T	1.39141e-06	-0.26624	-1.24185	0.000189344	0.796427	-1.25568	0.000273908	0.95852	-1.24755
107430346	chr3:107430346:A:C	1.77738e-06	-1.29245e-10	-1.26327	8.53135e-05	-1.29245e-10	-1.25649	0.000103628	-1.29245e-10	-1.26101
107430564	chr3:107430564:C:G	2.59423e-06	-0.88512	-3.67067e-10	7.10325e-05	-1.43968	-3.67067e-10	8.59474e-05	-1.44808	-3.67067e-10
107430965	chr3:107430965:A:C	2.25398e-06	-1.29245e-10	-1.02571	0.000112587	-1.29245e-10	-0.97909	0.000138296	-1.29245e-10	-0.972424
107431714	chr3:107431714:AC:A	1.59418e-06	-1.29245e-10	-1.37205	7.67606e-05	-1.29245e-10	-1.36213	9.35795e-05	-1.29245e-10	-1.36301
107431814	chr3:107431814:G:T	2.05768e-05	-1.29245e-10	1.18576	0.000775397	-1.29245e-10	0.950556	0.00103752	-1.29245e-10	1.04277
107431979	chr3:107431979:T:C	2.19784e-05	2.32771	-1.07606	7.35492e-05	-0.243411	-1.16145	0.000100079	-0.116508	-1.17935
107432089	chr3:107432089:A:G	1.88072e-05	-1.29245e-10	1.09583	0.000771896	-1.29245e-10	0.946031	0.000917807	-1.29245e-10	0.920169
107432661	chr3:107432661:A:G	6.41619e-06	0.759446	-0.73903	4.58741e-05	-1.42564	-0.451277	5.35608e-05	-1.44648	-0.474526
107432733	chr3:107432733:T:C	2.42248e-06	-0.953616	-3.67067e-10	8.91327e-05	-1.21269	-3.67067e-10	0.00011084	-1.19373	-3.67067e-10
107432770	chr3:107432770:T:C	9.68927e-06	0.432611	-3.67067e-10	0.000151086	-0.684968	-3.67067e-10	0.000180801	-0.704421	-3.67067e-10
107432978	chr3:107432978:A:G	1.28236e-06	-1.58971	-3.67067e-10	5.8473e-05	-1.63425	-3.67067e-10	7.14508e-05	-1.63281	-3.67067e-10
107433062	chr3:107433062:C:T	1.58898e-06	-1.29245e-10	-1.37532	7.5744e-05	-1.29245e-10	-1.37546	9.24164e-05	-1.29245e-10	-1.37551
107433779	chr3:107433779:A:G	1.24372e-05	1.56175	-0.879465	5.02565e-05	-1.15617	-0.629504	5.79834e-05	-1.19151	-0.650146
107434041	chr3:107434041:T:C	2.19527e-06	-1.29245e-10	-1.0521	0.000106958	-1.29245e-10	-1.03039	0.000129253	-1.29245e-10	-1.04005
107434125	chr3:107434125:T:G	1.73759e-06	-1.29245e-10	-1.28591	8.45947e-05	-1.29245e-10	-1.26495	0.000103715	-1.29245e-10	-1.26017
107434241	chr3:107434241:T:C	2.35522e-06	-1.29245e-10	-0.981776	0.000107681	-1.29245e-10	-1.02365	0.000138932	-1.29245e-10	-0.96783
107434791	chr3:107434791:A:T	1.2853e-05	-1.09739	1.81255	0.00132207	-0.413999	1.89814	0.00186099	-0.302608	1.92965
107435813	chr3:107435813:T:C	2.39754e-05	-1.29245e-10	1.33862	0.000897192	-1.29245e-10	1.09645	0.00120475	-1.29245e-10	1.19221
107436569	chr3:107436569:A:G	3.82268e-07	-1.47109	-1.32895	1.58183e-05	-1.61792	-1.32373	1.90309e-05	-1.62926	-1.32649
107437426	chr3:107437426:A:T	1.63076e-06	-1.29245e-10	-1.34936	7.94171e-05	-1.29245e-10	-1.32811	9.67632e-05	-1.29245e-10	-1.32955
107437653	chr3:107437653:G:A	3.07037e-06	-1.17213	0.45552	0.000317089	-0.517851	0.574213	0.000437883	-0.411525	0.591658
107437912	chr3:107437912:G:T	4.44161e-06	-1.29245e-10	-0.347392	0.000209273	-1.29245e-10	-0.359181	0.000237954	-1.29245e-10	-0.429742
107438135	chr3:107438135:C:T	5.06012e-06	-1.29245e-10	-0.217018	0.000238555	-1.29245e-10	-0.228222	0.000270233	-1.29245e-10	-0.302533
107438190	chr3:107438190:A:G	2.40807e-06	-1.29245e-10	-0.959582	0.000109999	-1.29245e-10	-1.00235	0.00014214	-1.29245e-10	-0.945005
107438551	chr3:107438551:GAGAT:G	2.53002e-06	0.0731422	-0.983325	0.000107155	-0.0462163	-0.982328	0.000124517	-0.0888317	-0.988543
107438558	chr3:107438558:G:A	3.16383e-06	-1.29245e-10	-0.686626	0.000146299	-1.29245e-10	-0.717169	0.000182964	-1.29245e-10	-0.69253
107439508	chr3:107439508:G:C	1.22023e-06	-1.03511	-0.604262	0.000122259	-0.323122	-0.57356	0.000169091	-0.207814	-0.563567
107440062	chr3:107440062:C:T	2.04806e-06	-1.29245e-10	-1.12151	9.58494e-05	-1.29245e-10	-1.14004	0.000115762	-1.29245e-10	-1.15028
107440389	chr3:107440389:AATAGC:A	1.61909e-06	-1.29245e-10	-1.35654	7.66705e-05	-1.29245e-10	-1.3633	9.35844e-05	-1.29245e-10	-1.36295
107440478	chr3:107440478:G:A	2.03602e-06	-1.29245e-10	-1.12741	9.51216e-05	-1.29245e-10	-1.14766	0.000116698	-1.29245e-10	-1.14223
107440647	chr3:107440647:G:T	2.31796e-06	-1.29245e-10	-0.997723	0.000105982	-1.29245e-10	-1.03955	0.000136591	-1.29245e-10	-0.98483
107441232	chr3:107441232:A:G	4.43751e-06	-1.29245e-10	-0.348314	0.000208845	-1.29245e-10	-0.361229	0.000237488	-1.29245e-10	-0.431701
107441707	chr3:107441707:C:T	4.51886e-07	-1.26797	-1.36477	1.52186e-05	-1.60876	-1.37155	1.87102e-05	-1.59998	-1.37278
107442201	chr3:107442201:T:C	1.74291e-06	-1.29245e-10	-1.28285	8.48562e-05	-1.29245e-10	-1.26186	0.00010403	-1.29245e-10	-1.25713
107442363	chr3:107442363:C:G	1.70054e-06	-1.29245e-10	-1.30746	8.11186e-05	-1.29245e-10	-1.30691	9.80649e-05	-1.29245e-10	-1.31619
107442376	chr3:107442376:C:T	3.2794e-06	-0.650747	-3.67067e-10	0.000280684	-0.0655889	-3.67067e-10	0.000367442	0.00474792	-3.67067e-10
107442597	chr3:107442597:C:T	3.31277e-06	-1.29245e-10	-0.640622	0.000163682	-1.29245e-10	-0.604894	0.000194731	-1.29245e-10	-0.630201
107442942	chr3:107442942:T:C	1.27876e-05	1.9235	-1.21343	4.97407e-05	-0.520909	-1.27509	6.69783e-05	-0.41343	-1.28402
107442979	chr3:107442979:A:G	2.07429e-06	-1.29245e-10	-1.10879	0.00010089	-1.29245e-10	-1.08879	0.000122023	-1.29245e-10	-1.09761
107443029	chr3:107443029:G:A	1.74445e-06	-1.29245e-10	-1.28197	8.49382e-05	-1.29245e-10	-1.2609	0.000104133	-1.29245e-10	-1.25615
107443110	chr3:107443110:C:T	1.58955e-06	-1.29245e-10	-1.37496	7.5792e-05	-1.29245e-10	-1.37483	9.24979e-05	-1.29245e-10	-1.37463
107443119	chr3:107443119:G:C	2.19459e-06	-1.05241	-3.67067e-10	8.6946e-05	-1.23753	-3.67067e-10	0.000106737	-1.23145	-3.67067e-10
107443382	chr3:107443382:T:A	4.41948e-06	-1.29245e-10	-0.352387	0.000208022	-1.29245e-10	-0.365178	0.000236552	-1.29245e-10	-0.43565
107443802	chr3:107443802:A:G	1.26107e-06	-0.24806	-1.35839	1.52823e-05	-1.61552	-1.3606	1.83611e-05	-1.62072	-1.37087
107443829	chr3:107443829:A:C	1.68133e-06	-1.29245e-10	-1.31882	7.86916e-05	-1.29245e-10	-1.33728	9.75563e-05	-1.29245e-10	-1.32139
107444134	chr3:107444134:GAAGATTAAC:G	3.31549e-06	-1.29245e-10	-0.639803	0.00016335	-1.29245e-10	-0.606922	0.000194435	-1.29245e-10	-0.631719
107444640	chr3:107444640:A:G	2.28353e-05	2.23628	-0.946379	7.70465e-05	-0.309311	-1.0491	0.000103923	-0.187009	-1.07116
107444836	chr3:107444836:T:C	1.87784e-05	-1.29245e-10	1.0943	0.000709418	-1.29245e-10	0.861625	0.00094783	-1.29245e-10	0.952357
107445115	chr3:107445115:A:C	1.38169e-05	1.40305	-0.615573	6.48207e-05	-1.20783	-0.323363	7.46563e-05	-1.24143	-0.347497
107445861	chr3:107445861:G:A	3.62627e-06	-1.29245e-10	-0.550205	0.000179488	-1.29245e-10	-0.512712	0.000213278	-1.29245e-10	-0.53922
107447923	chr3:107447923:G:C	1.75418e-06	-1.29245e-10	-1.27641	8.79506e-05	-1.29245e-10	-1.22604	0.00010751	-1.29245e-10	-1.22423
107448336	chr3:107448336:T:C	1.63471e-06	-1.29245e-10	-1.34694	7.80662e-05	-1.29245e-10	-1.34526	9.56893e-05	-1.29245e-10	-1.34071
107448480	chr3:107448480:C:T	2.14922e-06	-1.29245e-10	-1.07331	0.000102477	-1.29245e-10	-1.07318	0.00012703	-1.29245e-10	-1.05739
107449355	chr3:107449355:T:C	8.46789e-06	1.43309	-1.13521	2.66868e-05	-1.48533	-0.933319	3.13401e-05	-1.50857	-0.948354
107449365	chr3:107449365:G:A	1.66884e-06	-1.29245e-10	-1.32628	8.27528e-05	-1.29245e-10	-1.28696	0.000101118	-1.29245e-10	-1.28553
107449468	chr3:107449468:A:G	6.87475e-05	3.44142	-1.04938	0.000181448	0.353644	-0.855492	0.000216919	0.348253	-0.870546
107449691	chr3:107449691:G:A	7.18376e-05	3.27593	-0.83993	0.00021934	0.242454	-0.554649	0.000262628	0.237478	-0.568556
107450090	chr3:107450090:A:G	1.79537e-06	-1.29245e-10	-1.2532	9.04551e-05	-1.29245e-10	-1.19797	0.000110573	-1.29245e-10	-1.19615
107450128	chr3:107450128:A:G	5.48708e-07	-1.09105	-1.34754	1.48485e-05	-1.63613	-1.36879	1.80854e-05	-1.63754	-1.36917
107450233	chr3:107450233:A:G	6.47137e-05	3.18047	-0.848901	0.000206332	0.192498	-0.565831	0.00024702	0.187033	-0.579382
107450551	chr3:107450551:A:G	5.27214e-05	2.98201	-0.855398	0.000181726	0.072972	-0.573294	0.000217688	0.0682473	-0.587003
107450636	chr3:107450636:C:T	1.61581e-06	-1.29245e-10	-1.35857	7.87637e-05	-1.29245e-10	-1.33637	9.61878e-05	-1.29245e-10	-1.33552
107450858	chr3:107450858:T:C	4.64917e-05	3.14185	-1.14099	0.000134138	0.17469	-0.978643	0.000160683	0.16957	-0.991957
107451284	chr3:107451284:G:C	2.41959e-06	-1.29245e-10	-0.95481	0.000130559	-1.29245e-10	-0.830997	0.000160011	-1.29245e-10	-0.826578
107451902	chr3:107451902:C:T	2.66359e-06	-1.29245e-10	-0.858734	0.000145872	-1.29245e-10	-0.720089	0.00017862	-1.29245e-10	-0.716556
107452401	chr3:107452401:C:T	1.5092e-06	-1.42683	-3.67067e-10	0.000166047	-0.590548	-3.67067e-10	0.00020705	-0.568856	-3.67067e-10
107452505	chr3:107452505:G:A	1.63136e-06	-1.29245e-10	-1.349	7.79819e-05	-1.29245e-10	-1.34634	9.49271e-05	-1.29245e-10	-1.34871
107452584	chr3:107452584:G:A	7.7154e-05	3.34541	-0.838019	0.000233188	0.300135	-0.551108	0.000279084	0.295194	-0.5655
107453186	chr3:107453186:A:C	9.11711e-07	-1.1709	-0.759939	8.77414e-05	-0.446577	-0.781849	0.000112321	-0.386364	-0.794092
107453272	chr3:107453272:C:T	1.74219e-06	-1.29245e-10	-1.28327	8.40565e-05	-1.29245e-10	-1.27133	0.000102391	-1.29245e-10	-1.27302
107453492	chr3:107453492:C:G	6.3695e-05	3.14432	-0.828621	0.000206496	0.166787	-0.539327	0.000247182	0.161848	-0.553543
107454119	chr3:107454119:T:C	2.5208e-06	-1.29245e-10	-0.913832	0.000137131	-1.29245e-10	-0.781882	0.000167826	-1.29245e-10	-0.778892
107454149	chr3:107454149:T:C	9.55754e-06	-1.29245e-10	0.418922	0.000400099	-1.29245e-10	0.288892	0.000478526	-1.29245e-10	0.268892
107454616	chr3:107454616:A:C	1.07383e-05	0.775826	-0.240422	5.53354e-05	-1.4879	-0.201503	7.09507e-05	-1.49991	-0.139925
107454618	chr3:107454618:A:C	1.3883e-05	1.23734	-0.445086	8.16805e-05	-1.08564	-0.214364	9.55052e-05	-1.11066	-0.231974
107454658	chr3:107454658:G:A	1.59437e-06	-1.29245e-10	-1.37193	7.69921e-05	-1.29245e-10	-1.35912	9.39965e-05	-1.29245e-10	-1.35856
107454857	chr3:107454857:C:T	1.83901e-06	-1.29245e-10	-1.22918	8.34186e-05	-1.29245e-10	-1.27895	0.000101773	-1.29245e-10	-1.27908
107455167	chr3:107455167:T:C	0.000128673	3.98962	-0.970752	0.000277981	0.73282	-0.808087	0.000324878	0.726025	-0.844394
107455753	chr3:107455753:G:A	0.000115698	3.43553	-0.522954	0.000326097	0.365503	-0.281129	0.000394925	0.360231	-0.283354
107457058	chr3:107457058:T:C	1.58994e-06	-1.29245e-10	-1.37471	7.64641e-05	-1.29245e-10	-1.366	9.33357e-05	-1.29245e-10	-1.36562
107457087	chr3:107457087:G:A	6.59385e-05	3.18476	-0.834442	0.000210215	0.191272	-0.54596	0.000251589	0.186333	-0.560354
107457520	chr3:107457520:C:T	1.59584e-06	-1.29245e-10	-1.37101	7.71391e-05	-1.29245e-10	-1.35721	9.41791e-05	-1.29245e-10	-1.35662
107457852	chr3:107457852:C:T	1.74462e-06	-1.29245e-10	-1.28187	8.99406e-05	-1.29245e-10	-1.20367	0.000109442	-1.29245e-10	-1.20643
107458231	chr3:107458231:C:T	1.62265e-06	-1.29245e-10	-1.35435	7.77356e-05	-1.29245e-10	-1.34951	9.45866e-05	-1.29245e-10	-1.3523
107458905	chr3:107458905:T:G	1.66194e-06	-1.29245e-10	-1.33042	7.94489e-05	-1.29245e-10	-1.32771	9.66696e-05	-1.29245e-10	-1.33052
107459050	chr3:107459050:T:C	2.5208e-06	-1.29245e-10	-0.913832	0.000137131	-1.29245e-10	-0.781882	0.000167826	-1.29245e-10	-0.778892
107459489	chr3:107459489:T:G	6.46812e-05	3.2465	-0.915434	0.000196342	0.227734	-0.650696	0.000234546	0.222591	-0.666757
107459551	chr3:107459551:T:A	5.87478e-07	-1.00989	-1.36043	1.49059e-05	-1.62699	-1.37407	1.81215e-05	-1.63049	-1.37422
107459836	chr3:107459836:T:C	1.88278e-06	-1.29245e-10	-1.20566	8.73575e-05	-1.29245e-10	-1.23281	0.000107072	-1.29245e-10	-1.22832
107460336	chr3:107460336:T:C	1.64072e-05	2.21369	-1.25438	3.20442e-05	-1.15676	-1.07894	3.78565e-05	-1.18728	-1.08073
107460390	chr3:107460390:C:A	3.09992e-05	2.9168	-1.32125	0.000143818	0.61731	-1.35158	0.000195901	0.731842	-1.35605
107460689	chr3:107460689:G:A	1.61995e-06	-1.29245e-10	-1.35601	7.71157e-05	-1.29245e-10	-1.35751	9.40371e-05	-1.29245e-10	-1.35813
107460718	chr3:107460718:T:C	1.19081e-06	-1.11271	-0.551064	5.36067e-05	-1.14159	-0.579552	6.64473e-05	-1.16631	-0.539102
107460758	chr3:107460758:G:T	1.63685e-06	-1.29245e-10	-1.34564	8.01355e-05	-1.29245e-10	-1.3191	9.78801e-05	-1.29245e-10	-1.31808
107460786	chr3:107460786:A:G	6.05527e-07	-1.00098	-1.33909	1.50743e-05	-1.62559	-1.36424	1.83167e-05	-1.62931	-1.36469
107460880	chr3:107460880:G:A	2.54908e-06	-1.29245e-10	-0.902675	0.000115028	-1.29245e-10	-0.957642	0.000142418	-1.29245e-10	-0.943055
107460991	chr3:107460991:A:G	4.18304e-05	3.21401	-1.3188	4.17628e-05	-0.752133	-1.21868	4.80289e-05	-0.794725	-1.23529
107461116	chr3:107461116:T:C	1.63576e-06	-1.29245e-10	-1.3463	8.00622e-05	-1.29245e-10	-1.32002	9.77896e-05	-1.29245e-10	-1.319
107461532	chr3:107461532:C:T	1.74476e-06	-1.29245e-10	-1.28179	8.99501e-05	-1.29245e-10	-1.20356	0.000109453	-1.29245e-10	-1.20632
107461613	chr3:107461613:A:G	1.61661e-06	-1.29245e-10	-1.35808	7.87285e-05	-1.29245e-10	-1.33681	9.61468e-05	-1.29245e-10	-1.33594
107461872	chr3:107461872:T:C	4.15264e-06	-0.414665	-3.67067e-10	8.70035e-05	-1.23687	-3.67067e-10	0.000105204	-1.24592	-3.67067e-10
107462215	chr3:107462215:T:C	2.22098e-06	-1.29245e-10	-1.04046	9.52444e-05	-1.29245e-10	-1.14637	0.000117271	-1.29245e-10	-1.13733
107462494	chr3:107462494:A:G	4.25725e-06	-1.29245e-10	-0.389786	0.00020477	-1.29245e-10	-0.380932	0.00025998	-1.29245e-10	-0.341215
107462580	chr3:107462580:C:T	2.33291e-05	-1.29245e-10	1.31129	0.00108949	-1.29245e-10	1.29064	0.00131987	-1.29245e-10	1.28347
107462587	chr3:107462587:G:A	5.32862e-06	0.940228	-1.10554	3.27734e-05	-1.07446	-1.13874	4.02181e-05	-1.05724	-1.15026
107462947	chr3:107462947:C:T	1.59525e-06	-1.29245e-10	-1.37138	7.57808e-05	-1.29245e-10	-1.37497	9.2497e-05	-1.29245e-10	-1.37464
107463271	chr3:107463271:T:C	6.86007e-06	-1.29245e-10	0.087309	0.000330352	-1.29245e-10	0.0973404	0.000422911	-1.29245e-10	0.145344
107463279	chr3:107463279:A:G	1.07449e-05	1.77015	-1.23413	4.94654e-05	-0.621048	-1.1805	6.14473e-05	-0.598497	-1.18514
107463447	chr3:107463447:T:C	3.78226e-06	-1.29245e-10	-0.508086	0.000178543	-1.29245e-10	-0.51799	0.000223918	-1.29245e-10	-0.490538
107463505	chr3:107463505:A:T	7.58102e-07	-0.924194	-1.19115	2.96691e-05	-1.22486	-1.08785	3.66958e-05	-1.19366	-1.1055
107464026	chr3:107464026:C:T	4.68246e-06	-0.294586	-3.67067e-10	0.00015322	-0.670943	-3.67067e-10	0.000191779	-0.645474	-3.67067e-10
107464187	chr3:107464187:C:T	1.27887e-06	-0.221585	-1.37085	1.63354e-05	-1.56505	-1.34443	1.96247e-05	-1.57489	-1.35014
107464218	chr3:107464218:T:C	2.07552e-05	2.02664	-0.832256	8.37437e-05	-0.478979	-0.796079	0.000100567	-0.475561	-0.815431
107464592	chr3:107464592:T:A	5.36342e-06	0.915077	-1.07388	3.37985e-05	-1.10783	-1.07458	4.13792e-05	-1.09049	-1.08855
107464843	chr3:107464843:G:A	1.33493e-06	-1.54953	-3.67067e-10	5.85102e-05	-1.63362	-3.67067e-10	7.15329e-05	-1.63166	-3.67067e-10
107464983	chr3:107464983:C:T	1.31107e-06	-0.19759	-1.36997	1.64655e-05	-1.55933	-1.34222	1.97693e-05	-1.56955	-1.34814
107465444	chr3:107465444:T:G	1.59301e-06	-1.29245e-10	-1.37278	7.75147e-05	-1.29245e-10	-1.35235	9.4506e-05	-1.29245e-10	-1.35315
107465560	chr3:107465560:G:T	2.58482e-06	-1.29245e-10	-0.888754	0.00010438	-1.29245e-10	-1.05478	0.000127862	-1.29245e-10	-1.05086
107465669	chr3:107465669:C:T	7.45208e-07	-0.910119	-1.22238	2.86226e-05	-1.22071	-1.12791	3.54345e-05	-1.19001	-1.14413
107466004	chr3:107466004:C:A	5.305e-05	3.49234	-1.35951	0.000190955	0.887131	-1.33791	0.000258414	0.98708	-1.33434
107466226	chr3:107466226:A:G	7.46849e-06	1.13977	-0.967484	4.05265e-05	-0.99805	-1.00281	4.96783e-05	-0.97848	-1.01777
107466470	chr3:107466470:C:T	3.33078e-06	-1.29245e-10	-0.635202	0.000158784	-1.29245e-10	-0.635276	0.000198977	-1.29245e-10	-0.608628
107467721	chr3:107467721:G:A	5.61156e-07	-1.40833	-1.00783	1.94598e-05	-1.63859	-1.09588	2.35884e-05	-1.63825	-1.10282
107468148	chr3:107468148:A:G	1.9379e-06	-1.29245e-10	-1.1768	8.70761e-05	-1.29245e-10	-1.23604	0.000106448	-1.29245e-10	-1.23416
107468399	chr3:107468399:T:C	1.82532e-06	-1.29245e-10	-1.23665	8.45736e-05	-1.29245e-10	-1.2652	0.000103316	-1.29245e-10	-1.26402
107470347	chr3:107470347:C:T	5.79673e-05	2.63275	-0.411281	9.07489e-05	-0.754522	-0.440201	0.000112143	-0.705508	-0.476535
107470752	chr3:107470752:C:T	6.78547e-06	0.0763753	-3.67067e-10	0.000604787	0.702056	-3.67067e-10	0.000756498	0.726881	-3.67067e-10
107471661	chr3:107471661:G:A	1.51522e-06	-1.20213	-0.220713	0.000150623	-0.472201	-0.215841	0.000189001	-0.420108	-0.239956
107471708	chr3:107471708:G:A	6.65243e-07	-1.4895	-0.756512	2.62644e-05	-1.63762	-0.796982	3.17417e-05	-1.63648	-0.807705
107472497	chr3:107472497:A:G	1.0195e-05	-1.29245e-10	0.483488	0.000424116	-1.29245e-10	0.347186	0.000507062	-1.29245e-10	0.326815
107472635	chr3:107472635:C:T	4.21021e-06	-1.29245e-10	-0.400896	0.00020805	-1.29245e-10	-0.36504	0.000250595	-1.29245e-10	-0.377979
107472699	chr3:107472699:A:G	2.85162e-05	-1.29245e-10	1.51207	0.00132366	-1.29245e-10	1.48534	0.00160644	-1.29245e-10	1.47996
107473134	chr3:107473134:A:G	1.30354e-06	-1.57333	-3.67067e-10	5.82201e-05	-1.63859	-3.67067e-10	7.10694e-05	-1.63816	-3.67067e-10
107473179	chr3:107473179:C:T	1.41558e-06	-1.49087	-3.67067e-10	6.00657e-05	-1.60738	-3.67067e-10	7.3501e-05	-1.60452	-3.67067e-10
107474220	chr3:107474220:A:C	1.34093e-06	-1.21287	-0.33218	0.000131619	-0.48989	-0.333017	0.00016523	-0.438273	-0.356207
107474268	chr3:107474268:C:T	3.60665e-06	-1.29245e-10	-0.555629	0.000141904	-1.29245e-10	-0.747667	0.000179078	-1.29245e-10	-0.713998
107474269	chr3:107474269:A:C	2.01462e-06	-1.29245e-10	-1.13798	9.17547e-05	-1.29245e-10	-1.1837	0.000113759	-1.29245e-10	-1.16773
107474490	chr3:107474490:C:T	7.30048e-07	-1.52546	-0.627593	3.25429e-05	-1.63848	-0.581775	3.92169e-05	-1.63859	-0.594125
107474736	chr3:107474736:C:T	2.04448e-06	-1.29245e-10	-1.12326	9.2978e-05	-1.29245e-10	-1.17046	0.000115337	-1.29245e-10	-1.15396
107474797	chr3:107474797:T:C	1.12676e-06	-0.490087	-1.22898	2.54396e-05	-1.30141	-1.16511	3.17297e-05	-1.2558	-1.18877
107474944	chr3:107474944:G:T	1.15951e-06	-1.25034	-0.440075	0.000111561	-0.552647	-0.435605	0.000140034	-0.502435	-0.457502
107474978	chr3:107474978:A:ATC	2.03166e-06	-1.29245e-10	-1.12956	9.24521e-05	-1.29245e-10	-1.17613	0.00011466	-1.29245e-10	-1.15985
107475096	chr3:107475096:G:A	8.84788e-05	3.11184	-0.467483	0.000233904	0.12353	-0.371441	0.000279912	0.128569	-0.395913
107475764	chr3:107475764:A:G	0.000277051	5.15849	-1.3727	0.000432649	1.74227	-1.37516	0.000604681	1.87743	-1.37454
107475768	chr3:107475768:C:T	5.80314e-07	-1.0298	-1.35279	1.66962e-05	-1.5152	-1.37244	1.96684e-05	-1.54795	-1.37486
107476315	chr3:107476315:G:T	2.5029e-06	-1.29245e-10	-0.920957	0.000110694	-1.29245e-10	-0.996054	0.000138004	-1.29245e-10	-0.974532
107476364	chr3:107476364:G:T	2.5396e-06	-1.29245e-10	-0.9064	0.000112171	-1.29245e-10	-0.982797	0.000139888	-1.29245e-10	-0.960976
107476496	chr3:107476496:A:T	2.847e-06	-1.29245e-10	-0.792144	0.000125642	-1.29245e-10	-0.869384	0.000155954	-1.29245e-10	-0.85226
107477496	chr3:107477496:G:A	2.03758e-06	-1.29245e-10	-1.12665	9.26947e-05	-1.29245e-10	-1.17351	0.000114972	-1.29245e-10	-1.15713
107477524	chr3:107477524:C:T	1.24252e-06	-1.62127	-3.67067e-10	6.44468e-05	-1.53698	-3.67067e-10	7.82186e-05	-1.54231	-3.67067e-10
107477613	chr3:107477613:T:A	0.000261682	5.10225	-1.37353	0.000421369	1.70209	-1.3614	0.000589662	1.83634	-1.35861
107478110	chr3:107478110:T:C	2.04377e-06	-1.29245e-10	-1.12361	9.29488e-05	-1.29245e-10	-1.17077	0.0001153	-1.29245e-10	-1.15428
107478441	chr3:107478441:C:A	6.04638e-07	-1.54844	-0.793095	2.36759e-05	-1.63359	-0.904772	2.84878e-05	-1.63545	-0.916898
107478563	chr3:107478563:G:A	2.95564e-06	-0.754693	-3.67067e-10	0.000257748	-0.150837	-3.67067e-10	0.000331036	-0.0995926	-3.67067e-10
107478762	chr3:107478762:A:G	1.2061e-06	-0.463171	-1.18784	2.71929e-05	-1.28611	-1.11375	3.38431e-05	-1.23949	-1.1406
107479110	chr3:107479110:C:T	2.15125e-06	-1.29245e-10	-1.07236	9.66745e-05	-1.29245e-10	-1.13147	0.000120478	-1.29245e-10	-1.11035
107479533	chr3:107479533:T:C	2.6586e-06	-1.29245e-10	-0.860609	0.000115821	-1.29245e-10	-0.950771	0.00014518	-1.29245e-10	-0.923844
107479604	chr3:107479604:G:T	1.53348e-05	1.96825	-1.07653	4.57446e-05	-0.768181	-1.11156	5.68044e-05	-0.733503	-1.1287
107480093	chr3:107480093:A:G	1.31962e-06	-1.21265	-0.34842	5.4963e-05	-1.2759	-0.420255	6.89693e-05	-1.29538	-0.37278
107480161	chr3:107480161:T:C	2.72386e-06	-1.29245e-10	-0.836359	0.000118407	-1.29245e-10	-0.92869	0.000148522	-1.29245e-10	-0.901084
107480340	chr3:107480340:C:T	2.32508e-06	-1.29245e-10	-0.994656	9.50187e-05	-1.29245e-10	-1.14875	0.000116489	-1.29245e-10	-1.14402
107480361	chr3:107480361:C:T	2.61616e-06	0.471225	-1.34793	2.02245e-05	-1.38124	-1.31468	2.40061e-05	-1.39938	-1.32413
107480899	chr3:107480899:T:G	2.78928e-06	-1.29245e-10	-0.812624	0.000136758	-1.29245e-10	-0.784604	0.000165403	-1.29245e-10	-0.793436
107480905	chr3:107480905:G:A	1.58877e-06	-1.29245e-10	-1.37545	7.57412e-05	-1.29245e-10	-1.3755	9.24366e-05	-1.29245e-10	-1.3753
107481608	chr3:107481608:T:A	4.36809e-06	0.679959	-1.04404	3.83509e-05	-1.07558	-0.980461	4.63564e-05	-1.06047	-1.00499
107482337	chr3:107482337:C:A	1.60739e-06	-1.29245e-10	-1.3638	8.43034e-05	-1.29245e-10	-1.2684	9.62716e-05	-1.29245e-10	-1.33464
107482464	chr3:107482464:G:T	7.81156e-05	2.94026	-0.420483	0.000101489	-0.612547	-0.470325	0.000129255	-0.559641	-0.48039
107482581	chr3:107482581:C:A	0.00025663	4.39712	-0.687897	8.74723e-05	-0.459795	-0.771703	0.000104876	-0.465487	-0.783554
107482824	chr3:107482824:C:A	1.23655e-06	-1.62609	-3.67067e-10	6.40206e-05	-1.54362	-3.67067e-10	7.91757e-05	-1.53015	-3.67067e-10
107482884	chr3:107482884:TC:T	4.95593e-06	1.04141	-1.27923	3.37633e-05	-0.893955	-1.28949	4.26722e-05	-0.876801	-1.27147
107483092	chr3:107483092:C:G	6.84474e-06	0.952397	-0.867326	4.93869e-05	-0.948315	-0.85482	5.96415e-05	-0.931372	-0.882094
107483170	chr3:107483170:G:A	4.88315e-07	-1.28664	-1.26857	1.59547e-05	-1.61189	-1.32118	1.92691e-05	-1.62583	-1.31749
107483681	chr3:107483681:T:C	1.35089e-06	-0.169366	-1.36828	2.53502e-05	-1.11214	-1.35789	3.29762e-05	-1.05557	-1.35047
107483777	chr3:107483777:C:A	8.31802e-05	3.17903	-0.596432	9.29254e-05	-0.503694	-0.667329	0.000118889	-0.448158	-0.675473
107483796	chr3:107483796:C:T	0.000255881	5.07693	-1.37063	0.000416552	1.68266	-1.35347	0.000582563	1.81639	-1.35077
107483809	chr3:107483809:G:A	0.000222371	4.81433	-1.24839	0.000401869	1.50443	-1.21113	0.000562284	1.63399	-1.20381
107483821	chr3:107483821:C:T	3.4658e-06	-1.35988	0.764414	0.000328038	-0.742088	0.832398	0.000406317	-0.69595	0.801266
107484153	chr3:107484153:G:A	2.02488e-06	-1.29245e-10	-1.1329	8.51988e-05	-1.29245e-10	-1.25783	0.000104255	-1.29245e-10	-1.25498
107484274	chr3:107484274:A:C	4.07729e-06	-1.29245e-10	-0.432975	0.000192173	-1.29245e-10	-0.444422	0.000238707	-1.29245e-10	-0.426581
107484467	chr3:107484467:A:G	0.00134084	6.6074	-1.24476	0.000357858	1.44326	-1.26594	0.000456558	1.48474	-1.26284
107485043	chr3:107485043:C:T	1.28641e-06	-1.58655	-3.67067e-10	5.82881e-05	-1.63742	-3.67067e-10	7.12843e-05	-1.63514	-3.67067e-10
107485205	chr3:107485205:CTA:C	1.68529e-06	-1.31647	-3.67067e-10	6.80097e-05	-1.48317	-3.67067e-10	8.18339e-05	-1.49713	-3.67067e-10
107485267	chr3:107485267:A:G	3.68409e-07	-1.46653	-1.37044	1.4825e-05	-1.63486	-1.37165	1.81501e-05	-1.63285	-1.37029
107485272	chr3:107485272:A:G	2.10502e-06	-1.29245e-10	-1.09409	8.74679e-05	-1.29245e-10	-1.23155	0.000107262	-1.29245e-10	-1.22655
107485296	chr3:107485296:G:T	2.10461e-06	-1.29245e-10	-1.09428	8.74558e-05	-1.29245e-10	-1.23169	0.000107247	-1.29245e-10	-1.22669
107485350	chr3:107485350:C:T	5.09179e-07	-1.31096	-1.2024	1.66443e-05	-1.61828	-1.27247	2.01746e-05	-1.63011	-1.26728
107485910	chr3:107485910:G:A	1.22842e-06	-1.63268	-3.67067e-10	6.07503e-05	-1.59605	-3.67067e-10	7.39587e-05	-1.59831	-3.67067e-10
107485970	chr3:107485970:A:G	3.83743e-07	-1.46447	-1.33173	1.54381e-05	-1.63429	-1.33169	1.89561e-05	-1.63216	-1.32754
107486070	chr3:107486070:A:C	2.23441e-06	-1.29245e-10	-1.03443	0.000100739	-1.29245e-10	-1.09029	0.000123164	-1.29245e-10	-1.0883
107486203	chr3:107486203:A:G	5.82703e-06	1.03622	-1.11212	3.82912e-05	-0.901279	-1.15632	4.92644e-05	-0.884288	-1.12033
107486895	chr3:107486895:C:T	0.000952769	6.36327	-1.34231	0.000276763	1.28071	-1.36037	0.000352108	1.32158	-1.35946
107486993	chr3:107486993:G:A	2.80548e-06	0.440178	-1.24701	2.0306e-05	-1.39137	-1.30053	2.46102e-05	-1.40913	-1.28953
107487389	chr3:107487389:G:A	0.000244119	4.2297	-0.570451	0.000163955	-0.344589	-0.258639	0.000184986	-0.395782	-0.285759
107487447	chr3:107487447:T:C	1.91876e-06	-1.18673	-3.67067e-10	8.63254e-05	-1.2447	-3.67067e-10	0.000103724	-1.26008	-3.67067e-10
107487534	chr3:107487534:G:A	1.63079e-06	-1.29245e-10	-1.34934	7.80032e-05	-1.29245e-10	-1.34607	9.54178e-05	-1.29245e-10	-1.34355
107487649	chr3:107487649:G:A	2.78696e-06	0.539288	-1.35274	2.05927e-05	-1.35672	-1.32117	2.44354e-05	-1.37571	-1.33007
107489009	chr3:107489009:A:G	7.18681e-06	-1.29245e-10	0.133839	0.000343749	-1.29245e-10	0.137093	0.000425891	-1.29245e-10	0.152365
107489422	chr3:107489422:T:C	1.6266e-06	-1.29245e-10	-1.35192	8.11625e-05	-1.29245e-10	-1.30637	9.90444e-05	-1.29245e-10	-1.30625
107489755	chr3:107489755:T:A	4.94541e-07	-1.33162	-1.21092	1.64591e-05	-1.62313	-1.27881	1.99839e-05	-1.63313	-1.27376
107489841	chr3:107489841:A:G	9.45728e-07	-1.06985	-0.824355	4.30804e-05	-0.989476	-0.950275	5.79564e-05	-0.951067	-0.891061
107490905	chr3:107490905:A:C	4.06379e-07	-1.41625	-1.32263	1.52991e-05	-1.63687	-1.33816	1.86356e-05	-1.63852	-1.33822
107491185	chr3:107491185:C:T	2.24494e-06	-1.29245e-10	-1.02973	0.000101174	-1.29245e-10	-1.08598	0.000123697	-1.29245e-10	-1.08399
107491299	chr3:107491299:CT:C	4.21674e-06	0.764642	-1.16399	3.14125e-05	-1.05215	-1.20346	4.01764e-05	-1.03729	-1.17125
107491782	chr3:107491782:T:C	8.99365e-07	-0.968009	-0.976466	4.25205e-05	-0.87039	-1.08244	5.68879e-05	-0.828091	-1.03264
107491883	chr3:107491883:G:A	6.677e-06	0.988291	-0.928031	4.30675e-05	-0.939164	-1.00089	5.59958e-05	-0.92275	-0.953791
107492335	chr3:107492335:T:C	3.3315e-07	-1.56228	-1.37529	1.50872e-05	-1.61689	-1.37208	1.84193e-05	-1.6179	-1.37052
107492531	chr3:107492531:T:C	1.62214e-06	-1.13465	-0.220016	0.000169599	-0.34799	-0.221393	0.000213732	-0.292486	-0.244609
107492591	chr3:107492591:C:T	5.12632e-06	-1.29245e-10	-0.20402	0.000230506	-1.29245e-10	-0.262544	0.00029429	-1.29245e-10	-0.217252
107493120	chr3:107493120:G:A	2.17942e-06	-1.29245e-10	-1.05935	9.069e-05	-1.29245e-10	-1.19537	0.000111226	-1.29245e-10	-1.19025
107493158	chr3:107493158:T:A	1.66536e-05	-1.29245e-10	0.974216	0.0007333	-1.29245e-10	0.894735	0.000952352	-1.29245e-10	0.957116
107493237	chr3:107493237:A:G	2.46772e-06	-1.29245e-10	-0.935113	0.000110464	-1.29245e-10	-0.998126	0.000135053	-1.29245e-10	-0.996154
107494083	chr3:107494083:A:G	5.4494e-07	-1.18002	-1.26546	1.6548e-05	-1.57739	-1.31916	1.98246e-05	-1.59976	-1.31513
107494536	chr3:107494536:A:T	0.000301861	4.53462	-0.663062	0.000169658	-0.202803	-0.366235	0.000191133	-0.256978	-0.391868
107494712	chr3:107494712:TTAAA:T	1.02923e-05	-1.29245e-10	0.492983	0.000428203	-1.29245e-10	0.356777	0.000511898	-1.29245e-10	0.336307
107494897	chr3:107494897:A:G	5.35242e-06	-1.29245e-10	-0.160859	0.000240435	-1.29245e-10	-0.220371	0.000307217	-1.29245e-10	-0.174263
107495518	chr3:107495518:T:G	7.863e-07	-1.2466	-0.832228	6.35564e-05	-0.532955	-1.01794	8.92475e-05	-0.481759	-0.928646
107495565	chr3:107495565:C:T	0.000355287	5.40644	-1.37192	0.000524331	1.91587	-1.35657	0.000736771	2.05435	-1.35389
107495710	chr3:107495710:C:A	1.88645e-06	-1.29245e-10	-1.20371	9.3045e-05	-1.29245e-10	-1.16974	0.000112502	-1.29245e-10	-1.17884
107495815	chr3:107495815:G:T	5.47912e-07	-1.09712	-1.34292	1.53045e-05	-1.61364	-1.36103	1.85798e-05	-1.62169	-1.35806
107495898	chr3:107495898:T:C	4.35702e-06	0.969888	-1.33651	3.05538e-05	-0.941097	-1.34223	3.83302e-05	-0.925036	-1.33054
107496022	chr3:107496022:T:C	2.71585e-06	0.495081	-1.33439	1.93875e-05	-1.37472	-1.36347	2.33295e-05	-1.39301	-1.35909
107496411	chr3:107496411:T:A	8.82247e-07	-1.28528	-0.678409	6.74864e-05	-0.602032	-0.888862	9.61131e-05	-0.552437	-0.783856
107496483	chr3:107496483:T:C	2.70639e-06	0.494967	-1.33776	1.93515e-05	-1.3748	-1.36525	2.32786e-05	-1.39309	-1.36119
107496801	chr3:107496801:T:C	5.93359e-07	-1.13295	-1.22741	1.64373e-05	-1.61922	-1.28404	2.00738e-05	-1.62617	-1.27624
107496854	chr3:107496854:A:G	2.70233e-06	0.418727	-1.26302	1.99029e-05	-1.3992	-1.31275	2.4107e-05	-1.41668	-1.30264
107497089	chr3:107497089:T:A	9.647e-06	-1.29245e-10	0.428239	0.000402221	-1.29245e-10	0.294182	0.000481082	-1.29245e-10	0.27422
107497323	chr3:107497323:C:T	3.6556e-07	-1.4831	-1.36163	1.49252e-05	-1.63688	-1.36289	1.82788e-05	-1.63546	-1.36062
107497391	chr3:107497391:C:G	0.000334266	4.46108	-0.487551	0.000201396	-0.235875	-0.161674	0.000226364	-0.289144	-0.19053
107497425	chr3:107497425:C:T	2.10127e-06	-1.29245e-10	-1.09586	8.73561e-05	-1.29245e-10	-1.23283	0.000107122	-1.29245e-10	-1.22785
107497541	chr3:107497541:A:G	1.84227e-06	-1.29245e-10	-1.22741	8.46453e-05	-1.29245e-10	-1.26435	0.000103752	-1.29245e-10	-1.25981
107497761	chr3:107497761:A:G	2.11451e-06	-1.29245e-10	-1.08959	8.79108e-05	-1.29245e-10	-1.2265	0.000107627	-1.29245e-10	-1.22315
107497916	chr3:107497916:A:G	7.67039e-07	-1.26613	-0.837495	6.10879e-05	-0.566649	-1.02386	8.57161e-05	-0.516231	-0.934547
107497970	chr3:107497970:A:G	5.03517e-07	-1.3032	-1.22135	1.64456e-05	-1.61617	-1.28659	1.99134e-05	-1.62873	-1.28169
107498468	chr3:107498468:G:A	2.69317e-06	-0.847688	-3.67067e-10	0.000210227	-0.354633	-3.67067e-10	0.000267974	-0.31093	-3.67067e-10
107498509	chr3:107498509:A:T	2.50474e-06	0.349089	-1.26931	1.93536e-05	-1.42251	-1.31743	2.34525e-05	-1.4391	-1.30774
107498920	chr3:107498920:A:T	5.40472e-07	-1.21563	-1.23809	1.66662e-05	-1.59005	-1.29939	2.00288e-05	-1.60972	-1.29493
107499019	chr3:107499019:CTT:C	0.000299972	4.46867	-0.603388	0.000176174	-0.235692	-0.295654	0.000198425	-0.289082	-0.322326
107499086	chr3:107499086:T:A	3.66425e-07	-1.4809	-1.36147	1.49308e-05	-1.63665	-1.36274	1.82873e-05	-1.63515	-1.36046
107499479	chr3:107499479:C:T	5.72264e-06	-0.0939774	-3.67067e-10	0.000431733	0.364987	-3.67067e-10	0.00053107	0.373075	-3.67067e-10
107499577	chr3:107499577:A:G	6.52388e-07	-1.1281	-1.13742	1.73376e-05	-1.62261	-1.22733	2.12632e-05	-1.62884	-1.216
107499580	chr3:107499580:T:C	7.28254e-07	-0.920793	-1.23472	1.88245e-05	-1.47075	-1.29691	2.21859e-05	-1.51002	-1.29234
107499780	chr3:107499780:T:C	2.63642e-06	0.392234	-1.26122	1.97573e-05	-1.40791	-1.31139	2.39391e-05	-1.42506	-1.30124
107500023	chr3:107500023:C:T	2.07463e-06	-1.29245e-10	-1.10863	8.6687e-05	-1.29245e-10	-1.24052	0.000106105	-1.29245e-10	-1.23739
107500110	chr3:107500110:C:T	6.59588e-07	-1.04544	-1.20911	2.65682e-05	-1.25815	-1.16496	3.23751e-05	-1.27525	-1.14918
107500379	chr3:107500379:C:A	1.07888e-06	-0.967866	-0.794622	4.97864e-05	-0.871525	-0.923553	6.73485e-05	-0.829325	-0.862613
107500462	chr3:107500462:T:C	6.27341e-07	-1.55143	-0.753249	2.45523e-05	-1.63278	-0.869233	2.95065e-05	-1.6348	-0.882414
107500707	chr3:107500707:G:A	2.27689e-06	-1.29245e-10	-1.0156	0.000102513	-1.29245e-10	-1.07283	0.00012534	-1.29245e-10	-1.07078
107500768	chr3:107500768:T:G	5.05382e-07	-1.27345	-1.2474	1.6259e-05	-1.60797	-1.30621	1.96254e-05	-1.62308	-1.30191
107501143	chr3:107501143:G:A	7.60326e-07	-1.30683	-0.805584	5.85502e-05	-0.640465	-0.992469	8.24166e-05	-0.591806	-0.898225
107501279	chr3:107501279:C:T	1.74997e-06	-1.29245e-10	-1.27881	8.07771e-05	-1.29245e-10	-1.31113	9.85798e-05	-1.29245e-10	-1.31095
107501962	chr3:107501962:G:C	2.44301e-06	-1.29245e-10	-0.945177	9.83067e-05	-1.29245e-10	-1.11473	0.000121008	-1.29245e-10	-1.10596
107502488	chr3:107502488:T:C	8.14355e-07	-1.29923	-0.744538	6.23562e-05	-0.625498	-0.944459	8.82448e-05	-0.576446	-0.845257
107503120	chr3:107503120:G:A	1.6779e-06	-1.29245e-10	-1.32086	8.52187e-05	-1.29245e-10	-1.2576	0.000103962	-1.29245e-10	-1.25779
107503418	chr3:107503418:C:T	6.72842e-07	-1.03524	-1.19942	1.7112e-05	-1.60077	-1.26227	2.08494e-05	-1.61081	-1.25369
107503541	chr3:107503541:T:C	5.72179e-06	1.19674	-1.29087	3.59871e-05	-0.820385	-1.29927	4.54492e-05	-0.803222	-1.282
107503954	chr3:107503954:G:A	2.72296e-06	0.422736	-1.25943	1.9959e-05	-1.39916	-1.30998	2.41783e-05	-1.41664	-1.29972
107503964	chr3:107503964:G:A	8.81841e-06	1.38847	-1.05004	4.64547e-05	-0.730209	-1.13413	5.99632e-05	-0.711782	-1.09631
107504905	chr3:107504905:CAT:C	7.77484e-07	-1.3251	-0.765	5.87219e-05	-0.67162	-0.958387	8.2886e-05	-0.623683	-0.860669
107505199	chr3:107505199:T:C	7.76156e-07	-1.06447	-1.02734	3.66562e-05	-0.970847	-1.13039	4.86506e-05	-0.931435	-1.08572
107505206	chr3:107505206:G:C	1.63678e-06	-1.29245e-10	-1.34568	8.19985e-05	-1.29245e-10	-1.29612	0.000100057	-1.29245e-10	-1.29607
107505472	chr3:107505472:A:T	1.63662e-06	-1.29245e-10	-1.34578	8.19854e-05	-1.29245e-10	-1.29628	0.000100041	-1.29245e-10	-1.29623
107505983	chr3:107505983:C:G	2.7274e-06	0.443436	-1.27849	1.98211e-05	-1.39202	-1.32405	2.39913e-05	-1.40977	-1.31436
107506109	chr3:107506109:A:T	8.10634e-07	-1.31047	-0.737876	6.16272e-05	-0.645838	-0.935878	8.72479e-05	-0.597272	-0.835793
107506299	chr3:107506299:G:A	0.000289932	5.09733	-1.2661	0.000468017	1.71957	-1.27388	0.000657299	1.85295	-1.26663
107506823	chr3:107506823:T:C	4.57305e-06	-1.29245e-10	-0.318229	0.000228223	-1.29245e-10	-0.272497	0.000269996	-1.29245e-10	-0.303412
107506831	chr3:107506831:G:A	5.75245e-05	3.16687	-0.953071	7.70925e-05	-0.628421	-0.729393	8.87272e-05	-0.664829	-0.751422
107507089	chr3:107507089:A:C	2.72049e-06	0.445839	-1.28344	1.9767e-05	-1.39114	-1.32767	2.39173e-05	-1.40892	-1.3183
107508000	chr3:107508000:CTCCATGTATAA:C	2.0463e-06	-1.29245e-10	-1.12238	8.58602e-05	-1.29245e-10	-1.2501	0.000105175	-1.29245e-10	-1.24619
107509214	chr3:107509214:G:A	2.11892e-06	-1.29245e-10	-1.0875	8.80435e-05	-1.29245e-10	-1.22499	0.000107791	-1.29245e-10	-1.22163
107509243	chr3:107509243:C:T	8.98672e-07	-1.25869	-0.686558	7.01507e-05	-0.557291	-0.894884	9.99319e-05	-0.506586	-0.790744
107509516	chr3:107509516:G:A	2.00877e-06	-1.29245e-10	-1.14089	9.84773e-05	-1.29245e-10	-1.11299	0.000119364	-1.29245e-10	-1.11964
107510395	chr3:107510395:C:T	0.000343066	5.37181	-1.37229	0.000501257	1.88946	-1.37516	0.000702512	2.02749	-1.37465
107510893	chr3:107510893:A:T	1.80032e-06	-1.29245e-10	-1.25045	9.18514e-05	-1.29245e-10	-1.18265	0.000111925	-1.29245e-10	-1.18399
107510926	chr3:107510926:T:C	1.19304e-05	1.22258	-0.581896	5.01859e-05	-1.5537	-0.233383	5.86385e-05	-1.57046	-0.25997
107511121	chr3:107511121:A:C	2.11892e-06	-1.29245e-10	-1.0875	8.80435e-05	-1.29245e-10	-1.22499	0.000107791	-1.29245e-10	-1.22163
107511494	chr3:107511494:A:G	4.44587e-07	-1.49536	-1.15365	1.78119e-05	-1.6382	-1.18475	2.15657e-05	-1.63741	-1.1933
107511724	chr3:107511724:G:A	1.23449e-06	-1.62775	-3.67067e-10	7.01795e-05	-1.45176	-3.67067e-10	8.83431e-05	-1.42059	-3.67067e-10
107512375	chr3:107512375:A:T	1.59445e-06	-1.29245e-10	-1.37188	7.79886e-05	-1.29245e-10	-1.34626	9.52041e-05	-1.29245e-10	-1.3458
107512534	chr3:107512534:T:C	2.73092e-06	-1.29245e-10	-0.833769	0.000128983	-1.29245e-10	-0.843141	0.000160695	-1.29245e-10	-0.822313
107512558	chr3:107512558:G:T	2.57484e-06	-1.29245e-10	-0.892622	0.000114714	-1.29245e-10	-0.960379	0.000140248	-1.29245e-10	-0.958404
107512747	chr3:107512747:C:T	7.56047e-07	-1.29536	-0.822705	5.87116e-05	-0.620675	-1.00951	8.25456e-05	-0.571718	-0.916749
107512765	chr3:107512765:G:A	1.82958e-06	-1.29245e-10	-1.23432	0.000114803	-1.29245e-10	-0.959605	0.000118032	-1.29245e-10	-1.13086
107512769	chr3:107512769:C:G	1.83934e-06	-1.29245e-10	-1.229	8.45242e-05	-1.29245e-10	-1.26578	0.000103596	-1.29245e-10	-1.26132
107513576	chr3:107513576:G:A	6.65819e-07	-1.27095	-0.974196	5.41809e-05	-0.577704	-1.13279	7.49539e-05	-0.528028	-1.05692
107513580	chr3:107513580:T:C	2.18748e-06	-1.29245e-10	-1.05566	9.87753e-05	-1.29245e-10	-1.10997	0.000120743	-1.29245e-10	-1.10816
107513711	chr3:107513711:C:A	5.08412e-07	-1.30179	-1.21309	1.65496e-05	-1.61587	-1.28059	2.00363e-05	-1.62853	-1.27574
107513727	chr3:107513727:A:G	3.02929e-06	-0.730081	-3.67067e-10	0.000265747	-0.120275	-3.67067e-10	0.00034156	-0.0682935	-3.67067e-10
107513932	chr3:107513932:C:T	2.70467e-06	0.493041	-1.33647	1.93706e-05	-1.3764	-1.36266	2.33221e-05	-1.39473	-1.35768
107514190	chr3:107514190:A:C	2.28998e-06	-1.29245e-10	-1.00987	0.000119713	-1.29245e-10	-0.917726	0.000144674	-1.29245e-10	-0.927333
107514480	chr3:107514480:T:C	7.94238e-07	-0.709088	-1.35969	1.7531e-05	-1.4664	-1.37245	2.09968e-05	-1.48617	-1.37127
107514565	chr3:107514565:T:C	3.64143e-07	-1.4986	-1.35001	1.50686e-05	-1.63821	-1.35199	1.84587e-05	-1.63743	-1.34885
107515129	chr3:107515129:C:T	8.56917e-07	-1.26584	-0.726988	6.67887e-05	-0.571785	-0.929501	9.48811e-05	-0.52164	-0.827553
107515156	chr3:107515156:C:T	0.000298048	5.13875	-1.27991	0.000474516	1.74646	-1.28698	0.000666554	1.88056	-1.28026
107515304	chr3:107515304:C:T	6.51984e-07	-1.40689	-0.859257	4.94265e-05	-0.762031	-1.0403	6.89323e-05	-0.717411	-0.951282
107515352	chr3:107515352:C:G	1.37211e-06	-1.52206	-3.67067e-10	7.26001e-05	-1.41785	-3.67067e-10	8.81306e-05	-1.423	-3.67067e-10
107515643	chr3:107515643:C:T	1.30688e-06	-1.57077	-3.67067e-10	5.8245e-05	-1.63816	-3.67067e-10	7.10402e-05	-1.63857	-3.67067e-10
107515656	chr3:107515656:T:A	5.06217e-07	-1.24585	-1.27335	1.60839e-05	-1.59975	-1.32525	1.93564e-05	-1.61708	-1.32172
107516216	chr3:107516216:G:T	4.33238e-07	-1.30507	-1.36981	1.58642e-05	-1.59192	-1.34683	1.89676e-05	-1.60942	-1.34967
107516262	chr3:107516262:T:C	3.68466e-07	-1.49806	-1.33876	1.52052e-05	-1.6383	-1.34288	1.86336e-05	-1.63758	-1.33927
107516345	chr3:107516345:C:T	7.24872e-07	-1.19152	-0.968647	2.96062e-05	-1.22961	-1.08522	3.89619e-05	-1.2091	-1.03013
107516519	chr3:107516519:G:A	3.07594e-06	0.616976	-1.33177	2.17541e-05	-1.35889	-1.26413	2.58074e-05	-1.37728	-1.27387
107516656	chr3:107516656:A:G	1.75794e-06	-0.260613	-1.01365	2.29062e-05	-1.54335	-1.02806	2.66376e-05	-1.54781	-1.07168
107516767	chr3:107516767:T:C	1.28396e-05	0.384435	0.329687	0.000167295	-0.855137	0.272079	0.000196212	-0.823396	0.200773
107516813	chr3:107516813:T:C	1.91677e-06	-1.29245e-10	-1.18777	9.52982e-05	-1.29245e-10	-1.14581	0.000117352	-1.29245e-10	-1.13664
107517070	chr3:107517070:T:C	7.88928e-06	-1.29245e-10	0.227096	0.000332156	-1.29245e-10	0.102785	0.000384805	-1.29245e-10	0.0509185
107517237	chr3:107517237:C:G	3.10015e-07	-1.6352	-1.37434	1.49153e-05	-1.63586	-1.36457	1.81934e-05	-1.63561	-1.36515
107517240	chr3:107517240:T:C	0.0270393	6.85542	1.51122	0.00604017	1.90806	1.09531	0.00795583	2.03662	1.04322
107518760	chr3:107518760:C:T	1.67916e-06	-1.29245e-10	-1.32011	7.63169e-05	-1.29245e-10	-1.36793	9.3482e-05	-1.29245e-10	-1.36405
107518849	chr3:107518849:C:T	0.00799954	7.40907	-0.260341	2.50889e-05	-1.62167	-0.858727	2.87708e-05	-1.62765	-0.914805
107518856	chr3:107518856:G:A	0.000191981	4.54353	-1.12454	2.84239e-05	-1.03577	-1.31982	3.4412e-05	-1.05004	-1.31337
107519158	chr3:107519158:AAGG:A	1.79895e-06	-1.29245e-10	-1.2512	8.01228e-05	-1.29245e-10	-1.31926	9.77618e-05	-1.29245e-10	-1.31928
107519499	chr3:107519499:G:A	1.64429e-06	-1.29245e-10	-1.3411	7.592e-05	-1.29245e-10	-1.37314	9.26155e-05	-1.29245e-10	-1.37336
107519659	chr3:107519659:A:G	1.79441e-06	-1.29245e-10	-1.25373	8.48746e-05	-1.29245e-10	-1.26164	0.000102862	-1.29245e-10	-1.26843
107519683	chr3:107519683:A:T	6.11523e-06	-1.29245e-10	-0.0276268	0.000602933	-1.29245e-10	0.698986	0.000474049	-1.29245e-10	0.259492
107519760	chr3:107519760:C:T	1.26941e-05	-1.29245e-10	0.702728	0.000267553	-1.29245e-10	-0.113503	0.000318824	-1.29245e-10	-0.137178
107520393	chr3:107520393:T:G	1.84009e-06	-1.29245e-10	-1.2286	8.69588e-05	-1.29245e-10	-1.23739	0.000105288	-1.29245e-10	-1.24512
107520936	chr3:107520936:G:A	4.32271e-05	2.64166	-0.713599	5.00331e-05	-1.63708	-0.153058	6.03252e-05	-1.63463	-0.167439
107521947	chr3:107521947:A:AC	7.46073e-06	-1.29245e-10	0.171244	0.000772759	-1.29245e-10	0.947147	0.00059045	-1.29245e-10	0.479066
107522087	chr3:107522087:T:C	2.33312e-06	-1.29245e-10	-0.991202	0.000108092	-1.29245e-10	-1.01983	0.000133618	-1.29245e-10	-1.00683
107522309	chr3:107522309:T:G	1.27455e-05	-1.29245e-10	0.706768	0.000471839	-1.29245e-10	0.453819	0.000566071	-1.29245e-10	0.436902
107522504	chr3:107522504:A:T	1.83977e-06	-1.29245e-10	-1.22877	7.82327e-05	-1.29245e-10	-1.34313	9.50009e-05	-1.29245e-10	-1.34793
107522520	chr3:107522520:G:A	7.0504e-06	-1.29245e-10	0.114676	0.000720897	-1.29245e-10	0.877676	0.000554939	-1.29245e-10	0.417039
107523794	chr3:107523794:T:C	2.33781e-06	-1.29245e-10	-0.989194	0.000111518	-1.29245e-10	-0.988636	0.00013964	-1.29245e-10	-0.96275
107525005	chr3:107525005:C:T	0.000526722	5.54759	-1.11933	4.56449e-05	-0.689841	-1.19209	5.35147e-05	-0.706268	-1.21559
107525130	chr3:107525130:C:T	3.77492e-05	1.79256	-3.67067e-10	0.000883559	1.08114	-3.67067e-10	0.00111122	1.1114	-3.67067e-10
107525160	chr3:107525160:C:G	0.000193768	3.73302	-0.304765	3.0246e-05	-1.30281	-0.990645	3.69091e-05	-1.31279	-0.980573
107525442	chr3:107525442:C:G	1.9574e-06	-1.29245e-10	-1.16679	8.07204e-05	-1.29245e-10	-1.31183	9.78306e-05	-1.29245e-10	-1.31858
107525512	chr3:107525512:T:C	0.0175622	8.91089	-0.975791	1.71704e-05	-1.52076	-1.33887	2.07405e-05	-1.53741	-1.33232
107526062	chr3:107526062:G:A	6.09207e-07	-1.51574	-0.818262	3.80959e-05	-1.28448	-0.778233	4.78045e-05	-1.24836	-0.786337
107526117	chr3:107526117:C:T	7.62838e-06	-1.29245e-10	0.193466	0.000391622	-1.29245e-10	0.267476	0.00045282	-1.29245e-10	0.213676
107526686	chr3:107526686:G:A	0.000191815	4.10885	-0.69073	2.67651e-05	-1.20635	-1.20937	3.24861e-05	-1.21775	-1.20326
107526753	chr3:107526753:A:C	1.72535e-06	-1.29245e-10	-1.29298	0.000106096	-1.29245e-10	-1.03848	0.000111554	-1.29245e-10	-1.18731
107527250	chr3:107527250:CT:C	0.0533348	10.2294	-1.18344	1.9216e-05	-1.37972	-1.36736	2.28191e-05	-1.40501	-1.36921
107527938	chr3:107527938:G:T	0.00899431	8.36397	-1.09803	1.5827e-05	-1.57296	-1.36814	1.91347e-05	-1.58522	-1.36509
107528583	chr3:107528583:G:A	1.22263e-06	-1.6374	-3.67067e-10	6.14791e-05	-1.58412	-3.67067e-10	7.51267e-05	-1.58264	-3.67067e-10
107529076	chr3:107529076:G:T	3.01884e-06	-0.733535	-3.67067e-10	0.000296276	-0.0115276	-3.67067e-10	0.000368996	0.00896787	-3.67067e-10
107529706	chr3:107529706:T:C	1.8458e-06	-1.29245e-10	-1.22549	8.02352e-05	-1.29245e-10	-1.31786	9.88921e-05	-1.29245e-10	-1.30779
107530127	chr3:107530127:C:T	1.60161e-06	-1.29245e-10	-1.3674	7.72345e-05	-1.29245e-10	-1.35597	9.38422e-05	-1.29245e-10	-1.3602
107530670	chr3:107530670:G:C	1.60336e-06	-1.29245e-10	-1.36631	8.1897e-05	-1.29245e-10	-1.29736	9.95386e-05	-1.29245e-10	-1.30127
107530679	chr3:107530679:A:C	1.60366e-06	-1.29245e-10	-1.36612	8.19419e-05	-1.29245e-10	-1.29681	9.95925e-05	-1.29245e-10	-1.30073
107530695	chr3:107530695:A:G	3.48151e-06	-1.29245e-10	-0.590942	0.000130648	-1.29245e-10	-0.83031	0.000156719	-1.29245e-10	-0.847364
107531211	chr3:107531211:C:T	2.98882e-05	2.87752	-1.31847	1.86531e-05	-1.63851	-1.1383	2.25298e-05	-1.63839	-1.14859
107531324	chr3:107531324:T:G	0.00017631	4.01847	-0.68464	2.78764e-05	-1.21932	-1.15572	3.42087e-05	-1.23057	-1.13877
107532065	chr3:107532065:T:C	3.39688e-05	2.88196	-1.19493	2.43222e-05	-1.63854	-0.872886	2.9353e-05	-1.63833	-0.884089
107532390	chr3:107532390:C:T	0.000226909	4.26224	-0.676094	2.81075e-05	-1.16453	-1.20225	3.40996e-05	-1.17647	-1.19606
107533164	chr3:107533164:A:G	3.30879e-05	1.66076	-3.67067e-10	0.00058828	0.674384	-3.67067e-10	0.000744961	0.711513	-3.67067e-10
107533429	chr3:107533429:A:G	0.000219442	4.16671	-0.614032	3.01882e-05	-1.18007	-1.1153	3.70841e-05	-1.19189	-1.09674
107533649	chr3:107533649:T:G	0.000196208	4.0633	-0.622536	2.91873e-05	-1.20887	-1.12022	3.58627e-05	-1.22029	-1.10184
107533816	chr3:107533816:C:T	1.5962e-06	-1.29245e-10	-1.37078	7.68418e-05	-1.29245e-10	-1.36107	9.3422e-05	-1.29245e-10	-1.36469
107534154	chr3:107534154:G:A	0.0125167	8.34997	-0.753555	1.73701e-05	-1.5766	-1.27147	2.11922e-05	-1.58845	-1.25974
107534632	chr3:107534632:G:A	1.98963e-06	-1.29245e-10	-1.15046	8.14148e-05	-1.29245e-10	-1.30326	9.86223e-05	-1.29245e-10	-1.31052
107535085	chr3:107535085:A:G	0.000225686	3.9986	-0.417863	2.97833e-05	-1.23535	-1.07352	3.63133e-05	-1.24611	-1.06353
107535356	chr3:107535356:G:A	0.00114209	6.03193	-0.829724	7.10052e-05	-0.505569	-0.934497	8.154e-05	-0.522943	-0.977782
107535820	chr3:107535820:A:G	1.23999e-06	-1.62331	-3.67067e-10	6.34788e-05	-1.55211	-3.67067e-10	7.74846e-05	-1.55174	-3.67067e-10
107536388	chr3:107536388:A:T	6.96846e-06	-1.29245e-10	0.102986	0.00014535	-1.29245e-10	-0.723678	0.0001936	-1.29245e-10	-0.636023
107537355	chr3:107537355:G:T	1.81263e-06	-1.29245e-10	-1.24363	8.0428e-05	-1.29245e-10	-1.31546	9.81435e-05	-1.29245e-10	-1.31539
107537487	chr3:107537487:G:A	1.81666e-06	-1.29245e-10	-1.24141	7.77514e-05	-1.29245e-10	-1.3493	9.44697e-05	-1.29245e-10	-1.35354
107537663	chr3:107537663:T:A	2.21769e-06	-1.29245e-10	-1.04194	0.000115562	-1.29245e-10	-0.953017	0.000138605	-1.29245e-10	-0.97019
107538119	chr3:107538119:T:C	0.00020984	4.40138	-0.893446	2.79186e-05	-1.11404	-1.25949	3.40291e-05	-1.127	-1.2476
107538315	chr3:107538315:A:G	0.000196583	4.09959	-0.656913	2.88998e-05	-1.19894	-1.14004	3.54787e-05	-1.2105	-1.12238
107538527	chr3:107538527:T:C	2.01981e-06	-1.29245e-10	-1.13541	8.2118e-05	-1.29245e-10	-1.29466	9.94326e-05	-1.29245e-10	-1.30234
107538552	chr3:107538552:T:G	1.58922e-06	-1.29245e-10	-1.37517	7.6282e-05	-1.29245e-10	-1.36838	9.31461e-05	-1.29245e-10	-1.36765
107538676	chr3:107538676:C:T	3.4608e-06	-1.29245e-10	-0.596909	0.000161117	-1.29245e-10	-0.620689	0.000190267	-1.29245e-10	-0.653388
107538834	chr3:107538834:G:T	0.000194558	4.35961	-0.927282	2.71291e-05	-1.12628	-1.27593	3.30476e-05	-1.13909	-1.26478
107539173	chr3:107539173:G:A	0.000201113	4.21305	-0.747592	2.67767e-05	-1.17878	-1.23651	3.24704e-05	-1.19059	-1.2309
107539338	chr3:107539338:G:T	2.04396e-06	-1.29245e-10	-1.12352	8.62692e-05	-1.29245e-10	-1.24535	0.000106891	-1.29245e-10	-1.23001
107539362	chr3:107539362:G:A	1.81493e-06	-1.24236	-3.67067e-10	0.000114305	-0.963947	-3.67067e-10	0.000138678	-0.969664	-3.67067e-10
107540140	chr3:107540140:C:T	2.08584e-06	-1.29245e-10	-1.10324	8.37006e-05	-1.29245e-10	-1.27557	0.000101266	-1.29245e-10	-1.28407
107540538	chr3:107540538:G:A	1.60532e-06	-1.29245e-10	-1.36509	7.75149e-05	-1.29245e-10	-1.35235	9.41414e-05	-1.29245e-10	-1.35702
107541330	chr3:107541330:T:C	0.000198355	4.10132	-0.649674	2.90372e-05	-1.19837	-1.13588	3.56526e-05	-1.20993	-1.11806
107541665	chr3:107541665:C:T	1.75593e-06	-1.27541	-3.67067e-10	0.000109483	-1.00705	-3.67067e-10	0.000132853	-1.01257	-3.67067e-10
107541692	chr3:107541692:A:G	0.000201195	4.07991	-0.614038	2.94706e-05	-1.20419	-1.11524	3.62145e-05	-1.21568	-1.09668
107541874	chr3:107541874:A:G	0.000209514	4.12491	-0.618526	2.97591e-05	-1.19182	-1.11786	3.6558e-05	-1.20348	-1.09944
107541876	chr3:107541876:C:T	2.51604e-05	2.70859	-1.32173	1.85416e-05	-1.63772	-1.14508	2.24415e-05	-1.63573	-1.15518
107541918	chr3:107541918:A:G	7.64125e-06	-1.29245e-10	0.195153	0.000392064	-1.29245e-10	0.268605	0.000453545	-1.29245e-10	0.215275
107542007	chr3:107542007:G:A	1.30513e-05	-1.29245e-10	0.730482	0.000632938	-1.29245e-10	0.747553	0.000758531	-1.29245e-10	0.729565
107542536	chr3:107542536:A:G	1.98058e-06	-1.29245e-10	-1.15502	8.54171e-05	-1.29245e-10	-1.25527	0.000103292	-1.29245e-10	-1.26426
107542619	chr3:107542619:T:C	6.95643e-06	-1.29245e-10	0.101258	0.000149305	-1.29245e-10	-0.696831	0.000200354	-1.29245e-10	-0.601734
107542678	chr3:107542678:A:G	0.000241237	3.98907	-0.341697	3.10112e-05	-1.23821	-1.03027	3.78408e-05	-1.2489	-1.01953
107542894	chr3:107542894:A:G	0.000250919	3.99895	-0.312231	3.16337e-05	-1.23547	-1.01313	3.86095e-05	-1.24621	-1.00211
107542934	chr3:107542934:CT:C	3.27445e-05	2.83423	-1.1839	2.47735e-05	-1.63858	-0.854463	2.99091e-05	-1.63781	-0.865843
107542941	chr3:107542941:T:C	3.26048e-05	2.83372	-1.18767	2.46198e-05	-1.63858	-0.860686	2.97259e-05	-1.6378	-0.871996
107543266	chr3:107543266:G:A	0.000162749	3.88103	-0.627228	2.77988e-05	-1.2557	-1.12213	3.42155e-05	-1.26648	-1.10266
107543269	chr3:107543269:A:T	2.2173e-06	-1.29245e-10	-1.04212	9.60693e-05	-1.29245e-10	-1.13775	0.000118042	-1.29245e-10	-1.13077
107543309	chr3:107543309:G:T	1.80799e-06	-1.29245e-10	-1.24619	7.75883e-05	-1.29245e-10	-1.3514	9.42901e-05	-1.29245e-10	-1.35544
107544209	chr3:107544209:C:T	0.000259137	4.30642	-0.587469	3.19147e-05	-1.14006	-1.09969	3.92053e-05	-1.15239	-1.08062
107544410	chr3:107544410:A:G	8.43327e-06	-1.29245e-10	0.293776	0.000376569	-1.29245e-10	0.228281	0.000486141	-1.29245e-10	0.284681
107544727	chr3:107544727:T:C	0.000401987	4.28467	-0.126657	3.82051e-05	-1.15798	-0.901867	4.66589e-05	-1.16974	-0.889212
107544985	chr3:107544985:G:A	4.28719e-06	-1.29245e-10	-0.382777	0.0002151	-1.29245e-10	-0.331716	0.000253206	-1.29245e-10	-0.367614
107545029	chr3:107545029:T:A	2.35141e-05	2.69466	-1.37547	1.66549e-05	-1.63699	-1.25312	2.04114e-05	-1.63455	-1.25117
107545030	chr3:107545030:T:A	2.21227e-06	-1.29245e-10	-1.04439	8.67794e-05	-1.29245e-10	-1.23945	0.000104859	-1.29245e-10	-1.2492
107546003	chr3:107546003:G:A	2.21663e-06	-1.29245e-10	-1.04242	9.60482e-05	-1.29245e-10	-1.13797	0.000118016	-1.29245e-10	-1.131
107546059	chr3:107546059:C:T	2.08205e-06	-1.29245e-10	-1.10506	8.35447e-05	-1.29245e-10	-1.27744	0.0001011	-1.29245e-10	-1.28571
107546445	chr3:107546445:T:C	2.09245e-06	-1.29245e-10	-1.10007	8.37963e-05	-1.29245e-10	-1.27443	0.000101392	-1.29245e-10	-1.28282
107546657	chr3:107546657:A:G	1.60137e-06	-1.29245e-10	-1.36755	7.7235e-05	-1.29245e-10	-1.35597	9.38374e-05	-1.29245e-10	-1.36025
107546795	chr3:107546795:A:G	0.000669614	4.91416	-0.245869	0.000179606	0.049056	-0.561111	0.000228831	0.103614	-0.572447
107546940	chr3:107546940:TGTTA:T	3.36567e-05	2.8936	-1.2158	2.34916e-05	-1.63851	-0.907668	2.83625e-05	-1.6384	-0.918354
107547263	chr3:107547263:G:A	0.000295971	4.38995	-0.538101	3.36397e-05	-1.11625	-1.07086	4.13537e-05	-1.12885	-1.05081
107547883	chr3:107547883:G:A	2.09131e-06	-1.29245e-10	-1.10062	8.37689e-05	-1.29245e-10	-1.27476	0.00010136	-1.29245e-10	-1.28314
107547912	chr3:107547912:T:G	2.94329e-05	2.85964	-1.31593	1.87412e-05	-1.63857	-1.13352	2.26445e-05	-1.63825	-1.14365
107548213	chr3:107548213:G:A	2.08422e-06	-1.29245e-10	-1.10402	8.35956e-05	-1.29245e-10	-1.27683	0.00010116	-1.29245e-10	-1.28512
107548689	chr3:107548689:T:A	0.000335233	4.48197	-0.50555	3.26865e-05	-1.10174	-1.11412	3.96839e-05	-1.11447	-1.1064
107548769	chr3:107548769:C:A	0.000308841	4.44134	-0.546919	3.15884e-05	-1.11349	-1.13654	3.83424e-05	-1.1261	-1.12917
107549023	chr3:107549023:A:G	5.90946e-07	-1.48108	-0.883359	3.75275e-05	-1.23119	-0.846556	4.72653e-05	-1.19209	-0.853952
107549742	chr3:107549742:A:T	1.39627e-06	-1.50461	-3.67067e-10	5.94079e-05	-1.61839	-3.67067e-10	7.25883e-05	-1.61701	-3.67067e-10
107549762	chr3:107549762:C:T	3.35438e-05	3.03772	-1.36328	1.7918e-05	-1.63694	-1.18008	2.16417e-05	-1.63831	-1.18888
107549990	chr3:107549990:GAATA:G	1.85564e-06	-1.29245e-10	-1.22018	7.84799e-05	-1.29245e-10	-1.33998	9.52977e-05	-1.29245e-10	-1.34481
107550289	chr3:107550289:T:A	1.59967e-06	-1.29245e-10	-1.36861	7.7103e-05	-1.29245e-10	-1.35768	9.36958e-05	-1.29245e-10	-1.36176
107551281	chr3:107551281:C:T	1.86869e-06	-1.29245e-10	-1.21317	7.87472e-05	-1.29245e-10	-1.33658	9.56003e-05	-1.29245e-10	-1.34164
107551311	chr3:107551311:A:C	0.000776136	4.94703	-0.131106	0.000201538	0.0675902	-0.46443	0.00025675	0.122434	-0.476149
107551312	chr3:107551312:C:T	0.00078339	4.94872	-0.123496	0.000203076	0.0686449	-0.457886	0.000258701	0.123511	-0.469657
107551509	chr3:107551509:A:G	2.22015e-06	-1.29245e-10	-1.04084	9.6169e-05	-1.29245e-10	-1.13671	0.000118163	-1.29245e-10	-1.12975
107551613	chr3:107551613:A:G	1.10271e-06	-1.6351	-0.105534	9.71922e-05	-0.724685	-0.401444	0.00011981	-0.694163	-0.421745
107552282	chr3:107552282:T:C	1.74231e-06	-1.29245e-10	-1.2832	8.09941e-05	-1.29245e-10	-1.30844	9.94094e-05	-1.29245e-10	-1.30257
107552712	chr3:107552712:A:G	0.000256137	4.28204	-0.574732	3.18863e-05	-1.14778	-1.09286	3.91845e-05	-1.15998	-1.07356
107554017	chr3:107554017:C:T	0.000283943	4.49734	-0.686975	2.98826e-05	-1.09731	-1.20823	3.62236e-05	-1.11013	-1.20197
107555170	chr3:107555170:T:C	1.86439e-06	-1.29245e-10	-1.21547	7.86582e-05	-1.29245e-10	-1.33771	9.54997e-05	-1.29245e-10	-1.3427
107555409	chr3:107555409:A:G	0.000239395	4.50879	-0.869087	2.91472e-05	-1.08235	-1.24811	3.55375e-05	-1.09569	-1.23554
107556006	chr3:107556006:T:G	1.72387e-06	-1.29245e-10	-1.29384	7.67133e-05	-1.29245e-10	-1.36275	9.37189e-05	-1.29245e-10	-1.36152
107556784	chr3:107556784:G:T	0.000179113	4.19738	-0.847773	2.70829e-05	-1.16803	-1.23589	3.3045e-05	-1.18061	-1.22334
107557244	chr3:107557244:T:C	7.48817e-06	-1.29245e-10	0.174916	0.000383982	-1.29245e-10	0.247776	0.000444285	-1.29245e-10	0.194649
107558381	chr3:107558381:G:T	3.63967e-06	-1.29245e-10	-0.546516	0.000135487	-1.29245e-10	-0.793946	0.000162391	-1.29245e-10	-0.811809
107559253	chr3:107559253:A:AT	1.84304e-06	-1.29245e-10	-1.22699	8.70406e-05	-1.29245e-10	-1.23645	0.000105282	-1.29245e-10	-1.24518
107559258	chr3:107559258:A:G	1.84554e-06	-1.29245e-10	-1.22563	8.71547e-05	-1.29245e-10	-1.23514	0.000105415	-1.29245e-10	-1.24391
107559696	chr3:107559696:C:T	5.29058e-06	-1.29245e-10	-0.172481	0.000202165	-1.29245e-10	-0.393736	0.000242218	-1.29245e-10	-0.411981
107560042	chr3:107560042:C:G	1.5932e-06	-1.29245e-10	-1.37266	7.65638e-05	-1.29245e-10	-1.3647	9.31301e-05	-1.29245e-10	-1.36782
107560818	chr3:107560818:C:T	2.14926e-06	-1.29245e-10	-1.07329	9.1733e-05	-1.29245e-10	-1.18394	0.000114535	-1.29245e-10	-1.16094
107561040	chr3:107561040:G:A	0.00026065	4.29612	-0.571355	3.20914e-05	-1.14393	-1.0903	3.94312e-05	-1.15619	-1.07107
107561394	chr3:107561394:G:A	3.58356e-05	3.03251	-1.29197	1.96651e-05	-1.63648	-1.0875	2.36947e-05	-1.63811	-1.09846
107561639	chr3:107561639:T:C	0.00219365	6.53656	-0.681648	9.112e-05	-0.317196	-0.873446	0.000104299	-0.335778	-0.918774
107562150	chr3:107562150:TCA:T	2.80855e-05	2.80705	-1.3102	1.89529e-05	-1.63855	-1.12232	2.29105e-05	-1.63762	-1.1326
107562533	chr3:107562533:G:C	1.59087e-06	-1.29245e-10	-1.37413	7.59235e-05	-1.29245e-10	-1.37309	9.27547e-05	-1.29245e-10	-1.37186
107562723	chr3:107562723:A:G	1.59017e-06	-1.29245e-10	-1.37457	7.93461e-05	-1.29245e-10	-1.329	9.6512e-05	-1.29245e-10	-1.33215
107563209	chr3:107563209:C:T	3.86841e-05	3.15415	-1.33713	1.96031e-05	-1.63414	-1.09299	2.36177e-05	-1.63676	-1.10306
107563602	chr3:107563602:T:C	6.97149e-06	-1.29245e-10	0.103421	0.0001438	-1.29245e-10	-0.734398	0.000191371	-1.29245e-10	-0.647605
107563921	chr3:107563921:C:A	1.59847e-06	-1.29245e-10	-1.36936	7.70107e-05	-1.29245e-10	-1.35888	9.35954e-05	-1.29245e-10	-1.36284
107564459	chr3:107564459:G:A	1.62636e-06	-1.29245e-10	-1.35206	7.58147e-05	-1.29245e-10	-1.37453	9.24647e-05	-1.29245e-10	-1.37499
107564779	chr3:107564779:CAGAT:C	1.86624e-06	-1.29245e-10	-1.21448	7.86965e-05	-1.29245e-10	-1.33722	9.55428e-05	-1.29245e-10	-1.34224
107564874	chr3:107564874:G:A	0.000307219	4.44601	-0.556861	3.14446e-05	-1.11259	-1.14201	3.81649e-05	-1.12521	-1.13469
107564968	chr3:107564968:A:G	2.70528e-05	2.77732	-1.31794	1.86696e-05	-1.63839	-1.13754	2.25826e-05	-1.63711	-1.14753
107565396	chr3:107565396:T:A	4.00352e-06	-1.29245e-10	-0.451235	0.000215662	-1.29245e-10	-0.329106	0.000261769	-1.29245e-10	-0.334356
107565524	chr3:107565524:G:A	2.13081e-06	-1.29245e-10	-1.08191	8.47313e-05	-1.29245e-10	-1.26333	0.000102477	-1.29245e-10	-1.27218
107565595	chr3:107565595:G:A	2.40625e-06	-0.960341	-3.67067e-10	8.58547e-05	-1.25016	-3.67067e-10	0.000104925	-1.24857	-3.67067e-10
107565631	chr3:107565631:G:A	1.6189e-06	-1.29245e-10	-1.35666	7.57902e-05	-1.29245e-10	-1.37485	9.24499e-05	-1.29245e-10	-1.37515
107565748	chr3:107565748:T:C	0.0970367	10.5478	-0.903339	2.00566e-05	-1.34284	-1.36142	2.38885e-05	-1.37001	-1.35841
107565904	chr3:107565904:T:G	1.89235e-06	-1.29245e-10	-1.20059	7.9241e-05	-1.29245e-10	-1.33033	9.61604e-05	-1.29245e-10	-1.3358
107566878	chr3:107566878:T:G	2.58352e-06	-1.29245e-10	-0.889257	0.00012327	-1.29245e-10	-0.88844	0.000153502	-1.29245e-10	-0.868103
107566896	chr3:107566896:C:A	0.137443	10.9477	-0.955151	2.12784e-05	-1.27613	-1.36899	2.52483e-05	-1.30623	-1.36683
107567374	chr3:107567374:AG:A	3.84547e-06	-1.29245e-10	-0.491511	0.000206513	-1.29245e-10	-0.372455	0.000250622	-1.29245e-10	-0.377872
107567513	chr3:107567513:A:T	0.000379164	4.62482	-0.525257	3.37367e-05	-1.05925	-1.12499	4.09315e-05	-1.0725	-1.11742
107567528	chr3:107567528:T:C	0.000257688	4.58336	-0.87002	2.97841e-05	-1.06019	-1.24866	3.63034e-05	-1.0738	-1.23611
107567569	chr3:107567569:A:T	0.101514	10.664	-0.974434	2.02595e-05	-1.32306	-1.37113	2.40789e-05	-1.3511	-1.36938
107567705	chr3:107567705:A:G	1.74057e-06	-1.29245e-10	-1.2842	8.09331e-05	-1.29245e-10	-1.3092	9.93182e-05	-1.29245e-10	-1.30349
107567710	chr3:107567710:C:G	3.12843e-06	-1.29245e-10	-0.697878	0.000269107	-1.29245e-10	-0.107709	0.00023002	-1.29245e-10	-0.463651
107567901	chr3:107567901:C:T	2.05527e-06	-1.29245e-10	-1.118	9.00918e-05	-1.29245e-10	-1.20199	0.000110689	-1.29245e-10	-1.19509
107568565	chr3:107568565:T:G	0.000242548	4.25847	-0.605677	3.107e-05	-1.15477	-1.11181	3.81817e-05	-1.16689	-1.09257
107568809	chr3:107568809:T:C	8.79061e-06	-1.29245e-10	0.335276	0.00106597	-1.29245e-10	1.26882	0.00072129	-1.29245e-10	0.679223
107569163	chr3:107569163:G:A	3.17999e-05	2.94428	-1.32322	1.84773e-05	-1.63801	-1.14827	2.23121e-05	-1.6386	-1.15809
107569309	chr3:107569309:G:A	1.22846e-06	-1.63265	-3.67067e-10	6.37618e-05	-1.54766	-3.67067e-10	7.91727e-05	-1.53019	-3.67067e-10
107569354	chr3:107569354:C:G	0.000352056	4.56745	-0.54207	3.28604e-05	-1.0765	-1.13406	3.9871e-05	-1.08955	-1.12662
107569734	chr3:107569734:A:G	1.3532e-06	-1.53594	-3.67067e-10	6.81751e-05	-1.48074	-3.67067e-10	8.26173e-05	-1.4876	-3.67067e-10
107569998	chr3:107569998:A:T	4.42332e-06	-1.29245e-10	-0.351518	0.000207761	-1.29245e-10	-0.366431	0.000256138	-1.29245e-10	-0.356103
107570035	chr3:107570035:T:C	1.70449e-06	-1.29245e-10	-1.30514	7.64012e-05	-1.29245e-10	-1.36682	9.33182e-05	-1.29245e-10	-1.3658
107570476	chr3:107570476:T:C	7.22761e-07	-0.835055	-1.32803	1.6999e-05	-1.49677	-1.3729	2.10018e-05	-1.485	-1.37221
107571059	chr3:107571059:G:A	0.000269253	4.31066	-0.553418	3.25686e-05	-1.1392	-1.08027	4.00314e-05	-1.15166	-1.0605
107571081	chr3:107571081:A:G	0.14128	10.7053	-0.685228	2.16542e-05	-1.31642	-1.3112	2.58728e-05	-1.34468	-1.30394
107571375	chr3:107571375:A:G	0.000281108	4.37047	-0.570136	3.28209e-05	-1.1219	-1.08985	4.03142e-05	-1.13455	-1.07056
107571903	chr3:107571903:G:T	1.86624e-06	-1.29245e-10	-1.21448	7.86965e-05	-1.29245e-10	-1.33722	9.55428e-05	-1.29245e-10	-1.34224
107572042	chr3:107572042:C:A	0.000202688	4.75683	-1.28357	2.79059e-05	-0.999578	-1.3744	3.35231e-05	-1.01418	-1.3754
107572482	chr3:107572482:T:C	1.89186e-06	-1.29245e-10	-1.20085	7.92327e-05	-1.29245e-10	-1.33043	9.61514e-05	-1.29245e-10	-1.33589
107572698	chr3:107572698:A:G	0.000159737	4.5965	-1.36139	2.77441e-05	-1.03711	-1.34269	3.31976e-05	-1.05165	-1.34769
107574038	chr3:107574038:A:G	2.4401e-06	-1.29245e-10	-0.946371	0.000116371	-1.29245e-10	-0.946038	0.000145894	-1.29245e-10	-0.918939
107574565	chr3:107574565:C:T	5.17689e-06	-1.29245e-10	-0.194203	0.000198295	-1.29245e-10	-0.413064	0.00023767	-1.29245e-10	-0.430935
107574855	chr3:107574855:G:A	1.89264e-06	-1.29245e-10	-1.20044	7.92515e-05	-1.29245e-10	-1.33019	9.61745e-05	-1.29245e-10	-1.33565
107575151	chr3:107575151:C:A	2.09574e-06	-1.29245e-10	-1.0985	8.38752e-05	-1.29245e-10	-1.27349	0.000101483	-1.29245e-10	-1.28192
107575400	chr3:107575400:C:T	0.000308561	4.4568	-0.563292	3.38655e-05	-1.09461	-1.08582	4.1591e-05	-1.10755	-1.06638
107575784	chr3:107575784:A:T	0.000335169	4.49582	-0.519588	3.5175e-05	-1.08304	-1.05944	4.32297e-05	-1.09612	-1.03917
107575787	chr3:107575787:G:A	8.44573e-06	1.35963	-1.06438	2.72924e-05	-1.62917	-0.767043	3.29918e-05	-1.62383	-0.781734
107575939	chr3:107575939:G:A	5.34361e-06	-0.162507	-3.67067e-10	0.000142452	-0.743818	-3.67067e-10	0.000178465	-0.717424	-3.67067e-10
107576161	chr3:107576161:C:T	0.000884327	5.64012	-0.6937	6.85569e-05	-0.594866	-0.88029	7.85816e-05	-0.61243	-0.925251
107576545	chr3:107576545:A:C	0.0961963	10.3303	-0.694578	2.03892e-05	-1.37396	-1.31385	2.44196e-05	-1.39945	-1.30698
107577345	chr3:107577345:G:A	1.29486e-06	-1.58	-3.67067e-10	7.06103e-05	-1.44564	-3.67067e-10	8.58131e-05	-1.44965	-3.67067e-10
107577781	chr3:107577781:G:A	1.53608e-05	2.20195	-1.30854	2.08975e-05	-1.62892	-1.03427	2.53421e-05	-1.62396	-1.04539
107577805	chr3:107577805:C:T	0.000235801	4.81905	-1.19447	2.9516e-05	-0.958567	-1.35932	3.56123e-05	-0.973891	-1.35523
107578416	chr3:107578416:AAGAT:A	0.000313923	5.05037	-1.13963	0.00011159	0.172184	-1.16017	0.000143909	0.225503	-1.15814
107578504	chr3:107578504:T:C	1.32808e-05	2.06599	-1.31808	2.06718e-05	-1.61218	-1.06187	2.5115e-05	-1.60412	-1.07423
107578862	chr3:107578862:A:G	1.65003e-06	-1.29245e-10	-1.33761	7.67871e-05	-1.29245e-10	-1.36178	9.39227e-05	-1.29245e-10	-1.35935
107578998	chr3:107578998:G:A	1.94491e-06	-1.29245e-10	-1.17319	8.59439e-05	-1.29245e-10	-1.24912	0.000104712	-1.29245e-10	-1.2506
107579063	chr3:107579063:G:C	0.00022549	4.92223	-1.34236	3.0738e-05	-0.911046	-1.36627	3.68238e-05	-0.926551	-1.36912
107579777	chr3:107579777:G:A	0.000791343	4.82876	0.00655919	2.81753e-05	-1.45238	-0.911997	3.68743e-05	-1.44722	-0.847083
107580312	chr3:107580312:C:CA	0.000262144	3.00207	0.728416	6.22367e-05	-1.39238	-0.179497	7.84934e-05	-1.3998	-0.139001
107580618	chr3:107580618:C:CTCATTTTTTTAAAA	3.61635e-06	-1.29245e-10	-0.552944	0.000201937	-1.29245e-10	-0.394866	0.000242487	-1.29245e-10	-0.410869
107580677	chr3:107580677:G:A	2.30692e-06	-1.29245e-10	-1.00249	9.42283e-05	-1.29245e-10	-1.1571	0.000117402	-1.29245e-10	-1.13622
107580851	chr3:107580851:A:G	0.0480942	8.90044	0.0420677	2.65665e-05	-1.51065	-0.912516	3.2886e-05	-1.52742	-0.881348
107581653	chr3:107581653:A:G	5.92051e-06	-1.29245e-10	-0.0599859	0.000183734	-1.29245e-10	-0.48933	0.000221246	-1.29245e-10	-0.502543
107581809	chr3:107581809:A:G	7.98517e-05	2.86861	-0.32685	3.17764e-05	-1.41854	-0.825556	3.9789e-05	-1.42587	-0.792362
107582116	chr3:107582116:G:A	2.1143e-06	-1.29245e-10	-1.08969	0.000109501	-1.29245e-10	-1.00689	0.000131608	-1.29245e-10	-1.02199
107582132	chr3:107582132:A:T	0.000190369	4.78525	-1.3747	3.19757e-05	-0.956932	-1.28091	3.80917e-05	-0.971877	-1.28995
107582237	chr3:107582237:T:A	0.000183973	2.74875	0.627634	5.441e-05	-1.45075	-0.255524	6.85941e-05	-1.45733	-0.216287
107582771	chr3:107582771:G:A	2.33406e-06	-1.29245e-10	-0.990797	9.36491e-05	-1.29245e-10	-1.16326	0.00011521	-1.29245e-10	-1.15506
107583185	chr3:107583185:A:G	0.000167839	4.49614	-1.21154	2.63685e-05	-1.06247	-1.36818	3.18893e-05	-1.07586	-1.36369
107583568	chr3:107583568:T:C	2.22817e-06	-1.29245e-10	-1.03723	9.38604e-05	-1.29245e-10	-1.16101	0.000113554	-1.29245e-10	-1.16954
107583643	chr3:107583643:C:A	1.31728e-06	-1.56284	-3.67067e-10	5.88412e-05	-1.62798	-3.67067e-10	7.18507e-05	-1.62723	-3.67067e-10
107584815	chr3:107584815:T:C	0.000102083	2.70157	0.0858039	4.19205e-05	-1.45468	-0.512361	5.30296e-05	-1.4611	-0.469864
107584853	chr3:107584853:A:G	9.71368e-07	-1.61696	-0.250494	5.03156e-05	-0.862248	-0.922256	6.78668e-05	-0.835066	-0.849206
107584937	chr3:107584937:C:T	5.06907e-06	-1.29245e-10	-0.215252	0.000162044	-1.29245e-10	-0.614953	0.000195265	-1.29245e-10	-0.62746
107584956	chr3:107584956:T:C	0.000136155	2.9418	0.13359	3.88246e-05	-1.41498	-0.628788	4.89334e-05	-1.42239	-0.588964
107585214	chr3:107585214:T:C	1.23037e-06	-1.62581	-0.00528602	5.93192e-05	-0.804865	-0.815022	8.08241e-05	-0.776889	-0.732655
107585382	chr3:107585382:G:C	6.96809e-07	-1.63254	-0.567109	6.26553e-05	-0.750253	-0.814919	7.72213e-05	-0.721663	-0.833479
107585575	chr3:107585575:A:G	1.5082e-06	-1.42749	-3.67067e-10	8.82105e-05	-1.22309	-3.67067e-10	0.000106974	-1.22924	-3.67067e-10
107585852	chr3:107585852:G:A	1.50802e-05	1.96274	-1.08776	2.78271e-05	-1.61622	-0.76059	3.36232e-05	-1.60814	-0.778459
107587220	chr3:107587220:C:A	1.83729e-06	-1.29245e-10	-1.23012	7.81063e-05	-1.29245e-10	-1.34475	9.49882e-05	-1.29245e-10	-1.34807
107587336	chr3:107587336:C:G	2.86774e-06	-1.29245e-10	-0.784885	0.000169207	-1.29245e-10	-0.571695	0.000205156	-1.29245e-10	-0.578048
107587450	chr3:107587450:C:T	5.45751e-07	-1.62424	-0.819763	3.76655e-05	-0.802983	-1.27109	4.90821e-05	-0.774704	-1.23362
107588419	chr3:107588419:A:G	4.47445e-07	-1.61949	-1.02312	3.36701e-05	-0.835907	-1.3503	4.30766e-05	-0.80829	-1.33055
107588654	chr3:107588654:T:C	1.02359e-06	-1.48049	-0.3346	3.93861e-05	-1.17158	-0.857827	5.14789e-05	-1.13746	-0.823189
107588656	chr3:107588656:C:T	1.91995e-06	-0.386654	-0.799455	2.41872e-05	-1.23293	-1.28407	3.16334e-05	-1.18126	-1.26635
107588735	chr3:107588735:A:C	5.11165e-07	-1.46176	-1.04771	2.69597e-05	-1.1538	-1.25468	3.47463e-05	-1.11881	-1.23494
107588960	chr3:107588960:A:G	3.0477e-05	2.76206	-1.1835	2.67887e-05	-1.63852	-0.776316	3.22035e-05	-1.63756	-0.792183
107589157	chr3:107589157:G:A	0.00017386	4.4084	-1.08856	3.11383e-05	-0.97427	-1.29011	3.75949e-05	-0.992897	-1.28205
107589436	chr3:107589436:C:T	1.35091e-06	-1.62173	0.0840943	6.15052e-05	-0.825688	-0.75801	8.4138e-05	-0.797872	-0.671487
107589730	chr3:107589730:A:G	1.91362e-06	-1.29245e-10	-1.18941	8.48166e-05	-1.29245e-10	-1.26233	0.000103394	-1.29245e-10	-1.26327
107589751	chr3:107589751:G:C	4.40813e-07	-1.61763	-1.03992	3.31807e-05	-0.846011	-1.35484	4.23798e-05	-0.818504	-1.33664
107590402	chr3:107590402:C:G	1.3273e-06	-1.55526	-3.67067e-10	5.82502e-05	-1.63807	-3.67067e-10	7.10385e-05	-1.6386	-3.67067e-10
107591147	chr3:107591147:C:T	2.22662e-06	-1.29245e-10	-1.03792	9.12603e-05	-1.29245e-10	-1.1891	0.000113499	-1.29245e-10	-1.17002
107591541	chr3:107591541:G:A	2.38153e-06	-1.29245e-10	-0.970664	9.65707e-05	-1.29245e-10	-1.13254	0.000120462	-1.29245e-10	-1.11049
107592101	chr3:107592101:C:CA	3.58268e-05	2.92837	-1.18809	2.65693e-05	-1.63768	-0.78538	3.19057e-05	-1.63855	-0.80048
107592577	chr3:107592577:TAA:T	2.85273e-06	-1.29245e-10	-0.790131	0.000140793	-1.29245e-10	-0.755525	0.000170178	-1.29245e-10	-0.764975
107592629	chr3:107592629:T:C	4.37641e-07	-1.44324	-1.22153	1.83476e-05	-1.60101	-1.19231	2.31794e-05	-1.58517	-1.17338
107592893	chr3:107592893:C:T	1.22381e-06	-1.63644	-3.67067e-10	6.99382e-05	-1.45521	-3.67067e-10	8.74067e-05	-1.43125	-3.67067e-10
107593143	chr3:107593143:C:G	2.0595e-06	-1.29245e-10	-1.11595	8.79615e-05	-1.29245e-10	-1.22592	0.000106254	-1.29245e-10	-1.23599
107593639	chr3:107593639:TG:T	1.74269e-06	-1.29245e-10	-1.28298	8.50428e-05	-1.29245e-10	-1.25966	0.000103234	-1.29245e-10	-1.26482
107593707	chr3:107593707:C:T	1.85376e-06	-1.29245e-10	-1.22119	8.30043e-05	-1.29245e-10	-1.28393	0.000101716	-1.29245e-10	-1.27963
107593772	chr3:107593772:C:T	2.22312e-06	-1.29245e-10	-1.0395	0.000100137	-1.29245e-10	-1.09628	0.000124121	-1.29245e-10	-1.08056
107593829	chr3:107593829:G:A	6.99631e-05	3.75001	-1.34045	2.37555e-05	-1.15964	-1.37537	2.8532e-05	-1.17528	-1.37551
107594133	chr3:107594133:G:A	1.56654e-06	-0.969465	-0.420074	2.54426e-05	-1.35182	-1.11458	3.34433e-05	-1.33766	-1.05431
107594403	chr3:107594403:G:T	2.40193e-06	-0.261747	-0.700388	2.35548e-05	-1.30176	-1.24173	3.07752e-05	-1.25436	-1.22075
107594891	chr3:107594891:A:G	2.20912e-06	-1.29245e-10	-1.04581	9.95585e-05	-1.29245e-10	-1.10207	0.000123375	-1.29245e-10	-1.08659
107594900	chr3:107594900:C:A	5.02415e-07	-1.4989	-1.02784	2.56032e-05	-1.21795	-1.24215	3.29489e-05	-1.18514	-1.22172
107595345	chr3:107595345:G:A	4.19355e-07	-1.58017	-1.12728	2.86638e-05	-1.38267	-0.964513	3.50414e-05	-1.35632	-0.988972
107597874	chr3:107597874:C:T	6.31391e-06	-1.29245e-10	0.0043461	0.000194238	-1.29245e-10	-0.433737	0.000233643	-1.29245e-10	-0.448026
107598091	chr3:107598091:A:G	3.4501e-05	2.88164	-1.17906	2.69744e-05	-1.63821	-0.769717	3.2402e-05	-1.63859	-0.785009
107599473	chr3:107599473:A:T	0.0238721	9.58923	-1.34717	2.07428e-05	-1.37592	-1.2947	2.43352e-05	-1.40224	-1.30765
107600107	chr3:107600107:A:G	1.77171e-06	-1.29245e-10	-1.26647	8.66328e-05	-1.29245e-10	-1.24114	0.000105125	-1.29245e-10	-1.24667
107601005	chr3:107601005:G:C	2.13926e-06	-1.29245e-10	-1.07795	0.00010928	-1.29245e-10	-1.00891	0.000126473	-1.29245e-10	-1.06179
107601485	chr3:107601485:A:C	1.5984e-06	-1.29245e-10	-1.36941	7.6624e-05	-1.29245e-10	-1.36391	9.33259e-05	-1.29245e-10	-1.36572
107601719	chr3:107601719:G:A	1.30302e-05	1.89651	-1.16765	1.52475e-05	-1.60636	-1.37204	1.87884e-05	-1.59696	-1.37161
107601996	chr3:107601996:T:C	9.30923e-05	3.21037	-0.515191	3.45684e-05	-1.34038	-0.819498	4.01101e-05	-1.34926	-0.860931
107602193	chr3:107602193:T:C	1.98167e-06	-1.29245e-10	-1.15447	8.12571e-05	-1.29245e-10	-1.3052	9.86376e-05	-1.29245e-10	-1.31037
107602333	chr3:107602333:T:C	4.49882e-05	1.96799	-3.67067e-10	0.000365134	0.197446	-3.67067e-10	0.000437074	0.178283	-3.67067e-10
107602769	chr3:107602769:G:C	1.14953e-05	1.77197	-1.16844	2.50588e-05	-1.59999	-0.881603	3.03988e-05	-1.58962	-0.897793
107602773	chr3:107602773:C:T	3.09955e-06	-1.29245e-10	-0.707151	0.000264771	-1.29245e-10	-0.123955	0.000227393	-1.29245e-10	-0.475138
107603078	chr3:107603078:C:T	4.92973e-06	-1.29245e-10	-0.243124	0.000281117	-1.29245e-10	-0.0640493	0.000337299	-1.29245e-10	-0.0808497
107603197	chr3:107603197:A:G	3.56632e-05	2.91459	-1.17888	2.7034e-05	-1.63786	-0.76787	3.24418e-05	-1.63859	-0.783784
107604088	chr3:107604088:C:T	1.25653e-06	-1.61005	-3.67067e-10	6.5369e-05	-1.52277	-3.67067e-10	7.96611e-05	-1.52404	-3.67067e-10
107605381	chr3:107605381:T:TG	3.24519e-06	-1.29245e-10	-0.661234	0.000172938	-1.29245e-10	-0.549884	0.000193203	-1.29245e-10	-0.638077
107605733	chr3:107605733:A:G	0.00380672	5.4314	0.974713	7.06741e-05	-1.3443	-0.100438	8.57141e-05	-1.33784	-0.112961
107605950	chr3:107605950:G:A	1.95413e-06	-1.29245e-10	-1.16846	8.62642e-05	-1.29245e-10	-1.2454	0.000105172	-1.29245e-10	-1.24622
107607508	chr3:107607508:C:T	5.63879e-06	-1.29245e-10	-0.108739	0.000177663	-1.29245e-10	-0.522933	0.000213948	-1.29245e-10	-0.536083
107608055	chr3:107608055:T:G	1.22159e-06	-1.63826	-3.67067e-10	5.88813e-05	-1.6273	-3.67067e-10	7.17312e-05	-1.62889	-3.67067e-10
107608061	chr3:107608061:C:T	2.46626e-06	-0.565637	-0.370068	3.81535e-05	-1.09844	-0.962761	4.77573e-05	-1.04125	-0.994432
107608374	chr3:107608374:A:G	1.83805e-06	-1.29245e-10	-1.2297	8.70188e-05	-1.29245e-10	-1.2367	0.000105292	-1.29245e-10	-1.24508
107608638	chr3:107608638:C:T	2.16858e-06	-1.29245e-10	-1.06434	8.58776e-05	-1.29245e-10	-1.2499	0.000104072	-1.29245e-10	-1.25674
107608819	chr3:107608819:A:G	0.000177163	4.71365	-1.37498	3.09902e-05	-0.975157	-1.29399	3.69061e-05	-0.989789	-1.30365
107608948	chr3:107608948:G:A	1.86511e-05	-1.29245e-10	1.0875	0.0009652	-1.29245e-10	1.16952	0.00112377	-1.29245e-10	1.12262
107609411	chr3:107609411:A:G	3.05941e-05	2.77776	-1.19536	1.47249e-05	-1.63846	-1.37482	1.79899e-05	-1.63738	-1.37463
107610330	chr3:107610330:G:T	3.65627e-07	-1.50773	-1.33682	1.66778e-05	-1.56416	-1.32458	2.10647e-05	-1.54248	-1.31174
107610816	chr3:107610816:A:G	2.34519e-06	-1.29245e-10	-0.986043	0.00012236	-1.29245e-10	-0.895856	0.000146978	-1.29245e-10	-0.911536
107610853	chr3:107610853:CAT:C	3.50099e-07	-1.52866	-1.35928	1.65195e-05	-1.54731	-1.35096	2.08318e-05	-1.52344	-1.34189
107611285	chr3:107611285:G:A	2.95114e-06	-1.29245e-10	-0.756218	0.000142916	-1.29245e-10	-0.740565	0.00016181	-1.29245e-10	-0.815399
107611290	chr3:107611290:T:TA	1.22207e-06	-1.63786	-3.67067e-10	5.89923e-05	-1.62541	-3.67067e-10	7.18569e-05	-1.62714	-3.67067e-10
107612180	chr3:107612180:GA:G	1.186e-05	1.89439	-1.25962	2.38429e-05	-1.6092	-0.922133	2.89596e-05	-1.60011	-0.935808
107612809	chr3:107612809:G:A	1.774e-06	-1.29245e-10	-1.26517	7.76629e-05	-1.29245e-10	-1.35044	9.49301e-05	-1.29245e-10	-1.34868
107613174	chr3:107613174:C:G	6.92407e-06	-1.29245e-10	0.0965955	0.000210196	-1.29245e-10	-0.354782	0.000252743	-1.29245e-10	-0.369444
107613672	chr3:107613672:G:A	1.199e-05	1.82607	-1.1804	2.45302e-05	-1.60438	-0.898532	2.97447e-05	-1.59455	-0.914614
107614513	chr3:107614513:A:G	6.60127e-06	-1.29245e-10	0.0488539	0.000202059	-1.29245e-10	-0.39426	0.000243067	-1.29245e-10	-0.408481
107614527	chr3:107614527:T:G	6.61507e-06	-1.29245e-10	0.0509421	0.000202403	-1.29245e-10	-0.39256	0.000243486	-1.29245e-10	-0.406758
107614626	chr3:107614626:G:A	3.11903e-05	2.78821	-1.18651	2.66503e-05	-1.6386	-0.78142	3.20229e-05	-1.63801	-0.797355
107616333	chr3:107616333:AT:A	1.61781e-06	-1.29245e-10	-1.35734	7.69281e-05	-1.29245e-10	-1.35995	9.35534e-05	-1.29245e-10	-1.36329
107617712	chr3:107617712:A:C	5.37893e-06	-1.29245e-10	-0.155919	0.000171015	-1.29245e-10	-0.561067	0.000206004	-1.29245e-10	-0.573921
107617988	chr3:107617988:C:T	2.74888e-06	-1.29245e-10	-0.827214	0.00013305	-1.29245e-10	-0.812093	0.00015138	-1.29245e-10	-0.882023
107618512	chr3:107618512:C:T	1.9912e-06	-1.14967	-3.67067e-10	7.09152e-05	-1.44134	-3.67067e-10	8.6241e-05	-1.44467	-3.67067e-10
107618681	chr3:107618681:T:C	0.00021161	4.68374	-1.1674	3.29962e-05	-0.876525	-1.3299	3.97023e-05	-0.896455	-1.32395
107619056	chr3:107619056:T:C	1.25187e-06	-1.61377	-3.67067e-10	5.83907e-05	-1.63566	-3.67067e-10	7.12348e-05	-1.63584	-3.67067e-10
107619133	chr3:107619133:C:T	1.01638e-06	-1.12859	-0.693572	2.92072e-05	-1.24393	-1.08448	3.64279e-05	-1.22719	-1.07929
107620105	chr3:107620105:T:G	3.10543e-05	2.79934	-1.202	2.5892e-05	-1.6386	-0.81029	3.1135e-05	-1.63815	-0.825342
107620232	chr3:107620232:C:G	2.99954e-05	2.80577	-1.24313	2.3967e-05	-1.63859	-0.887549	2.88525e-05	-1.6382	-0.90142
107620237	chr3:107620237:G:A	2.12455e-06	-1.29245e-10	-1.08485	8.81852e-05	-1.29245e-10	-1.22338	0.000109478	-1.29245e-10	-1.2061
107620561	chr3:107620561:C:T	1.78775e-06	-1.25745	-3.67067e-10	6.33676e-05	-1.55387	-3.67067e-10	7.70736e-05	-1.55706	-3.67067e-10
107620990	chr3:107620990:A:G	0.000403718	4.89298	-0.730673	2.15952e-05	-1.39036	-1.23999	2.7511e-05	-1.3863	-1.20093
107621094	chr3:107621094:A:G	7.12109e-06	0.124653	-3.67067e-10	0.000633267	0.748072	-3.67067e-10	0.000767251	0.740996	-3.67067e-10
107621399	chr3:107621399:T:C	3.57529e-05	2.85604	-1.11782	2.6221e-05	-1.63816	-0.798101	3.14244e-05	-1.6386	-0.815637
107621686	chr3:107621686:C:T	2.16751e-06	-1.29245e-10	-1.06483	8.58505e-05	-1.29245e-10	-1.25021	0.00010404	-1.29245e-10	-1.25704
107621977	chr3:107621977:G:A	2.17364e-06	-1.29245e-10	-1.06201	8.60048e-05	-1.29245e-10	-1.24842	0.000104222	-1.29245e-10	-1.2553
107622601	chr3:107622601:A:G	3.57269e-05	2.93939	-1.2019	2.59422e-05	-1.63738	-0.809573	3.1131e-05	-1.63846	-0.825151
107623449	chr3:107623449:C:T	2.12401e-06	-1.29245e-10	-1.0851	8.47749e-05	-1.29245e-10	-1.26282	0.000102776	-1.29245e-10	-1.26927
107623815	chr3:107623815:A:G	1.25289e-05	1.99193	-1.30231	2.16079e-05	-1.61742	-1.01234	2.62564e-05	-1.60963	-1.02428
107623930	chr3:107623930:G:A	4.85703e-06	1.11743	-1.37542	1.55496e-05	-1.63326	-1.32552	1.89676e-05	-1.62948	-1.3296
107624526	chr3:107624526:A:G	1.21117e-05	1.9443	-1.28854	2.23694e-05	-1.61362	-0.981503	2.71716e-05	-1.60521	-0.994431
107624555	chr3:107624555:G:A	6.2284e-06	-0.361834	0.352544	7.45768e-05	-1.3714	-0.0195907	9.21128e-05	-1.34737	-0.03143
107624975	chr3:107624975:T:C	1.73928e-06	-1.29245e-10	-1.28494	8.20422e-05	-1.29245e-10	-1.29559	0.000100066	-1.29245e-10	-1.29598
107626509	chr3:107626509:A:G	2.97709e-06	-1.29245e-10	-0.747462	0.000108983	-1.29245e-10	-1.01163	0.000130929	-1.29245e-10	-1.02717
107627171	chr3:107627171:C:T	1.77733e-05	1.09624	-0.0569505	0.000124732	-0.548832	-0.32782	0.000157183	-0.548435	-0.295973
107627564	chr3:107627564:A:G	1.63539e-06	-1.29245e-10	-1.34653	7.83e-05	-1.29245e-10	-1.34227	9.58301e-05	-1.29245e-10	-1.33924
107628224	chr3:107628224:A:G	1.22226e-06	-1.63771	-3.67067e-10	6.10557e-05	-1.59103	-3.67067e-10	7.52901e-05	-1.58047	-3.67067e-10
107628399	chr3:107628399:A:G	1.75599e-06	-1.29245e-10	-1.27538	7.73127e-05	-1.29245e-10	-1.35496	9.44874e-05	-1.29245e-10	-1.35335
107629363	chr3:107629363:T:C	1.73134e-06	-1.29245e-10	-1.28952	7.68497e-05	-1.29245e-10	-1.36097	9.38985e-05	-1.29245e-10	-1.3596
107630806	chr3:107630806:A:G	2.00555e-06	-1.29245e-10	-1.14249	8.19106e-05	-1.29245e-10	-1.29719	9.94088e-05	-1.29245e-10	-1.30258
107631053	chr3:107631053:T:A	3.01519e-06	-1.29245e-10	-0.734747	0.000112853	-1.29245e-10	-0.97673	0.000138401	-1.29245e-10	-0.971661
107631268	chr3:107631268:G:A	2.71807e-06	-1.29245e-10	-0.838486	0.000110145	-1.29245e-10	-1.00103	0.000132703	-1.29245e-10	-1.0137
107631439	chr3:107631439:G:A	3.4938e-06	-1.29245e-10	-0.58742	0.000139991	-1.29245e-10	-0.761243	0.000170994	-1.29245e-10	-0.760192
107631974	chr3:107631974:TAATTC:T	2.22709e-06	-1.29245e-10	-1.03771	9.17619e-05	-1.29245e-10	-1.18362	0.000114191	-1.29245e-10	-1.16395
107632768	chr3:107632768:T:A	1.98678e-06	-1.29245e-10	-1.15189	8.1454e-05	-1.29245e-10	-1.30278	9.88778e-05	-1.29245e-10	-1.30793
107634194	chr3:107634194:A:G	1.91038e-06	-1.29245e-10	-1.19111	8.50619e-05	-1.29245e-10	-1.25944	0.000104301	-1.29245e-10	-1.25454
107635283	chr3:107635283:T:C	0.000510044	4.4558	-0.0597128	3.59495e-05	-1.43243	-0.688272	4.40614e-05	-1.42938	-0.686853
107635705	chr3:107635705:G:A	0.000242635	4.9276	-1.27445	3.01473e-05	-0.921219	-1.3755	3.62523e-05	-0.936264	-1.37505
107636862	chr3:107636862:C:T	2.89312e-05	1.52651	-3.67067e-10	0.000262082	-0.134162	-3.67067e-10	0.00031418	-0.151852	-3.67067e-10
107637371	chr3:107637371:C:T	2.12952e-06	-1.29245e-10	-1.08251	8.492e-05	-1.29245e-10	-1.26111	0.000102947	-1.29245e-10	-1.2676
107638437	chr3:107638437:A:G	2.12433e-06	-1.29245e-10	-1.08495	8.47752e-05	-1.29245e-10	-1.26282	0.00010278	-1.29245e-10	-1.26923
107638961	chr3:107638961:C:T	9.67892e-06	-1.29245e-10	0.431542	0.000420297	-1.29245e-10	0.338141	0.000539855	-1.29245e-10	0.389481
107639476	chr3:107639476:A:G	1.03504e-05	0.498621	-3.67067e-10	0.00022403	-0.291039	-3.67067e-10	0.000281695	-0.260992	-3.67067e-10
107640417	chr3:107640417:A:T	1.31881e-05	0.846856	-0.105949	0.000102272	-0.702707	-0.372478	0.000128819	-0.702384	-0.341023
107641007	chr3:107641007:T:C	3.98203e-06	-1.29245e-10	-0.456618	0.000374613	-1.29245e-10	0.223073	0.000304242	-1.29245e-10	-0.183995
107641385	chr3:107641385:G:A	1.32996e-06	-1.55326	-3.67067e-10	5.92912e-05	-1.62036	-3.67067e-10	7.24468e-05	-1.61897	-3.67067e-10
107642144	chr3:107642144:C:T	2.94121e-06	-1.00047	0.240884	4.50231e-05	-1.33423	-0.56141	5.57947e-05	-1.31963	-0.560507
107642245	chr3:107642245:A:AT	1.22317e-06	-1.63697	-3.67067e-10	5.91718e-05	-1.62237	-3.67067e-10	7.2061e-05	-1.6243	-3.67067e-10
107642273	chr3:107642273:A:G	1.8678e-06	-1.29245e-10	-1.21365	8.84005e-05	-1.29245e-10	-1.22094	0.000106925	-1.29245e-10	-1.22969
107642452	chr3:107642452:C:G	2.07671e-06	-1.29245e-10	-1.10762	8.70673e-05	-1.29245e-10	-1.23614	0.000108056	-1.29245e-10	-1.21917
107642715	chr3:107642715:T:C	5.59571e-06	-0.641078	0.524669	9.36144e-05	-1.51828	0.354646	0.000111147	-1.51731	0.326346
107642805	chr3:107642805:T:A	1.58928e-06	-1.29245e-10	-1.37513	7.57429e-05	-1.29245e-10	-1.37547	9.24655e-05	-1.29245e-10	-1.37498
107643149	chr3:107643149:G:A	1.1006e-06	-1.08305	-0.659498	2.87083e-05	-1.28371	-1.06192	3.57961e-05	-1.26783	-1.05615
107643319	chr3:107643319:T:C	8.42901e-07	-1.09384	-0.915474	2.52469e-05	-1.27898	-1.19514	3.13843e-05	-1.26282	-1.19269
107643922	chr3:107643922:G:C	8.3498e-07	-1.13023	-0.888525	2.64699e-05	-1.24861	-1.1782	3.29293e-05	-1.2318	-1.17566
107643942	chr3:107643942:G:A	3.1134e-05	2.81679	-1.2169	2.52166e-05	-1.63857	-0.836749	3.03146e-05	-1.6383	-0.851894
107644203	chr3:107644203:AACTT:A	3.84658e-07	-1.46423	-1.32958	2.9045e-05	-1.13442	-1.19956	3.61702e-05	-1.10001	-1.21357
107644218	chr3:107644218:A:G	0.000190681	3.41219	-3.67067e-10	0.0014807	1.59745	-3.67067e-10	0.00194747	1.67247	-3.67067e-10
107644384	chr3:107644384:G:C	1.91635e-06	-1.29245e-10	-1.18799	8.52703e-05	-1.29245e-10	-1.25699	0.000104562	-1.29245e-10	-1.25203
107644457	chr3:107644457:C:G	8.36224e-07	-1.1095	-0.907768	2.56666e-05	-1.26731	-1.19032	3.19162e-05	-1.25083	-1.18787
107644467	chr3:107644467:A:G	2.5121e-06	-1.29245e-10	-0.917289	0.000104134	-1.29245e-10	-1.05714	0.000131093	-1.29245e-10	-1.02591
107644978	chr3:107644978:A:G	3.02799e-06	-1.29245e-10	-0.73051	0.000128294	-1.29245e-10	-0.848494	0.000157051	-1.29245e-10	-0.84525
107645201	chr3:107645201:A:T	2.08017e-06	-1.29245e-10	-1.10596	8.36933e-05	-1.29245e-10	-1.27566	0.000101505	-1.29245e-10	-1.28171
107645369	chr3:107645369:G:A	1.22221e-06	-1.63775	-3.67067e-10	5.90099e-05	-1.62511	-3.67067e-10	7.18769e-05	-1.62686	-3.67067e-10
107645944	chr3:107645944:T:C	2.02088e-06	-1.29245e-10	-1.13488	8.91163e-05	-1.29245e-10	-1.21288	0.00010778	-1.29245e-10	-1.22173
107646702	chr3:107646702:T:C	0.000961017	5.07546	-0.0458778	3.83254e-05	-1.37303	-0.683679	4.70145e-05	-1.36877	-0.682588
107647543	chr3:107647543:C:A	3.11836e-05	2.8205	-1.21901	2.5115e-05	-1.63855	-0.840803	3.01949e-05	-1.63834	-0.855808
107647651	chr3:107647651:T:A	3.28167e-07	-1.57941	-1.37323	1.84599e-05	-1.41316	-1.37406	2.31536e-05	-1.38438	-1.37529
107648973	chr3:107648973:G:C	3.9242e-06	-1.29245e-10	-0.471246	0.000135167	-1.29245e-10	-0.79631	0.000161679	-1.29245e-10	-0.816208
107649196	chr3:107649196:T:C	3.71345e-07	-1.48957	-1.33946	1.64715e-05	-1.5727	-1.32849	2.07428e-05	-1.55428	-1.31534
107649275	chr3:107649275:G:A	3.72165e-07	-1.47381	-1.35302	1.60082e-05	-1.58583	-1.34388	2.01089e-05	-1.56743	-1.33322
107649899	chr3:107649899:A:G	0.00400928	5.36799	1.08997	7.83691e-05	-1.32353	-0.017864	9.52413e-05	-1.31889	-0.0265147
107650113	chr3:107650113:A:G	4.03404e-05	2.97769	-1.11874	3.00209e-05	-1.63672	-0.664203	3.59691e-05	-1.6382	-0.680961
107650598	chr3:107650598:A:G	1.70539e-06	-1.29245e-10	-1.30462	7.81091e-05	-1.29245e-10	-1.34471	9.55649e-05	-1.29245e-10	-1.34201
107650630	chr3:107650630:G:A	3.3034e-06	-1.29245e-10	-0.643457	0.00028291	-1.29245e-10	-0.0576899	0.000242516	-1.29245e-10	-0.410751
107650908	chr3:107650908:A:G	7.58976e-05	3.0005	-0.509525	6.07484e-05	-1.63569	0.0396103	7.22949e-05	-1.63767	0.0166003
107650935	chr3:107650935:C:T	4.54803e-06	-0.323715	-3.67067e-10	0.000130439	-0.831915	-3.67067e-10	0.000162911	-0.808613	-3.67067e-10
107651083	chr3:107651083:C:T	2.61193e-06	-0.974955	0.0966372	3.99755e-05	-1.35005	-0.664503	4.9578e-05	-1.33576	-0.662513
107652376	chr3:107652376:T:TTG	4.46502e-07	-1.4474	-1.19732	1.8823e-05	-1.5988	-1.16894	2.38458e-05	-1.58257	-1.14765
107652378	chr3:107652378:A:AAAATTTAAAT	4.44969e-07	-1.45018	-1.19798	1.88359e-05	-1.5975	-1.16956	2.38672e-05	-1.58102	-1.14829
107652379	chr3:107652379:C:T	4.50477e-07	-1.4441	-1.19176	1.89099e-05	-1.60025	-1.16288	2.39567e-05	-1.58429	-1.14128
107652383	chr3:107652383:T:TAAAA	4.45216e-07	-1.45671	-1.19089	1.90391e-05	-1.59431	-1.16201	2.41479e-05	-1.57728	-1.14034
107652431	chr3:107652431:T:C	1.62404e-06	-1.29245e-10	-1.35349	7.58297e-05	-1.29245e-10	-1.37433	9.2482e-05	-1.29245e-10	-1.3748
107652567	chr3:107652567:T:G	3.83181e-06	-1.29245e-10	-0.495072	0.000132612	-1.29245e-10	-0.815395	0.000158682	-1.29245e-10	-0.834919
107652916	chr3:107652916:T:C	7.6006e-07	-1.30602	-0.806747	4.66022e-05	-0.878369	-0.982803	5.73943e-05	-0.837241	-1.01463
107652970	chr3:107652970:T:G	2.67034e-06	-1.29245e-10	-0.856202	0.000140661	-1.29245e-10	-0.75647	0.000158922	-1.29245e-10	-0.833404
107653231	chr3:107653231:A:T	2.3933e-06	-1.29245e-10	-0.965734	0.000113381	-1.29245e-10	-0.972065	0.000141993	-1.29245e-10	-0.946044
107653753	chr3:107653753:C:T	2.06457e-06	-1.29245e-10	-1.11349	8.59695e-05	-1.29245e-10	-1.24883	0.000105533	-1.29245e-10	-1.24279
107653933	chr3:107653933:A:G	1.22117e-06	-1.6386	-3.67067e-10	5.86794e-05	-1.63073	-3.67067e-10	7.15052e-05	-1.63205	-3.67067e-10
107654010	chr3:107654010:T:C	3.9559e-06	-0.359348	-0.103851	0.000196709	-0.330738	-0.0903551	0.000213922	-0.334835	-0.20137
107654278	chr3:107654278:G:A	1.29227e-06	-0.20666	-1.37535	1.6056e-05	-1.58198	-1.34476	1.97097e-05	-1.5738	-1.3469
107654356	chr3:107654356:T:C	1.78324e-06	-1.29245e-10	-1.25997	7.78613e-05	-1.29245e-10	-1.34789	9.51909e-05	-1.29245e-10	-1.34593
107654587	chr3:107654587:A:G	4.1026e-05	3.08404	-1.20824	2.57037e-05	-1.63391	-0.822272	3.08229e-05	-1.63656	-0.837005
107655008	chr3:107655008:T:A	1.42693e-06	-1.48288	-3.67067e-10	9.52296e-05	-1.14653	-3.67067e-10	0.000118672	-1.12545	-3.67067e-10
107655476	chr3:107655476:T:G	0.000901079	6.21104	-1.24585	2.49639e-05	-1.11244	-1.37295	3.08056e-05	-1.10666	-1.36746
107655709	chr3:107655709:T:A	1.61631e-06	-1.6225	0.264236	7.27521e-05	-1.52957	0.113808	8.64175e-05	-1.50537	0.0627438
107655793	chr3:107655793:C:T	0.000103358	3.16682	-0.367024	7.31549e-05	-1.63	0.219755	8.67798e-05	-1.63378	0.195339
107656004	chr3:107656004:G:A	1.3571e-06	-1.53306	-3.67067e-10	7.51125e-05	-1.38383	-3.67067e-10	9.11441e-05	-1.38938	-3.67067e-10
107656076	chr3:107656076:T:C	1.3375e-06	-1.54761	-3.67067e-10	5.92054e-05	-1.62181	-3.67067e-10	7.23091e-05	-1.62087	-3.67067e-10
107656336	chr3:107656336:A:C	1.27498e-06	-1.59548	-3.67067e-10	5.90758e-05	-1.624	-3.67067e-10	7.18298e-05	-1.62752	-3.67067e-10
107656768	chr3:107656768:G:A	1.94977e-06	-1.29245e-10	-1.1707	8.30229e-05	-1.29245e-10	-1.2837	0.00010269	-1.29245e-10	-1.2701
107656923	chr3:107656923:T:C	2.05281e-06	-1.29245e-10	-1.1192	8.3034e-05	-1.29245e-10	-1.28357	0.000100731	-1.29245e-10	-1.28937
107656981	chr3:107656981:T:G	3.525e-06	-0.596129	0.0176018	0.000175297	-0.561895	0.0255585	0.00018984	-0.565515	-0.0901223
107656988	chr3:107656988:C:T	0.000132214	3.04602	-3.67067e-10	0.000462152	0.433074	-3.67067e-10	0.00055723	0.42116	-3.67067e-10
107658193	chr3:107658193:G:A	3.55895e-07	-1.54934	-1.32219	2.5043e-05	-1.28921	-1.19301	3.07966e-05	-1.26039	-1.21402
107658466	chr3:107658466:C:T	2.57666e-06	-1.29245e-10	-0.891916	0.000101241	-1.29245e-10	-1.08532	0.000124654	-1.29245e-10	-1.07628
107658600	chr3:107658600:C:T	3.03569e-05	2.80573	-1.23112	2.45555e-05	-1.63859	-0.863294	2.95358e-05	-1.63822	-0.877996
107659374	chr3:107659374:A:G	2.74893e-06	-0.827196	-3.67067e-10	0.000247981	-0.189466	-3.67067e-10	0.000299675	-0.19912	-3.67067e-10
107659468	chr3:107659468:A:T	3.33115e-05	2.77463	-1.10714	2.66384e-05	-1.6386	-0.781869	3.19435e-05	-1.63815	-0.799697
107659994	chr3:107659994:T:G	1.79941e-06	-1.29245e-10	-1.25095	8.04228e-05	-1.29245e-10	-1.31552	9.80134e-05	-1.29245e-10	-1.31671
107660142	chr3:107660142:A:G	3.11263e-05	2.81693	-1.21729	2.51719e-05	-1.63856	-0.838532	3.02786e-05	-1.63831	-0.853064
107660658	chr3:107660658:A:G	1.22192e-06	-1.63798	-3.67067e-10	5.83989e-05	-1.63552	-3.67067e-10	7.12006e-05	-1.63632	-3.67067e-10
107660990	chr3:107660990:A:G	0.165477	7.78468	2.3935	0.000209646	-1.35106	0.993666	0.000245466	-1.3603	0.961638
107661207	chr3:107661207:C:T	3.81717e-07	-1.43818	-1.3633	2.35093e-05	-1.18765	-1.35778	2.9737e-05	-1.14653	-1.3629
107661974	chr3:107661974:A:G	0.00126256	5.17059	0.131901	4.39299e-05	-1.35651	-0.563717	5.38765e-05	-1.3522	-0.562921
107661983	chr3:107661983:G:A	3.91523e-06	-1.29245e-10	-0.473533	0.000134885	-1.29245e-10	-0.798394	0.000161355	-1.29245e-10	-0.81821
107662025	chr3:107662025:G:A	4.47889e-06	-1.29245e-10	-0.339033	0.000254498	-1.29245e-10	-0.163528	0.00030488	-1.29245e-10	-0.1819
107662652	chr3:107662652:T:G	2.07395e-06	-1.29245e-10	-1.10895	8.70725e-05	-1.29245e-10	-1.23608	0.000108029	-1.29245e-10	-1.21942
107662799	chr3:107662799:T:C	3.37441e-05	3.03364	-1.35324	1.86504e-05	-1.63504	-1.14191	2.24286e-05	-1.63728	-1.15421
107663010	chr3:107663010:A:G	2.56721e-06	-0.895588	-3.67067e-10	8.66709e-05	-1.2407	-3.67067e-10	0.000107081	-1.22823	-3.67067e-10
107663444	chr3:107663444:T:C	1.70522e-06	-1.44651	0.141791	6.81062e-05	-1.56432	0.0825707	8.34086e-05	-1.55412	0.0760502
107663496	chr3:107663496:C:G	3.90235e-06	-1.29245e-10	-0.476831	0.000168072	-1.29245e-10	-0.578429	0.000201296	-1.29245e-10	-0.59704
107663555	chr3:107663555:C:T	3.11198e-07	-1.63842	-1.36732	3.83945e-05	-0.683431	-1.37147	4.84658e-05	-0.649854	-1.37111
107663664	chr3:107663664:C:T	3.14925e-06	-0.691244	-3.67067e-10	0.000221531	-0.302257	-3.67067e-10	0.000266207	-0.317543	-3.67067e-10
107664490	chr3:107664490:A:G	1.37859e-06	-1.45587	-0.0614758	0.000108617	-1.04975	0.034767	0.000137894	-1.00134	0.0260092
107664830	chr3:107664830:T:C	5.07741e-07	-1.50162	-1.01457	2.36902e-05	-1.63633	-0.90143	2.74771e-05	-1.63769	-0.95077
107665382	chr3:107665382:G:A	1.4727e-05	-1.29245e-10	0.851271	0.00179536	-1.29245e-10	1.79014	0.00139019	-1.29245e-10	1.33538
107665492	chr3:107665492:AC:A	2.14694e-06	-1.29245e-10	-1.07437	9.07053e-05	-1.29245e-10	-1.1952	0.000113123	-1.29245e-10	-1.17335
107665919	chr3:107665919:T:G	1.84336e-06	-1.29245e-10	-1.22682	7.84642e-05	-1.29245e-10	-1.34018	9.53753e-05	-1.29245e-10	-1.344
107666027	chr3:107666027:T:C	1.61346e-06	-1.29245e-10	-1.36003	7.60559e-05	-1.29245e-10	-1.37135	9.2971e-05	-1.29245e-10	-1.36953
107666347	chr3:107666347:C:T	1.57746e-05	-1.29245e-10	0.91999	0.00195194	-1.29245e-10	1.87376	0.00150121	-1.29245e-10	1.41221
107666572	chr3:107666572:C:T	1.82094e-06	-1.29245e-10	-1.23905	8.28943e-05	-1.29245e-10	-1.28525	0.000101941	-1.29245e-10	-1.27742
107666719	chr3:107666719:G:A	1.25039e-06	-1.61496	-3.67067e-10	7.05916e-05	-1.44591	-3.67067e-10	8.7386e-05	-1.43148	-3.67067e-10
107666821	chr3:107666821:C:T	4.21608e-05	2.91652	-1.01343	3.13531e-05	-1.61565	-0.64186	3.73328e-05	-1.62158	-0.660364
107666850	chr3:107666850:G:A	3.02154e-06	-0.732642	-3.67067e-10	0.000295083	-0.0155642	-3.67067e-10	0.000351184	-0.0405078	-3.67067e-10
107667063	chr3:107667063:A:G	5.99429e-07	-0.983416	-1.36677	1.51008e-05	-1.61691	-1.37117	1.82509e-05	-1.62363	-1.37398
107667072	chr3:107667072:T:A	1.54714e-05	-1.29245e-10	0.900583	0.0019063	-1.29245e-10	1.8501	0.00146946	-1.29245e-10	1.39083
107667710	chr3:107667710:G:A	2.43432e-06	-1.29245e-10	-0.948742	0.000127013	-1.29245e-10	-0.85853	0.000152923	-1.29245e-10	-0.871886
107667847	chr3:107667847:T:C	1.93134e-06	-1.29245e-10	-1.18019	8.22305e-05	-1.29245e-10	-1.29329	0.000100546	-1.29245e-10	-1.2912
107668047	chr3:107668047:G:A	4.11891e-07	-1.3839	-1.3415	3.6819e-05	-0.864381	-1.23243	4.66743e-05	-0.8057	-1.25292
107668098	chr3:107668098:C:A	1.67133e-06	-1.29245e-10	-1.32479	7.83847e-05	-1.29245e-10	-1.34119	9.53252e-05	-1.29245e-10	-1.34452
107668269	chr3:107668269:G:A	5.15753e-07	-1.35328	-1.14725	3.5954e-05	-0.916974	-1.20361	4.52774e-05	-0.860438	-1.22857
107668281	chr3:107668281:C:T	1.63403e-06	-1.29245e-10	-1.34736	7.69882e-05	-1.29245e-10	-1.35917	9.37775e-05	-1.29245e-10	-1.36089
107669283	chr3:107669283:TTTGA:T	3.77397e-06	-0.510281	-3.67067e-10	0.000101493	-1.08283	-3.67067e-10	0.000126326	-1.06295	-3.67067e-10
107669289	chr3:107669289:TTGCATCA:T	3.84265e-06	-0.492246	-3.67067e-10	0.000102783	-1.0702	-3.67067e-10	0.000127961	-1.05009	-3.67067e-10
107670239	chr3:107670239:C:T	6.48635e-07	-1.36773	-0.903569	3.1186e-05	-1.16331	-1.09954	3.88272e-05	-1.12881	-1.11388
107670558	chr3:107670558:T:TA	2.05587e-05	-1.29245e-10	1.18488	0.00271916	-1.29245e-10	2.20526	0.00202687	-1.29245e-10	1.71243
107670851	chr3:107670851:A:G	1.8829e-06	-1.29245e-10	-1.2056	8.66398e-05	-1.29245e-10	-1.24106	0.000107596	-1.29245e-10	-1.22343
107671071	chr3:107671071:T:A	1.27765e-06	-1.59339	-3.67067e-10	5.90681e-05	-1.62413	-3.67067e-10	7.24499e-05	-1.61892	-3.67067e-10
107671732	chr3:107671732:C:T	6.4626e-07	-1.42079	-0.854176	3.4959e-05	-1.08726	-1.06139	4.35783e-05	-1.05024	-1.07702
107673002	chr3:107673002:A:G	6.78064e-07	-1.63847	-0.588449	3.70044e-05	-1.53944	-0.552344	4.4314e-05	-1.5254	-0.585121
107673799	chr3:107673799:A:G	1.69076e-06	-1.29245e-10	-1.31323	8.01971e-05	-1.29245e-10	-1.31833	9.72189e-05	-1.29245e-10	-1.32485
107674128	chr3:107674128:G:C	1.45652e-06	-1.46236	-3.67067e-10	7.45229e-05	-1.39171	-3.67067e-10	9.01768e-05	-1.40005	-3.67067e-10
107674324	chr3:107674324:G:A	1.23552e-06	-1.62692	-3.67067e-10	6.07428e-05	-1.59617	-3.67067e-10	7.47865e-05	-1.58718	-3.67067e-10
107674336	chr3:107674336:A:C	7.48094e-07	-0.973416	-1.15522	1.67189e-05	-1.62792	-1.25836	2.05761e-05	-1.62641	-1.25128
107674559	chr3:107674559:G:A	2.00746e-06	-1.29245e-10	-1.14154	8.2155e-05	-1.29245e-10	-1.29421	9.96506e-05	-1.29245e-10	-1.30015
107674582	chr3:107674582:T:C	2.51475e-05	-1.29245e-10	1.38635	0.00343877	-1.29245e-10	2.44005	0.00252367	-1.29245e-10	1.93165
107674931	chr3:107674931:C:T	1.65801e-06	-1.29245e-10	-1.33279	7.87176e-05	-1.29245e-10	-1.33695	9.55407e-05	-1.29245e-10	-1.34227
107676286	chr3:107676286:A:G	4.90006e-05	2.9511	-0.897678	3.63862e-05	-1.6129	-0.495732	4.3345e-05	-1.61919	-0.513434
107676376	chr3:107676376:C:A	1.79396e-06	-1.25398	-3.67067e-10	6.7301e-05	-1.49364	-3.67067e-10	8.24252e-05	-1.48993	-3.67067e-10
107676455	chr3:107676455:T:C	5.64669e-05	2.92803	-0.73278	4.52389e-05	-1.61484	-0.27602	5.37909e-05	-1.62089	-0.295828
107676475	chr3:107676475:A:G	4.91903e-07	-1.24434	-1.30355	1.67904e-05	-1.57017	-1.31184	2.00692e-05	-1.57859	-1.32404
107676557	chr3:107676557:T:A	1.56058e-06	-1.39335	-3.67067e-10	6.37115e-05	-1.54845	-3.67067e-10	7.81995e-05	-1.54255	-3.67067e-10
107676614	chr3:107676614:C:G	1.99046e-06	-1.29245e-10	-1.15004	9.08348e-05	-1.29245e-10	-1.19378	0.000113155	-1.29245e-10	-1.17306
107676882	chr3:107676882:G:T	2.19771e-05	-1.29245e-10	1.25159	0.00294593	-1.29245e-10	2.28536	0.00218242	-1.29245e-10	1.78637
107677440	chr3:107677440:T:G	0.000109394	3.39048	-0.533932	8.03259e-05	-0.507151	-0.809577	0.000101242	-0.473485	-0.81082
107677651	chr3:107677651:C:T	1.90263e-06	-1.29245e-10	-1.19517	8.7225e-05	-1.29245e-10	-1.23433	0.000108392	-1.29245e-10	-1.21606
107678263	chr3:107678263:T:C	1.58889e-06	-1.29245e-10	-1.37538	7.58168e-05	-1.29245e-10	-1.3745	9.24754e-05	-1.29245e-10	-1.37488
107678307	chr3:107678307:A:T	1.23522e-06	-0.488108	-1.13905	5.03787e-05	-0.598238	-1.18501	6.25226e-05	-0.601163	-1.16513
107678324	chr3:107678324:A:G	1.58976e-06	-1.29245e-10	-1.37483	7.59008e-05	-1.29245e-10	-1.37339	9.25606e-05	-1.29245e-10	-1.37395
107678819	chr3:107678819:T:C	4.37202e-07	-1.31667	-1.3491	1.93291e-05	-1.36703	-1.37418	2.41625e-05	-1.34515	-1.37187
107679218	chr3:107679218:C:T	4.3733e-06	-1.29245e-10	-0.362889	0.000167518	-1.29245e-10	-0.58173	0.00020236	-1.29245e-10	-0.591771
107679791	chr3:107679791:C:T	5.22639e-07	-1.58376	-0.903512	2.47996e-05	-1.59748	-0.894516	2.98696e-05	-1.59515	-0.909832
107680282	chr3:107680282:A:G	2.20404e-06	-0.936985	-0.11113	0.000245759	-0.14	-0.0584692	0.000317552	-0.0688158	-0.0723613
107680315	chr3:107680315:G:A	5.61424e-07	-1.61252	-0.803165	6.78802e-05	-0.460602	-1.02447	8.56682e-05	-0.409487	-1.04185
107680987	chr3:107680987:G:A	1.44644e-05	-1.29245e-10	0.833281	0.00175983	-1.29245e-10	1.77015	0.00136441	-1.29245e-10	1.31666
107681011	chr3:107681011:C:T	2.21289e-05	-1.29245e-10	1.25848	0.00296993	-1.29245e-10	2.29347	0.0021989	-1.29245e-10	1.79389
107682331	chr3:107682331:C:T	2.64301e-05	1.4361	-3.67067e-10	0.000114091	-0.965821	-3.67067e-10	0.000136899	-0.982573	-3.67067e-10
107682420	chr3:107682420:C:T	3.9326e-07	-1.51521	-1.25649	1.64277e-05	-1.63851	-1.26534	1.9722e-05	-1.63854	-1.28155
107682758	chr3:107682758:A:G	4.35373e-07	-1.29476	-1.3752	1.56612e-05	-1.58013	-1.3715	1.89119e-05	-1.58793	-1.3741
107682816	chr3:107682816:A:G	1.59325e-06	-1.29245e-10	-1.37263	7.57433e-05	-1.29245e-10	-1.37547	9.24205e-05	-1.29245e-10	-1.37547
107683036	chr3:107683036:A:C	4.93756e-05	2.67972	-0.618671	4.71235e-05	-0.969743	-0.880305	5.82521e-05	-0.95582	-0.881218
107683476	chr3:107683476:G:A	5.40465e-06	-1.29245e-10	-0.151148	0.000209367	-1.29245e-10	-0.358733	0.00026814	-1.29245e-10	-0.310307
107683798	chr3:107683798:C:T	1.3333e-06	-1.55075	-3.67067e-10	7.31559e-05	-1.41023	-3.67067e-10	8.88214e-05	-1.41519	-3.67067e-10
107684165	chr3:107684165:A:G	1.73469e-06	-1.29245e-10	-1.28758	8.21229e-05	-1.29245e-10	-1.2946	0.000101069	-1.29245e-10	-1.28602
107684222	chr3:107684222:A:G	7.60384e-06	1.56566	-1.37541	1.70401e-05	-1.56306	-1.30419	2.05818e-05	-1.56815	-1.30927
107684280	chr3:107684280:A:G	9.25203e-06	-1.29245e-10	0.386435	0.000341068	-1.29245e-10	0.129262	0.000415793	-1.29245e-10	0.128369
107684361	chr3:107684361:A:G	4.96024e-06	-1.29245e-10	-0.236953	0.000237055	-1.29245e-10	-0.23453	0.000282273	-1.29245e-10	-0.258945
107684899	chr3:107684899:C:T	1.83177e-06	-1.29245e-10	-1.23313	8.06618e-05	-1.29245e-10	-1.31255	9.8402e-05	-1.29245e-10	-1.31276
107685854	chr3:107685854:C:T	5.97766e-07	-1.58689	-0.766072	5.39944e-05	-0.720511	-0.993428	6.83573e-05	-0.67182	-1.00525
107686198	chr3:107686198:T:C	3.80241e-05	3.1253	-1.32549	1.91106e-05	-1.59057	-1.162	2.28821e-05	-1.59926	-1.17221
107688863	chr3:107688863:C:T	3.76208e-06	-0.513438	-3.67067e-10	6.30543e-05	-1.55882	-3.67067e-10	7.64773e-05	-1.56482	-3.67067e-10
107689030	chr3:107689030:C:T	1.74475e-06	-1.29245e-10	-1.2818	8.35317e-05	-1.29245e-10	-1.27759	0.000101354	-1.29245e-10	-1.2832
107690130	chr3:107690130:A:G	1.66028e-06	-1.29245e-10	-1.33142	7.94946e-05	-1.29245e-10	-1.32713	9.71858e-05	-1.29245e-10	-1.32519
107690257	chr3:107690257:A:G	7.52454e-06	1.54677	-1.36701	1.89238e-05	-1.5049	-1.2575	2.27358e-05	-1.51318	-1.2647
107691172	chr3:107691172:T:A	1.68532e-06	-1.29245e-10	-1.31646	8.13602e-05	-1.29245e-10	-1.30393	9.89298e-05	-1.29245e-10	-1.30741
107691213	chr3:107691213:C:G	1.74789e-06	-1.29245e-10	-1.28	8.02133e-05	-1.29245e-10	-1.31813	9.85138e-05	-1.29245e-10	-1.31162
107691565	chr3:107691565:C:A	1.73273e-06	-1.29245e-10	-1.28871	7.96807e-05	-1.29245e-10	-1.32479	9.78236e-05	-1.29245e-10	-1.31865
107691709	chr3:107691709:A:G	1.2464e-06	-1.61815	-3.67067e-10	6.12882e-05	-1.58723	-3.67067e-10	7.45339e-05	-1.59056	-3.67067e-10
107691834	chr3:107691834:A:C	2.35819e-05	-1.29245e-10	1.32207	0.00320878	-1.29245e-10	2.37083	0.00236416	-1.29245e-10	1.86636
107692268	chr3:107692268:A:G	7.09815e-06	-1.29245e-10	0.121425	0.000266651	-1.29245e-10	-0.11688	0.000324971	-1.29245e-10	-0.118082
107693223	chr3:107693223:T:C	1.58887e-06	-1.29245e-10	-1.37539	7.81587e-05	-1.29245e-10	-1.34408	9.50265e-05	-1.29245e-10	-1.34766
107693675	chr3:107693675:G:A	7.23677e-05	3.44969	-1.00634	3.28133e-05	-1.55279	-0.659193	3.89212e-05	-1.56453	-0.675745
107693788	chr3:107693788:T:C	1.71032e-06	-1.29245e-10	-1.30173	7.91128e-05	-1.29245e-10	-1.33194	9.70691e-05	-1.29245e-10	-1.32639
107695017	chr3:107695017:T:A	9.10514e-07	-1.61696	-0.315189	0.000198744	0.234648	-0.645451	0.000254215	0.300544	-0.664183
107695108	chr3:107695108:A:G	1.08344e-05	1.91925	-1.37494	1.82253e-05	-1.4981	-1.30191	2.19658e-05	-1.50502	-1.30731
107695647	chr3:107695647:T:C	6.40679e-06	1.36398	-1.34503	1.84351e-05	-1.58997	-1.19859	2.22188e-05	-1.594	-1.20687
107695648	chr3:107695648:G:A	8.25985e-06	1.611	-1.338	1.94007e-05	-1.55519	-1.18231	2.33438e-05	-1.56052	-1.19097
107696180	chr3:107696180:C:A	2.18317e-05	-1.29245e-10	1.24495	0.00286145	-1.29245e-10	2.25626	0.0021824	-1.29245e-10	1.78636
107696249	chr3:107696249:C:T	1.64347e-06	-1.29245e-10	-1.3416	8.15422e-05	-1.29245e-10	-1.3017	9.78467e-05	-1.29245e-10	-1.31842
107696326	chr3:107696326:T:C	4.95396e-07	-1.54343	-0.997373	4.40857e-05	-1.12428	-0.792402	5.38829e-05	-1.10004	-0.814968
107696422	chr3:107696422:G:C	1.79071e-06	-1.2558	-3.67067e-10	6.19333e-05	-1.57676	-3.67067e-10	7.48206e-05	-1.58672	-3.67067e-10
107696505	chr3:107696505:T:C	1.08563e-06	-1.63151	-0.124737	0.00017436	0.0845783	-0.626276	0.000222655	0.147519	-0.643716
107696669	chr3:107696669:G:A	1.77458e-06	-1.29245e-10	-1.26484	8.14439e-05	-1.29245e-10	-1.3029	0.000100088	-1.29245e-10	-1.29577
107696844	chr3:107696844:A:G	2.00718e-06	-1.29245e-10	-1.14168	9.57983e-05	-1.29245e-10	-1.14058	0.000117976	-1.29245e-10	-1.13134
107697103	chr3:107697103:A:AT	2.46133e-06	-0.354143	-0.583562	3.84555e-05	-1.63345	-0.419871	4.67161e-05	-1.63609	-0.421634
107697318	chr3:107697318:T:C	2.23738e-06	-1.29245e-10	-1.0331	0.000105099	-1.29245e-10	-1.04791	0.00012849	-1.29245e-10	-1.04597
107697379	chr3:107697379:G:T	6.271e-06	-1.29245e-10	-0.00247325	0.000243391	-1.29245e-10	-0.208151	0.000295339	-1.29245e-10	-0.213693
107697572	chr3:107697572:G:A	1.59081e-06	-1.29245e-10	-1.37417	7.75131e-05	-1.29245e-10	-1.35237	9.42913e-05	-1.29245e-10	-1.35543
107697671	chr3:107697671:A:G	2.00789e-05	-1.29245e-10	1.16126	0.00258712	-1.29245e-10	2.15548	0.00198703	-1.29245e-10	1.69258
107697778	chr3:107697778:G:A	1.23443e-06	-1.6278	-3.67067e-10	6.0826e-05	-1.5948	-3.67067e-10	7.4881e-05	-1.58592	-3.67067e-10
107698513	chr3:107698513:G:A	5.1137e-07	-1.56395	-0.945121	4.39452e-05	-0.802185	-1.11769	5.55072e-05	-0.756225	-1.12908
107699662	chr3:107699662:G:A	2.15084e-05	-1.29245e-10	1.23004	0.00280498	-1.29245e-10	2.23633	0.00214305	-1.29245e-10	1.76817
107699753	chr3:107699753:A:G	5.08924e-06	-1.29245e-10	-0.211279	0.000197473	-1.29245e-10	-0.417215	0.000252464	-1.29245e-10	-0.37055
107700274	chr3:107700274:T:C	1.58991e-06	-1.29245e-10	-1.37473	7.58575e-05	-1.29245e-10	-1.37396	9.25944e-05	-1.29245e-10	-1.37359
107700799	chr3:107700799:T:C	1.59264e-06	-1.29245e-10	-1.37301	7.72597e-05	-1.29245e-10	-1.35565	9.40065e-05	-1.29245e-10	-1.35845
107700900	chr3:107700900:T:TA	2.04488e-05	-1.29245e-10	1.17952	0.00272522	-1.29245e-10	2.20749	0.00202807	-1.29245e-10	1.71302
107700902	chr3:107700902:C:T	1.47905e-05	-1.29245e-10	0.855579	0.00211862	-1.29245e-10	1.9557	0.00129674	-1.29245e-10	1.26579
107701149	chr3:107701149:G:C	8.08429e-07	-1.55615	-0.494916	5.95913e-05	-0.838994	-0.776316	7.49396e-05	-0.793839	-0.791297
107701435	chr3:107701435:A:C	1.35453e-05	1.90656	-1.13893	6.10929e-05	-0.401848	-1.18858	7.57838e-05	-0.374227	-1.19971
107701575	chr3:107701575:A:G	1.22362e-06	-1.63659	-3.67067e-10	5.98719e-05	-1.61061	-3.67067e-10	7.31687e-05	-1.60905	-3.67067e-10
107702495	chr3:107702495:A:G	1.89512e-06	-1.29245e-10	-1.19913	8.25354e-05	-1.29245e-10	-1.28959	0.000100683	-1.29245e-10	-1.28984
107702533	chr3:107702533:C:A	2.3526e-06	-1.29245e-10	-0.982886	9.49535e-05	-1.29245e-10	-1.14943	0.000116644	-1.29245e-10	-1.14269
107703610	chr3:107703610:G:A	9.30746e-06	-1.29245e-10	0.392408	0.00034692	-1.29245e-10	0.146276	0.000422336	-1.29245e-10	0.143983
107704313	chr3:107704313:C:G	1.22277e-06	-1.63729	-3.67067e-10	6.45545e-05	-1.53531	-3.67067e-10	8.01494e-05	-1.51793	-3.67067e-10
107704318	chr3:107704318:C:T	1.79534e-06	-1.29245e-10	-1.25321	8.19281e-05	-1.29245e-10	-1.29698	0.000100734	-1.29245e-10	-1.28933
107704438	chr3:107704438:G:T	2.66126e-05	-1.29245e-10	1.44297	0.00369287	-1.29245e-10	2.51134	0.00269339	-1.29245e-10	1.99674
107704509	chr3:107704509:G:C	2.08943e-05	-1.29245e-10	1.20107	0.00278231	-1.29245e-10	2.22822	0.00206851	-1.29245e-10	1.73276
107704718	chr3:107704718:T:G	1.68849e-06	-1.29245e-10	-1.31457	7.60707e-05	-1.29245e-10	-1.37116	9.29354e-05	-1.29245e-10	-1.36991
107704913	chr3:107704913:C:T	1.82837e-06	-1.29245e-10	-1.23498	8.15211e-05	-1.29245e-10	-1.30196	9.94801e-05	-1.29245e-10	-1.30186
107705089	chr3:107705089:G:C	1.99827e-06	-1.29245e-10	-1.14613	8.56132e-05	-1.29245e-10	-1.25298	0.000104466	-1.29245e-10	-1.25296
107705183	chr3:107705183:C:T	3.41292e-07	-1.57441	-1.33902	1.88461e-05	-1.46079	-1.30572	2.27759e-05	-1.46344	-1.31267
107705243	chr3:107705243:G:A	4.47505e-07	-1.34721	-1.29527	8.05221e-05	-0.0195227	-1.29477	9.93924e-05	0.00560506	-1.30835
107705244	chr3:107705244:G:A	1.58498e-06	-1.37783	-3.67067e-10	0.000141524	-0.75035	-3.67067e-10	0.000175358	-0.734991	-3.67067e-10
107705398	chr3:107705398:A:G	1.66825e-06	-1.29245e-10	-1.32664	7.57926e-05	-1.29245e-10	-1.37482	9.25352e-05	-1.29245e-10	-1.37423
107706047	chr3:107706047:A:G	0.000226133	4.90932	-1.32661	2.36456e-05	-1.16421	-1.37543	2.81295e-05	-1.18949	-1.37551
107706333	chr3:107706333:C:T	2.41735e-05	-1.29245e-10	1.34685	0.00332538	-1.29245e-10	2.40652	0.00243199	-1.29245e-10	1.89465
107707432	chr3:107707432:ATTGT:A	1.60302e-06	-1.29245e-10	-1.36652	7.63329e-05	-1.29245e-10	-1.36772	9.30063e-05	-1.29245e-10	-1.36915
107707720	chr3:107707720:C:T	1.32079e-06	-1.56018	-3.67067e-10	5.92724e-05	-1.62068	-3.67067e-10	7.2432e-05	-1.61917	-3.67067e-10
107707779	chr3:107707779:C:A	1.05153e-05	1.88714	-1.37272	2.13648e-05	-1.32801	-1.31306	2.55885e-05	-1.33878	-1.3209
107708191	chr3:107708191:ATCT:A	1.69237e-06	-1.29245e-10	-1.31228	7.84329e-05	-1.29245e-10	-1.34058	9.49314e-05	-1.29245e-10	-1.34866
107708205	chr3:107708205:A:G	1.79184e-06	-1.29245e-10	-1.25517	8.20581e-05	-1.29245e-10	-1.29539	9.88453e-05	-1.29245e-10	-1.30826
107708381	chr3:107708381:A:C	2.94638e-06	-1.29245e-10	-0.757831	0.000141169	-1.29245e-10	-0.752865	0.000171486	-1.29245e-10	-0.757316
107708401	chr3:107708401:C:T	1.59018e-06	-1.29245e-10	-1.37456	7.59984e-05	-1.29245e-10	-1.37211	9.26611e-05	-1.29245e-10	-1.37287
107709122	chr3:107709122:C:T	4.98008e-06	-0.253833	0.0208698	0.000374638	0.338945	-0.115803	0.00046982	0.377609	-0.127079
107709307	chr3:107709307:A:G	3.19765e-05	-1.29245e-10	1.62659	0.00460763	-1.29245e-10	2.73265	0.0032673	-1.29245e-10	2.1899
107710169	chr3:107710169:T:C	2.53848e-06	-1.29245e-10	-0.906844	0.000120468	-1.29245e-10	-0.911436	0.000147828	-1.29245e-10	-0.905766
107710474	chr3:107710474:A:G	1.59166e-06	-1.29245e-10	-1.37363	7.61172e-05	-1.29245e-10	-1.37054	9.27904e-05	-1.29245e-10	-1.37148
107711197	chr3:107711197:A:C	1.58867e-06	-1.29245e-10	-1.37551	7.57998e-05	-1.29245e-10	-1.37472	9.24576e-05	-1.29245e-10	-1.37507
107711921	chr3:107711921:T:C	1.61948e-06	-1.29245e-10	-1.35631	7.63198e-05	-1.29245e-10	-1.36789	9.35346e-05	-1.29245e-10	-1.36349
107711969	chr3:107711969:A:G	3.41615e-05	-1.29245e-10	1.69269	0.00492471	-1.29245e-10	2.7992	0.00345914	-1.29245e-10	2.24696
107712183	chr3:107712183:T:G	8.06204e-07	-0.716086	-1.33774	2.0421e-05	-1.34559	-1.34067	2.41576e-05	-1.36531	-1.35191
107712420	chr3:107712420:A:G	7.04284e-06	1.48134	-1.36774	1.95919e-05	-1.43302	-1.29468	2.34862e-05	-1.44173	-1.30367
107712771	chr3:107712771:C:A	2.06049e-06	-1.29245e-10	-1.11547	9.37793e-05	-1.29245e-10	-1.16188	0.000117399	-1.29245e-10	-1.13624
107713958	chr3:107713958:A:G	2.08353e-06	-1.10434	-3.67067e-10	7.26006e-05	-1.41785	-3.67067e-10	8.96474e-05	-1.40593	-3.67067e-10
107713980	chr3:107713980:T:C	1.59701e-06	-1.29245e-10	-1.37028	7.62266e-05	-1.29245e-10	-1.36911	9.33819e-05	-1.29245e-10	-1.36512
107714327	chr3:107714327:G:A	2.07976e-06	-1.29245e-10	-1.10616	9.33377e-05	-1.29245e-10	-1.1666	0.000115079	-1.29245e-10	-1.1562
107714468	chr3:107714468:A:G	4.41207e-07	-1.30286	-1.35379	1.58025e-05	-1.5888	-1.35385	1.89583e-05	-1.59819	-1.36138
107714783	chr3:107714783:C:T	1.68822e-06	-1.29245e-10	-1.31474	7.70112e-05	-1.29245e-10	-1.35887	9.36535e-05	-1.29245e-10	-1.36222
107714887	chr3:107714887:G:A	2.02623e-06	0.156186	-1.28842	2.55623e-05	-1.15126	-1.31044	3.14805e-05	-1.13612	-1.31633
107715844	chr3:107715844:T:A	1.06521e-05	0.872403	-0.345058	7.04895e-05	-0.943253	-0.504102	8.55449e-05	-0.922872	-0.529905
107715941	chr3:107715941:G:A	1.36186e-05	-1.29245e-10	0.77303	0.00155658	-1.29245e-10	1.64743	0.00123879	-1.29245e-10	1.22007
107716881	chr3:107716881:T:C	1.61211e-06	-1.29245e-10	-1.36086	7.61681e-05	-1.29245e-10	-1.36988	9.27912e-05	-1.29245e-10	-1.37147
107717249	chr3:107717249:G:A	2.34927e-05	-1.29245e-10	1.31828	0.00100688	-1.29245e-10	1.21179	0.00133675	-1.29245e-10	1.29618
107717687	chr3:107717687:C:T	1.28822e-05	1.56997	-0.852535	6.52504e-05	-0.61184	-0.912748	8.34376e-05	-0.62396	-0.853759
107718287	chr3:107718287:TATA:T	1.13213e-06	-1.22307	-0.491236	3.28481e-05	-1.63175	-0.579174	3.93573e-05	-1.63007	-0.599069
107719099	chr3:107719099:A:G	1.72049e-06	-1.2958	-3.67067e-10	0.000104641	-1.05228	-3.67067e-10	0.00012696	-1.05795	-3.67067e-10
107719200	chr3:107719200:T:C	1.29263e-06	-0.833928	-0.747804	2.83456e-05	-1.53476	-0.823585	3.42093e-05	-1.52915	-0.84017
107720451	chr3:107720451:A:G	2.574e-06	-1.29245e-10	-0.892946	0.000102033	-1.29245e-10	-1.07752	0.000125382	-1.29245e-10	-1.07046
107720689	chr3:107720689:G:T	2.05108e-06	-1.29245e-10	-1.12004	9.70602e-05	-1.29245e-10	-1.12749	0.00011696	-1.29245e-10	-1.13998
107721167	chr3:107721167:T:C	1.30285e-05	-1.29245e-10	0.728733	0.00147479	-1.29245e-10	1.59345	0.00117897	-1.29245e-10	1.17058
107721302	chr3:107721302:A:G	1.1016e-05	-1.29245e-10	0.560944	0.00121343	-1.29245e-10	1.39839	0.000989554	-1.29245e-10	0.995436
107721480	chr3:107721480:A:G	3.41934e-06	-0.375458	-0.233504	5.95152e-05	-1.28949	-0.327101	7.19419e-05	-1.27975	-0.346205
107721673	chr3:107721673:A:G	1.66858e-06	-1.29245e-10	-1.32643	7.65577e-05	-1.29245e-10	-1.36478	9.31682e-05	-1.29245e-10	-1.36741
107721798	chr3:107721798:A:G	1.22171e-06	-1.63816	-3.67067e-10	6.23396e-05	-1.57022	-3.67067e-10	7.71627e-05	-1.5559	-3.67067e-10
107722005	chr3:107722005:A:C	1.63795e-06	-1.29245e-10	-1.34497	7.59544e-05	-1.29245e-10	-1.37269	9.26713e-05	-1.29245e-10	-1.37276
107722231	chr3:107722231:A:C	3.38702e-06	-0.375773	-0.242684	5.88486e-05	-1.29226	-0.335591	7.1123e-05	-1.28259	-0.354816
107722288	chr3:107722288:A:G	1.33958e-05	-1.29245e-10	0.75653	0.00152623	-1.29245e-10	1.62774	0.00121644	-1.29245e-10	1.20187
107723086	chr3:107723086:A:G	1.17669e-05	2.00043	-1.37355	2.13937e-05	-1.28736	-1.35236	2.56878e-05	-1.29875	-1.35705
107723670	chr3:107723670:T:C	1.49691e-05	1.7932	-0.925622	6.80532e-05	-0.475077	-1.00745	8.36955e-05	-0.448443	-1.02619
107724425	chr3:107724425:G:T	1.35698e-06	-0.166356	-1.36679	2.91728e-05	-0.961278	-1.36831	3.42673e-05	-0.995671	-1.37196
107725178	chr3:107725178:G:T	2.08249e-06	-1.29245e-10	-1.10484	9.3482e-05	-1.29245e-10	-1.16505	0.000115261	-1.29245e-10	-1.15462
107725225	chr3:107725225:A:G	9.34081e-06	1.65877	-1.26278	6.98511e-05	-0.148059	-1.3084	8.50006e-05	-0.172762	-1.2864
107725433	chr3:107725433:T:A	7.97661e-06	1.50521	-1.26711	6.28405e-05	-0.250407	-1.31181	7.65033e-05	-0.274255	-1.29023
107726396	chr3:107726396:T:C	5.30143e-06	-1.29245e-10	-0.170432	0.000196936	-1.29245e-10	-0.419939	0.000237252	-1.29245e-10	-0.432697
107726483	chr3:107726483:C:T	1.9482e-06	-1.29245e-10	-1.1715	9.246e-05	-1.29245e-10	-1.17604	0.00011083	-1.29245e-10	-1.19382
107726519	chr3:107726519:G:T	1.42015e-06	-0.847853	-0.639793	4.23759e-05	-1.17266	-0.783582	5.31174e-05	-1.20311	-0.726199
107726525	chr3:107726525:A:T	2.68148e-06	0.330808	-1.18285	6.13798e-05	-0.379265	-1.20647	7.80196e-05	-0.331178	-1.21368
107726565	chr3:107726565:T:C	1.09065e-05	-1.29245e-10	0.550948	0.00119941	-1.29245e-10	1.38676	0.000978865	-1.29245e-10	0.984575
107726650	chr3:107726650:G:A	1.80213e-06	-1.29245e-10	-1.24944	8.31236e-05	-1.29245e-10	-1.28249	0.000103186	-1.29245e-10	-1.26529
107727386	chr3:107727386:T:G	5.60753e-05	3.54241	-1.35412	1.78809e-05	-1.45022	-1.36887	2.14335e-05	-1.46635	-1.37051
107727455	chr3:107727455:C:T	5.63077e-07	-1.07262	-1.34013	1.79467e-05	-1.4807	-1.33472	2.17481e-05	-1.49794	-1.32435
107727772	chr3:107727772:A:G	1.26275e-06	-1.19267	-0.412446	3.56156e-05	-1.62771	-0.502321	4.26179e-05	-1.62562	-0.52392
107728056	chr3:107728056:A:G	6.07104e-05	3.62132	-1.35361	1.81539e-05	-1.43478	-1.36915	2.17472e-05	-1.45157	-1.37076
107728469	chr3:107728469:C:T	1.62554e-06	-1.29245e-10	-1.35257	7.58916e-05	-1.29245e-10	-1.37351	9.25185e-05	-1.29245e-10	-1.37441
107728519	chr3:107728519:G:A	3.23964e-06	0.569501	-1.23245	2.72685e-05	-1.099	-1.29808	3.36354e-05	-1.08108	-1.30516
107729010	chr3:107729010:T:A	5.26489e-06	-0.609381	0.432034	0.00033097	-0.0941509	0.193359	0.000399952	-0.0611417	0.150669
107729302	chr3:107729302:C:T	1.86833e-06	-1.29245e-10	-1.21336	8.57246e-05	-1.29245e-10	-1.25168	0.000106696	-1.29245e-10	-1.23183
107729338	chr3:107729338:T:C	1.68985e-06	-1.29245e-10	-1.31377	7.83338e-05	-1.29245e-10	-1.34184	9.60547e-05	-1.29245e-10	-1.3369
107729372	chr3:107729372:T:C	1.59948e-06	-1.29245e-10	-1.36873	7.66617e-05	-1.29245e-10	-1.36342	9.33868e-05	-1.29245e-10	-1.36507
107729953	chr3:107729953:G:A	2.55142e-06	-1.29245e-10	-0.901758	0.000120649	-1.29245e-10	-0.909935	0.000146759	-1.29245e-10	-0.913028
107729996	chr3:107729996:A:C	1.15934e-05	-1.29245e-10	0.612028	0.00127579	-1.29245e-10	1.4485	0.00103512	-1.29245e-10	1.04045
107730093	chr3:107730093:A:G	1.15047e-05	-1.29245e-10	0.604346	0.00126557	-1.29245e-10	1.44046	0.00102708	-1.29245e-10	1.03265
107730661	chr3:107730661:T:C	6.57981e-05	3.71013	-1.36195	1.85843e-05	-1.41727	-1.36323	2.22325e-05	-1.43477	-1.36549
107730861	chr3:107730861:G:A	4.07703e-06	-1.29245e-10	-0.43304	0.000161241	-1.29245e-10	-0.619921	0.000205551	-1.29245e-10	-0.576126
107731484	chr3:107731484:A:G	9.9683e-06	1.7175	-1.2565	1.98477e-05	-1.63239	-1.08234	2.38161e-05	-1.635	-1.09646
107731601	chr3:107731601:G:A	1.94924e-06	0.0210735	-1.19204	2.67431e-05	-1.21822	-1.19833	3.28163e-05	-1.2044	-1.20649
107731663	chr3:107731663:C:A	3.09281e-06	-1.29245e-10	-0.709327	0.000191816	-1.29245e-10	-0.446281	0.000231519	-1.29245e-10	-0.457158
107731918	chr3:107731918:A:G	2.23703e-06	-0.620623	-0.412634	4.44575e-05	-1.40978	-0.49851	5.37557e-05	-1.40156	-0.515812
107732910	chr3:107732910:T:C	1.0712e-05	-1.29245e-10	0.532961	0.00116241	-1.29245e-10	1.35543	0.000948891	-1.29245e-10	0.953475
107733060	chr3:107733060:C:T	1.63345e-06	-1.29245e-10	-1.34771	7.67319e-05	-1.29245e-10	-1.3625	9.39245e-05	-1.29245e-10	-1.35933
107733627	chr3:107733627:C:T	1.36576e-06	-1.0382	-0.488499	4.2949e-05	-1.31754	-0.625266	5.46668e-05	-1.34273	-0.557831
107733643	chr3:107733643:A:G	4.45621e-06	-0.480881	0.136771	0.000338867	0.0434004	0.0793882	0.000424259	0.0783227	0.0702034
107733909	chr3:107733909:A:G	2.19294e-06	-1.29245e-10	-1.05317	9.98228e-05	-1.29245e-10	-1.09942	0.000120465	-1.29245e-10	-1.11046
107734835	chr3:107734835:G:A	5.64475e-06	1.10005	-1.20773	5.10066e-05	-0.514198	-1.25667	6.28178e-05	-0.535276	-1.2263
107735070	chr3:107735070:G:A	1.23466e-05	-1.29245e-10	0.674975	0.00137897	-1.29245e-10	1.52627	0.00111069	-1.29245e-10	1.11092
107735673	chr3:107735673:T:C	1.86116e-06	-1.29245e-10	-1.21721	8.57071e-05	-1.29245e-10	-1.25188	0.000106601	-1.29245e-10	-1.23272
107736015	chr3:107736015:A:G	1.59133e-06	-1.29245e-10	-1.37384	7.60929e-05	-1.29245e-10	-1.37086	9.27564e-05	-1.29245e-10	-1.37184
107736178	chr3:107736178:C:T	1.60078e-06	-1.29245e-10	-1.36792	7.67458e-05	-1.29245e-10	-1.36232	9.34822e-05	-1.29245e-10	-1.36405
107736190	chr3:107736190:A:G	1.22555e-06	-1.63502	-3.67067e-10	6.02847e-05	-1.60374	-3.67067e-10	7.34158e-05	-1.60568	-3.67067e-10
107736388	chr3:107736388:A:C	1.91564e-06	-1.29245e-10	-1.18836	8.68809e-05	-1.29245e-10	-1.23828	0.000106915	-1.29245e-10	-1.22979
107736534	chr3:107736534:T:A	1.61218e-06	-1.29245e-10	-1.36082	7.6164e-05	-1.29245e-10	-1.36993	9.27867e-05	-1.29245e-10	-1.37151
107737632	chr3:107737632:A:G	4.13894e-07	-1.6088	-1.11175	3.719e-05	-1.06268	-1.0241	4.60472e-05	-1.02694	-1.04521
107738381	chr3:107738381:G:A	1.27248e-05	-1.29245e-10	0.705141	0.0014336	-1.29245e-10	1.56512	0.00114917	-1.29245e-10	1.14498
107738617	chr3:107738617:A:G	1.58577e-06	-1.37734	-3.67067e-10	9.32085e-05	-1.16798	-3.67067e-10	0.000112975	-1.17465	-3.67067e-10
107738771	chr3:107738771:G:A	5.63133e-06	-1.29245e-10	-0.110062	0.000252682	-1.29245e-10	-0.170687	0.00032419	-1.29245e-10	-0.120489
107739320	chr3:107739320:C:T	2.38094e-06	-0.486393	-0.48452	4.43528e-05	-1.33877	-0.571872	5.37993e-05	-1.32882	-0.58774
107739616	chr3:107739616:A:G	1.57837e-06	-0.0813959	-1.30062	2.25127e-05	-1.2678	-1.32094	2.76822e-05	-1.25467	-1.32636
107739680	chr3:107739680:G:A	1.98791e-06	-1.29245e-10	-1.15133	9.41094e-05	-1.29245e-10	-1.15836	0.000113474	-1.29245e-10	-1.17025
107740621	chr3:107740621:A:G	1.5152e-06	-1.42286	-3.67067e-10	8.86708e-05	-1.21789	-3.67067e-10	0.000107724	-1.22224	-3.67067e-10
107740786	chr3:107740786:C:G	8.43437e-06	0.293907	-3.67067e-10	0.000247371	-0.191932	-3.67067e-10	0.00030719	-0.17435	-3.67067e-10
107741757	chr3:107741757:T:C	1.35473e-05	-1.29245e-10	0.767776	0.00154908	-1.29245e-10	1.6426	0.00123266	-1.29245e-10	1.21511
107742884	chr3:107742884:T:C	5.3406e-07	-1.3047	-1.16095	2.11319e-05	-1.59488	-1.05715	2.55161e-05	-1.58423	-1.07828
107743871	chr3:107743871:T:C	1.41545e-05	-1.29245e-10	0.811623	0.00163166	-1.29245e-10	1.69453	0.00129442	-1.29245e-10	1.264
107743997	chr3:107743997:A:T	5.88777e-06	-1.29245e-10	-0.0655311	0.000227459	-1.29245e-10	-0.275851	0.000277121	-1.29245e-10	-0.277365
107744221	chr3:107744221:G:A	1.76916e-06	-1.2679	-3.67067e-10	6.45682e-05	-1.5351	-3.67067e-10	7.8896e-05	-1.53369	-3.67067e-10
107744609	chr3:107744609:TG:T	3.85525e-06	-0.487487	-0.00148573	0.000278654	0.0289778	-0.101825	0.000346669	0.063649	-0.117096
107744775	chr3:107744775:A:AT	1.94823e-06	-1.17149	-3.67067e-10	7.52955e-05	-1.3814	-3.67067e-10	9.28496e-05	-1.37084	-3.67067e-10
107744853	chr3:107744853:A:G	1.58957e-06	-1.29245e-10	-1.37495	7.9003e-05	-1.29245e-10	-1.33333	9.59778e-05	-1.29245e-10	-1.3377
107745095	chr3:107745095:TTTTTC:T	1.60027e-06	-1.29245e-10	-1.36823	7.6487e-05	-1.29245e-10	-1.3657	9.31522e-05	-1.29245e-10	-1.36758
107745323	chr3:107745323:A:G	0.000364596	5.42232	-1.36194	0.00016542	0.775183	-1.36952	0.000203674	0.775956	-1.36125
107745987	chr3:107745987:A:G	4.4863e-06	-0.326498	-0.0108817	0.000340697	0.215499	-0.0873258	0.000424948	0.251973	-0.101826
107746008	chr3:107746008:T:C	1.18164e-05	-1.29245e-10	0.631077	0.00131593	-1.29245e-10	1.47948	0.00106937	-1.29245e-10	1.07301
107746781	chr3:107746781:T:C	1.68157e-06	-1.29245e-10	-1.31868	7.68213e-05	-1.29245e-10	-1.36134	9.38179e-05	-1.29245e-10	-1.36046
107746970	chr3:107746970:T:C	6.81478e-06	1.31725	-1.23657	4.63458e-05	-0.613571	-1.25312	5.45637e-05	-0.631786	-1.27066
107747222	chr3:107747222:C:T	9.15508e-05	3.99857	-1.32008	2.43809e-05	-1.35643	-1.1526	2.8922e-05	-1.37615	-1.16107
107747334	chr3:107747334:C:A	3.35279e-06	0.462133	-1.09075	2.90678e-05	-1.14806	-1.18513	3.56412e-05	-1.1307	-1.19762
107747564	chr3:107747564:A:G	6.89882e-06	1.31779	-1.22484	4.6867e-05	-0.613376	-1.24213	5.51315e-05	-0.631593	-1.2605
107748563	chr3:107748563:C:T	1.89586e-06	-1.29245e-10	-1.19874	8.61046e-05	-1.29245e-10	-1.24726	0.000105945	-1.29245e-10	-1.23889
107748739	chr3:107748739:G:A	2.00634e-06	-1.29245e-10	-1.1421	9.03804e-05	-1.29245e-10	-1.19879	0.000110682	-1.29245e-10	-1.19515
107749135	chr3:107749135:G:A	1.597e-06	-1.29245e-10	-1.37028	7.59305e-05	-1.29245e-10	-1.373	9.26542e-05	-1.29245e-10	-1.37294
107749814	chr3:107749814:A:G	6.03509e-06	-0.505445	0.464627	0.000447979	0.00357011	0.398356	0.000558844	0.0378355	0.386217
107749865	chr3:107749865:C:T	1.58904e-06	-1.29245e-10	-1.37528	7.5876e-05	-1.29245e-10	-1.37372	9.25279e-05	-1.29245e-10	-1.37431
107749974	chr3:107749974:G:C	1.61272e-06	-1.29245e-10	-1.36049	7.61498e-05	-1.29245e-10	-1.37012	9.27724e-05	-1.29245e-10	-1.37167
107750009	chr3:107750009:T:C	1.33468e-05	-1.29245e-10	0.752868	0.00151555	-1.29245e-10	1.62072	0.00120645	-1.29245e-10	1.19362
107750241	chr3:107750241:T:A	5.36769e-06	-0.337436	0.179425	0.000427037	0.19696	0.157091	0.000529351	0.233786	0.136048
107750506	chr3:107750506:T:C	1.62452e-06	-1.29245e-10	-1.3532	7.57951e-05	-1.29245e-10	-1.37479	9.24811e-05	-1.29245e-10	-1.37481
107750542	chr3:107750542:T:G	1.37134e-05	-1.29245e-10	0.779967	0.00157157	-1.29245e-10	1.65701	0.00124921	-1.29245e-10	1.22845
107750565	chr3:107750565:G:C	1.79021e-05	-1.29245e-10	1.04651	0.000785726	-1.29245e-10	0.963788	0.00104351	-1.29245e-10	1.04853
107751064	chr3:107751064:A:G	5.49722e-06	-1.29245e-10	-0.134166	0.000213802	-1.29245e-10	-0.337769	0.000260197	-1.29245e-10	-0.34038
107751349	chr3:107751349:G:A	1.37327e-05	-1.29245e-10	0.781373	0.00156984	-1.29245e-10	1.65591	0.00124593	-1.29245e-10	1.22582
107751411	chr3:107751411:A:G	4.14357e-05	3.15139	-1.26566	1.71995e-05	-1.50111	-1.35683	2.08229e-05	-1.51449	-1.35127
107751762	chr3:107751762:A:AC	5.6206e-05	3.54505	-1.35443	1.79318e-05	-1.44755	-1.36869	2.14918e-05	-1.46378	-1.37036
107751766	chr3:107751766:C:T	0.00030257	5.21415	-1.34024	0.000149949	0.658859	-1.35138	0.000186004	0.659465	-1.33551
107752212	chr3:107752212:T:A	4.73017e-06	-0.360903	0.0764565	0.000374283	0.16807	0.0541231	0.000465423	0.204607	0.036521
107752368	chr3:107752368:T:A	1.34888e-05	-1.29245e-10	0.763451	0.00154121	-1.29245e-10	1.6375	0.00122682	-1.29245e-10	1.21037
107752592	chr3:107752592:T:G	1.34117e-05	-1.29245e-10	0.757719	0.00153076	-1.29245e-10	1.6307	0.00121912	-1.29245e-10	1.20407
107753014	chr3:107753014:A:G	3.78711e-06	0.604656	-1.11146	3.05657e-05	-1.08309	-1.19985	3.75114e-05	-1.06508	-1.21209
107753043	chr3:107753043:A:C	1.3303e-05	-1.29245e-10	0.749583	0.00151352	-1.29245e-10	1.61937	0.00120778	-1.29245e-10	1.19472
107753248	chr3:107753248:C:T	1.21571e-05	-1.29245e-10	0.659504	0.00135363	-1.29245e-10	1.50773	0.00109038	-1.29245e-10	1.09247
107753636	chr3:107753636:T:C	2.79462e-06	-0.810714	-3.67067e-10	0.000187655	-0.468212	-3.67067e-10	0.000226471	-0.4792	-3.67067e-10
107753934	chr3:107753934:TAA:T	1.66043e-06	-1.29245e-10	-1.33133	7.58963e-05	-1.29245e-10	-1.37345	9.2693e-05	-1.29245e-10	-1.37253
107754693	chr3:107754693:A:G	1.40717e-05	-1.29245e-10	0.805758	0.00160295	-1.29245e-10	1.67678	0.00127724	-1.29245e-10	1.25064
107754767	chr3:107754767:A:G	4.39561e-06	-0.516599	0.158798	0.000322723	-0.00635324	0.080328	0.000402935	0.027903	0.0690531
107754794	chr3:107754794:A:G	6.15986e-05	3.63534	-1.35311	1.82366e-05	-1.42998	-1.36941	2.18433e-05	-1.44694	-1.37099
107755376	chr3:107755376:C:G	1.43484e-05	0.623642	0.20159	0.000160327	-0.757415	0.131809	0.000190652	-0.741805	0.0904346
107755957	chr3:107755957:C:T	6.50655e-05	3.70723	-1.37024	2.02385e-05	-1.41576	-1.27947	2.40898e-05	-1.43327	-1.28676
107756011	chr3:107756011:G:A	1.43619e-05	-1.29245e-10	0.826167	0.00164492	-1.29245e-10	1.70263	0.00130669	-1.29245e-10	1.27343
107756482	chr3:107756482:C:G	1.37277e-05	-1.29245e-10	0.781009	0.00155934	-1.29245e-10	1.6492	0.00124351	-1.29245e-10	1.22388
107758322	chr3:107758322:T:G	1.44432e-05	-1.29245e-10	0.831818	0.00165604	-1.29245e-10	1.70936	0.00131489	-1.29245e-10	1.27969
107758895	chr3:107758895:A:G	2.71523e-06	0.387194	-1.22673	2.54769e-05	-1.1866	-1.27845	3.12866e-05	-1.17043	-1.2882
107759144	chr3:107759144:C:T	1.60913e-06	-1.29245e-10	-1.36271	7.57468e-05	-1.29245e-10	-1.37542	9.24256e-05	-1.29245e-10	-1.37541
107759183	chr3:107759183:G:A	5.99875e-06	-1.29245e-10	-0.0468566	0.000231447	-1.29245e-10	-0.258468	0.000281964	-1.29245e-10	-0.26004
107759195	chr3:107759195:C:T	1.59723e-06	-1.29245e-10	-1.37014	7.60704e-05	-1.29245e-10	-1.37116	9.30118e-05	-1.29245e-10	-1.36909
107759387	chr3:107759387:ATTCAT:A	1.93263e-06	-1.29245e-10	-1.17952	9.28038e-05	-1.29245e-10	-1.17233	0.000113685	-1.29245e-10	-1.16839
107759570	chr3:107759570:A:G	2.07505e-06	-1.29245e-10	-1.10842	9.13319e-05	-1.29245e-10	-1.18832	0.000110351	-1.29245e-10	-1.19815
107759612	chr3:107759612:T:A	1.45619e-05	-1.29245e-10	0.839998	0.00167205	-1.29245e-10	1.71899	0.00132666	-1.29245e-10	1.2886
107760576	chr3:107760576:A:G	1.59631e-06	-1.29245e-10	-1.37072	7.58938e-05	-1.29245e-10	-1.37348	9.26721e-05	-1.29245e-10	-1.37275
107760733	chr3:107760733:A:G	1.29003e-06	-1.58374	-3.67067e-10	5.82208e-05	-1.63858	-3.67067e-10	7.10943e-05	-1.63781	-3.67067e-10
107760903	chr3:107760903:T:C	0.000173775	3.33874	-0.0193858	8.58052e-05	-1.4738	0.223059	8.09572e-05	-1.48854	-0.01936
107761323	chr3:107761323:A:G	2.66442e-06	-0.858421	-3.67067e-10	0.000112741	-0.977723	-3.67067e-10	0.000134443	-1.00068	-3.67067e-10
107761362	chr3:107761362:G:A	4.48249e-06	-1.29245e-10	-0.33823	0.000178134	-1.29245e-10	-0.520281	0.000217154	-1.29245e-10	-0.521212
107761640	chr3:107761640:G:T	1.59311e-06	-1.29245e-10	-1.37272	7.574e-05	-1.29245e-10	-1.37551	9.24217e-05	-1.29245e-10	-1.37546
107762321	chr3:107762321:T:C	4.60621e-07	-1.28947	-1.32412	1.63472e-05	-1.58438	-1.32438	1.95288e-05	-1.59414	-1.33579
107762508	chr3:107762508:G:A	3.2811e-06	-1.29245e-10	-0.650231	0.000133288	-1.29245e-10	-0.810308	0.000169011	-1.29245e-10	-0.771856
107762644	chr3:107762644:A:G	1.00034e-06	-0.520593	-1.31748	2.33117e-05	-1.20155	-1.35231	2.88174e-05	-1.19246	-1.34838
107762866	chr3:107762866:A:G	6.95408e-07	-0.930082	-1.27158	1.92922e-05	-1.42129	-1.32183	2.38035e-05	-1.41608	-1.31591
107762996	chr3:107762996:T:C	2.84754e-06	-1.29245e-10	-0.791953	0.000129746	-1.29245e-10	-0.837243	0.00015397	-1.29245e-10	-0.865059
107763263	chr3:107763263:T:C	3.61698e-06	-1.29245e-10	-0.552769	0.000187177	-1.29245e-10	-0.470766	0.000228587	-1.29245e-10	-0.469901
107763318	chr3:107763318:G:A	8.57199e-06	-0.238441	0.548533	0.000164268	-1.23155	0.630233	0.000187126	-1.23112	0.56108
107763648	chr3:107763648:C:T	1.46846e-05	2.05991	-1.21152	6.55216e-05	-0.236929	-1.28351	8.18236e-05	-0.206127	-1.29113
107763791	chr3:107763791:T:G	2.12122e-05	1.76062	-0.544449	0.00164354	2.34004	-0.63825	0.00222125	2.44321	-0.639205
107763805	chr3:107763805:C:T	1.24021e-06	-1.62313	-3.67067e-10	6.84221e-05	-1.47712	-3.67067e-10	8.30922e-05	-1.48187	-3.67067e-10
107763853	chr3:107763853:G:A	1.77961e-06	-1.29245e-10	-1.26201	8.67839e-05	-1.29245e-10	-1.2394	0.000104207	-1.29245e-10	-1.25543
107763946	chr3:107763946:C:T	1.30971e-05	2.04319	-1.30921	8.08135e-05	-0.00575199	-1.30492	0.000102622	0.0238209	-1.29459
107764003	chr3:107764003:C:T	1.63689e-06	-1.29245e-10	-1.34561	7.5803e-05	-1.29245e-10	-1.37468	9.25363e-05	-1.29245e-10	-1.37422
107764138	chr3:107764138:G:A	1.27585e-06	-1.59479	-3.67067e-10	7.48692e-05	-1.38708	-3.67067e-10	9.20602e-05	-1.37938	-3.67067e-10
107764222	chr3:107764222:C:T	7.9701e-05	3.65004	-1.11016	0.000201924	0.812509	-1.20744	0.000255407	0.859114	-1.21807
107764304	chr3:107764304:T:G	4.57219e-06	-1.29245e-10	-0.318417	0.000209494	-1.29245e-10	-0.358126	0.00026589	-1.29245e-10	-0.318737
107764340	chr3:107764340:G:C	4.31576e-05	2.5092	-0.582751	5.88333e-05	-1.43474	-0.193374	7.23226e-05	-1.45082	-0.169866
107764358	chr3:107764358:T:C	4.73118e-06	1.06895	-1.35318	2.00333e-05	-1.43741	-1.26802	2.39995e-05	-1.4456	-1.27819
107764512	chr3:107764512:T:C	4.24496e-06	-0.392675	-3.67067e-10	0.00014182	-0.748264	-3.67067e-10	0.000177076	-0.72524	-3.67067e-10
107764532	chr3:107764532:G:A	5.10517e-06	-1.29245e-10	-0.208154	0.000216757	-1.29245e-10	-0.324041	0.000271138	-1.29245e-10	-0.29919
107764604	chr3:107764604:C:T	1.97685e-06	-1.1569	-3.67067e-10	7.7862e-05	-1.34788	-3.67067e-10	9.59551e-05	-1.33794	-3.67067e-10
107764759	chr3:107764759:G:C	1.62425e-06	-1.29245e-10	-1.35336	8.61287e-05	-1.29245e-10	-1.24698	9.88399e-05	-1.29245e-10	-1.30832
107765227	chr3:107765227:G:T	1.64503e-06	-1.29245e-10	-1.34065	8.1155e-05	-1.29245e-10	-1.30646	9.89407e-05	-1.29245e-10	-1.3073
107765264	chr3:107765264:C:T	5.92205e-06	-1.29245e-10	-0.0597254	0.000274544	-1.29245e-10	-0.0877071	0.000350398	-1.29245e-10	-0.0427489
107765455	chr3:107765455:GTA:G	1.22556e-06	-1.63501	-3.67067e-10	6.58907e-05	-1.51482	-3.67067e-10	8.13433e-05	-1.50314	-3.67067e-10
107765648	chr3:107765648:A:T	1.12575e-05	-1.29245e-10	0.582622	0.000505759	-1.29245e-10	0.523241	0.000622505	-1.29245e-10	0.531933
107765770	chr3:107765770:T:C	2.28899e-06	-1.29245e-10	-1.0103	0.000110634	-1.29245e-10	-0.996594	0.00013983	-1.29245e-10	-0.961391
107765840	chr3:107765840:C:T	1.91552e-06	-1.29245e-10	-1.18842	8.99759e-05	-1.29245e-10	-1.20328	0.000110974	-1.29245e-10	-1.19252
107765996	chr3:107765996:TA:T	1.18252e-06	-1.25894	-0.411819	0.000115676	-0.472774	-0.479249	0.000142611	-0.422014	-0.519681
107766345	chr3:107766345:G:A	1.98416e-06	-1.29245e-10	-1.15321	9.65728e-05	-1.29245e-10	-1.13252	0.000117085	-1.29245e-10	-1.13892
107766757	chr3:107766757:A:G	1.59088e-06	-1.29245e-10	-1.37412	7.63079e-05	-1.29245e-10	-1.36804	9.29331e-05	-1.29245e-10	-1.36994
107767205	chr3:107767205:A:G	4.28521e-07	-1.6253	-1.06052	2.30644e-05	-1.62578	-0.938746	2.79275e-05	-1.62503	-0.947172
107767583	chr3:107767583:T:C	1.58868e-06	-1.29245e-10	-1.37551	7.57439e-05	-1.29245e-10	-1.37546	9.247e-05	-1.29245e-10	-1.37493
107767620	chr3:107767620:C:T	1.58873e-06	-1.29245e-10	-1.37547	7.58782e-05	-1.29245e-10	-1.37369	9.2505e-05	-1.29245e-10	-1.37456
107768368	chr3:107768368:G:A	1.58955e-06	-1.29245e-10	-1.37496	7.59405e-05	-1.29245e-10	-1.37287	9.28674e-05	-1.29245e-10	-1.37065
107768546	chr3:107768546:G:A	1.72162e-05	2.28218	-1.27474	2.25084e-05	-1.47059	-1.11834	2.67471e-05	-1.48528	-1.13011
107768575	chr3:107768575:A:G	1.6645e-06	-1.29245e-10	-1.32888	8.76296e-05	-1.29245e-10	-1.2297	0.000100921	-1.29245e-10	-1.28748
107768860	chr3:107768860:C:T	2.92588e-05	2.9027	-1.36493	9.87507e-05	0.257633	-1.36785	0.000124896	0.294704	-1.36904
107769375	chr3:107769375:T:C	2.14362e-06	-1.29245e-10	-1.07591	0.000125113	-1.29245e-10	-0.873603	0.000135453	-1.29245e-10	-0.993194
107769654	chr3:107769654:G:A	2.11164e-06	-1.29245e-10	-1.09094	0.000122678	-1.29245e-10	-0.893257	0.000133169	-1.29245e-10	-1.0102
107769825	chr3:107769825:T:C	2.14287e-06	-1.29245e-10	-1.07626	0.000125045	-1.29245e-10	-0.874145	0.00013539	-1.29245e-10	-0.993655
107769892	chr3:107769892:G:A	1.69644e-05	2.35045	-1.35775	7.18248e-05	-0.106106	-1.32248	9.04624e-05	-0.0712219	-1.32566
107769945	chr3:107769945:G:A	2.21714e-05	2.3812	-1.12081	8.09712e-05	-0.0910964	-1.21763	0.000101385	-0.0558847	-1.22701
107770116	chr3:107770116:C:T	1.2361e-06	-1.62645	-3.67067e-10	6.96966e-05	-1.45867	-3.67067e-10	8.43783e-05	-1.46651	-3.67067e-10
107770552	chr3:107770552:T:C	2.08195e-05	1.42604	-0.228561	0.00113102	1.63703	-0.308981	0.00148554	1.72643	-0.324709
107770734	chr3:107770734:C:T	2.16708e-06	-1.29245e-10	-1.06503	0.00012688	-1.29245e-10	-0.85958	0.000137122	-1.29245e-10	-0.980948
107770782	chr3:107770782:C:T	1.96191e-06	-1.29245e-10	-1.16449	9.41725e-05	-1.29245e-10	-1.15769	0.00011542	-1.29245e-10	-1.15324
107770800	chr3:107770800:T:C	1.28402e-06	-1.58841	-3.67067e-10	5.82349e-05	-1.63833	-3.67067e-10	7.10651e-05	-1.63822	-3.67067e-10
107770861	chr3:107770861:C:T	1.97488e-05	2.43111	-1.28642	2.30775e-05	-1.43905	-1.12491	2.73528e-05	-1.45498	-1.13802
107770907	chr3:107770907:T:C	3.81422e-07	-1.63218	-1.17008	2.04033e-05	-1.61661	-1.07051	2.4753e-05	-1.61564	-1.07723
107771171	chr3:107771171:A:ACC	1.59274e-06	-1.29245e-10	-1.37295	7.57811e-05	-1.29245e-10	-1.37497	9.24184e-05	-1.29245e-10	-1.37549
107771404	chr3:107771404:TG:T	1.08759e-06	-1.25702	-0.497421	0.000107135	-0.469579	-0.559147	0.000132271	-0.41861	-0.598358
107772061	chr3:107772061:A:G	1.57256e-05	2.20344	-1.28656	2.19909e-05	-1.48712	-1.12507	2.61207e-05	-1.50096	-1.13813
107772911	chr3:107772911:TAGA:T	4.05012e-06	0.926671	-1.36633	1.85427e-05	-1.48309	-1.29966	2.22726e-05	-1.49021	-1.30825
107773819	chr3:107773819:C:A	2.09478e-06	-1.29245e-10	-1.09896	0.000121448	-1.29245e-10	-0.903337	0.000131973	-1.29245e-10	-1.01922
107774011	chr3:107774011:C:A	1.94732e-06	-1.29245e-10	-1.17196	8.64177e-05	-1.29245e-10	-1.24363	0.000107358	-1.29245e-10	-1.22565
107774328	chr3:107774328:A:G	1.58868e-06	-1.29245e-10	-1.37551	7.59405e-05	-1.29245e-10	-1.37287	9.25613e-05	-1.29245e-10	-1.37395
107774702	chr3:107774702:C:T	1.62281e-06	-1.29245e-10	-1.35425	7.72461e-05	-1.29245e-10	-1.35582	9.38103e-05	-1.29245e-10	-1.36054
107775329	chr3:107775329:C:T	1.98295e-06	-1.29245e-10	-1.15382	8.97301e-05	-1.29245e-10	-1.20601	0.000110537	-1.29245e-10	-1.19646
107775498	chr3:107775498:G:A	1.125e-06	-1.12856	-0.592066	0.000126983	-0.254872	-0.603893	0.000155926	-0.199115	-0.653322
107775714	chr3:107775714:G:A	1.33472e-06	-0.967897	-0.58179	3.66496e-05	-1.39939	-0.702028	4.59886e-05	-1.39662	-0.676802
107775770	chr3:107775770:T:C	1.58881e-06	-1.29245e-10	-1.37542	7.59951e-05	-1.29245e-10	-1.37215	9.26135e-05	-1.29245e-10	-1.37338
107775996	chr3:107775996:T:C	4.3838e-06	-1.29245e-10	-0.360494	0.000201229	-1.29245e-10	-0.398378	0.00025513	-1.29245e-10	-0.360044
107776033	chr3:107776033:C:T	1.63127e-05	2.24829	-1.29475	2.17103e-05	-1.47752	-1.14751	2.58106e-05	-1.4918	-1.15924
107776120	chr3:107776120:G:A	1.60926e-06	-1.29245e-10	-1.36263	7.79202e-05	-1.29245e-10	-1.34713	9.46925e-05	-1.29245e-10	-1.35118
107776131	chr3:107776131:C:T	1.56738e-05	2.19915	-1.28557	2.18579e-05	-1.48735	-1.13091	2.59907e-05	-1.50118	-1.1429
107776538	chr3:107776538:T:A	1.59003e-06	-1.29245e-10	-1.37465	7.62008e-05	-1.29245e-10	-1.36945	9.28204e-05	-1.29245e-10	-1.37115
107776765	chr3:107776765:C:T	5.35112e-06	-1.29245e-10	-0.161102	0.000245249	-1.29245e-10	-0.200545	0.000313079	-1.29245e-10	-0.155364
107777014	chr3:107777014:A:G	1.98295e-06	-1.29245e-10	-1.15382	8.97301e-05	-1.29245e-10	-1.20601	0.000110537	-1.29245e-10	-1.19646
107777167	chr3:107777167:C:T	1.96835e-06	-1.29245e-10	-1.16121	8.71707e-05	-1.29245e-10	-1.23495	0.000108355	-1.29245e-10	-1.21641
107778127	chr3:107778127:T:C	4.80748e-06	-1.29245e-10	-0.268236	0.000220373	-1.29245e-10	-0.307499	0.000279885	-1.29245e-10	-0.267438
107778356	chr3:107778356:C:T	1.94409e-06	-1.29245e-10	-1.17361	8.62998e-05	-1.29245e-10	-1.24499	0.000107204	-1.29245e-10	-1.22708
107779122	chr3:107779122:G:A	1.99518e-06	-1.29245e-10	-1.14767	8.81204e-05	-1.29245e-10	-1.22412	0.000109615	-1.29245e-10	-1.20484
107779271	chr3:107779271:G:A	4.92052e-06	-1.29245e-10	-0.244995	0.000223843	-1.29245e-10	-0.291877	0.000284752	-1.29245e-10	-0.250201
107779463	chr3:107779463:T:C	1.68757e-06	-1.34146	0.026345	0.000118535	-0.999948	0.0723403	0.000148466	-0.961056	0.0595923
107780965	chr3:107780965:G:A	1.66495e-06	-1.29245e-10	-1.32861	7.76721e-05	-1.29245e-10	-1.35032	9.47249e-05	-1.29245e-10	-1.35084
107781143	chr3:107781143:T:C	2.23831e-05	2.36823	-1.09833	2.96341e-05	-1.4523	-0.861589	3.50105e-05	-1.46766	-0.878507
107781920	chr3:107781920:T:C	1.89896e-06	-1.29245e-10	-1.1971	8.47075e-05	-1.29245e-10	-1.26362	0.000105094	-1.29245e-10	-1.24697
107782070	chr3:107782070:A:G	6.05395e-06	1.32632	-1.36402	4.54069e-05	-0.51701	-1.37014	5.68688e-05	-0.488638	-1.37243
107782435	chr3:107782435:T:C	0.000445804	5.5905	-1.32903	0.000296341	1.34915	-1.36046	0.000380657	1.40356	-1.36348
107782833	chr3:107782833:T:G	1.65002e-05	2.23584	-1.27087	2.27408e-05	-1.48046	-1.0982	2.69898e-05	-1.49459	-1.11177
107783026	chr3:107783026:T:C	1.98326e-06	-1.29245e-10	-1.15367	0.000112686	-1.29245e-10	-0.978217	0.000123778	-1.29245e-10	-1.08333
107783137	chr3:107783137:A:G	1.99702e-06	-1.29245e-10	-1.14675	8.82159e-05	-1.29245e-10	-1.22303	0.00010974	-1.29245e-10	-1.2037
107783216	chr3:107783216:C:T	1.74979e-05	2.33399	-1.31032	2.15388e-05	-1.45977	-1.1732	2.56079e-05	-1.47481	-1.1841
107784100	chr3:107784100:T:C	2.08735e-05	1.2908	-0.0907273	0.00158279	1.7447	-0.080577	0.00209853	1.83996	-0.0927863
107784216	chr3:107784216:G:A	2.0729e-05	1.32115	-0.128021	0.00157561	1.7772	-0.117621	0.00209029	1.87295	-0.12971
107784955	chr3:107784955:T:C	3.58541e-05	-1.29245e-10	1.74105	0.00158371	-1.29245e-10	1.66471	0.00207473	-1.29245e-10	1.73577
107785027	chr3:107785027:A:G	8.06839e-06	0.723266	-0.473721	9.24406e-05	-0.61819	-0.558064	0.000112182	-0.60589	-0.575809
107785180	chr3:107785180:A:G	1.60928e-06	-1.29245e-10	-1.36262	7.75267e-05	-1.29245e-10	-1.3522	9.42748e-05	-1.29245e-10	-1.3556
107785296	chr3:107785296:C:T	1.89246e-05	1.29844	-0.196382	0.00143334	1.76115	-0.196204	0.00190081	1.85662	-0.208401
107786896	chr3:107786896:T:TA	5.48585e-07	-1.44027	-0.998547	2.6091e-05	-1.47862	-0.962612	3.31433e-05	-1.48102	-0.919963
107787181	chr3:107787181:C:T	1.52261e-05	2.19399	-1.30939	2.09602e-05	-1.48864	-1.17155	2.4951e-05	-1.50241	-1.1825
107787285	chr3:107787285:G:A	1.67725e-06	-1.29245e-10	-1.32125	8.87958e-05	-1.29245e-10	-1.21648	0.000101962	-1.29245e-10	-1.27722
107787571	chr3:107787571:G:A	1.84464e-06	-1.29245e-10	-1.22613	8.27552e-05	-1.29245e-10	-1.28693	0.000102487	-1.29245e-10	-1.27208
107787594	chr3:107787594:C:T	2.19792e-06	-1.29245e-10	-1.0509	0.000129206	-1.29245e-10	-0.84141	0.000139314	-1.29245e-10	-0.965089
107788638	chr3:107788638:G:T	1.59327e-06	-1.29245e-10	-1.37262	7.59173e-05	-1.29245e-10	-1.37318	9.25014e-05	-1.29245e-10	-1.37459
107788690	chr3:107788690:G:C	2.04408e-06	-1.29245e-10	-1.12346	9.96431e-05	-1.29245e-10	-1.10123	0.000120763	-1.29245e-10	-1.10799
107788697	chr3:107788697:C:A	2.2921e-06	-1.29245e-10	-1.00894	0.000110043	-1.29245e-10	-1.00195	0.000134814	-1.29245e-10	-0.997919
107789048	chr3:107789048:G:T	2.14216e-05	1.22599	-3.67067e-10	0.00022553	-0.284366	-3.67067e-10	0.000270848	-0.300262	-3.67067e-10
107789251	chr3:107789251:C:G	4.6096e-06	-1.29245e-10	-0.310268	0.000213095	-1.29245e-10	-0.341081	0.000270863	-1.29245e-10	-0.300205
107789300	chr3:107789300:T:C	1.95833e-05	2.24009	-1.10382	2.8614e-05	-1.47979	-0.869134	3.38496e-05	-1.49397	-0.885917
107789470	chr3:107789470:A:G	8.79202e-06	0.827257	-0.491821	9.71152e-05	-0.551556	-0.575365	0.000117938	-0.538571	-0.593087
107789660	chr3:107789660:T:C	4.83e-06	-1.29245e-10	-0.263562	0.000223129	-1.29245e-10	-0.29507	0.00028387	-1.29245e-10	-0.253302
107791303	chr3:107791303:A:G	1.69919e-06	-1.29245e-10	-1.30825	9.3508e-05	-1.29245e-10	-1.16477	0.000104934	-1.29245e-10	-1.24849
107791556	chr3:107791556:G:A	1.70675e-06	-1.29245e-10	-1.30382	7.92051e-05	-1.29245e-10	-1.33078	9.65599e-05	-1.29245e-10	-1.33165
107791610	chr3:107791610:G:A	1.21146e-05	0.527443	0.128563	5.56775e-05	-1.63748	-0.0457599	6.41055e-05	-1.63621	-0.105076
107791929	chr3:107791929:A:C	4.53197e-06	-1.29245e-10	-0.327252	0.000206829	-1.29245e-10	-0.37093	0.000262833	-1.29245e-10	-0.330298
107792387	chr3:107792387:C:A	4.87565e-06	-1.29245e-10	-0.254155	0.000223047	-1.29245e-10	-0.295438	0.000284285	-1.29245e-10	-0.251843
107792670	chr3:107792670:A:G	1.57736e-05	2.18256	-1.26263	2.27755e-05	-1.49217	-1.08496	2.70364e-05	-1.5058	-1.09884
107792810	chr3:107792810:A:C	1.9474e-06	-1.29245e-10	-1.17191	8.64206e-05	-1.29245e-10	-1.24359	0.000107362	-1.29245e-10	-1.22561
107793150	chr3:107793150:G:A	1.76158e-05	2.28378	-1.25339	2.32915e-05	-1.46973	-1.085	2.76552e-05	-1.48447	-1.09753
107793180	chr3:107793180:G:A	2.94709e-06	-1.29245e-10	-0.757589	0.000139151	-1.29245e-10	-0.767257	0.000171582	-1.29245e-10	-0.756758
107793456	chr3:107793456:A:G	1.90452e-06	-1.29245e-10	-1.19418	8.49274e-05	-1.29245e-10	-1.26102	0.000105384	-1.29245e-10	-1.24421
107793501	chr3:107793501:A:G	2.14222e-06	-1.29245e-10	-1.07657	0.000124616	-1.29245e-10	-0.877579	0.000135008	-1.29245e-10	-0.996485
107794205	chr3:107794205:A:G	2.89792e-06	-1.29245e-10	-0.774416	0.000120826	-1.29245e-10	-0.908471	0.00015648	-1.29245e-10	-0.848888
107794245	chr3:107794245:A:G	2.66434e-05	2.60632	-1.16218	9.03907e-05	0.0493388	-1.24802	0.000113333	0.0857838	-1.25727
107794450	chr3:107794450:C:A	1.99395e-06	-1.29245e-10	-1.14829	8.81446e-05	-1.29245e-10	-1.22384	0.000109672	-1.29245e-10	-1.20432
107794655	chr3:107794655:T:C	1.58879e-06	-1.29245e-10	-1.37544	7.59906e-05	-1.29245e-10	-1.37221	9.26083e-05	-1.29245e-10	-1.37344
107794935	chr3:107794935:G:T	2.1408e-05	2.4075	-1.18214	7.8811e-05	-0.0725249	-1.26324	9.87818e-05	-0.036995	-1.27191
107795252	chr3:107795252:C:T	7.78063e-06	-1.29245e-10	0.213229	0.00038319	-1.29245e-10	0.245712	0.000459908	-1.29245e-10	0.229207
107795287	chr3:107795287:T:C	1.62796e-06	-1.29245e-10	-1.35108	7.92083e-05	-1.29245e-10	-1.33074	9.61525e-05	-1.29245e-10	-1.33588
107795841	chr3:107795841:G:A	1.14926e-05	1.54287	-0.939581	2.03308e-05	-1.58309	-1.1076	2.52604e-05	-1.59089	-1.08169
107795862	chr3:107795862:A:G	2.07972e-05	2.27032	-1.07391	3.00417e-05	-1.47354	-0.826699	3.55134e-05	-1.48801	-0.843895
107796054	chr3:107796054:G:A	1.99396e-06	-1.29245e-10	-1.14828	9.01661e-05	-1.29245e-10	-1.20117	0.000111089	-1.29245e-10	-1.19148
107796315	chr3:107796315:A:T	1.60594e-06	-1.29245e-10	-1.3647	7.58573e-05	-1.29245e-10	-1.37397	9.25126e-05	-1.29245e-10	-1.37447
107796463	chr3:107796463:G:T	2.54026e-05	1.47519	-0.0787428	0.00192193	1.93277	-0.0745033	0.00256025	2.03074	-0.0846959
107796636	chr3:107796636:G:T	2.75334e-05	1.53952	-0.0625347	0.00210063	2.0028	-0.0556281	0.00280265	2.10171	-0.06521
107797427	chr3:107797427:T:C	1.2936e-06	-1.58098	-3.67067e-10	5.82281e-05	-1.63845	-3.67067e-10	7.10579e-05	-1.63832	-3.67067e-10
107797541	chr3:107797541:G:A	1.97694e-06	-1.29245e-10	-1.15686	9.62186e-05	-1.29245e-10	-1.1362	0.000116678	-1.29245e-10	-1.1424
107797542	chr3:107797542:G:C	2.10788e-06	-1.29245e-10	-1.09273	0.000101188	-1.29245e-10	-1.08584	0.000124753	-1.29245e-10	-1.07548
107797757	chr3:107797757:A:G	1.61467e-06	-1.29245e-10	-1.35928	7.62563e-05	-1.29245e-10	-1.36872	9.29866e-05	-1.29245e-10	-1.36936
107797766	chr3:107797766:C:A	4.80816e-06	-1.29245e-10	-0.268094	0.000222856	-1.29245e-10	-0.296292	0.000283422	-1.29245e-10	-0.254883
107798002	chr3:107798002:C:G	1.93612e-06	-1.29245e-10	-1.17772	9.29105e-05	-1.29245e-10	-1.17118	0.000113854	-1.29245e-10	-1.1669
107798216	chr3:107798216:A:G	1.34927e-06	-1.53885	-3.67067e-10	5.86546e-05	-1.63115	-3.67067e-10	7.15049e-05	-1.63205	-3.67067e-10
107798904	chr3:107798904:G:A	1.89301e-05	1.3185	-0.216152	0.0010191	1.52332	-0.299465	0.00134674	1.61138	-0.307755
107799293	chr3:107799293:G:A	1.64132e-06	-1.29245e-10	-1.34291	8.53652e-05	-1.29245e-10	-1.25588	9.89179e-05	-1.29245e-10	-1.30753
107800623	chr3:107800623:T:C	1.59497e-06	-1.29245e-10	-1.37156	7.6355e-05	-1.29245e-10	-1.36743	9.35153e-05	-1.29245e-10	-1.36369
107800996	chr3:107800996:T:C	1.63997e-06	-1.29245e-10	-1.34373	7.99941e-05	-1.29245e-10	-1.32087	9.70459e-05	-1.29245e-10	-1.32663
107801219	chr3:107801219:C:T	1.98007e-06	-1.29245e-10	-1.15528	8.76229e-05	-1.29245e-10	-1.22978	0.000108956	-1.29245e-10	-1.21087
107801337	chr3:107801337:G:A	1.39103e-06	-1.50836	-3.67067e-10	5.92806e-05	-1.62054	-3.67067e-10	7.23062e-05	-1.62091	-3.67067e-10
107801340	chr3:107801340:G:T	1.62895e-06	-1.29245e-10	-1.35047	8.00603e-05	-1.29245e-10	-1.32004	9.75482e-05	-1.29245e-10	-1.32147
107801444	chr3:107801444:G:A	4.8556e-06	-1.29245e-10	-0.258277	0.000222796	-1.29245e-10	-0.296561	0.000283865	-1.29245e-10	-0.253318
107801633	chr3:107801633:C:T	1.98079e-06	-1.29245e-10	-1.15491	8.73228e-05	-1.29245e-10	-1.23321	0.000107302	-1.29245e-10	-1.22617
107801780	chr3:107801780:C:T	1.99192e-06	-1.29245e-10	-1.14931	8.77056e-05	-1.29245e-10	-1.22883	0.000107788	-1.29245e-10	-1.22165
107802263	chr3:107802263:C:T	1.81885e-06	-1.29245e-10	-1.2402	8.57311e-05	-1.29245e-10	-1.2516	0.000105589	-1.29245e-10	-1.24226
107802480	chr3:107802480:T:C	1.63613e-06	-1.29245e-10	-1.34607	7.97518e-05	-1.29245e-10	-1.3239	9.67668e-05	-1.29245e-10	-1.32951
107802663	chr3:107802663:G:A	2.02576e-06	-1.29245e-10	-1.13246	8.92525e-05	-1.29245e-10	-1.21135	0.000111108	-1.29245e-10	-1.19132
107802827	chr3:107802827:A:G	1.58874e-06	-1.29245e-10	-1.37547	7.58525e-05	-1.29245e-10	-1.37403	9.27078e-05	-1.29245e-10	-1.37237
107802932	chr3:107802932:G:A	7.02784e-06	-1.29245e-10	0.111471	0.000329268	-1.29245e-10	0.0940509	0.000412762	-1.29245e-10	0.121053
107803269	chr3:107803269:A:G	1.75115e-06	-1.27814	-3.67067e-10	6.63919e-05	-1.50724	-3.67067e-10	8.07984e-05	-1.50986	-3.67067e-10
107803340	chr3:107803340:C:T	1.80694e-06	-1.29245e-10	-1.24678	8.13685e-05	-1.29245e-10	-1.30383	9.98481e-05	-1.29245e-10	-1.29817
107804340	chr3:107804340:T:A	2.1393e-06	-1.29245e-10	-1.07793	0.000124683	-1.29245e-10	-0.877044	0.000135089	-1.29245e-10	-0.995887
107804428	chr3:107804428:G:A	1.41905e-05	2.15791	-1.34375	1.93685e-05	-1.49251	-1.24666	2.31374e-05	-1.50633	-1.25404
107805250	chr3:107805250:A:C	1.7677e-06	-1.29245e-10	-1.26873	9.99072e-05	-1.29245e-10	-1.09858	0.000120615	-1.29245e-10	-1.10922
107805329	chr3:107805329:A:G	1.58877e-06	-1.29245e-10	-1.37545	7.58895e-05	-1.29245e-10	-1.37354	9.25804e-05	-1.29245e-10	-1.37374
107806213	chr3:107806213:A:T	1.3102e-06	-1.56823	-3.67067e-10	7.15395e-05	-1.43257	-3.67067e-10	8.75834e-05	-1.42923	-3.67067e-10
107806713	chr3:107806713:C:T	1.84213e-06	-1.29245e-10	-1.22748	8.71301e-05	-1.29245e-10	-1.23542	0.000106516	-1.29245e-10	-1.23353
107807149	chr3:107807149:G:A	1.63713e-06	-1.29245e-10	-1.34546	8.06474e-05	-1.29245e-10	-1.31273	9.82544e-05	-1.29245e-10	-1.31426
107807186	chr3:107807186:T:A	5.37729e-05	2.40923	-0.262874	0.000182774	-0.0810075	-0.41356	0.000224564	-0.0459426	-0.441714
107807196	chr3:107807196:T:C	2.30084e-06	-1.23267	0.227537	0.000168496	-0.850014	0.274109	0.000211937	-0.807065	0.261535
107807335	chr3:107807335:T:C	1.71717e-05	0.694283	0.310573	0.000186653	-0.66676	0.193191	0.000224423	-0.655531	0.167245
107807634	chr3:107807634:G:A	1.58999e-06	-1.29245e-10	-1.37468	7.5927e-05	-1.29245e-10	-1.37305	9.25808e-05	-1.29245e-10	-1.37374
107808016	chr3:107808016:A:T	1.70593e-06	-1.29245e-10	-1.3043	7.8449e-05	-1.29245e-10	-1.34037	9.64149e-05	-1.29245e-10	-1.33316
107808749	chr3:107808749:A:C	1.48752e-05	1.66479	-0.803501	2.37865e-05	-1.53744	-0.996259	2.95815e-05	-1.5469	-0.967765
107808799	chr3:107808799:A:G	2.04685e-06	-1.1221	-3.67067e-10	0.000148757	-0.700507	-3.67067e-10	0.000191394	-0.647483	-3.67067e-10
107810211	chr3:107810211:A:T	8.84264e-06	1.18108	-0.839899	2.53953e-05	-1.43119	-1.03707	3.12694e-05	-1.44295	-1.01623
107810212	chr3:107810212:A:T	7.16472e-07	-1.34579	-0.826038	3.91812e-05	-1.18291	-0.851712	4.98302e-05	-1.17235	-0.820851
107811078	chr3:107811078:T:C	6.72067e-06	-1.29245e-10	0.0667792	0.000378885	-1.29245e-10	0.234412	0.000495131	-1.29245e-10	0.303005
107811336	chr3:107811336:C:T	1.66665e-06	-1.29245e-10	-1.32759	7.81264e-05	-1.29245e-10	-1.34449	9.49953e-05	-1.29245e-10	-1.34799
107811586	chr3:107811586:C:T	1.60363e-06	-1.29245e-10	-1.36614	7.7316e-05	-1.29245e-10	-1.35492	9.39468e-05	-1.29245e-10	-1.35909
107811745	chr3:107811745:A:G	1.85991e-06	-1.29245e-10	-1.21788	8.5031e-05	-1.29245e-10	-1.2598	0.000104054	-1.29245e-10	-1.25691
107812053	chr3:107812053:G:A	3.60547e-06	-1.29245e-10	-0.555956	0.000176883	-1.29245e-10	-0.527329	0.000212626	-1.29245e-10	-0.542284
107812084	chr3:107812084:A:G	1.58929e-06	-1.29245e-10	-1.37512	7.59852e-05	-1.29245e-10	-1.37228	9.28692e-05	-1.29245e-10	-1.37063
107812693	chr3:107812693:T:C	1.76422e-06	-1.29245e-10	-1.2707	8.41206e-05	-1.29245e-10	-1.27057	0.000102019	-1.29245e-10	-1.27666
107813192	chr3:107813192:T:G	2.05389e-06	-1.29245e-10	-1.11867	9.97766e-05	-1.29245e-10	-1.09989	0.000123742	-1.29245e-10	-1.08362
107813222	chr3:107813222:A:G	0.00118483	4.1792	1.05975	0.00218985	1.09375	0.895021	0.00267413	1.13383	0.855729
107813303	chr3:107813303:A:G	1.54049e-05	2.25398	-1.3577	2.01853e-05	-1.43428	-1.26359	2.41292e-05	-1.44865	-1.26975
107813740	chr3:107813740:T:C	4.16934e-06	-1.29245e-10	-0.410651	0.000193259	-1.29245e-10	-0.438787	0.000245167	-1.29245e-10	-0.39988
107814140	chr3:107814140:T:A	1.72038e-06	-1.29245e-10	-1.29586	8.03922e-05	-1.29245e-10	-1.3159	9.85611e-05	-1.29245e-10	-1.31114
107814323	chr3:107814323:A:T	1.26193e-05	-1.29245e-10	0.696816	0.000499663	-1.29245e-10	0.511113	0.000640518	-1.29245e-10	0.560459
107814943	chr3:107814943:G:A	1.65268e-06	-1.29245e-10	-1.33601	7.7786e-05	-1.29245e-10	-1.34886	9.52079e-05	-1.29245e-10	-1.34576
107815412	chr3:107815412:G:A	2.13029e-06	-1.29245e-10	-1.08215	0.000103222	-1.29245e-10	-1.06594	0.000128222	-1.29245e-10	-1.04806
107815527	chr3:107815527:C:T	3.43923e-06	-1.29245e-10	-0.603161	0.00016855	-1.29245e-10	-0.57559	0.000202795	-1.29245e-10	-0.589624
107817172	chr3:107817172:G:T	2.49368e-06	-1.29245e-10	-0.924648	0.000124866	-1.29245e-10	-0.875579	0.000156071	-1.29245e-10	-0.851509
107817715	chr3:107817715:C:A	1.61043e-05	2.28504	-1.34436	2.07547e-05	-1.42782	-1.24222	2.47535e-05	-1.44258	-1.25028
107818033	chr3:107818033:TA:T	5.18908e-06	-1.29245e-10	-0.191852	0.000238087	-1.29245e-10	-0.230182	0.000304157	-1.29245e-10	-0.184274
107818251	chr3:107818251:G:C	0.00047223	5.69145	-1.37239	4.59592e-05	-0.575183	-1.29988	5.51341e-05	-0.583915	-1.30813
107818568	chr3:107818568:TCAATCAGCGCTCTGTAAAATAGAA:T	1.3137e-06	-1.56556	-3.67067e-10	7.52799e-05	-1.38161	-3.67067e-10	9.15721e-05	-1.38469	-3.67067e-10
107818668	chr3:107818668:T:C	0.000441143	5.62594	-1.37498	4.41857e-05	-0.595211	-1.31921	5.31035e-05	-0.603705	-1.32587
107819040	chr3:107819040:A:T	1.36919e-05	-1.29245e-10	0.778396	0.000562571	-1.29245e-10	0.629698	0.000724801	-1.29245e-10	0.684078
107819355	chr3:107819355:T:C	1.91593e-05	2.46531	-1.35093	2.13598e-05	-1.3777	-1.26361	2.54586e-05	-1.39422	-1.27054
107819893	chr3:107819893:C:T	0.00027409	5.03611	-1.26106	3.40494e-05	-0.815294	-1.35971	4.12673e-05	-0.822983	-1.35877
107819935	chr3:107819935:A:T	0.00027341	5.08287	-1.31031	3.41317e-05	-0.798853	-1.37374	4.13392e-05	-0.806593	-1.37341
107820130	chr3:107820130:G:A	3.87962e-06	-1.29245e-10	-0.482671	0.000190874	-1.29245e-10	-0.451205	0.000229156	-1.29245e-10	-0.467417
107820277	chr3:107820277:A:G	1.76606e-06	-1.29245e-10	-1.26966	9.66164e-05	-1.29245e-10	-1.13207	0.000109175	-1.29245e-10	-1.20887
107820906	chr3:107820906:TAGAA:T	1.67283e-06	-1.32389	-3.67067e-10	6.19936e-05	-1.57579	-3.67067e-10	7.56302e-05	-1.57596	-3.67067e-10
107820960	chr3:107820960:C:T	3.91226e-06	-1.29245e-10	-0.474294	0.000192433	-1.29245e-10	-0.443073	0.000230992	-1.29245e-10	-0.459435
107821211	chr3:107821211:C:T	3.38792e-06	0.480797	-1.09899	4.10579e-05	-1.02798	-0.959855	5.0007e-05	-1.01233	-0.977327
107821436	chr3:107821436:CTAGTACTACATTGAT:C	1.76415e-06	-1.29245e-10	-1.27074	8.85986e-05	-1.29245e-10	-1.2187	0.000107895	-1.29245e-10	-1.22066
107821528	chr3:107821528:C:T	1.75577e-06	-1.29245e-10	-1.2755	8.04175e-05	-1.29245e-10	-1.31559	9.88445e-05	-1.29245e-10	-1.30827
107821799	chr3:107821799:C:G	1.78048e-05	-1.29245e-10	1.04106	0.000731708	-1.29245e-10	0.892562	0.000919349	-1.29245e-10	0.921848
107821867	chr3:107821867:G:A	0.000147568	4.2408	-1.08492	3.05483e-05	-1.05461	-1.2289	3.75126e-05	-1.06022	-1.21692
107822102	chr3:107822102:A:T	2.3434e-06	-1.29245e-10	-0.986806	0.000114036	-1.29245e-10	-0.966307	0.000138194	-1.29245e-10	-0.973156
107822754	chr3:107822754:G:A	1.4963e-06	-1.43541	-3.67067e-10	6.37348e-05	-1.54809	-3.67067e-10	7.8173e-05	-1.54289	-3.67067e-10
107823758	chr3:107823758:G:T	9.56955e-07	-0.693536	-1.18887	0.000165868	0.562645	-1.15427	0.000216343	0.612733	-1.13769
107824189	chr3:107824189:G:A	1.58979e-06	-1.29245e-10	-1.37481	7.61263e-05	-1.29245e-10	-1.37043	9.27081e-05	-1.29245e-10	-1.37236
107824644	chr3:107824644:A:G	1.95742e-06	-0.0874365	-1.07934	2.38761e-05	-1.62698	-0.902962	2.82412e-05	-1.62843	-0.932603
107824948	chr3:107824948:A:G	1.50957e-06	-1.42658	-3.67067e-10	6.16319e-05	-1.58164	-3.67067e-10	7.50246e-05	-1.584	-3.67067e-10
107825445	chr3:107825445:T:G	2.08012e-06	-1.29245e-10	-1.10598	0.000121055	-1.29245e-10	-0.906574	0.000132451	-1.29245e-10	-1.0156
107825529	chr3:107825529:T:A	3.52135e-06	0.762249	-1.34181	1.78929e-05	-1.44335	-1.37506	2.1681e-05	-1.45102	-1.37435
107825788	chr3:107825788:A:C	1.20784e-05	-1.29245e-10	0.653013	0.00168905	-1.29245e-10	1.7291	0.00102303	-1.29245e-10	1.02871
107825799	chr3:107825799:G:C	2.85104e-06	0.200664	-0.99139	2.75776e-05	-1.59264	-0.79317	3.24675e-05	-1.59563	-0.825948
107825940	chr3:107825940:C:T	1.8179e-06	-1.29245e-10	-1.24073	8.37624e-05	-1.29245e-10	-1.27484	0.000101617	-1.29245e-10	-1.2806
107826572	chr3:107826572:G:C	2.01046e-06	-1.29245e-10	-1.14004	0.000115683	-1.29245e-10	-0.95197	0.00012728	-1.29245e-10	-1.05543
107826655	chr3:107826655:C:T	3.01275e-06	-1.29245e-10	-0.735555	0.000126846	-1.29245e-10	-0.859843	0.000152342	-1.29245e-10	-0.87569
107826686	chr3:107826686:G:A	1.65894e-05	2.33393	-1.36357	1.86575e-05	-1.40228	-1.37429	2.24003e-05	-1.41771	-1.37504
107826730	chr3:107826730:G:T	1.50419e-05	2.24177	-1.36934	1.83021e-05	-1.42461	-1.37119	2.19724e-05	-1.43928	-1.37275
107827297	chr3:107827297:C:G	1.95244e-06	-1.29245e-10	-1.16933	8.82592e-05	-1.29245e-10	-1.22254	0.00010786	-1.29245e-10	-1.22098
107827481	chr3:107827481:C:T	1.80812e-06	-1.24612	-3.67067e-10	6.90477e-05	-1.46802	-3.67067e-10	8.46041e-05	-1.46384	-3.67067e-10
107828137	chr3:107828137:G:A	1.85193e-06	-1.29245e-10	-1.22218	8.77245e-05	-1.29245e-10	-1.22862	0.000109407	-1.29245e-10	-1.20674
107828207	chr3:107828207:G:C	1.78701e-06	-1.29245e-10	-1.25786	8.46856e-05	-1.29245e-10	-1.26387	0.000105386	-1.29245e-10	-1.24419
107828407	chr3:107828407:G:A	6.97588e-07	-1.32857	-0.869966	2.71925e-05	-1.6299	-0.76998	3.24316e-05	-1.6262	-0.796486
107829118	chr3:107829118:G:A	1.20717e-06	-0.614098	-1.03603	2.62594e-05	-1.6364	-0.798402	3.02309e-05	-1.63589	-0.857061
107829144	chr3:107829144:C:T	1.64935e-06	-1.29245e-10	-1.33803	7.8527e-05	-1.29245e-10	-1.33938	9.62293e-05	-1.29245e-10	-1.33508
107829942	chr3:107829942:G:T	3.42912e-06	0.207502	-0.813606	3.90143e-05	-1.55148	-0.487413	4.6677e-05	-1.55487	-0.503698
107830087	chr3:107830087:C:T	3.54466e-05	-0.395577	2.12519	0.000906897	-1.63349	2.7407	0.00106468	-1.63434	2.70295
107830109	chr3:107830109:C:T	1.59928e-06	-1.29245e-10	-1.36885	7.61337e-05	-1.29245e-10	-1.37033	9.33429e-05	-1.29245e-10	-1.36554
107830265	chr3:107830265:A:G	2.59683e-06	-1.29245e-10	-0.884116	0.00016688	-1.29245e-10	-0.585542	0.000173302	-1.29245e-10	-0.746785
107830611	chr3:107830611:G:C	3.07629e-05	-0.313853	1.90175	0.000427729	-1.35621	1.71189	0.000506176	-1.35061	1.67567
107830615	chr3:107830615:A:G	4.04875e-06	0.166445	-0.606444	5.02026e-05	-1.56358	-0.223174	5.88318e-05	-1.56687	-0.260261
107830654	chr3:107830654:C:T	2.21918e-06	-1.04127	-3.67067e-10	5.8609e-05	-1.63193	-3.67067e-10	7.14498e-05	-1.63282	-3.67067e-10
107830762	chr3:107830762:C:T	2.22326e-06	-1.29245e-10	-1.03943	0.000100621	-1.29245e-10	-1.09146	0.000123426	-1.29245e-10	-1.08618
107830805	chr3:107830805:T:C	2.01502e-06	-1.29245e-10	-1.13778	8.87722e-05	-1.29245e-10	-1.21675	0.000108074	-1.29245e-10	-1.219
107830852	chr3:107830852:A:G	2.46303e-06	-0.447234	-0.489783	3.6008e-05	-1.63728	-0.481795	4.98582e-05	-1.6377	-0.354935
107831057	chr3:107831057:AT:A	1.61768e-06	-1.29245e-10	-1.35741	7.66267e-05	-1.29245e-10	-1.36387	9.40021e-05	-1.29245e-10	-1.3585
107831285	chr3:107831285:C:A	1.27717e-06	-0.326741	-1.26702	1.73773e-05	-1.63241	-1.21525	2.20583e-05	-1.63328	-1.17485
107831530	chr3:107831530:A:G	4.94206e-06	-1.29245e-10	-0.240626	0.000232201	-1.29245e-10	-0.255217	0.000290702	-1.29245e-10	-0.229519
107831658	chr3:107831658:G:A	1.06703e-06	-0.783679	-0.98985	2.53783e-05	-1.51881	-0.950111	3.14712e-05	-1.51645	-0.9363
107831736	chr3:107831736:T:A	7.29267e-05	0.0600332	2.39101	0.00133654	-1.58006	3.07509	0.0016532	-1.5831	3.09175
107831959	chr3:107831959:A:G	1.6411e-06	-1.29245e-10	-1.34304	7.83662e-05	-1.29245e-10	-1.34143	9.61268e-05	-1.29245e-10	-1.33615
107831972	chr3:107831972:C:T	3.61123e-07	-1.48667	-1.37027	1.6417e-05	-1.55685	-1.34766	2.02554e-05	-1.55292	-1.34047
107832240	chr3:107832240:T:C	0.000123557	0.0981358	2.88016	0.00234098	-1.57232	3.62783	0.00274875	-1.57556	3.59264
107832674	chr3:107832674:G:A	1.5327e-05	2.2595	-1.36829	1.96357e-05	-1.4269	-1.29857	2.3487e-05	-1.44151	-1.30386
107833887	chr3:107833887:T:G	5.17243e-06	-1.29245e-10	-0.195066	0.000242332	-1.29245e-10	-0.212512	0.00030364	-1.29245e-10	-0.185974
107833982	chr3:107833982:A:G	1.26606e-06	-1.6025	-3.67067e-10	6.66938e-05	-1.50271	-3.67067e-10	8.10544e-05	-1.5067	-3.67067e-10
107834478	chr3:107834478:GC:G	8.15924e-07	-0.667062	-1.37478	1.61666e-05	-1.57247	-1.3474	1.95711e-05	-1.57582	-1.35195
107834668	chr3:107834668:G:T	7.19742e-06	-0.503093	0.638407	0.000169374	-1.13277	0.562062	0.000201685	-1.11977	0.524662
107834697	chr3:107834697:A:G	1.69814e-06	-1.29245e-10	-1.30888	8.22836e-05	-1.29245e-10	-1.29265	9.99853e-05	-1.29245e-10	-1.2968
107834785	chr3:107834785:G:T	1.22661e-06	-1.63415	-3.67067e-10	5.89993e-05	-1.62529	-3.67067e-10	7.20167e-05	-1.62492	-3.67067e-10
107834971	chr3:107834971:G:A	1.74667e-06	-1.29245e-10	-1.2807	8.14197e-05	-1.29245e-10	-1.3032	9.96309e-05	-1.29245e-10	-1.30035
107835008	chr3:107835008:G:A	1.60803e-06	-0.847646	-0.515753	4.56507e-05	-1.33194	-0.549864	5.50776e-05	-1.32081	-0.572267
107835090	chr3:107835090:A:G	2.86772e-06	-1.29245e-10	-0.784891	0.000148347	-1.29245e-10	-0.703266	0.000175604	-1.29245e-10	-0.733586
107835270	chr3:107835270:G:A	5.42683e-06	-1.29245e-10	-0.147054	0.000415069	-1.29245e-10	0.325625	0.000384213	-1.29245e-10	0.0493798
107835273	chr3:107835273:A:C	1.77982e-06	-1.29245e-10	-1.2619	9.374e-05	-1.29245e-10	-1.16229	0.000112501	-1.29245e-10	-1.17886
107835333	chr3:107835333:G:A	1.49853e-06	-1.43392	-3.67067e-10	0.000101263	-1.0851	-3.67067e-10	0.000121938	-1.0983	-3.67067e-10
107835606	chr3:107835606:G:A	7.89702e-06	1.07745	-0.849374	0.000112867	-0.0570548	-0.919553	0.000141614	-0.0217123	-0.926997
107836384	chr3:107836384:A:T	9.47522e-07	-1.56257	-0.32974	6.0238e-05	-1.34391	-0.260605	7.38642e-05	-1.32761	-0.271979
107836386	chr3:107836386:T:A	2.14764e-06	-1.29245e-10	-1.07404	0.000102786	-1.29245e-10	-1.07017	0.000128087	-1.29245e-10	-1.04911
107836548	chr3:107836548:A:C	1.70906e-06	-1.29245e-10	-1.30246	8.52014e-05	-1.29245e-10	-1.2578	0.000103026	-1.29245e-10	-1.26684
107836619	chr3:107836619:T:C	3.26276e-07	-1.61391	-1.34451	3.66442e-05	-0.737951	-1.36361	4.61182e-05	-0.70139	-1.36922
107836745	chr3:107836745:G:A	7.54195e-06	1.02716	-0.845093	0.000108772	-0.0979853	-0.915583	0.000136433	-0.0629231	-0.923058
107836747	chr3:107836747:TAC:T	7.67238e-06	1.0466	-0.847384	0.000110147	-0.0832892	-0.917714	0.000138183	-0.0480659	-0.925173
107836761	chr3:107836761:T:C	1.74155e-06	-1.29245e-10	-1.28364	8.55401e-05	-1.29245e-10	-1.25383	0.000102877	-1.29245e-10	-1.26829
107836772	chr3:107836772:T:G	1.63529e-06	-1.29245e-10	-1.34659	7.81282e-05	-1.29245e-10	-1.34447	9.75945e-05	-1.29245e-10	-1.321
107837123	chr3:107837123:G:GT	1.88505e-06	-1.29245e-10	-1.20445	8.69974e-05	-1.29245e-10	-1.23694	0.000106564	-1.29245e-10	-1.23307
107837672	chr3:107837672:C:A	1.80631e-06	-1.29245e-10	-1.24712	8.82826e-05	-1.29245e-10	-1.22228	0.000109696	-1.29245e-10	-1.20411
107837810	chr3:107837810:G:A	8.05518e-07	-1.58041	-0.474266	5.08041e-05	-1.37991	-0.394929	6.22417e-05	-1.36463	-0.406159
107837960	chr3:107837960:A:G	3.22591e-07	-1.63436	-1.33542	3.11626e-05	-0.905538	-1.35806	3.90243e-05	-0.872536	-1.3651
107838136	chr3:107838136:G:A	1.58947e-06	-1.29245e-10	-1.37501	7.58643e-05	-1.29245e-10	-1.37387	9.24526e-05	-1.29245e-10	-1.37512
107838535	chr3:107838535:TC:T	9.61974e-06	1.7759	-1.35049	0.000148847	0.663044	-1.36295	0.000191371	0.716602	-1.36421
107838547	chr3:107838547:C:T	2.49906e-06	0.252514	-1.17501	2.2219e-05	-1.47773	-1.12414	2.6038e-05	-1.47646	-1.1658
107838554	chr3:107838554:C:T	1.73171e-06	-1.29245e-10	-1.2893	8.18145e-05	-1.29245e-10	-1.29837	0.000100564	-1.29245e-10	-1.29103
107839150	chr3:107839150:C:T	1.63884e-06	-1.29245e-10	-1.34442	7.79626e-05	-1.29245e-10	-1.34659	9.70852e-05	-1.29245e-10	-1.32623
107839346	chr3:107839346:C:T	1.59835e-06	-1.29245e-10	-1.36943	7.61444e-05	-1.29245e-10	-1.37019	9.39049e-05	-1.29245e-10	-1.35954
107839376	chr3:107839376:A:C	2.89881e-06	-1.29245e-10	-0.774107	0.000123797	-1.29245e-10	-0.884175	0.000148451	-1.29245e-10	-0.901565
107839415	chr3:107839415:A:C	1.67814e-06	-1.29245e-10	-1.32072	8.30028e-05	-1.29245e-10	-1.28395	0.000100502	-1.29245e-10	-1.29164
107839658	chr3:107839658:C:T	1.08144e-06	-1.5869	-0.173215	7.05724e-05	-1.39229	-0.0538945	8.57908e-05	-1.37742	-0.0724877
107840248	chr3:107840248:T:C	1.65478e-06	-1.29245e-10	-1.33474	7.60592e-05	-1.29245e-10	-1.37131	9.28822e-05	-1.29245e-10	-1.37049
107840260	chr3:107840260:C:G	3.36894e-07	-1.63804	-1.28836	2.69819e-05	-1.07001	-1.33765	3.35939e-05	-1.03963	-1.34785
107840296	chr3:107840296:G:A	2.09127e-06	-1.29245e-10	-1.10064	9.56476e-05	-1.29245e-10	-1.14215	0.00011725	-1.29245e-10	-1.13751
107840655	chr3:107840655:A:C	7.39689e-06	1.00356	-0.840907	0.000100989	-0.173343	-0.914466	0.000126779	-0.136773	-0.922598
107840705	chr3:107840705:T:C	7.08897e-06	0.82546	-0.705329	4.88983e-05	-1.30019	-0.512886	5.84315e-05	-1.29864	-0.535324
107841810	chr3:107841810:T:C	2.4469e-06	-0.943586	-3.67067e-10	6.07691e-05	-1.59574	-3.67067e-10	7.38093e-05	-1.60033	-3.67067e-10
107842882	chr3:107842882:C:T	1.59822e-06	-1.29245e-10	-1.36952	7.70678e-05	-1.29245e-10	-1.35813	9.38042e-05	-1.29245e-10	-1.36061
107842894	chr3:107842894:AC:A	2.85189e-06	-1.29245e-10	-0.790425	0.000119775	-1.29245e-10	-0.917201	0.000149965	-1.29245e-10	-0.891415
107843136	chr3:107843136:C:T	8.35864e-06	-1.40484	1.68973	0.000466965	-1.49346	1.9369	0.000535171	-1.50175	1.88252
107843279	chr3:107843279:A:G	1.64942e-06	-1.29245e-10	-1.33798	7.81935e-05	-1.29245e-10	-1.34363	9.58829e-05	-1.29245e-10	-1.33869
107843433	chr3:107843433:A:G	3.5197e-07	-1.61225	-1.27037	1.62456e-05	-1.63775	-1.27725	2.05416e-05	-1.63638	-1.24299
107843642	chr3:107843642:C:T	3.52321e-07	-1.50843	-1.37319	1.60619e-05	-1.56465	-1.36172	1.99215e-05	-1.55647	-1.35355
107843936	chr3:107843936:A:T	8.00863e-06	-1.42831	1.67042	0.000449901	-1.51266	1.91887	0.000515816	-1.5204	1.86433
107844030	chr3:107844030:T:G	3.72489e-07	-1.60183	-1.22413	1.69504e-05	-1.6386	-1.23393	2.15358e-05	-1.63833	-1.19377
107844192	chr3:107844192:A:G	1.73699e-06	-1.29245e-10	-1.28626	8.46298e-05	-1.29245e-10	-1.26453	0.000101961	-1.29245e-10	-1.27723
107844259	chr3:107844259:G:A	3.87446e-06	-1.29245e-10	-0.484002	0.000162576	-1.29245e-10	-0.611677	0.000204837	-1.29245e-10	-0.579605
107844382	chr3:107844382:A:G	2.3587e-06	-1.29245e-10	-0.980296	0.00010689	-1.29245e-10	-1.03102	0.000131294	-1.29245e-10	-1.02438
107844949	chr3:107844949:G:T	3.80572e-07	-1.42941	-1.37508	1.52012e-05	-1.60866	-1.37279	1.87288e-05	-1.60342	-1.36834
107845260	chr3:107845260:C:G	2.51253e-06	-1.29245e-10	-0.917118	0.000111581	-1.29245e-10	-0.988072	0.000134323	-1.29245e-10	-1.00157
107845612	chr3:107845612:T:C	6.08446e-05	1.13969	1.13022	0.000636298	-0.898268	1.65112	0.000712503	-0.917081	1.58405
107845689	chr3:107845689:G:C	1.76645e-06	-1.29245e-10	-1.26943	8.15525e-05	-1.29245e-10	-1.30157	0.000100268	-1.29245e-10	-1.29397
107846005	chr3:107846005:C:T	1.81859e-06	-1.24035	-3.67067e-10	0.000109996	-1.00238	-3.67067e-10	0.000132925	-1.01203	-3.67067e-10
107846754	chr3:107846754:C:T	7.66188e-06	-1.29245e-10	0.197849	0.000863372	-1.29245e-10	1.05803	0.000559831	-1.29245e-10	0.425817
107846948	chr3:107846948:T:C	1.07232e-05	-1.29245e-10	0.534002	0.000457503	-1.29245e-10	0.422964	0.000577946	-1.29245e-10	0.457661
107847048	chr3:107847048:G:C	2.92012e-06	-1.52538	0.7586	0.000115717	-1.62878	0.677106	0.00013687	-1.62999	0.647208
107847299	chr3:107847299:A:T	1.30898e-06	-1.56916	-3.67067e-10	7.13194e-05	-1.43565	-3.67067e-10	8.72727e-05	-1.43278	-3.67067e-10
107847349	chr3:107847349:C:T	1.63489e-06	-1.29245e-10	-1.34684	7.97538e-05	-1.29245e-10	-1.32388	9.67651e-05	-1.29245e-10	-1.32953
107848059	chr3:107848059:G:A	1.93412e-06	-1.29245e-10	-1.17876	8.82244e-05	-1.29245e-10	-1.22294	0.000105727	-1.29245e-10	-1.24096
107848502	chr3:107848502:A:T	6.20211e-07	-1.33536	-0.980749	3.22558e-05	-1.24261	-0.986509	4.23293e-05	-1.23246	-0.923875
107848668	chr3:107848668:T:G	3.66885e-07	-1.57922	-1.2619	1.61394e-05	-1.61076	-1.3108	1.99829e-05	-1.60976	-1.29719
107848869	chr3:107848869:C:T	1.89112e-06	-1.20124	-3.67067e-10	7.65498e-05	-1.36488	-3.67067e-10	9.45096e-05	-1.35312	-3.67067e-10
107849006	chr3:107849006:A:G	9.33024e-06	-1.29245e-10	0.394853	0.000400717	-1.29245e-10	0.290437	0.000505257	-1.29245e-10	0.323249
107849156	chr3:107849156:G:A	2.12756e-06	-1.29245e-10	-1.08343	0.000113261	-1.29245e-10	-0.973126	0.000122082	-1.29245e-10	-1.09712
107849510	chr3:107849510:C:T	1.09499e-05	1.91298	-1.35806	0.000169621	0.799379	-1.36863	0.000218449	0.854186	-1.36945
107850935	chr3:107850935:A:G	1.86534e-06	-1.29245e-10	-1.21497	9.16765e-05	-1.29245e-10	-1.18455	0.000109965	-1.29245e-10	-1.20166
107851026	chr3:107851026:T:C	6.63199e-07	-1.07938	-1.16971	1.7279e-05	-1.63795	-1.21537	2.19108e-05	-1.63803	-1.17681
107851040	chr3:107851040:C:A	8.01487e-06	-0.0937459	0.336636	0.000111066	-1.47389	0.481186	0.000135701	-1.47246	0.481091
107851481	chr3:107851481:C:A	6.11406e-07	-1.04467	-1.28573	1.56753e-05	-1.6354	-1.31533	1.95956e-05	-1.63561	-1.29091
107851695	chr3:107851695:G:A	1.64106e-06	-1.29245e-10	-1.34306	7.83145e-05	-1.29245e-10	-1.34209	9.61258e-05	-1.29245e-10	-1.33616
107851870	chr3:107851870:A:T	2.25919e-06	-1.29245e-10	-1.0234	0.000107748	-1.29245e-10	-1.02302	0.00013438	-1.29245e-10	-1.00115
107851895	chr3:107851895:G:T	4.19713e-07	-1.6382	-1.06839	2.05449e-05	-1.60864	-1.07157	2.67508e-05	-1.60206	-1.01319
107851906	chr3:107851906:C:T	4.26585e-07	-1.55043	-1.13992	1.76532e-05	-1.6384	-1.1935	2.22497e-05	-1.63849	-1.161
107852054	chr3:107852054:A:G	1.23813e-06	-1.6248	-3.67067e-10	6.19066e-05	-1.57719	-3.67067e-10	7.53233e-05	-1.58003	-3.67067e-10
107852345	chr3:107852345:G:C	2.21669e-06	-1.29245e-10	-1.04239	0.000114713	-1.29245e-10	-0.96039	0.000137697	-1.29245e-10	-0.976761
107852532	chr3:107852532:C:T	8.26004e-06	-1.29245e-10	0.273021	0.000950906	-1.29245e-10	1.1546	0.000606437	-1.29245e-10	0.505782
107852550	chr3:107852550:G:A	1.88736e-06	-1.29245e-10	-1.20323	9.28973e-05	-1.29245e-10	-1.17133	0.000111365	-1.29245e-10	-1.18901
107853210	chr3:107853210:A:G	1.78861e-06	-1.29245e-10	-1.25697	8.76713e-05	-1.29245e-10	-1.22922	0.000105373	-1.29245e-10	-1.24431
107853673	chr3:107853673:T:C	4.20383e-07	-1.62874	-1.07626	1.99594e-05	-1.62972	-1.0794	2.58965e-05	-1.626	-1.02171
107854347	chr3:107854347:G:A	1.2608e-06	-1.60666	-3.67067e-10	6.40124e-05	-1.54374	-3.67067e-10	7.78284e-05	-1.54731	-3.67067e-10
107855092	chr3:107855092:A:C	1.88465e-06	-0.809993	-0.394673	8.64875e-05	-1.09522	-0.147596	9.00594e-05	-1.08403	-0.317317
107856135	chr3:107856135:T:C	1.6601e-06	-1.29245e-10	-1.33153	8.04378e-05	-1.29245e-10	-1.31533	9.54336e-05	-1.29245e-10	-1.34339
107856296	chr3:107856296:G:A	3.55592e-07	-1.51258	-1.3598	2.21019e-05	-1.29715	-1.31001	2.73688e-05	-1.27528	-1.31714
107856631	chr3:107856631:T:C	1.30572e-05	-1.29245e-10	0.730934	0.000608297	-1.29245e-10	0.707844	0.000764942	-1.29245e-10	0.737982
107856972	chr3:107856972:T:C	1.88054e-06	-1.29245e-10	-1.20685	8.97851e-05	-1.29245e-10	-1.2054	0.000108548	-1.29245e-10	-1.21462
107857587	chr3:107857587:G:A	5.04594e-07	-1.49189	-1.03052	2.22422e-05	-1.59733	-1.00349	2.73712e-05	-1.59399	-0.998333
107857972	chr3:107857972:C:G	9.66548e-07	-1.13773	-0.734699	3.65295e-05	-1.48462	-0.620082	4.20199e-05	-1.47972	-0.683952
107858734	chr3:107858734:A:T	4.41446e-06	-1.41859	1.06506	0.0001757	-1.59068	1.05664	0.000208298	-1.58909	1.02624
107858763	chr3:107858763:G:C	7.53335e-07	-1.27005	-0.8516	2.76628e-05	-1.56417	-0.818561	3.22367e-05	-1.56015	-0.86856
107859057	chr3:107859057:G:A	5.8124e-07	-1.28389	-1.09711	2.1999e-05	-1.56924	-1.04258	2.53791e-05	-1.56544	-1.10246
107859441	chr3:107859441:C:T	1.98307e-06	0.142139	-1.2959	6.20697e-05	-0.295516	-1.27905	7.58116e-05	-0.284583	-1.28898
107860268	chr3:107860268:G:A	3.62153e-07	-1.49471	-1.35939	1.563e-05	-1.59717	-1.35646	1.9174e-05	-1.5939	-1.35436
107860963	chr3:107860963:A:G	1.67193e-06	-1.29245e-10	-1.32443	8.20761e-05	-1.29245e-10	-1.29517	9.96248e-05	-1.29245e-10	-1.30041
107861527	chr3:107861527:G:A	4.97156e-06	-1.52059	1.28592	0.000210687	-1.62813	1.27568	0.00024979	-1.62748	1.24629
107862107	chr3:107862107:G:C	7.2361e-07	-1.288	-0.873913	2.88433e-05	-1.57406	-0.766876	3.28339e-05	-1.57032	-0.840037
107862163	chr3:107862163:G:GT	1.61383e-06	-1.37939	0.0195921	6.03947e-05	-1.55007	-0.0518461	7.89494e-05	-1.54571	0.0126954
107862201	chr3:107862201:G:A	3.67757e-07	-1.46501	-1.37373	1.51762e-05	-1.61066	-1.37243	1.8579e-05	-1.60795	-1.37184
107862207	chr3:107862207:A:G	2.71874e-06	-1.29245e-10	-0.838239	0.000144129	-1.29245e-10	-0.732108	0.000173853	-1.29245e-10	-0.743606
107862493	chr3:107862493:T:G	1.40101e-06	-1.38898	-0.112237	5.09065e-05	-1.54524	-0.227592	6.69448e-05	-1.54101	-0.156941
107862637	chr3:107862637:T:C	1.76239e-06	-1.29245e-10	-1.27174	8.51925e-05	-1.29245e-10	-1.25791	0.000104898	-1.29245e-10	-1.24883
107862770	chr3:107862770:A:G	1.75346e-06	-1.29245e-10	-1.27682	8.4729e-05	-1.29245e-10	-1.26336	0.000104308	-1.29245e-10	-1.25447
107862873	chr3:107862873:C:T	1.75043e-06	-1.29245e-10	-1.27855	8.976e-05	-1.29245e-10	-1.20568	0.000101328	-1.29245e-10	-1.28346
107863648	chr3:107863648:G:A	2.619e-06	-0.875616	-3.67067e-10	8.58333e-05	-1.25041	-3.67067e-10	0.00010184	-1.27841	-3.67067e-10
107864337	chr3:107864337:T:C	1.69693e-06	-1.29245e-10	-1.30958	8.09156e-05	-1.29245e-10	-1.30941	9.95913e-05	-1.29245e-10	-1.30074
107864345	chr3:107864345:C:T	1.68759e-06	-1.29245e-10	-1.31511	8.04514e-05	-1.29245e-10	-1.31517	9.89961e-05	-1.29245e-10	-1.30674
107864350	chr3:107864350:C:T	4.43151e-07	-1.37037	-1.28188	1.6479e-05	-1.63431	-1.26642	1.99809e-05	-1.63319	-1.27385
107864441	chr3:107864441:G:A	2.56217e-06	-0.269755	-0.6278	9.15701e-05	-0.620281	-0.565433	0.000108606	-0.616485	-0.597609
107864478	chr3:107864478:A:G	2.4248e-06	-1.29245e-10	-0.95266	0.000112342	-1.29245e-10	-0.981276	0.000139642	-1.29245e-10	-0.962734
107864893	chr3:107864893:A:G	5.30641e-07	-1.23925	-1.23283	1.9287e-05	-1.58662	-1.15677	2.28337e-05	-1.58704	-1.18655
107865562	chr3:107865562:A:C	1.67076e-06	-1.29245e-10	-1.32513	7.97172e-05	-1.29245e-10	-1.32433	9.80397e-05	-1.29245e-10	-1.31645
107866213	chr3:107866213:G:A	6.92736e-06	-1.29245e-10	0.09707	0.000616167	-1.29245e-10	0.720698	0.000504588	-1.29245e-10	0.321923
107866302	chr3:107866302:G:C	4.45613e-07	-1.61043	-1.03628	2.19313e-05	-1.54667	-1.06824	2.56398e-05	-1.54268	-1.11499
107866377	chr3:107866377:C:T	1.76493e-06	-1.29245e-10	-1.27029	8.5327e-05	-1.29245e-10	-1.25633	0.000104989	-1.29245e-10	-1.24797
107866453	chr3:107866453:A:G	1.2492e-06	-1.59987	-0.0160357	8.93687e-05	-1.41689	0.206838	0.000105496	-1.40892	0.165783
107866566	chr3:107866566:TA:T	3.4949e-07	-1.52059	-1.3691	1.57992e-05	-1.59571	-1.34715	1.8996e-05	-1.59165	-1.36594
107866927	chr3:107866927:C:G	1.68874e-06	-1.29245e-10	-1.31443	7.96294e-05	-1.29245e-10	-1.32544	9.8587e-05	-1.29245e-10	-1.31088
107866936	chr3:107866936:CT:C	1.97785e-06	-1.29245e-10	-1.1564	0.000100644	-1.29245e-10	-1.09123	0.000121583	-1.29245e-10	-1.10123
107867209	chr3:107867209:C:T	4.40239e-06	-1.29245e-10	-0.35626	0.000337964	-1.29245e-10	0.12012	0.000299843	-1.29245e-10	-0.19856
107867577	chr3:107867577:C:T	3.38616e-07	-1.6203	-1.301	1.66063e-05	-1.56703	-1.326	2.01556e-05	-1.5634	-1.33494
107868666	chr3:107868666:A:G	4.5658e-07	-1.49965	-1.12275	2.22617e-05	-1.60676	-0.993196	2.44685e-05	-1.6032	-1.10123
107869114	chr3:107869114:A:G	6.96264e-06	-1.29245e-10	0.10215	0.000619193	-1.29245e-10	0.725597	0.000506984	-1.29245e-10	0.326662
107869521	chr3:107869521:C:T	5.15668e-07	-1.21973	-1.28097	1.88287e-05	-1.58643	-1.181	2.2242e-05	-1.5873	-1.21253
107869658	chr3:107869658:T:A	4.08955e-07	-1.49186	-1.2407	1.8639e-05	-1.61188	-1.16569	2.14507e-05	-1.60862	-1.22744
107870145	chr3:107870145:T:C	5.07105e-07	-1.23885	-1.27859	1.87498e-05	-1.59388	-1.17775	2.21658e-05	-1.59471	-1.20856
107870161	chr3:107870161:T:TA	1.83756e-06	-1.29245e-10	-1.22997	8.9103e-05	-1.29245e-10	-1.21303	0.00010977	-1.29245e-10	-1.20343
107870211	chr3:107870211:A:G	2.89136e-06	-1.29245e-10	-0.776683	0.000131804	-1.29245e-10	-0.821503	0.000164801	-1.29245e-10	-0.79708
107870704	chr3:107870704:G:T	2.48155e-06	-0.432344	-0.497182	6.32076e-05	-0.964589	-0.591806	8.41502e-05	-0.945464	-0.523751
107870907	chr3:107870907:T:A	3.64163e-07	-1.58858	-1.25998	1.80768e-05	-1.52885	-1.27934	2.15775e-05	-1.52473	-1.30544
107871511	chr3:107871511:C:T	3.36207e-06	0.114233	-0.740084	7.45376e-05	-0.521032	-0.870484	9.745e-05	-0.496863	-0.825615
107871850	chr3:107871850:G:C	3.44218e-07	-1.55206	-1.35282	1.80389e-05	-1.47492	-1.33537	2.25392e-05	-1.46982	-1.31675
107872002	chr3:107872002:G:C	3.24746e-07	-1.58772	-1.3754	1.64791e-05	-1.52949	-1.37123	2.02596e-05	-1.52524	-1.36795
107872168	chr3:107872168:T:C	3.21969e-07	-1.59636	-1.37535	1.62719e-05	-1.54241	-1.37097	2.00018e-05	-1.53842	-1.36758
107872316	chr3:107872316:C:A	1.67874e-06	-1.29245e-10	-1.32036	8.66359e-05	-1.29245e-10	-1.24111	9.79328e-05	-1.29245e-10	-1.31754
107872699	chr3:107872699:G:A	3.27616e-07	-1.57881	-1.37551	1.66575e-05	-1.51761	-1.37235	2.04768e-05	-1.51312	-1.3694
107872827	chr3:107872827:G:A	3.67856e-07	-1.51082	-1.32765	1.67595e-05	-1.60287	-1.28098	1.97334e-05	-1.59912	-1.32039
107872968	chr3:107872968:C:G	7.82565e-07	-0.709461	-1.37413	2.0282e-05	-1.32368	-1.36941	2.45935e-05	-1.33128	-1.36806
107873187	chr3:107873187:G:A	4.69618e-07	-1.2573	-1.33695	1.7069e-05	-1.59718	-1.26837	2.03428e-05	-1.59801	-1.29108
107873338	chr3:107873338:G:A	3.6686e-07	-1.52155	-1.31964	1.70512e-05	-1.5968	-1.2698	2.00314e-05	-1.59275	-1.31177
107873432	chr3:107873432:G:C	4.75205e-05	-1.29245e-10	2.02275	0.00175656	-1.29245e-10	1.76829	0.00233681	-1.29245e-10	1.85472
107874456	chr3:107874456:G:A	1.22202e-06	-1.6379	-3.67067e-10	5.99789e-05	-1.60883	-3.67067e-10	7.32297e-05	-1.60822	-3.67067e-10
107874529	chr3:107874529:T:C	1.54977e-06	-1.4003	-3.67067e-10	6.56359e-05	-1.5187	-3.67067e-10	8.06175e-05	-1.5121	-3.67067e-10
107875533	chr3:107875533:C:A	1.66425e-06	-1.29245e-10	-1.32904	8.10492e-05	-1.29245e-10	-1.30776	9.82206e-05	-1.29245e-10	-1.3146
107875583	chr3:107875583:A:G	2.85438e-06	0.289799	-1.07935	6.41548e-05	-0.371674	-1.16985	8.30666e-05	-0.347201	-1.13498
107876039	chr3:107876039:T:C	2.00232e-06	-0.133969	-1.01013	6.67704e-05	-0.522843	-0.978716	8.02019e-05	-0.520029	-0.997242
107876067	chr3:107876067:A:G	1.71303e-06	-1.30014	-3.67067e-10	0.000120463	-0.911478	-3.67067e-10	0.000149836	-0.892275	-3.67067e-10
107876464	chr3:107876464:G:A	6.99045e-07	-1.24192	-0.954531	6.3137e-05	-0.641122	-0.91639	7.41156e-05	-0.615711	-0.980481
107877012	chr3:107877012:A:G	2.91652e-06	-1.29245e-10	-0.768017	0.000144061	-1.29245e-10	-0.732583	0.00017067	-1.29245e-10	-0.762084
107877398	chr3:107877398:G:A	2.40371e-06	-0.961396	-3.67067e-10	0.000105774	-1.04151	-3.67067e-10	0.000126684	-1.06012	-3.67067e-10
107877834	chr3:107877834:T:G	2.88105e-06	-1.29245e-10	-0.780254	0.000142613	-1.29245e-10	-0.742683	0.000168893	-1.29245e-10	-0.772552
107877925	chr3:107877925:CAGTT:C	2.15823e-06	-0.0036143	-1.0655	5.22134e-05	-0.638846	-1.10864	6.74249e-05	-0.6152	-1.0756
107878151	chr3:107878151:G:A	1.823e-06	-1.21083	-0.0271006	0.000167877	-0.605123	0.0255347	0.000194605	-0.577082	-0.0537631
107878185	chr3:107878185:G:A	3.74889e-06	-1.29245e-10	-0.516949	0.000189405	-1.29245e-10	-0.458931	0.000227646	-1.29245e-10	-0.474026
107878209	chr3:107878209:C:T	1.93357e-06	-1.29245e-10	-1.17904	9.2391e-05	-1.29245e-10	-1.17679	0.000113408	-1.29245e-10	-1.17083
107878216	chr3:107878216:C:G	3.01209e-06	-1.29245e-10	-0.735776	0.000159796	-1.29245e-10	-0.628921	0.000191781	-1.29245e-10	-0.645463
107878294	chr3:107878294:A:C	1.01462e-06	-0.547076	-1.27682	3.3897e-05	-0.840565	-1.33893	4.19421e-05	-0.840075	-1.32545
107878642	chr3:107878642:T:C	2.48666e-06	-1.29245e-10	-0.927468	0.000121908	-1.29245e-10	-0.899551	0.000149927	-1.29245e-10	-0.891668
107878786	chr3:107878786:C:T	1.12579e-06	-1.38225	-0.33768	4.62261e-05	-1.538	-0.331272	5.51999e-05	-1.53533	-0.355529
107878846	chr3:107878846:T:C	4.11351e-05	0.0494969	1.82896	0.00170269	-0.0875175	1.82466	0.00222896	-0.0837376	1.89121
107879005	chr3:107879005:T:C	1.50292e-06	-0.305139	-1.12586	5.16348e-05	-0.589004	-1.16962	6.45131e-05	-0.590774	-1.14418
107879227	chr3:107879227:C:T	5.63813e-06	-1.29245e-10	-0.108856	0.000265605	-1.29245e-10	-0.120808	0.00033364	-1.29245e-10	-0.0917556
107879228	chr3:107879228:G:A	1.7625e-06	-1.27167	-3.67067e-10	6.74925e-05	-1.4908	-3.67067e-10	8.27214e-05	-1.48634	-3.67067e-10
107879288	chr3:107879288:A:G	2.16577e-06	-1.29245e-10	-1.06563	9.51048e-05	-1.29245e-10	-1.14784	0.000118161	-1.29245e-10	-1.12977
107879466	chr3:107879466:G:T	1.01383e-05	-1.29245e-10	0.477911	0.00159478	-1.29245e-10	1.67167	0.000836163	-1.29245e-10	0.827006
107879474	chr3:107879474:T:C	3.26712e-07	-1.58533	-1.37175	1.50817e-05	-1.62029	-1.36905	1.84089e-05	-1.61834	-1.37065
107879924	chr3:107879924:G:A	1.63626e-06	-1.29245e-10	-1.34599	7.75089e-05	-1.29245e-10	-1.35243	9.51513e-05	-1.29245e-10	-1.34635
107879964	chr3:107879964:G:A	2.00794e-06	-1.1413	-3.67067e-10	8.94692e-05	-1.20893	-3.67067e-10	0.000108323	-1.2167	-3.67067e-10
107880109	chr3:107880109:A:G	3.48275e-07	-1.63425	-1.25892	1.55588e-05	-1.63027	-1.32792	1.92542e-05	-1.62962	-1.31447
107880212	chr3:107880212:A:G	1.61966e-06	-1.29245e-10	-1.35619	7.73467e-05	-1.29245e-10	-1.35452	9.50795e-05	-1.29245e-10	-1.34711
107880350	chr3:107880350:C:G	1.85636e-06	-1.29245e-10	-1.21979	8.13394e-05	-1.29245e-10	-1.30419	9.95628e-05	-1.29245e-10	-1.30103
107880403	chr3:107880403:A:T	1.58871e-06	-1.29245e-10	-1.37549	7.59051e-05	-1.29245e-10	-1.37334	9.29617e-05	-1.29245e-10	-1.36963
107880540	chr3:107880540:T:G	1.71211e-06	-1.29245e-10	-1.30068	7.73405e-05	-1.29245e-10	-1.3546	9.45606e-05	-1.29245e-10	-1.35258
107880593	chr3:107880593:T:C	1.59107e-06	-1.29245e-10	-1.374	7.62277e-05	-1.29245e-10	-1.3691	9.35471e-05	-1.29245e-10	-1.36335
107880650	chr3:107880650:C:A	2.44905e-06	-1.29245e-10	-0.942707	0.000127275	-1.29245e-10	-0.856472	0.000152024	-1.29245e-10	-0.877782
107880844	chr3:107880844:A:G	1.65999e-06	-1.29245e-10	-1.33159	7.72931e-05	-1.29245e-10	-1.35521	9.39059e-05	-1.29245e-10	-1.35953
107881106	chr3:107881106:A:G	6.24223e-06	-1.60338	1.59631	0.000317004	-1.61483	1.67092	0.000349945	-1.61604	1.57199
107881219	chr3:107881219:G:A	1.65182e-06	-1.29245e-10	-1.33653	7.70376e-05	-1.29245e-10	-1.35853	9.36322e-05	-1.29245e-10	-1.36244
107881250	chr3:107881250:C:T	2.1601e-06	-1.29245e-10	-1.06825	0.000110724	-1.29245e-10	-0.99578	0.000137628	-1.29245e-10	-0.977262
107881369	chr3:107881369:A:G	1.76571e-06	-1.29245e-10	-1.26986	7.87749e-05	-1.29245e-10	-1.33623	9.63415e-05	-1.29245e-10	-1.33392
107881468	chr3:107881468:TG:T	1.65849e-06	-1.29245e-10	-1.3325	7.72438e-05	-1.29245e-10	-1.35585	9.38535e-05	-1.29245e-10	-1.36008
107881592	chr3:107881592:T:C	1.75765e-06	-1.60941	0.334975	0.000104544	-1.5685	0.515289	0.000118792	-1.57216	0.447719
107881792	chr3:107881792:C:T	1.63093e-06	-1.29245e-10	-1.34926	7.78984e-05	-1.29245e-10	-1.34741	9.58635e-05	-1.29245e-10	-1.33889
107881948	chr3:107881948:T:C	1.76543e-06	-1.29245e-10	-1.27002	7.87677e-05	-1.29245e-10	-1.33632	9.63323e-05	-1.29245e-10	-1.33401
107882277	chr3:107882277:G:A	1.76423e-06	-1.29245e-10	-1.27069	7.87356e-05	-1.29245e-10	-1.33672	9.62919e-05	-1.29245e-10	-1.33443
107882508	chr3:107882508:A:G	1.64133e-06	-1.29245e-10	-1.3429	7.66742e-05	-1.29245e-10	-1.36325	9.32527e-05	-1.29245e-10	-1.3665
107882772	chr3:107882772:C:T	1.64489e-06	-1.29245e-10	-1.34074	7.68181e-05	-1.29245e-10	-1.36138	9.34006e-05	-1.29245e-10	-1.36492
107882885	chr3:107882885:T:C	1.75964e-06	-1.29245e-10	-1.2733	7.86101e-05	-1.29245e-10	-1.33832	9.61354e-05	-1.29245e-10	-1.33606
107882993	chr3:107882993:G:A	1.82064e-06	-1.29245e-10	-1.23922	8.65616e-05	-1.29245e-10	-1.24196	0.000107348	-1.29245e-10	-1.22574
107883043	chr3:107883043:G:A	1.68917e-06	-0.104566	-1.20961	4.66052e-05	-0.649275	-1.21183	5.62741e-05	-0.637092	-1.23449
107883257	chr3:107883257:C:T	4.84556e-06	-0.260345	-3.67067e-10	0.000170322	-0.565132	-3.67067e-10	0.000207244	-0.56792	-3.67067e-10
107883272	chr3:107883272:G:A	1.79788e-06	-1.29245e-10	-1.2518	8.86343e-05	-1.29245e-10	-1.2183	0.000109706	-1.29245e-10	-1.20401
107883282	chr3:107883282:T:C	4.39351e-07	-1.36059	-1.30027	1.96322e-05	-1.42528	-1.30037	2.35356e-05	-1.42766	-1.31564
107883370	chr3:107883370:A:G	3.79224e-07	-1.613	-1.19503	1.74238e-05	-1.63389	-1.2111	2.16665e-05	-1.63294	-1.19312
107883841	chr3:107883841:A:G	6.98051e-06	-1.29245e-10	0.104714	0.000327602	-1.29245e-10	0.0889807	0.000412106	-1.29245e-10	0.119462
107883999	chr3:107883999:A:G	4.88476e-06	-1.29245e-10	-0.252287	0.000310424	-1.29245e-10	0.03512	0.00032003	-1.29245e-10	-0.133405
107884048	chr3:107884048:TA:T	3.48643e-07	-1.60332	-1.2888	1.59789e-05	-1.62904	-1.30251	1.96587e-05	-1.62773	-1.29557
107884054	chr3:107884054:G:A	1.60731e-06	-1.29245e-10	-1.36384	7.59127e-05	-1.29245e-10	-1.37324	9.2787e-05	-1.29245e-10	-1.37151
107884252	chr3:107884252:T:A	2.07352e-06	-1.29245e-10	-1.10916	8.77037e-05	-1.29245e-10	-1.22886	0.000107605	-1.29245e-10	-1.22335
107884501	chr3:107884501:C:G	6.0961e-07	-1.6165	-0.716843	3.18907e-05	-1.58362	-0.656883	4.09536e-05	-1.58694	-0.602437
107884567	chr3:107884567:G:C	2.0228e-06	-1.29245e-10	-1.13393	8.63592e-05	-1.29245e-10	-1.2443	0.000106073	-1.29245e-10	-1.23769
107884915	chr3:107884915:C:T	1.23229e-06	-1.44633	-0.183198	5.45183e-05	-1.6347	-0.0695812	6.26996e-05	-1.63558	-0.127882
107884983	chr3:107884983:G:A	3.78978e-07	-1.61595	-1.19273	1.66755e-05	-1.63677	-1.25211	2.07497e-05	-1.63615	-1.23313
107885062	chr3:107885062:G:A	2.17899e-06	-1.29245e-10	-1.05955	9.10367e-05	-1.29245e-10	-1.19156	0.000111876	-1.29245e-10	-1.18443
107885243	chr3:107885243:A:G	1.34774e-06	-1.6268	0.0868199	8.0432e-05	-1.59673	0.281325	8.98085e-05	-1.59959	0.195454
107885430	chr3:107885430:C:T	6.46457e-07	-1.4026	-0.872054	3.45803e-05	-1.44206	-0.717472	4.10171e-05	-1.4406	-0.747226
107885553	chr3:107885553:T:C	3.18443e-06	-1.29245e-10	-0.680136	0.000206066	-1.29245e-10	-0.374621	0.000221358	-1.29245e-10	-0.502037
107885632	chr3:107885632:G:A	2.69661e-06	-1.29245e-10	-0.846414	0.000131114	-1.29245e-10	-0.826751	0.000160645	-1.29245e-10	-0.822621
107885697	chr3:107885697:G:C	1.69143e-06	-1.29245e-10	-1.31283	7.97775e-05	-1.29245e-10	-1.32358	9.80365e-05	-1.29245e-10	-1.31648
107885779	chr3:107885779:T:C	1.59555e-06	-1.29245e-10	-1.37119	7.60055e-05	-1.29245e-10	-1.37201	9.30799e-05	-1.29245e-10	-1.36836
107886129	chr3:107886129:T:A	2.544e-06	-1.55032	0.645646	0.00012569	-1.56759	0.698596	0.000140703	-1.56963	0.614458
107887659	chr3:107887659:G:C	2.14886e-06	-1.29245e-10	-1.07347	8.9961e-05	-1.29245e-10	-1.20344	0.000111375	-1.29245e-10	-1.18891
107887704	chr3:107887704:C:T	2.28662e-06	-1.01133	-3.67067e-10	6.00109e-05	-1.60829	-3.67067e-10	7.3027e-05	-1.61099	-3.67067e-10
107887855	chr3:107887855:T:C	1.68102e-06	-1.29245e-10	-1.31901	8.0205e-05	-1.29245e-10	-1.31823	9.87419e-05	-1.29245e-10	-1.30931
107888106	chr3:107888106:T:C	1.93298e-06	-1.29245e-10	-1.17935	8.95641e-05	-1.29245e-10	-1.20787	0.000108371	-1.29245e-10	-1.21626
107888156	chr3:107888156:G:A	1.12263e-05	-1.29245e-10	0.57985	0.000496123	-1.29245e-10	0.504005	0.000596311	-1.29245e-10	0.488944
107888267	chr3:107888267:T:C	1.88388e-06	-1.29245e-10	-1.20507	9.414e-05	-1.29245e-10	-1.15804	0.00011703	-1.29245e-10	-1.13939
107888916	chr3:107888916:C:T	2.16485e-06	-1.29245e-10	-1.06606	0.00010856	-1.29245e-10	-1.01552	0.000135473	-1.29245e-10	-0.993049
107890171	chr3:107890171:C:G	1.79091e-06	-1.25568	-3.67067e-10	8.15083e-05	-1.30211	-3.67067e-10	9.88383e-05	-1.30833	-3.67067e-10
107890634	chr3:107890634:G:A	3.17036e-07	-1.6344	-1.35275	1.47138e-05	-1.63852	-1.37551	1.80945e-05	-1.63858	-1.36763
107890738	chr3:107890738:T:C	3.6179e-06	-1.29245e-10	-0.552514	0.000186002	-1.29245e-10	-0.477061	0.000220104	-1.29245e-10	-0.507717
107891143	chr3:107891143:C:T	4.43634e-07	-1.52264	-1.12853	2.35378e-05	-1.55637	-0.987845	2.70236e-05	-1.55913	-1.04598
107891455	chr3:107891455:A:C	8.7136e-06	0.326476	-3.67067e-10	0.000218969	-0.313888	-3.67067e-10	0.000254086	-0.364147	-3.67067e-10
107891628	chr3:107891628:G:A	2.02993e-06	-1.29245e-10	-1.13041	0.000103116	-1.29245e-10	-1.06696	0.000124691	-1.29245e-10	-1.07598
107891789	chr3:107891789:A:G	2.42069e-06	-1.29245e-10	-0.954356	0.000113886	-1.29245e-10	-0.967623	0.00014515	-1.29245e-10	-0.924053
107891904	chr3:107891904:C:T	1.626e-06	-1.29245e-10	-1.35228	7.75335e-05	-1.29245e-10	-1.35211	9.39938e-05	-1.29245e-10	-1.35859
107891977	chr3:107891977:T:C	1.74752e-06	-1.28021	-3.67067e-10	0.000115575	-0.9529	-3.67067e-10	0.000146009	-0.918151	-3.67067e-10
107891978	chr3:107891978:T:C	2.51266e-06	-1.29245e-10	-0.917065	0.00019	-1.29245e-10	-0.455794	0.000165923	-1.29245e-10	-0.790294
107892201	chr3:107892201:A:G	1.70201e-06	-1.29245e-10	-1.3066	8.38622e-05	-1.29245e-10	-1.27364	0.000101731	-1.29245e-10	-1.27949
107892266	chr3:107892266:T:C	3.84121e-06	-1.59379	1.10117	0.000197611	-1.58225	1.16573	0.000218666	-1.5819	1.06763
107892295	chr3:107892295:G:A	2.71429e-06	-1.29245e-10	-0.839877	0.00013706	-1.29245e-10	-0.782402	0.000163019	-1.29245e-10	-0.807952
107892417	chr3:107892417:A:C	2.34946e-06	-1.29245e-10	-0.984224	0.000110611	-1.29245e-10	-0.996802	0.000140756	-1.29245e-10	-0.954793
107892600	chr3:107892600:C:G	2.33898e-06	-1.29245e-10	-0.988693	0.000110131	-1.29245e-10	-1.00115	0.00014011	-1.29245e-10	-0.959388
107892751	chr3:107892751:G:A	2.37958e-06	-1.29245e-10	-0.971484	0.000112003	-1.29245e-10	-0.984297	0.000142624	-1.29245e-10	-0.941604
107893094	chr3:107893094:C:T	4.27043e-07	-1.55493	-1.13435	2.26314e-05	-1.58242	-1.00106	2.59959e-05	-1.5847	-1.05918
107893103	chr3:107893103:G:T	1.23027e-06	-1.63117	-3.67067e-10	7.07354e-05	-1.44387	-3.67067e-10	8.66073e-05	-1.44043	-3.67067e-10
107893495	chr3:107893495:C:T	1.78587e-06	-1.29245e-10	-1.2585	8.51774e-05	-1.29245e-10	-1.25808	0.000106136	-1.29245e-10	-1.2371
107893650	chr3:107893650:C:T	1.6155e-06	-1.29245e-10	-1.35876	7.69234e-05	-1.29245e-10	-1.36001	9.45287e-05	-1.29245e-10	-1.35292
107893920	chr3:107893920:G:A	2.18115e-06	-1.29245e-10	-1.05856	0.00010248	-1.29245e-10	-1.07316	0.000129862	-1.29245e-10	-1.03535
107894155	chr3:107894155:A:G	1.74153e-06	-1.29245e-10	-1.28364	8.30637e-05	-1.29245e-10	-1.28321	0.000103264	-1.29245e-10	-1.26453
107894495	chr3:107894495:T:C	1.60408e-06	-1.29245e-10	-1.36586	7.64032e-05	-1.29245e-10	-1.36679	9.37386e-05	-1.29245e-10	-1.36131
107894512	chr3:107894512:G:T	9.94598e-06	0.45876	-3.67067e-10	0.000252224	-0.172504	-3.67067e-10	0.000292197	-0.224391	-3.67067e-10
107894968	chr3:107894968:G:A	2.17879e-06	-1.29245e-10	-1.05964	0.000102355	-1.29245e-10	-1.07437	0.000129698	-1.29245e-10	-1.03661
107895076	chr3:107895076:T:C	3.15086e-07	-1.63292	-1.3604	1.47303e-05	-1.63822	-1.3747	1.8022e-05	-1.63837	-1.37186
107895095	chr3:107895095:C:T	1.25304e-06	-1.61284	-3.67067e-10	5.8297e-05	-1.63727	-3.67067e-10	7.11748e-05	-1.63668	-3.67067e-10
107895296	chr3:107895296:C:G	5.23591e-06	-1.29245e-10	-0.182868	0.000678939	-1.29245e-10	0.817712	0.000406995	-1.29245e-10	0.106982
107895495	chr3:107895495:G:A	2.16991e-06	-1.29245e-10	-1.06372	9.13733e-05	-1.29245e-10	-1.18787	0.00012472	-1.29245e-10	-1.07575
107895737	chr3:107895737:G:A	2.89709e-06	0.344969	-1.11967	7.36625e-05	-0.287108	-1.11622	8.82376e-05	-0.274567	-1.14722
107896064	chr3:107896064:T:C	4.91949e-07	-1.51703	-1.03076	2.30172e-05	-1.54709	-1.01949	2.8058e-05	-1.55065	-1.01689
107896257	chr3:107896257:A:G	2.19814e-06	-1.29245e-10	-1.0508	0.000102635	-1.29245e-10	-1.07164	0.000127907	-1.29245e-10	-1.05052
107897087	chr3:107897087:G:A	2.96867e-06	-1.29245e-10	-0.750294	0.000135976	-1.29245e-10	-0.790342	0.000174308	-1.29245e-10	-0.740995
107897530	chr3:107897530:C:T	1.74493e-06	-1.29245e-10	-1.28169	8.32455e-05	-1.29245e-10	-1.28103	0.000103491	-1.29245e-10	-1.26234
107898200	chr3:107898200:G:T	1.62074e-06	-1.29245e-10	-1.35553	7.92354e-05	-1.29245e-10	-1.3304	9.48772e-05	-1.29245e-10	-1.34923
107898299	chr3:107898299:G:A	1.29625e-06	-1.57893	-3.67067e-10	5.90732e-05	-1.62404	-3.67067e-10	7.22112e-05	-1.62222	-3.67067e-10
107898382	chr3:107898382:A:G	6.38746e-07	-1.63746	-0.649197	3.1753e-05	-1.63114	-0.61369	3.6472e-05	-1.63035	-0.674922
107898420	chr3:107898420:A:G	2.30905e-06	-1.29245e-10	-1.00157	0.000108561	-1.29245e-10	-1.01551	0.000135714	-1.29245e-10	-0.991269
107898617	chr3:107898617:C:T	1.67423e-06	-1.29245e-10	-1.32305	7.88664e-05	-1.29245e-10	-1.33506	9.75059e-05	-1.29245e-10	-1.32191
107898684	chr3:107898684:C:T	1.73202e-06	-1.28912	-3.67067e-10	7.81201e-05	-1.34457	-3.67067e-10	9.56324e-05	-1.34131	-3.67067e-10
107898816	chr3:107898816:T:C	4.65729e-07	-1.52681	-1.07575	2.48098e-05	-1.55865	-0.932935	2.8344e-05	-1.56138	-0.996029
107899319	chr3:107899319:G:A	2.22355e-06	-1.29245e-10	-1.03931	0.00010449	-1.29245e-10	-1.05373	0.00013251	-1.29245e-10	-1.01516
107899667	chr3:107899667:T:C	4.65682e-07	-1.54396	-1.0587	2.49719e-05	-1.57252	-0.912552	2.84967e-05	-1.57491	-0.977115
107899923	chr3:107899923:G:C	1.60876e-06	-1.29245e-10	-1.36294	7.63242e-05	-1.29245e-10	-1.36783	9.34119e-05	-1.29245e-10	-1.3648
107899975	chr3:107899975:T:C	2.32282e-06	-1.29245e-10	-0.995627	0.000108996	-1.29245e-10	-1.01151	0.000138613	-1.29245e-10	-0.970133
107900067	chr3:107900067:C:A	1.63197e-06	-1.5828	0.234174	8.0246e-05	-1.56975	0.252025	8.88888e-05	-1.56932	0.154889
107900179	chr3:107900179:A:G	2.40212e-06	-1.29245e-10	-0.962057	9.86616e-05	-1.29245e-10	-1.11112	0.000121367	-1.29245e-10	-1.103
107900491	chr3:107900491:C:T	1.6533e-06	-1.29245e-10	-1.33564	7.80029e-05	-1.29245e-10	-1.34607	9.62714e-05	-1.29245e-10	-1.33465
107900538	chr3:107900538:A:G	1.78713e-06	-1.6016	0.3438	8.83624e-05	-1.59192	0.370542	9.75418e-05	-1.59163	0.270091
107900856	chr3:107900856:C:T	2.19526e-06	-1.29245e-10	-1.05211	0.000103135	-1.29245e-10	-1.06678	0.00013076	-1.29245e-10	-1.02845
107901142	chr3:107901142:AG:A	1.60766e-06	-1.29245e-10	-1.36363	7.6573e-05	-1.29245e-10	-1.36457	9.40002e-05	-1.29245e-10	-1.35852
107901273	chr3:107901273:A:G	1.36794e-06	-1.5251	-3.67067e-10	9.90674e-05	-1.10702	-3.67067e-10	0.000122017	-1.09766	-3.67067e-10
107901535	chr3:107901535:C:T	1.59142e-06	-1.29245e-10	-1.37378	7.57557e-05	-1.29245e-10	-1.37531	9.2495e-05	-1.29245e-10	-1.37466
107901672	chr3:107901672:A:G	2.40329e-06	-1.29245e-10	-0.961571	9.87009e-05	-1.29245e-10	-1.11073	0.000121416	-1.29245e-10	-1.10259
107901812	chr3:107901812:T:C	4.05741e-06	-0.0527152	-0.38515	0.000156769	-0.532729	-0.115318	0.000182819	-0.534581	-0.158738
107902049	chr3:107902049:G:A	4.81644e-07	-1.50905	-1.05991	2.56685e-05	-1.54452	-0.913038	2.92709e-05	-1.54745	-0.977774
107902131	chr3:107902131:A:G	2.37375e-06	-1.29245e-10	-0.973937	0.000111329	-1.29245e-10	-0.990326	0.000141772	-1.29245e-10	-0.9476
107903001	chr3:107903001:T:C	2.50388e-06	-1.29245e-10	-0.920569	0.000117139	-1.29245e-10	-0.939455	0.000143362	-1.29245e-10	-0.936443
107903212	chr3:107903212:C:T	9.37798e-07	-1.60501	-0.297616	4.44661e-05	-1.61832	-0.289777	5.50808e-05	-1.61971	-0.273303
107903368	chr3:107903368:C:T	2.18797e-06	-1.29245e-10	-1.05543	0.000102793	-1.29245e-10	-1.07011	0.0001303	-1.29245e-10	-1.03198
107903370	chr3:107903370:C:T	3.09391e-06	-1.29245e-10	-0.708974	0.000148	-1.29245e-10	-0.70561	0.000181754	-1.29245e-10	-0.699163
107903435	chr3:107903435:G:A	1.8505e-06	-1.22295	-3.67067e-10	0.000122805	-0.892221	-3.67067e-10	0.000152917	-0.87192	-3.67067e-10
107903971	chr3:107903971:C:T	2.73594e-06	-1.29245e-10	-0.831933	0.000204847	-1.29245e-10	-0.380559	0.000180317	-1.29245e-10	-0.707101
107904087	chr3:107904087:T:C	1.6027e-06	-1.29245e-10	-1.36672	7.63405e-05	-1.29245e-10	-1.36762	9.30342e-05	-1.29245e-10	-1.36885
107904194	chr3:107904194:T:C	2.17124e-06	-1.29245e-10	-1.06311	0.000100042	-1.29245e-10	-1.09723	0.00012871	-1.29245e-10	-1.04426
107904210	chr3:107904210:C:T	6.29705e-07	-1.58803	-0.712882	2.93688e-05	-1.60487	-0.718021	3.63489e-05	-1.60666	-0.701991
107904540	chr3:107904540:T:A	2.3481e-06	-1.29245e-10	-0.984803	0.000110158	-1.29245e-10	-1.00091	0.000140194	-1.29245e-10	-0.958793
107905238	chr3:107905238:T:C	1.24283e-06	-1.62101	-3.67067e-10	7.38324e-05	-1.40102	-3.67067e-10	9.0431e-05	-1.39723	-3.67067e-10
107905286	chr3:107905286:A:G	2.0749e-06	-1.29245e-10	-1.1085	9.86737e-05	-1.29245e-10	-1.111	0.000120389	-1.29245e-10	-1.11109
107905287	chr3:107905287:C:T	2.45988e-06	-1.29245e-10	-0.938297	0.00011747	-1.29245e-10	-0.936637	0.000144189	-1.29245e-10	-0.93069
107905613	chr3:107905613:T:C	2.31206e-06	-1.29245e-10	-1.00027	0.0001085	-1.29245e-10	-1.01607	0.000137968	-1.29245e-10	-0.974794
107905868	chr3:107905868:A:C	2.54534e-06	-1.29245e-10	-0.904146	0.000114526	-1.29245e-10	-0.962019	0.000148806	-1.29245e-10	-0.899176
107906360	chr3:107906360:A:G	8.22569e-07	-1.63779	-0.395942	4.22596e-05	-1.63182	-0.327167	4.85751e-05	-1.63108	-0.387625
107906703	chr3:107906703:A:G	5.37272e-06	-1.29245e-10	-0.157074	0.000416433	-1.29245e-10	0.328905	0.000382518	-1.29245e-10	0.0449574
107906853	chr3:107906853:G:A	2.27942e-06	-1.29245e-10	-1.01449	0.000108284	-1.29245e-10	-1.01806	0.000134784	-1.29245e-10	-0.998142
107906918	chr3:107906918:C:A	1.58867e-06	-1.29245e-10	-1.37551	7.57821e-05	-1.29245e-10	-1.37496	9.24222e-05	-1.29245e-10	-1.37545
107907316	chr3:107907316:A:G	2.75904e-06	-1.29245e-10	-0.823527	0.000140351	-1.29245e-10	-0.758673	0.000167865	-1.29245e-10	-0.778657
107907930	chr3:107907930:A:C	5.08268e-07	-1.57373	-0.941422	2.86482e-05	-1.60007	-0.747657	3.21587e-05	-1.60194	-0.829199
107907961	chr3:107907961:A:G	3.73551e-07	-1.58578	-1.23733	1.88088e-05	-1.60957	-1.15893	2.24792e-05	-1.61113	-1.1781
107908453	chr3:107908453:C:T	2.37178e-06	-0.974769	-3.67067e-10	6.07203e-05	-1.59654	-3.67067e-10	7.38516e-05	-1.59976	-3.67067e-10
107908685	chr3:107908685:C:T	4.47108e-07	-1.55429	-1.08908	2.4452e-05	-1.58573	-0.920379	2.78025e-05	-1.58791	-0.988777
107908722	chr3:107908722:C:T	3.14501e-07	-1.62004	-1.37514	1.50576e-05	-1.63223	-1.35871	1.80862e-05	-1.63289	-1.37378
107908797	chr3:107908797:C:T	5.2299e-07	-1.5764	-0.910205	2.97151e-05	-1.60227	-0.708891	3.32611e-05	-1.60409	-0.793343
107908817	chr3:107908817:G:T	1.88913e-06	-1.29245e-10	-1.20229	9.29362e-05	-1.29245e-10	-1.17091	0.000115632	-1.29245e-10	-1.15141
107909329	chr3:107909329:A:G	5.5166e-06	0.479421	-0.610067	8.25887e-05	-0.879827	-0.40912	9.76255e-05	-0.899213	-0.421467
107909657	chr3:107909657:G:A	1.46079e-06	-1.57762	0.118187	7.18947e-05	-1.56272	0.135105	7.9949e-05	-1.56232	0.0418859
107910447	chr3:107910447:C:T	5.43802e-06	-1.29245e-10	-0.144994	0.000409399	-1.29245e-10	0.31187	0.000357655	-1.29245e-10	-0.0222495
107910522	chr3:107910522:GGTTTAAATT:G	1.64579e-06	-1.29245e-10	-1.34019	7.83e-05	-1.29245e-10	-1.34227	9.65152e-05	-1.29245e-10	-1.33212
107910580	chr3:107910580:C:T	4.22629e-07	-1.63703	-1.06264	2.39672e-05	-1.62929	-0.896848	2.67696e-05	-1.62842	-0.986132
107910702	chr3:107910702:A:C	4.30496e-07	-1.63626	-1.04496	2.4523e-05	-1.62744	-0.875771	2.73427e-05	-1.62649	-0.96688
107911128	chr3:107911128:C:G	6.03623e-07	-1.61862	-0.72459	3.58754e-05	-1.63192	-0.490843	3.96623e-05	-1.63267	-0.588743
107911135	chr3:107911135:G:C	4.41661e-07	-1.6376	-1.01802	2.52815e-05	-1.63069	-0.842057	2.80871e-05	-1.62989	-0.93662
107911331	chr3:107911331:T:C	3.90501e-07	-1.60455	-1.17419	2.11143e-05	-1.62273	-1.03014	2.3765e-05	-1.62385	-1.10975
107911463	chr3:107911463:T:G	5.87172e-07	-1.61349	-0.757357	3.46302e-05	-1.6289	-0.529189	3.83633e-05	-1.62981	-0.624907
107911573	chr3:107911573:C:T	6.02582e-07	-1.61609	-0.72885	3.57497e-05	-1.63048	-0.495799	3.95307e-05	-1.63131	-0.593434
107912566	chr3:107912566:A:G	2.25967e-06	-1.29245e-10	-1.02319	0.000106007	-1.29245e-10	-1.03932	0.000134624	-1.29245e-10	-0.999331
107912772	chr3:107912772:G:A	1.71825e-06	-1.29245e-10	-1.2971	8.1805e-05	-1.29245e-10	-1.29848	0.000101043	-1.29245e-10	-1.28627
107912958	chr3:107912958:A:G	2.23039e-06	-1.29245e-10	-1.03623	0.000104671	-1.29245e-10	-1.052	0.000132833	-1.29245e-10	-1.01272
107913609	chr3:107913609:A:G	2.67476e-06	-1.29245e-10	-0.854547	0.000124708	-1.29245e-10	-0.876846	0.0001591	-1.29245e-10	-0.832288
107913778	chr3:107913778:G:T	1.90419e-06	-1.29245e-10	-1.19435	8.95012e-05	-1.29245e-10	-1.20857	0.000110546	-1.29245e-10	-1.19638
107913944	chr3:107913944:T:C	3.0993e-06	-1.29245e-10	-0.707232	0.00014407	-1.29245e-10	-0.732523	0.000184909	-1.29245e-10	-0.681954
107914187	chr3:107914187:T:C	2.6389e-06	-1.29245e-10	-0.868047	0.000123071	-1.29245e-10	-0.890057	0.000154578	-1.29245e-10	-0.861122
107914308	chr3:107914308:G:C	2.51563e-06	-1.29245e-10	-0.915887	0.000126758	-1.29245e-10	-0.860536	0.000159505	-1.29245e-10	-0.829745
107914414	chr3:107914414:A:G	3.05416e-06	-1.29245e-10	-0.721904	0.000142	-1.29245e-10	-0.74699	0.000182205	-1.29245e-10	-0.696684
107914510	chr3:107914510:AAAT:A	1.60436e-06	-1.29245e-10	-1.36568	7.64917e-05	-1.29245e-10	-1.36564	9.37632e-05	-1.29245e-10	-1.36105
107914630	chr3:107914630:C:T	1.25785e-06	-0.815494	-0.793514	7.41134e-05	-0.851032	-0.546191	7.85063e-05	-0.849307	-0.689332
107914950	chr3:107914950:G:A	6.17011e-07	-1.44701	-0.874268	3.04795e-05	-1.43984	-0.845927	3.51808e-05	-1.43541	-0.905905
107915181	chr3:107915181:C:T	1.59199e-06	-1.29245e-10	-1.37342	7.58056e-05	-1.29245e-10	-1.37465	9.2565e-05	-1.29245e-10	-1.37391
107915452	chr3:107915452:T:C	1.76414e-06	-1.29245e-10	-1.27074	8.36475e-05	-1.29245e-10	-1.27621	0.000104009	-1.29245e-10	-1.25734
107915456	chr3:107915456:A:T	2.33402e-06	-1.29245e-10	-0.990818	0.000117069	-1.29245e-10	-0.94006	0.000146952	-1.29245e-10	-0.911715
107915706	chr3:107915706:TG:T	1.83708e-06	-1.29245e-10	-1.23023	8.70777e-05	-1.29245e-10	-1.23602	0.000108626	-1.29245e-10	-1.2139
107915821	chr3:107915821:A:G	4.65851e-06	-1.29245e-10	-0.299713	0.000209582	-1.29245e-10	-0.357704	0.000266046	-1.29245e-10	-0.318147
107915872	chr3:107915872:G:A	2.87214e-06	-1.29245e-10	-0.783351	0.00013369	-1.29245e-10	-0.807297	0.00017111	-1.29245e-10	-0.75951
107915912	chr3:107915912:C:T	1.38949e-06	-1.50947	-3.67067e-10	0.000102417	-1.07376	-3.67067e-10	0.000126173	-1.06417	-3.67067e-10
107916109	chr3:107916109:C:T	6.19541e-07	-1.43868	-0.8785	3.06278e-05	-1.43061	-0.850305	3.53653e-05	-1.42604	-0.910043
107916215	chr3:107916215:A:G	1.29456e-06	-1.58024	-3.67067e-10	7.01975e-05	-1.45151	-3.67067e-10	8.53387e-05	-1.45519	-3.67067e-10
107916769	chr3:107916769:A:G	2.90904e-06	-1.29245e-10	-0.770587	0.000208541	-1.29245e-10	-0.362682	0.000183623	-1.29245e-10	-0.688935
107916803	chr3:107916803:G:C	4.75626e-07	-1.50626	-1.07527	2.32507e-05	-1.5008	-1.05568	2.7204e-05	-1.49718	-1.10127
107917399	chr3:107917399:A:G	5.56066e-06	-1.29245e-10	-0.122692	0.000254261	-1.29245e-10	-0.16446	0.000324884	-1.29245e-10	-0.118351
107917457	chr3:107917457:GA:G	5.81952e-06	-1.29245e-10	-0.0771915	0.000265898	-1.29245e-10	-0.119706	0.000340035	-1.29245e-10	-0.0727704
107917549	chr3:107917549:G:A	1.59452e-06	-1.29245e-10	-1.37183	7.57451e-05	-1.29245e-10	-1.37545	9.24955e-05	-1.29245e-10	-1.37466
107917703	chr3:107917703:C:T	2.36084e-06	-1.29245e-10	-0.979391	0.00011035	-1.29245e-10	-0.999164	0.000138146	-1.29245e-10	-0.973509
107918163	chr3:107918163:A:G	1.70019e-06	-1.30767	-3.67067e-10	5.83209e-05	-1.63686	-3.67067e-10	7.11379e-05	-1.6372	-3.67067e-10
107918552	chr3:107918552:A:T	2.00337e-06	-1.29245e-10	-1.14358	9.41388e-05	-1.29245e-10	-1.15805	0.000115812	-1.29245e-10	-1.14985
107918578	chr3:107918578:C:G	2.32151e-06	-0.722274	-0.273918	5.30447e-05	-1.48958	-0.242109	6.26176e-05	-1.49519	-0.269587
107918615	chr3:107918615:A:G	1.35373e-06	-1.53554	-3.67067e-10	6.02827e-05	-1.60377	-3.67067e-10	7.36745e-05	-1.60216	-3.67067e-10
107918653	chr3:107918653:T:C	3.62368e-06	-0.887857	0.336939	0.000246068	-0.923493	0.726283	0.000256422	-0.921622	0.566627
107919558	chr3:107919558:C:T	4.38942e-07	-1.32063	-1.34116	2.05824e-05	-1.34088	-1.33751	2.54004e-05	-1.33957	-1.32748
107919721	chr3:107919721:TC:T	5.34339e-07	-1.45886	-1.00627	2.61367e-05	-1.45271	-0.986772	3.04655e-05	-1.44842	-1.0368
107919965	chr3:107919965:C:G	1.7654e-06	-1.29245e-10	-1.27003	8.42452e-05	-1.29245e-10	-1.26909	0.000101326	-1.29245e-10	-1.28348
107920284	chr3:107920284:G:A	1.59119e-06	-1.29245e-10	-1.37392	7.57554e-05	-1.29245e-10	-1.37531	9.25519e-05	-1.29245e-10	-1.37405
107920772	chr3:107920772:A:C	2.86554e-06	-1.29245e-10	-0.785652	0.000133167	-1.29245e-10	-0.811218	0.000167583	-1.29245e-10	-0.780338
107921056	chr3:107921056:T:G	8.26776e-06	-1.29245e-10	0.273955	0.000633271	-1.29245e-10	0.748078	0.000556433	-1.29245e-10	0.419729
107921176	chr3:107921176:T:A	5.66218e-06	-1.29245e-10	-0.1046	0.000258503	-1.29245e-10	-0.147914	0.000330376	-1.29245e-10	-0.101586
107921210	chr3:107921210:T:A	2.19266e-06	-1.29245e-10	-1.05329	0.000104037	-1.29245e-10	-1.05807	0.000130133	-1.29245e-10	-1.03326
107921553	chr3:107921553:C:T	2.57142e-06	-1.29245e-10	-0.893951	0.000119899	-1.29245e-10	-0.916172	0.000150433	-1.29245e-10	-0.8883
107921568	chr3:107921568:C:T	2.02401e-06	-1.29245e-10	-1.13333	9.67984e-05	-1.29245e-10	-1.13019	0.000120279	-1.29245e-10	-1.112
107921686	chr3:107921686:G:A	5.36735e-07	-1.364	-1.09666	2.69475e-05	-1.32755	-1.08138	3.16609e-05	-1.32271	-1.12402
107921689	chr3:107921689:T:C	1.86754e-06	-1.29245e-10	-1.21379	8.78105e-05	-1.29245e-10	-1.22764	0.000108687	-1.29245e-10	-1.21335
107922300	chr3:107922300:A:G	1.59973e-06	-1.29245e-10	-1.36858	7.62429e-05	-1.29245e-10	-1.36889	9.34042e-05	-1.29245e-10	-1.36488
107922377	chr3:107922377:A:G	2.10155e-06	-0.810252	-0.285483	0.000135461	-0.846463	0.052329	0.000139462	-0.84492	-0.119109
107922677	chr3:107922677:C:T	3.03773e-06	-1.29245e-10	-0.727297	0.000138075	-1.29245e-10	-0.775023	0.000173718	-1.29245e-10	-0.744383
107922688	chr3:107922688:A:C	1.88376e-06	-1.29245e-10	-1.20514	9.04046e-05	-1.29245e-10	-1.19852	0.000110982	-1.29245e-10	-1.19245
107923082	chr3:107923082:G:C	3.18683e-06	-1.29245e-10	-0.679381	0.000144604	-1.29245e-10	-0.728819	0.00018216	-1.29245e-10	-0.696932
107923242	chr3:107923242:T:C	2.50447e-06	-1.29245e-10	-0.920331	0.000116844	-1.29245e-10	-0.941982	0.000146481	-1.29245e-10	-0.914921
107923612	chr3:107923612:C:T	1.78192e-06	-1.29245e-10	-1.26072	8.47626e-05	-1.29245e-10	-1.26297	0.000104819	-1.29245e-10	-1.24958
107923747	chr3:107923747:T:A	1.64106e-06	-1.34307	-3.67067e-10	0.000143223	-0.73842	-3.67067e-10	0.000176791	-0.726852	-3.67067e-10
107924023	chr3:107924023:G:A	6.01586e-07	-1.25335	-1.09325	3.06927e-05	-1.20327	-1.07552	3.60707e-05	-1.19765	-1.11869
107924057	chr3:107924057:T:C	2.79182e-06	-1.29245e-10	-0.811715	0.000122503	-1.29245e-10	-0.894681	0.00015467	-1.29245e-10	-0.860524
107924094	chr3:107924094:CT:C	7.01559e-06	-1.29245e-10	0.109727	0.000586055	-1.29245e-10	0.670594	0.000469802	-1.29245e-10	0.250493
107924158	chr3:107924158:T:C	1.66677e-06	-1.29245e-10	-1.32752	7.97399e-05	-1.29245e-10	-1.32405	9.70716e-05	-1.29245e-10	-1.32637
107924172	chr3:107924172:T:C	2.89539e-06	-1.29245e-10	-0.775287	0.000217533	-1.29245e-10	-0.32047	0.000187617	-1.29245e-10	-0.667415
107924953	chr3:107924953:C:T	4.17067e-06	0.956878	-1.36721	8.89115e-05	0.139686	-1.35486	0.000110176	0.162571	-1.36231
107925163	chr3:107925163:G:T	2.13661e-06	-1.29245e-10	-1.07919	0.000100085	-1.29245e-10	-1.0968	0.000124875	-1.29245e-10	-1.07451
107925164	chr3:107925164:G:A	2.2146e-06	-1.29245e-10	-1.04334	0.000105712	-1.29245e-10	-1.0421	0.000127759	-1.29245e-10	-1.05168
107925311	chr3:107925311:G:C	1.89828e-06	-1.29245e-10	-1.19746	0.000135124	-1.29245e-10	-0.79663	0.000119435	-1.29245e-10	-1.11904
107925570	chr3:107925570:A:T	3.95373e-06	0.89086	-1.35461	9.83897e-05	0.26163	-1.37551	0.000123277	0.281041	-1.36842
107926269	chr3:107926269:G:A	3.90591e-07	-1.40412	-1.37438	1.69052e-05	-1.50068	-1.37451	2.07882e-05	-1.49765	-1.36978
107926346	chr3:107926346:A:C	1.14636e-06	-0.326334	-1.37548	3.48879e-05	-0.794894	-1.35579	4.26231e-05	-0.779736	-1.36969
107926453	chr3:107926453:T:A	1.5934e-06	-1.29245e-10	-1.37254	7.59215e-05	-1.29245e-10	-1.37312	9.25657e-05	-1.29245e-10	-1.3739
107926927	chr3:107926927:C:T	1.72352e-06	-1.57044	0.276403	8.63547e-05	-1.39725	0.152889	0.000115535	-1.39961	0.247369
107926980	chr3:107926980:A:G	1.18507e-06	-0.293293	-1.37531	3.57589e-05	-0.768005	-1.35802	4.3742e-05	-0.752592	-1.37092
107927152	chr3:107927152:T:C	3.89032e-07	-1.407	-1.3755	1.68519e-05	-1.50287	-1.37548	2.06556e-05	-1.49984	-1.37399
107927463	chr3:107927463:T:C	2.17944e-06	0.169213	-1.22855	6.23411e-05	-0.371561	-1.19864	7.44045e-05	-0.352623	-1.23968
107927881	chr3:107927881:G:A	5.93912e-07	-1.32016	-1.03928	2.74223e-05	-1.27171	-1.11975	3.63424e-05	-1.26851	-1.04032
107927960	chr3:107927960:G:T	8.96552e-07	-0.811914	-1.13569	3.81672e-05	-0.936146	-1.1247	4.50234e-05	-0.926123	-1.16851
107928022	chr3:107928022:G:A	2.69426e-06	-1.48651	0.639222	0.000116658	-1.39057	0.446994	0.00015884	-1.38822	0.554306
107928048	chr3:107928048:T:C	5.81972e-07	-1.09551	-1.28423	2.59402e-05	-1.17687	-1.27016	3.09771e-05	-1.17079	-1.29778
107929077	chr3:107929077:G:A	1.60013e-06	-1.36833	-3.67067e-10	0.000100027	-1.09738	-3.67067e-10	0.000127031	-1.05738	-3.67067e-10
107929622	chr3:107929622:T:C	1.60402e-06	-1.29245e-10	-1.3659	7.76279e-05	-1.29245e-10	-1.35089	9.44495e-05	-1.29245e-10	-1.35375
107929822	chr3:107929822:T:A	1.60417e-06	-1.29245e-10	-1.3658	7.76401e-05	-1.29245e-10	-1.35074	9.44633e-05	-1.29245e-10	-1.35361
107930120	chr3:107930120:C:T	2.05578e-06	-1.55839	0.440638	8.76655e-05	-1.4867	0.257407	0.000118881	-1.48495	0.361249
107930310	chr3:107930310:C:A	1.60409e-06	-1.29245e-10	-1.36585	7.76338e-05	-1.29245e-10	-1.35082	9.44561e-05	-1.29245e-10	-1.35368
107930611	chr3:107930611:TCTAA:T	1.32795e-05	-1.29245e-10	0.747817	0.00222642	-1.29245e-10	2.00533	0.00100962	-1.29245e-10	1.01551
107930630	chr3:107930630:A:G	1.59503e-06	-0.543555	-0.827961	8.47021e-05	-0.493449	-0.77023	9.54738e-05	-0.482619	-0.860348
107930646	chr3:107930646:C:T	1.55291e-06	-0.547264	-0.851013	8.24386e-05	-0.496752	-0.794013	9.31393e-05	-0.485911	-0.881812
107930752	chr3:107930752:C:T	5.6782e-07	-1.1196	-1.28476	2.49311e-05	-1.2054	-1.28131	2.98346e-05	-1.19923	-1.30692
107930876	chr3:107930876:A:G	2.68452e-06	0.424878	-1.27578	9.80947e-05	0.213439	-1.33033	0.000131444	0.23448	-1.25771
107931282	chr3:107931282:C:T	1.58885e-06	-1.29245e-10	-1.3754	7.65314e-05	-1.29245e-10	-1.36512	9.28079e-05	-1.29245e-10	-1.37129
107931986	chr3:107931986:G:T	2.16815e-06	0.256853	-1.32139	5.29651e-05	-0.376719	-1.35647	6.91973e-05	-0.361883	-1.30297
107931991	chr3:107931991:G:C	2.21587e-05	-1.29245e-10	1.25982	0.00090893	-1.29245e-10	1.10945	0.00116908	-1.29245e-10	1.16215
107932366	chr3:107932366:G:A	4.79788e-07	-1.5939	-0.978922	2.6543e-05	-1.4582	-0.96585	3.15372e-05	-1.45413	-0.996524
107933137	chr3:107933137:T:A	1.59453e-06	-1.29245e-10	-1.37183	7.69579e-05	-1.29245e-10	-1.35956	9.39012e-05	-1.29245e-10	-1.35957
107933502	chr3:107933502:A:C	2.83679e-06	-1.6281	0.832361	0.000120063	-1.59134	0.676535	0.000161468	-1.59065	0.773141
107933737	chr3:107933737:A:C	8.91647e-06	0.379261	-0.02977	0.000301221	-0.273679	0.278704	0.000335492	-0.258774	0.172554
107933788	chr3:107933788:G:A	4.05484e-06	0.536936	-0.975434	8.68353e-05	-0.149845	-1.08896	0.000127793	-0.133641	-0.917767
107934058	chr3:107934058:T:G	1.61813e-06	-1.29245e-10	-1.35714	7.87502e-05	-1.29245e-10	-1.33654	9.61016e-05	-1.29245e-10	-1.33641
107934231	chr3:107934231:T:A	1.61945e-06	-1.29245e-10	-1.35632	7.7137e-05	-1.29245e-10	-1.35724	9.43939e-05	-1.29245e-10	-1.35434
107934254	chr3:107934254:T:C	6.92286e-07	-0.982229	-1.22393	2.27742e-05	-1.34871	-1.22848	2.69413e-05	-1.34704	-1.26111
107934414	chr3:107934414:C:T	2.76007e-06	-1.29245e-10	-0.823152	0.000129188	-1.29245e-10	-0.841554	0.000162456	-1.29245e-10	-0.811409
107934992	chr3:107934992:G:A	1.25785e-06	-1.609	-3.67067e-10	5.83214e-05	-1.63685	-3.67067e-10	7.12433e-05	-1.63572	-3.67067e-10
107935165	chr3:107935165:A:T	3.43496e-07	-1.63827	-1.26872	1.67312e-05	-1.63795	-1.24759	2.00494e-05	-1.63799	-1.26563
107935197	chr3:107935197:A:G	2.95197e-06	-1.29245e-10	-0.755936	0.000135062	-1.29245e-10	-0.797087	0.000169873	-1.29245e-10	-0.766766
107935254	chr3:107935254:A:G	9.63354e-06	0.417496	0.00934592	0.000323919	-0.242574	0.320248	0.000360741	-0.227453	0.213795
107935709	chr3:107935709:G:A	1.15646e-05	0.587329	0.0222113	0.000383653	-0.102919	0.349839	0.000429219	-0.0870515	0.247201
107935748	chr3:107935748:T:C	1.61219e-06	-1.29245e-10	-1.36082	7.68603e-05	-1.29245e-10	-1.36083	9.40844e-05	-1.29245e-10	-1.35763
107935814	chr3:107935814:G:A	7.82178e-07	-0.879367	-1.20471	2.4815e-05	-1.27715	-1.21422	3.12347e-05	-1.27504	-1.18525
107936092	chr3:107936092:C:T	5.04709e-06	-1.29245e-10	-0.219597	0.00023283	-1.29245e-10	-0.252511	0.000295424	-1.29245e-10	-0.213406
107936699	chr3:107936699:A:G	6.67882e-06	-1.50176	1.5623	0.000255117	-1.42442	1.26332	0.000368504	-1.42257	1.4302
107937059	chr3:107937059:A:T	2.74705e-05	-1.54554	3.02024	0.00267617	-1.48433	3.67365	0.00181558	-1.4824	3.08474
107937098	chr3:107937098:C:A	1.22166e-06	-1.6382	-3.67067e-10	7.7343e-05	-1.35457	-3.67067e-10	9.47859e-05	-1.3502	-3.67067e-10
107938244	chr3:107938244:TGAAA:T	2.10186e-06	-1.29245e-10	-1.09558	9.9306e-05	-1.29245e-10	-1.10461	0.000123538	-1.29245e-10	-1.08527
107938304	chr3:107938304:G:C	2.0223e-06	-1.29245e-10	-1.13417	9.55185e-05	-1.29245e-10	-1.1435	0.000117818	-1.29245e-10	-1.13268
107938918	chr3:107938918:T:C	1.85127e-05	-1.29245e-10	1.08005	0.00627852	-1.29245e-10	3.04207	0.00163794	-1.29245e-10	1.49938
107939038	chr3:107939038:G:T	3.05104e-06	-1.29245e-10	-0.722926	0.000141966	-1.29245e-10	-0.747235	0.000178654	-1.29245e-10	-0.716366
107939230	chr3:107939230:C:A	2.17522e-06	-0.588962	-0.472317	0.000125946	-0.472037	-0.394932	0.000139514	-0.455381	-0.508273
107939819	chr3:107939819:C:T	1.5887e-06	-1.29245e-10	-1.37549	7.574e-05	-1.29245e-10	-1.37551	9.24265e-05	-1.29245e-10	-1.3754
107939835	chr3:107939835:T:C	1.5928e-06	-1.29245e-10	-1.37292	7.58246e-05	-1.29245e-10	-1.3744	9.27047e-05	-1.29245e-10	-1.3724
107939952	chr3:107939952:C:T	1.98331e-06	-1.29245e-10	-1.15364	9.29329e-05	-1.29245e-10	-1.17094	0.000116386	-1.29245e-10	-1.14491
107939983	chr3:107939983:T:C	1.61591e-06	-1.29245e-10	-1.35851	7.74776e-05	-1.29245e-10	-1.35283	9.42014e-05	-1.29245e-10	-1.35638
107940084	chr3:107940084:T:C	1.8749e-06	-1.29245e-10	-1.20985	8.67783e-05	-1.29245e-10	-1.23946	0.00010887	-1.29245e-10	-1.21166
107940121	chr3:107940121:A:G	1.54049e-06	-1.40631	-3.67067e-10	6.46755e-05	-1.53344	-3.67067e-10	7.91512e-05	-1.53046	-3.67067e-10
107940358	chr3:107940358:C:T	1.6308e-06	-1.29245e-10	-1.34934	7.7412e-05	-1.29245e-10	-1.35368	9.51464e-05	-1.29245e-10	-1.3464
107940372	chr3:107940372:C:T	4.14075e-06	-1.29245e-10	-0.417533	0.000577768	-1.29245e-10	0.656352	0.000292324	-1.29245e-10	-0.223955
107940423	chr3:107940423:C:T	1.7607e-06	-1.29245e-10	-1.2727	8.14876e-05	-1.29245e-10	-1.30237	9.91494e-05	-1.29245e-10	-1.30519
107941020	chr3:107941020:C:G	1.64856e-06	-1.29245e-10	-1.3385	7.94102e-05	-1.29245e-10	-1.32819	9.62252e-05	-1.29245e-10	-1.33513
107941324	chr3:107941324:A:G	1.28043e-06	-1.59121	-3.67067e-10	6.4128e-05	-1.54194	-3.67067e-10	7.79452e-05	-1.54581	-3.67067e-10
107941920	chr3:107941920:T:C	1.60799e-06	-1.29245e-10	-1.36343	7.6739e-05	-1.29245e-10	-1.36241	9.32202e-05	-1.29245e-10	-1.36685
107942437	chr3:107942437:A:G	4.7277e-06	-0.308627	0.0236569	0.000307424	-0.268377	0.293784	0.000326159	-0.25428	0.139847
107942490	chr3:107942490:G:A	1.66595e-06	-1.29245e-10	-1.32801	7.89542e-05	-1.29245e-10	-1.33395	9.72903e-05	-1.29245e-10	-1.32412
107942527	chr3:107942527:TATG:T	6.66318e-07	-0.956028	-1.28837	2.18016e-05	-1.329	-1.29184	2.5998e-05	-1.32713	-1.31667
107942534	chr3:107942534:CAAATAAGA:C	6.598e-07	-0.964064	-1.29016	2.16514e-05	-1.33416	-1.29358	2.58259e-05	-1.3323	-1.31814
107942884	chr3:107942884:G:A	5.57868e-05	-1.29245e-10	2.18313	0.027496	-1.29245e-10	4.51897	0.0053454	-1.29245e-10	2.68217
107943004	chr3:107943004:G:A	2.65798e-06	-0.86084	-3.67067e-10	9.91273e-05	-1.10642	-3.67067e-10	0.000122441	-1.09419	-3.67067e-10
107943203	chr3:107943203:G:A	6.55958e-07	-0.968638	-1.29143	2.15477e-05	-1.33741	-1.29513	2.57094e-05	-1.33557	-1.31939
107943770	chr3:107943770:T:C	1.97127e-05	-1.29245e-10	1.14286	0.00435043	-1.29245e-10	2.67521	0.00172885	-1.29245e-10	1.55339
107943887	chr3:107943887:A:G	1.37227e-06	-1.11832	-0.403623	4.17028e-05	-1.45727	-0.514979	5.80231e-05	-1.45626	-0.384718
107944354	chr3:107944354:A:G	1.176e-06	-1.13249	-0.543806	3.63806e-05	-1.46566	-0.643121	5.0106e-05	-1.46468	-0.522993
107944409	chr3:107944409:C:T	2.31429e-06	-1.29245e-10	-0.999304	0.000106853	-1.29245e-10	-1.03136	0.000134044	-1.29245e-10	-1.00365
107944571	chr3:107944571:T:A	3.85291e-06	-1.29245e-10	-0.48958	0.000179425	-1.29245e-10	-0.513063	0.000226805	-1.29245e-10	-0.477726
107945432	chr3:107945432:G:A	1.69994e-06	-1.30781	-3.67067e-10	7.72317e-05	-1.35601	-3.67067e-10	9.4641e-05	-1.35173	-3.67067e-10
107945484	chr3:107945484:A:G	1.20912e-06	-1.15049	-0.498027	3.75851e-05	-1.47593	-0.600279	5.19276e-05	-1.47497	-0.476998
107945825	chr3:107945825:A:AT	2.65886e-06	-1.53396	0.673451	0.000110752	-1.46168	0.466153	0.00015072	-1.46021	0.573822
107946393	chr3:107946393:T:C	2.38723e-06	-1.44881	0.480539	0.000108951	-1.34378	0.331853	0.000144151	-1.34193	0.410971
107946598	chr3:107946598:C:T	2.25875e-06	-1.29245e-10	-1.0236	0.000104438	-1.29245e-10	-1.05423	0.000130891	-1.29245e-10	-1.02746
107946644	chr3:107946644:C:T	2.23727e-06	-1.54426	0.511111	9.98955e-05	-1.46629	0.367594	0.000133591	-1.46489	0.457852
107946787	chr3:107946787:T:C	2.56916e-06	-1.53361	0.638784	0.000107256	-1.46121	0.433615	0.00014582	-1.45974	0.540298
107946872	chr3:107946872:T:G	1.5765e-05	1.10003	-0.180647	0.000465354	0.333253	0.106726	0.000532926	0.350819	0.025745
107947585	chr3:107947585:A:C	2.23458e-06	-1.29245e-10	-1.03435	0.00010337	-1.29245e-10	-1.06451	0.000129498	-1.29245e-10	-1.03815
107947802	chr3:107947802:CAG:C	1.64932e-05	1.12332	-0.158783	0.000486178	0.353105	0.130651	0.000556415	0.370757	0.0489392
107948029	chr3:107948029:A:G	6.03254e-05	-1.29245e-10	2.26135	0.0304561	-1.29245e-10	4.62122	0.00581377	-1.29245e-10	2.76617
107948148	chr3:107948148:G:A	1.67638e-05	0.980814	-3.67067e-10	0.00120612	1.39235	-3.67067e-10	0.00156282	1.45243	-3.67067e-10
107948164	chr3:107948164:A:G	5.78909e-05	-1.29245e-10	2.22015	0.028885	-1.29245e-10	4.56826	0.00556352	-1.29245e-10	2.72217
107948524	chr3:107948524:C:T	2.24003e-06	-1.29245e-10	-1.03192	0.000103611	-1.29245e-10	-1.06218	0.000129812	-1.29245e-10	-1.03573
107948645	chr3:107948645:G:T	8.09509e-06	-1.29245e-10	0.25285	0.000360407	-1.29245e-10	0.184414	0.000413736	-1.29245e-10	0.123409
107948680	chr3:107948680:CAAT:C	6.38181e-07	-1.00382	-1.28372	2.12165e-05	-1.36066	-1.28739	2.52813e-05	-1.35883	-1.31292
107948944	chr3:107948944:G:C	1.28366e-06	-1.5887	-3.67067e-10	6.43268e-05	-1.53884	-3.67067e-10	7.81827e-05	-1.54277	-3.67067e-10
107949104	chr3:107949104:G:A	6.212e-07	-1.01998	-1.29453	2.07647e-05	-1.37144	-1.29812	2.47855e-05	-1.36965	-1.32191
107949601	chr3:107949601:C:T	7.81704e-06	-1.29245e-10	0.217897	0.000408777	-1.29245e-10	0.31035	0.000490369	-1.29245e-10	0.293339
107950188	chr3:107950188:C:T	5.94222e-07	-1.02345	-1.33547	1.99244e-05	-1.37342	-1.33745	2.39754e-05	-1.37164	-1.35314
107950446	chr3:107950446:A:G	2.35141e-06	-1.29245e-10	-0.983392	0.000108508	-1.29245e-10	-1.016	0.000136207	-1.29245e-10	-0.987639
107951020	chr3:107951020:C:G	2.29564e-06	-1.29245e-10	-1.0074	0.000106043	-1.29245e-10	-1.03897	0.000132993	-1.29245e-10	-1.01152
107951319	chr3:107951319:G:A	1.92103e-06	-1.63742	0.451872	8.11338e-05	-1.6214	0.314684	0.000108384	-1.62097	0.40483
107951773	chr3:107951773:A:T	1.38194e-06	-1.04652	-0.468401	4.1236e-05	-1.41129	-0.57222	5.7191e-05	-1.41015	-0.445276
107951952	chr3:107951952:GTTATTC:G	1.48239e-06	-1.58364	0.138891	6.34968e-05	-1.5329	-0.0189287	8.34176e-05	-1.53168	0.0537222
107952031	chr3:107952031:G:A	5.39416e-07	-1.15971	-1.29597	2.0875e-05	-1.38443	-1.27984	2.54888e-05	-1.37485	-1.28873
107952084	chr3:107952084:G:T	1.59299e-06	-1.29245e-10	-1.37279	7.59352e-05	-1.29245e-10	-1.37294	9.27057e-05	-1.29245e-10	-1.37239
107952262	chr3:107952262:A:G	4.29699e-06	-0.380493	-3.67067e-10	0.000230482	-0.262647	-3.67067e-10	0.000284183	-0.2522	-3.67067e-10
107952307	chr3:107952307:G:A	1.86247e-06	-1.59075	0.374248	8.12434e-05	-1.53951	0.234136	0.000107351	-1.53846	0.312747
107952402	chr3:107952402:G:A	4.34709e-06	-1.29245e-10	-0.368901	0.000620938	-1.29245e-10	0.728411	0.000308535	-1.29245e-10	-0.169984
107952751	chr3:107952751:C:T	4.15639e-07	-1.58846	-1.12789	1.81992e-05	-1.63806	-1.16338	2.20001e-05	-1.63738	-1.17339
107952965	chr3:107952965:G:A	2.18094e-05	1.37023	-0.126295	0.000630211	0.570179	0.173056	0.000722153	0.588683	0.0917366
107953046	chr3:107953046:A:T	4.60916e-05	-1.29245e-10	1.99222	0.0215316	-1.29245e-10	4.27446	0.00436016	-1.29245e-10	2.47845
107953098	chr3:107953098:G:A	1.78907e-06	-0.0738425	-1.18287	0.000103437	0.0607588	-1.12461	0.000119554	0.0785137	-1.19656
107953701	chr3:107953701:G:T	1.70983e-06	-1.29245e-10	-1.30202	8.26996e-05	-1.29245e-10	-1.2876	9.99362e-05	-1.29245e-10	-1.29729
107954671	chr3:107954671:C:G	1.32896e-05	-1.29245e-10	0.748577	0.00263549	-1.29245e-10	2.174	0.00112925	-1.29245e-10	1.12749
107954711	chr3:107954711:A:G	6.50928e-07	-0.907193	-1.36057	2.09588e-05	-1.29706	-1.3632	2.5896e-05	-1.29477	-1.35296
107954728	chr3:107954728:T:C	1.65018e-06	-1.29245e-10	-1.33753	7.85849e-05	-1.29245e-10	-1.33864	9.72599e-05	-1.29245e-10	-1.32443
107955281	chr3:107955281:T:C	3.94881e-05	-1.29245e-10	1.83759	0.0175672	-1.29245e-10	4.07097	0.00368799	-1.29245e-10	2.31102
107955404	chr3:107955404:C:A	1.39993e-06	-1.50199	-3.67067e-10	6.07686e-05	-1.59575	-3.67067e-10	7.42693e-05	-1.59412	-3.67067e-10
107955864	chr3:107955864:T:C	3.63138e-06	-1.29245e-10	-0.548796	0.000163492	-1.29245e-10	-0.606055	0.000207644	-1.29245e-10	-0.565992
107956087	chr3:107956087:T:A	3.63138e-06	-1.29245e-10	-0.548796	0.000163492	-1.29245e-10	-0.606055	0.000207644	-1.29245e-10	-0.565992
107956102	chr3:107956102:G:A	1.58892e-06	-1.29245e-10	-1.37535	7.57495e-05	-1.29245e-10	-1.37539	9.26039e-05	-1.29245e-10	-1.37349
107956157	chr3:107956157:A:G	2.58054e-05	-1.29245e-10	1.41217	0.00104533	-1.29245e-10	1.24927	0.00134817	-1.29245e-10	1.30469
107956538	chr3:107956538:G:A	1.15966e-05	-1.29245e-10	0.612301	0.000454892	-1.29245e-10	0.417241	0.000574973	-1.29245e-10	0.452505
107956613	chr3:107956613:G:A	1.4722e-06	-0.0800676	-1.37158	7.53693e-05	-0.0291278	-1.35129	9.12865e-05	-0.0143397	-1.37348
107956643	chr3:107956643:A:G	3.85023e-05	-1.29245e-10	1.81231	0.0169949	-1.29245e-10	4.03785	0.00358894	-1.29245e-10	2.28379
107956879	chr3:107956879:A:AT	1.59459e-06	-1.29245e-10	-1.37179	7.6004e-05	-1.29245e-10	-1.37203	9.32147e-05	-1.29245e-10	-1.36691
107957015	chr3:107957015:G:A	1.23657e-06	-1.62607	-3.67067e-10	6.21873e-05	-1.57267	-3.67067e-10	7.59511e-05	-1.57173	-3.67067e-10
107957100	chr3:107957100:C:T	1.65414e-06	-1.29245e-10	-1.33513	7.84636e-05	-1.29245e-10	-1.34018	9.66091e-05	-1.29245e-10	-1.33115
107957227	chr3:107957227:A:G	3.35849e-06	-0.48343	-0.143486	0.000200045	-0.357422	-0.0468534	0.000218369	-0.33981	-0.17582
107957569	chr3:107957569:A:G	1.59024e-06	-1.29245e-10	-1.37452	7.57452e-05	-1.29245e-10	-1.37545	9.2476e-05	-1.29245e-10	-1.37487
107957687	chr3:107957687:G:A	2.15639e-06	-1.29245e-10	-1.06997	0.000100973	-1.29245e-10	-1.08797	0.000128928	-1.29245e-10	-1.04257
107957823	chr3:107957823:T:C	2.79674e-05	-1.29245e-10	1.49263	0.00112808	-1.29245e-10	1.32545	0.00145728	-1.29245e-10	1.38251
107958066	chr3:107958066:G:A	1.60811e-06	-1.29245e-10	-1.36335	7.64553e-05	-1.29245e-10	-1.36611	9.37486e-05	-1.29245e-10	-1.3612
107958954	chr3:107958954:A:G	1.24663e-06	-1.61797	-3.67067e-10	6.15161e-05	-1.58352	-3.67067e-10	7.48433e-05	-1.58642	-3.67067e-10
107958982	chr3:107958982:C:T	3.75436e-05	-1.29245e-10	1.78709	0.0144458	-1.29245e-10	3.87534	0.00347887	-1.29245e-10	2.25264
107959169	chr3:107959169:A:G	1.59391e-06	-1.29245e-10	-1.37222	7.59588e-05	-1.29245e-10	-1.37263	9.29854e-05	-1.29245e-10	-1.36938
107959257	chr3:107959257:A:T	1.49435e-05	0.950994	-0.0851251	0.000395985	0.0548839	0.223674	0.000441972	0.0520013	0.137428
107959457	chr3:107959457:C:G	1.61905e-06	-1.29245e-10	-1.35657	7.69191e-05	-1.29245e-10	-1.36006	9.44503e-05	-1.29245e-10	-1.35374
107959654	chr3:107959654:T:C	3.8599e-06	-0.501996	0.0142292	0.000236153	-0.373723	0.135383	0.000255352	-0.35642	-0.00275651
107959740	chr3:107959740:C:T	4.43678e-06	-0.953622	0.605144	0.000110558	-1.41071	0.413429	0.000173092	-1.41685	0.668861
107959767	chr3:107959767:T:C	4.81873e-06	0.950633	-1.21653	8.54584e-05	0.0509401	-1.30573	0.000116954	0.0485111	-1.18855
107959919	chr3:107959919:C:A	2.51931e-06	-1.29245e-10	-0.914422	0.000116687	-1.29245e-10	-0.943322	0.000150693	-1.29245e-10	-0.886576
107960054	chr3:107960054:A:C	1.59668e-06	-1.29245e-10	-1.37048	7.61642e-05	-1.29245e-10	-1.36993	9.26803e-05	-1.29245e-10	-1.37266
107960433	chr3:107960433:A:G	4.16856e-05	-1.29245e-10	1.89175	0.0186893	-1.29245e-10	4.13289	0.00389552	-1.29245e-10	2.36576
107960477	chr3:107960477:A:C	1.30545e-05	0.93866	-0.207932	0.000349465	0.0679035	0.085679	0.00039134	0.0644037	0.00335349
107960785	chr3:107960785:G:A	1.59041e-06	-1.29245e-10	-1.37441	7.57669e-05	-1.29245e-10	-1.37516	9.25832e-05	-1.29245e-10	-1.37371
107960888	chr3:107960888:T:G	1.71525e-06	-1.29245e-10	-1.29885	8.02275e-05	-1.29245e-10	-1.31795	9.85457e-05	-1.29245e-10	-1.3113
107961338	chr3:107961338:T:C	1.48328e-05	1.06857	-0.210138	0.000386952	0.172478	0.0830026	0.000433327	0.168877	0.000797789
107961446	chr3:107961446:C:A	3.01463e-05	-1.29245e-10	1.56765	0.0101991	-1.29245e-10	3.52723	0.00257386	-1.29245e-10	1.95134
107961726	chr3:107961726:G:A	1.47395e-06	-1.29443	-0.156029	8.45349e-05	-0.988388	-0.277267	0.000115624	-0.955509	-0.195968
107962061	chr3:107962061:A:G	3.2847e-06	-0.418159	-0.230976	0.000198278	-0.261175	-0.151974	0.00021802	-0.243452	-0.273777
107962144	chr3:107962144:A:G	4.79866e-06	-1.29245e-10	-0.270071	0.000204146	-1.29245e-10	-0.383985	0.000238421	-1.29245e-10	-0.427779
107962160	chr3:107962160:T:C	5.05433e-06	1.04744	-1.2656	9.17725e-05	0.153304	-1.33681	0.00012268	0.150134	-1.24237
107962653	chr3:107962653:C:T	5.90214e-07	-0.996611	-1.36907	1.96151e-05	-1.35587	-1.37065	2.41524e-05	-1.35377	-1.36366
107962726	chr3:107962726:T:C	4.69227e-06	-1.29245e-10	-0.292492	0.000199878	-1.29245e-10	-0.405113	0.000233552	-1.29245e-10	-0.448415
107963421	chr3:107963421:C:T	2.78626e-06	-1.29245e-10	-0.813709	0.000127105	-1.29245e-10	-0.857809	0.000160174	-1.29245e-10	-0.825557
107963431	chr3:107963431:A:G	1.59334e-06	-1.29245e-10	-1.37257	7.58561e-05	-1.29245e-10	-1.37398	9.2782e-05	-1.29245e-10	-1.37157
107963578	chr3:107963578:A:G	1.50144e-05	0.92199	-0.0513897	0.00041029	0.0529121	0.261133	0.000457177	0.0494876	0.173765
107963999	chr3:107963999:C:T	1.22777e-06	-1.63321	-3.67067e-10	5.92648e-05	-1.6208	-3.67067e-10	7.24751e-05	-1.61857	-3.67067e-10
107964117	chr3:107964117:G:A	4.14378e-06	-0.920881	0.504082	0.000102345	-1.39152	0.317054	0.0001591	-1.39792	0.565632
107964575	chr3:107964575:A:G	3.98199e-06	-0.49536	0.0387343	0.000251121	-0.338046	0.16116	0.000271074	-0.321179	0.0217548
107964668	chr3:107964668:G:A	5.95816e-07	-1.14129	-1.21494	7.05636e-05	-0.298026	-1.14828	8.74018e-05	-0.265927	-1.16538
107965345	chr3:107965345:C:T	4.16492e-06	-0.946185	0.534474	0.000103674	-1.40649	0.344915	0.000161549	-1.41269	0.595679
107965538	chr3:107965538:G:A	2.90949e-05	-1.29245e-10	1.53216	0.0097304	-1.29245e-10	3.48019	0.00247669	-1.29245e-10	1.91286
107965622	chr3:107965622:G:A	2.09418e-05	-1.16361	2.36695	0.00125325	-1.51603	2.94671	0.00110505	-1.52046	2.62628
107965649	chr3:107965649:T:C	3.68464e-05	-1.29245e-10	1.76835	0.0131494	-1.29245e-10	3.78131	0.00318031	-1.29245e-10	2.16292
107965707	chr3:107965707:C:T	2.25892e-06	-1.29245e-10	-1.02352	0.000105837	-1.29245e-10	-1.04092	0.000131229	-1.29245e-10	-1.02488
107965820	chr3:107965820:T:C	5.18615e-07	-1.13564	-1.35937	1.82593e-05	-1.43603	-1.36212	2.25616e-05	-1.43405	-1.35152
107966014	chr3:107966014:C:A	1.24751e-06	-1.61726	-3.67067e-10	6.07683e-05	-1.59575	-3.67067e-10	7.4405e-05	-1.5923	-3.67067e-10
107966984	chr3:107966984:A:T	3.21814e-06	-0.105747	-0.563858	0.0001794	0.00836689	-0.521568	0.000201583	0.0268562	-0.622473
107967513	chr3:107967513:A:G	7.22149e-07	-1.63859	-0.525338	3.25162e-05	-1.63074	-0.590344	4.24466e-05	-1.6304	-0.523173
107967594	chr3:107967594:G:C	4.70166e-07	-1.52762	-1.06545	2.6299e-05	-1.35165	-1.08164	3.41548e-05	-1.32422	-1.04669
107967876	chr3:107967876:G:A	1.78862e-06	-1.29245e-10	-1.25696	8.51061e-05	-1.29245e-10	-1.25892	0.000106235	-1.29245e-10	-1.23616
107967990	chr3:107967990:C:T	6.70767e-06	-1.29245e-10	0.0648425	0.000608236	-1.29245e-10	0.707744	0.000425847	-1.29245e-10	0.152262
107968391	chr3:107968391:G:T	2.69583e-06	-0.846701	-3.67067e-10	0.000100369	-1.09397	-3.67067e-10	0.000123993	-1.08159	-3.67067e-10
107968443	chr3:107968443:A:G	1.07492e-06	-1.46915	-0.29701	4.64504e-05	-1.4961	-0.368339	6.11168e-05	-1.49594	-0.293096
107968559	chr3:107968559:T:G	4.37817e-07	-1.30024	-1.36413	1.62047e-05	-1.55279	-1.36472	1.99934e-05	-1.55085	-1.35557
107968732	chr3:107968732:G:A	4.94889e-07	-1.29232	-1.24951	1.82021e-05	-1.54804	-1.25324	2.17784e-05	-1.54607	-1.27483
107969071	chr3:107969071:A:G	5.78334e-06	-1.29245e-10	-0.0834263	0.000304648	-1.29245e-10	0.0163377	0.000367285	-1.29245e-10	0.00431874
107969120	chr3:107969120:C:T	1.60773e-06	-1.29245e-10	-1.36359	7.64733e-05	-1.29245e-10	-1.36588	9.37825e-05	-1.29245e-10	-1.36084
107969192	chr3:107969192:A:G	7.85146e-05	2.52488	-3.67067e-10	0.00142976	1.56244	-3.67067e-10	0.00161462	1.48504	-3.67067e-10
107969562	chr3:107969562:G:T	1.95209e-06	-1.29245e-10	-1.16951	0.000117992	-1.29245e-10	-0.932202	0.000117946	-1.29245e-10	-1.13159
107969793	chr3:107969793:A:G	5.17609e-06	-1.29245e-10	-0.194358	0.000238634	-1.29245e-10	-0.22789	0.000303382	-1.29245e-10	-0.186827
107969823	chr3:107969823:G:A	6.17365e-06	0.681037	-0.699156	0.000168574	0.0929718	-0.668419	0.000193351	0.107703	-0.745017
107969871	chr3:107969871:T:C	1.01994e-06	-0.473432	-1.34524	4.49171e-05	-0.595442	-1.30256	5.18027e-05	-0.60389	-1.35049
107970419	chr3:107970419:A:T	2.16755e-06	-1.29245e-10	-1.06481	0.000105643	-1.29245e-10	-1.04276	0.000127719	-1.29245e-10	-1.05198
107970697	chr3:107970697:C:A	1.00827e-06	-1.6386	-0.191567	7.06559e-05	-1.63154	0.186543	6.44361e-05	-1.63116	-0.104988
107970908	chr3:107970908:C:T	1.06561e-06	-0.504275	-1.27058	5.04664e-05	-0.560212	-1.2213	5.73128e-05	-0.567229	-1.28606
107971219	chr3:107971219:C:T	3.54861e-06	-1.29245e-10	-0.571852	0.00016516	-1.29245e-10	-0.595904	0.000208694	-1.29245e-10	-0.560951
107971433	chr3:107971433:T:C	6.62409e-06	1.41822	-1.36591	0.000110606	0.377295	-1.37414	0.000134724	0.376701	-1.37529
107971669	chr3:107971669:C:T	2.87997e-06	-1.29245e-10	-0.780627	0.000238501	-1.29245e-10	-0.228444	0.000192343	-1.29245e-10	-0.642539
107971920	chr3:107971920:G:GAGTA	4.54569e-07	-1.50739	-1.11943	1.90587e-05	-1.63547	-1.11983	2.30673e-05	-1.63626	-1.12714
107972115	chr3:107972115:G:A	1.23428e-06	-1.62792	-3.67067e-10	6.04656e-05	-1.60074	-3.67067e-10	7.35997e-05	-1.60318	-3.67067e-10
107972131	chr3:107972131:C:A	1.59226e-06	-1.29245e-10	-1.37325	7.59401e-05	-1.29245e-10	-1.37287	9.28313e-05	-1.29245e-10	-1.37103
107972183	chr3:107972183:C:T	2.80947e-06	-1.29245e-10	-0.805412	0.000129338	-1.29245e-10	-0.840393	0.000164493	-1.29245e-10	-0.798948
107972259	chr3:107972259:G:A	7.17294e-06	-1.29245e-10	0.131908	0.00101562	-1.29245e-10	1.22044	0.000571741	-1.29245e-10	0.446869
107972303	chr3:107972303:G:A	2.95762e-06	-1.29245e-10	-0.754023	0.000135904	-1.29245e-10	-0.790872	0.000173127	-1.29245e-10	-0.747791
107972573	chr3:107972573:C:A	1.61052e-06	-1.29245e-10	-1.36185	7.6771e-05	-1.29245e-10	-1.36199	9.39641e-05	-1.29245e-10	-1.35891
107972647	chr3:107972647:C:T	1.60618e-06	-1.29245e-10	-1.36455	7.63227e-05	-1.29245e-10	-1.36785	9.32974e-05	-1.29245e-10	-1.36603
107972676	chr3:107972676:AAT:A	5.63057e-07	-1.05639	-1.35639	1.79931e-05	-1.4505	-1.36233	2.18814e-05	-1.45771	-1.35847
107972712	chr3:107972712:T:C	2.11924e-06	-1.29245e-10	-1.08735	0.00010289	-1.29245e-10	-1.06916	0.000129772	-1.29245e-10	-1.03604
107972850	chr3:107972850:A:G	6.26258e-07	-1.01677	-1.28963	1.95502e-05	-1.42664	-1.30319	2.3954e-05	-1.43442	-1.29126
107973080	chr3:107973080:G:T	2.02126e-06	-1.29245e-10	-1.13469	9.59224e-05	-1.29245e-10	-1.13928	0.00012006	-1.29245e-10	-1.11382
107973140	chr3:107973140:A:G	1.58914e-06	-1.29245e-10	-1.37522	7.57488e-05	-1.29245e-10	-1.3754	9.24525e-05	-1.29245e-10	-1.37512
107973231	chr3:107973231:G:A	1.10951e-06	-0.996734	-0.737753	4.83262e-05	-1.0854	-0.739446	5.66178e-05	-1.07185	-0.793649
107973353	chr3:107973353:C:T	2.28064e-06	-1.01395	-3.67067e-10	0.000160605	-0.623873	-3.67067e-10	0.000207082	-0.568703	-3.67067e-10
107973620	chr3:107973620:A:G	2.61579e-06	-0.348897	-0.527946	7.98821e-05	-0.976009	-0.346258	8.62292e-05	-0.990713	-0.454097
107973754	chr3:107973754:TC:T	1.08042e-06	-0.984562	-0.776495	4.71936e-05	-1.07415	-0.774413	5.51715e-05	-1.06043	-0.830945
107973850	chr3:107973850:G:A	3.24392e-07	-1.62303	-1.34118	1.60121e-05	-1.57152	-1.35796	1.95109e-05	-1.57106	-1.35978
107974168	chr3:107974168:C:G	2.38068e-06	-0.434493	-0.536531	7.44755e-05	-1.03378	-0.35857	8.05434e-05	-1.04771	-0.465312
107974289	chr3:107974289:A:G	2.38353e-06	-0.443011	-0.526814	7.4755e-05	-1.03915	-0.34945	8.08185e-05	-1.05303	-0.456582
107974898	chr3:107974898:T:A	2.19998e-06	-1.29245e-10	-1.04996	0.000102999	-1.29245e-10	-1.0681	0.000127055	-1.29245e-10	-1.0572
107974959	chr3:107974959:G:C	2.09788e-06	-1.29245e-10	-1.09748	9.96621e-05	-1.29245e-10	-1.10103	0.000124606	-1.29245e-10	-1.07666
107975358	chr3:107975358:T:G	2.27359e-06	-1.29245e-10	-1.01705	0.000110203	-1.29245e-10	-1.0005	0.000134052	-1.29245e-10	-1.00359
107975476	chr3:107975476:T:C	1.64685e-06	-1.29245e-10	-1.33954	7.86018e-05	-1.29245e-10	-1.33843	9.5237e-05	-1.29245e-10	-1.34545
107975987	chr3:107975987:A:G	4.84263e-06	0.530057	-0.791007	0.000130647	-0.279627	-0.550691	0.000154363	-0.278034	-0.584474
107976090	chr3:107976090:A:G	1.59143e-06	-1.29245e-10	-1.37377	7.58181e-05	-1.29245e-10	-1.37448	9.25397e-05	-1.29245e-10	-1.37418
107976098	chr3:107976098:G:A	5.07354e-06	0.4623	-0.67667	0.000147136	-0.295173	-0.416286	0.00017346	-0.293456	-0.452417
107976102	chr3:107976102:A:G	1.59158e-06	-1.29245e-10	-1.37368	7.58235e-05	-1.29245e-10	-1.37441	9.25472e-05	-1.29245e-10	-1.3741
107976241	chr3:107976241:C:T	1.82315e-06	-1.23784	-3.67067e-10	5.96627e-05	-1.61411	-3.67067e-10	7.25878e-05	-1.61702	-3.67067e-10
107976278	chr3:107976278:G:A	2.16095e-06	-1.29245e-10	-1.06786	0.000103031	-1.29245e-10	-1.06779	0.000127397	-1.29245e-10	-1.05451
107976287	chr3:107976287:C:A	7.20172e-06	-1.29245e-10	0.135912	0.000917772	-1.29245e-10	1.11913	0.000542094	-1.29245e-10	0.393621
107976339	chr3:107976339:T:C	1.86368e-06	-1.29245e-10	-1.21585	8.79178e-05	-1.29245e-10	-1.22642	0.000108209	-1.29245e-10	-1.21775
107976348	chr3:107976348:T:C	9.76684e-06	-1.29245e-10	0.440585	0.00134473	-1.29245e-10	1.50113	0.000752416	-1.29245e-10	0.721471
107976483	chr3:107976483:A:G	3.06302e-06	-1.29245e-10	-0.719009	0.000144841	-1.29245e-10	-0.727185	0.00017979	-1.29245e-10	-0.710027
107976640	chr3:107976640:G:A	1.57691e-06	-1.38294	-3.67067e-10	8.9017e-05	-1.21399	-3.67067e-10	0.000108504	-1.21503	-3.67067e-10
107976656	chr3:107976656:G:T	9.28394e-07	-1.01721	-0.895501	4.03582e-05	-1.10896	-0.896069	4.74238e-05	-1.09698	-0.945716
107976693	chr3:107976693:T:C	1.79208e-05	-1.29245e-10	1.04755	0.000815969	-1.29245e-10	1.00156	0.00107843	-1.29245e-10	1.08144
107976917	chr3:107976917:C:T	1.63054e-06	-1.29245e-10	-1.3495	7.77243e-05	-1.29245e-10	-1.34965	9.52398e-05	-1.29245e-10	-1.34542
107977440	chr3:107977440:G:A	1.29195e-06	-1.58226	-3.67067e-10	5.92601e-05	-1.62088	-3.67067e-10	7.24106e-05	-1.61947	-3.67067e-10
107978018	chr3:107978018:A:G	1.86834e-06	-1.29245e-10	-1.21336	8.86054e-05	-1.29245e-10	-1.21863	0.000109163	-1.29245e-10	-1.20898
107978043	chr3:107978043:C:A	1.36233e-05	-1.29245e-10	0.773376	0.00201735	-1.29245e-10	1.90672	0.00107022	-1.29245e-10	1.0738
107978095	chr3:107978095:A:G	1.87036e-06	-1.29245e-10	-1.21228	8.87015e-05	-1.29245e-10	-1.21754	0.000109283	-1.29245e-10	-1.20788
107978120	chr3:107978120:C:T	1.26878e-06	-1.60035	-3.67067e-10	6.82579e-05	-1.47953	-3.67067e-10	8.3059e-05	-1.48227	-3.67067e-10
107978273	chr3:107978273:T:G	3.34202e-06	-1.29245e-10	-0.631835	0.000157677	-1.29245e-10	-0.64227	0.000198212	-1.29245e-10	-0.612482
107978309	chr3:107978309:C:T	8.89182e-07	-1.0147	-0.941162	3.88443e-05	-1.10253	-0.940732	4.57532e-05	-1.0902	-0.988354
107978350	chr3:107978350:T:C	1.75187e-06	-1.29245e-10	-1.27773	8.44291e-05	-1.29245e-10	-1.26691	0.000101773	-1.29245e-10	-1.27908
107978586	chr3:107978586:T:C	3.24582e-06	-1.29245e-10	-0.661042	0.000153173	-1.29245e-10	-0.671253	0.000192439	-1.29245e-10	-0.642037
107978684	chr3:107978684:T:C	1.75145e-06	-1.56802	0.29006	0.000118041	-1.36362	0.431828	0.000150209	-1.34101	0.451223
107978710	chr3:107978710:A:C	1.61646e-06	-1.29245e-10	-1.35817	8.13407e-05	-1.29245e-10	-1.30417	9.55364e-05	-1.29245e-10	-1.34231
107978819	chr3:107978819:A:G	6.14792e-05	0.482389	1.7979	0.00336508	0.0235924	2.3948	0.00403674	0.0448202	2.35655
107978960	chr3:107978960:A:G	1.59649e-06	-1.29245e-10	-1.3706	7.63398e-05	-1.29245e-10	-1.36762	9.29667e-05	-1.29245e-10	-1.36958
107979039	chr3:107979039:G:A	1.7464e-06	-1.29245e-10	-1.28085	8.41648e-05	-1.29245e-10	-1.27004	0.000101458	-1.29245e-10	-1.28217
107979100	chr3:107979100:C:T	2.3483e-06	-1.29245e-10	-0.984716	0.00014789	-1.29245e-10	-0.706349	0.000148004	-1.29245e-10	-0.90458
107979283	chr3:107979283:C:T	1.98892e-06	-1.29245e-10	-1.15082	9.59618e-05	-1.29245e-10	-1.13887	0.000114973	-1.29245e-10	-1.15712
107979641	chr3:107979641:G:A	1.3677e-05	-1.29245e-10	0.777309	0.00202725	-1.29245e-10	1.91162	0.00107476	-1.29245e-10	1.07803
107979791	chr3:107979791:G:A	1.79736e-06	-0.0921939	-1.1599	2.78018e-05	-1.34207	-1.03564	3.33861e-05	-1.35107	-1.04261
107979829	chr3:107979829:C:T	1.72704e-06	-1.29245e-10	-1.292	8.31814e-05	-1.29245e-10	-1.2818	0.000100346	-1.29245e-10	-1.2932
107979956	chr3:107979956:T:A	1.9545e-06	-1.29245e-10	-1.16828	9.4923e-05	-1.29245e-10	-1.14975	0.00011398	-1.29245e-10	-1.16579
107980096	chr3:107980096:A:G	5.53859e-06	-0.672424	0.545756	0.000294402	-0.912177	0.894302	0.00036104	-0.899537	0.886709
107980128	chr3:107980128:T:C	1.79361e-06	-1.29245e-10	-1.25418	8.53822e-05	-1.29245e-10	-1.25568	0.000105389	-1.29245e-10	-1.24416
107980512	chr3:107980512:A:G	3.02042e-06	-1.29245e-10	-0.733013	0.000145786	-1.29245e-10	-0.720679	0.000174264	-1.29245e-10	-0.741245
107980513	chr3:107980513:C:T	8.29167e-06	0.353565	-0.0767225	0.000280756	-0.34009	0.274758	0.000327299	-0.340698	0.229753
107980520	chr3:107980520:C:T	1.71221e-06	-1.29245e-10	-1.30062	8.24239e-05	-1.29245e-10	-1.29094	9.94905e-05	-1.29245e-10	-1.30176
107980709	chr3:107980709:A:G	3.60418e-06	-1.29245e-10	-0.556315	0.000172459	-1.29245e-10	-0.552662	0.000210804	-1.29245e-10	-0.55089
107980740	chr3:107980740:G:A	1.78893e-06	-1.29245e-10	-1.25679	8.51092e-05	-1.29245e-10	-1.25888	0.000105043	-1.29245e-10	-1.24745
107980942	chr3:107980942:T:C	1.76891e-06	-1.29245e-10	-1.26804	7.83553e-05	-1.29245e-10	-1.34157	0.000100098	-1.29245e-10	-1.29567
107981091	chr3:107981091:A:G	1.24657e-06	-1.61801	-3.67067e-10	6.17588e-05	-1.57958	-3.67067e-10	7.53841e-05	-1.57922	-3.67067e-10
107982105	chr3:107982105:A:C	5.55725e-06	-0.925257	0.801952	0.000315776	-1.13021	1.18242	0.000377606	-1.11933	1.15136
107982479	chr3:107982479:A:G	3.33409e-06	-1.29245e-10	-0.634208	0.000157303	-1.29245e-10	-0.644648	0.000197733	-1.29245e-10	-0.614901
107982495	chr3:107982495:C:T	5.84034e-06	-0.657187	0.583567	0.000308895	-0.900473	0.930654	0.000379651	-0.887816	0.925251
107982658	chr3:107982658:T:G	5.56929e-06	-0.675978	0.554837	0.000294259	-0.916451	0.898093	0.000361619	-0.903934	0.892708
107982675	chr3:107982675:T:A	1.83976e-06	-1.29245e-10	-1.22877	8.66425e-05	-1.29245e-10	-1.24103	0.000106474	-1.29245e-10	-1.23392
107982969	chr3:107982969:G:A	1.28457e-06	-1.58799	-3.67067e-10	6.45799e-05	-1.53492	-3.67067e-10	7.85579e-05	-1.53798	-3.67067e-10
107983315	chr3:107983315:G:A	3.6012e-05	0.262853	1.48259	0.00149485	-0.413529	2.02049	0.00174564	-0.41392	1.97698
107983337	chr3:107983337:A:G	5.0224e-06	-1.629	1.4045	0.00025025	-1.59836	1.418	0.00030022	-1.59366	1.39636
107983351	chr3:107983351:T:A	1.82799e-06	-1.29245e-10	-1.23519	8.61115e-05	-1.29245e-10	-1.24718	0.000105802	-1.29245e-10	-1.24025
107983412	chr3:107983412:G:A	1.78462e-06	-0.4035	-0.855701	7.02754e-05	-0.648417	-0.80198	8.54442e-05	-0.644081	-0.809874
107983429	chr3:107983429:A:T	4.75199e-06	-1.29245e-10	-0.279845	0.000438642	-1.29245e-10	0.380863	0.000320002	-1.29245e-10	-0.133491
107983580	chr3:107983580:G:T	1.49531e-06	-1.43607	-3.67067e-10	5.8667e-05	-1.63094	-3.67067e-10	7.16328e-05	-1.63027	-3.67067e-10
107983659	chr3:107983659:G:A	4.06476e-06	-0.825375	0.38932	0.000203161	-1.1116	0.722779	0.000247036	-1.10906	0.716781
107983771	chr3:107983771:A:G	1.67798e-06	-1.29245e-10	-1.32082	7.97956e-05	-1.29245e-10	-1.32335	9.8176e-05	-1.29245e-10	-1.31506
107983803	chr3:107983803:G:A	1.5142e-05	-1.29245e-10	0.879065	0.000690192	-1.29245e-10	0.83415	0.000910315	-1.29245e-10	0.911972
107983850	chr3:107983850:C:A	4.11761e-06	-0.894878	0.471742	0.000214477	-1.1434	0.808779	0.000261541	-1.13794	0.802718
107983856	chr3:107983856:T:C	3.74472e-06	-0.932502	0.414439	0.000195357	-1.17363	0.745637	0.000238353	-1.16832	0.740253
107984054	chr3:107984054:G:A	3.9482e-06	-0.930462	0.465313	0.00020704	-1.17191	0.802008	0.000252422	-1.16662	0.795906
107984070	chr3:107984070:T:C	3.82561e-06	-0.962889	0.466197	0.000201896	-1.19794	0.802873	0.00024612	-1.1928	0.796803
107984354	chr3:107984354:T:TA	2.29934e-06	-1.29245e-10	-1.00579	0.000109578	-1.29245e-10	-1.00618	0.000137615	-1.29245e-10	-0.977359
107984440	chr3:107984440:G:A	3.94077e-06	-0.909135	0.442102	0.000205839	-1.15477	0.779042	0.000251003	-1.14935	0.772991
107984809	chr3:107984809:C:T	3.92796e-06	-0.954682	0.484394	0.000207229	-1.19167	0.822677	0.000252589	-1.18648	0.816423
107985185	chr3:107985185:GTATATATGTA:G	1.22119e-06	-1.63858	-3.67067e-10	6.75396e-05	-1.49011	-3.67067e-10	8.29906e-05	-1.48309	-3.67067e-10
107985413	chr3:107985413:A:G	3.34485e-06	-1.29245e-10	-0.630988	0.000157803	-1.29245e-10	-0.641474	0.000198375	-1.29245e-10	-0.611657
107985517	chr3:107985517:C:G	3.87974e-06	-0.913901	0.43126	0.000202298	-1.15854	0.765464	0.000246683	-1.15315	0.759441
107985550	chr3:107985550:C:T	2.22378e-05	-1.29245e-10	1.26338	0.00113823	-1.29245e-10	1.33441	0.0013854	-1.29245e-10	1.33192
107985636	chr3:107985636:G:C	2.60913e-06	-1.29245e-10	-0.879393	0.000125379	-1.29245e-10	-0.871476	0.000150502	-1.29245e-10	-0.88784
107985705	chr3:107985705:C:T	1.49323e-05	-1.29245e-10	0.865119	0.000680522	-1.29245e-10	0.82004	0.000897052	-1.29245e-10	0.897296
107985840	chr3:107985840:G:A	1.85489e-06	-1.29245e-10	-1.22058	8.72752e-05	-1.29245e-10	-1.23375	0.0001073	-1.29245e-10	-1.22619
107985855	chr3:107985855:G:T	3.48971e-06	-1.01028	0.421692	0.000185537	-1.23421	0.754642	0.000226123	-1.22927	0.748527
107985911	chr3:107985911:A:G	1.6536e-06	-1.29245e-10	-1.33545	7.86585e-05	-1.29245e-10	-1.3377	9.66585e-05	-1.29245e-10	-1.33063
107985948	chr3:107985948:C:T	3.12917e-06	-1.29245e-10	-0.697639	0.000150764	-1.29245e-10	-0.687103	0.000180081	-1.29245e-10	-0.708412
107986176	chr3:107986176:C:A	4.45965e-06	-1.29245e-10	-0.343339	0.000405497	-1.29245e-10	0.302295	0.000299364	-1.29245e-10	-0.200157
107986202	chr3:107986202:A:G	2.2854e-06	-1.29245e-10	-1.01187	0.000107932	-1.29245e-10	-1.02132	0.000135023	-1.29245e-10	-0.996372
107986263	chr3:107986263:T:C	6.12886e-06	-0.653214	0.627813	0.000324869	-0.895379	0.975982	0.000399413	-0.882605	0.970783
107986457	chr3:107986457:C:T	9.29069e-06	1.53603	-1.14543	8.27928e-05	-0.261824	-1.02466	9.74945e-05	-0.288383	-1.03364
107986484	chr3:107986484:T:C	1.61089e-06	-1.29245e-10	-1.36162	7.67822e-05	-1.29245e-10	-1.36185	9.39757e-05	-1.29245e-10	-1.35878
107986519	chr3:107986519:G:A	1.26808e-06	-1.60091	-3.67067e-10	6.17748e-05	-1.57932	-3.67067e-10	7.57694e-05	-1.57412	-3.67067e-10
107986740	chr3:107986740:T:C	4.58151e-06	-1.29245e-10	-0.316381	0.000244027	-1.29245e-10	-0.205542	0.000284969	-1.29245e-10	-0.249437
107986873	chr3:107986873:T:C	3.58395e-06	-1.29245e-10	-0.561944	0.000173435	-1.29245e-10	-0.547019	0.000205179	-1.29245e-10	-0.577934
107986883	chr3:107986883:A:G	1.24003e-06	-1.62327	-3.67067e-10	6.11901e-05	-1.58883	-3.67067e-10	7.46869e-05	-1.58851	-3.67067e-10
107986901	chr3:107986901:T:A	6.76608e-06	-0.617022	0.690535	0.000358642	-0.864781	1.04429	0.000440987	-0.85178	1.03898
107986984	chr3:107986984:A:G	7.01253e-06	-0.628228	0.737518	0.000372914	-0.877218	1.09575	0.000458476	-0.864204	1.09029
107987596	chr3:107987596:ATTTGGGAC:A	5.43873e-06	-0.788051	0.643187	0.00029345	-1.011	0.989886	0.000360597	-0.99929	0.985232
107987755	chr3:107987755:A:C	1.81509e-06	-1.29245e-10	-1.24227	8.55055e-05	-1.29245e-10	-1.25424	0.000105042	-1.29245e-10	-1.24746
107988145	chr3:107988145:A:G	1.60782e-05	-1.29245e-10	0.939055	0.00247959	-1.29245e-10	2.11303	0.00128052	-1.29245e-10	1.2532
107988242	chr3:107988242:A:T	9.7224e-07	-0.733041	-1.13352	4.18339e-05	-0.96668	-1.00243	5.08348e-05	-0.954886	-1.01835
107988416	chr3:107988416:C:T	1.87755e-06	-1.29245e-10	-1.20844	8.8705e-05	-1.29245e-10	-1.2175	0.000108777	-1.29245e-10	-1.21252
107988522	chr3:107988522:C:G	1.68465e-06	-1.29245e-10	-1.31685	8.03279e-05	-1.29245e-10	-1.3167	9.86239e-05	-1.29245e-10	-1.31051
107988564	chr3:107988564:G:A	3.79151e-06	-0.644297	0.138653	0.00019869	-0.85493	0.443854	0.000243615	-0.842043	0.435813
107988565	chr3:107988565:A:G	1.85603e-06	-1.29245e-10	-1.21997	8.76256e-05	-1.29245e-10	-1.22975	0.000107725	-1.29245e-10	-1.22224
107988611	chr3:107988611:T:C	0.00048018	0.324555	4.0112	0.0331587	-0.122735	4.82898	0.0401075	-0.102842	4.80034
107988861	chr3:107988861:G:A	1.74692e-06	-1.29245e-10	-1.28055	8.42117e-05	-1.29245e-10	-1.26949	0.000102804	-1.29245e-10	-1.26899
107988906	chr3:107988906:T:G	0.0001379	1.31746	1.77066	0.00320268	-0.0754081	2.44433	0.00384581	-0.0781387	2.43106
107989009	chr3:107989009:GAGA:G	1.5627e-06	-1.39199	-3.67067e-10	5.8308e-05	-1.63708	-3.67067e-10	7.11678e-05	-1.63678	-3.67067e-10
107989035	chr3:107989035:T:G	1.76254e-06	-1.29245e-10	-1.27165	8.33951e-05	-1.29245e-10	-1.27923	0.000102359	-1.29245e-10	-1.27333
107989058	chr3:107989058:A:G	3.12933e-06	-1.29245e-10	-0.697589	0.000148116	-1.29245e-10	-0.704821	0.000183728	-1.29245e-10	-0.688359
107989300	chr3:107989300:A:G	1.17473e-05	-1.29245e-10	0.625212	0.00168371	-1.29245e-10	1.72594	0.000915488	-1.29245e-10	0.917639
107989307	chr3:107989307:G:A	1.76135e-06	-1.29245e-10	-1.27233	8.34437e-05	-1.29245e-10	-1.27865	0.000102161	-1.29245e-10	-1.27526
107989439	chr3:107989439:TAAAC:T	1.76784e-06	-1.26865	-3.67067e-10	0.000114215	-0.964739	-3.67067e-10	0.000146206	-0.916799	-3.67067e-10
107989786	chr3:107989786:C:T	1.72332e-06	-1.29245e-10	-1.29415	7.97149e-05	-1.29245e-10	-1.32436	9.76398e-05	-1.29245e-10	-1.32053
107990050	chr3:107990050:CA:C	1.78098e-06	-1.29245e-10	-1.26124	8.49844e-05	-1.29245e-10	-1.26035	0.000104402	-1.29245e-10	-1.25357
107990109	chr3:107990109:T:C	3.59248e-07	-1.53852	-1.32363	2.48037e-05	-1.22258	-1.26925	3.00937e-05	-1.2069	-1.2906
107990185	chr3:107990185:T:G	2.49913e-06	-1.29245e-10	-0.922465	0.000123902	-1.29245e-10	-0.883325	0.000150208	-1.29245e-10	-0.8898
107990428	chr3:107990428:G:A	7.83882e-06	-1.29245e-10	0.220679	0.000369671	-1.29245e-10	0.209793	0.000467283	-1.29245e-10	0.245118
107990566	chr3:107990566:C:T	2.26826e-06	-1.29245e-10	-1.0194	0.000108925	-1.29245e-10	-1.01216	0.000131404	-1.29245e-10	-1.02354
107990996	chr3:107990996:G:A	1.76802e-06	-1.29245e-10	-1.26855	8.12003e-05	-1.29245e-10	-1.3059	0.000100181	-1.29245e-10	-1.29484
107991010	chr3:107991010:T:A	6.79225e-07	-1.49893	-0.726282	4.17814e-05	-1.38576	-0.584611	4.84269e-05	-1.36754	-0.654225
107991122	chr3:107991122:C:T	1.61722e-06	-1.29245e-10	-1.3577	7.75392e-05	-1.29245e-10	-1.35204	9.41036e-05	-1.29245e-10	-1.35742
107991393	chr3:107991393:G:A	1.61008e-06	-1.29245e-10	-1.36213	7.61394e-05	-1.29245e-10	-1.37025	9.29032e-05	-1.29245e-10	-1.37026
107991721	chr3:107991721:A:G	1.69057e-06	-1.29245e-10	-1.31334	8.11614e-05	-1.29245e-10	-1.30638	9.82691e-05	-1.29245e-10	-1.31411
107991844	chr3:107991844:C:T	1.6488e-06	-1.29245e-10	-1.33836	7.82522e-05	-1.29245e-10	-1.34288	9.59197e-05	-1.29245e-10	-1.33831
107991942	chr3:107991942:A:T	1.81062e-06	-1.24474	-3.67067e-10	7.05952e-05	-1.44586	-3.67067e-10	8.63556e-05	-1.44335	-3.67067e-10
107991990	chr3:107991990:T:C	1.58934e-06	-1.29245e-10	-1.37509	7.59371e-05	-1.29245e-10	-1.37291	9.26126e-05	-1.29245e-10	-1.37339
107992505	chr3:107992505:A:T	1.59193e-06	-1.29245e-10	-1.37346	7.58308e-05	-1.29245e-10	-1.37432	9.26008e-05	-1.29245e-10	-1.37352
107992637	chr3:107992637:G:A	1.59412e-06	-1.29245e-10	-1.37209	7.59125e-05	-1.29245e-10	-1.37324	9.27272e-05	-1.29245e-10	-1.37216
107992679	chr3:107992679:C:T	2.31544e-06	-1.29245e-10	-0.99881	0.00010905	-1.29245e-10	-1.01102	0.00013572	-1.29245e-10	-0.991227
107992680	chr3:107992680:G:A	2.28791e-06	-1.29245e-10	-1.01077	0.000106519	-1.29245e-10	-1.03449	0.000130098	-1.29245e-10	-1.03353
107993433	chr3:107993433:A:G	2.44976e-06	-1.29245e-10	-0.94242	0.000116975	-1.29245e-10	-0.940857	0.000142249	-1.29245e-10	-0.944236
107993515	chr3:107993515:G:T	2.04268e-06	-1.29245e-10	-1.12415	9.92942e-05	-1.29245e-10	-1.10473	0.000121544	-1.29245e-10	-1.10154
107995097	chr3:107995097:T:C	2.77494e-06	-1.29245e-10	-0.817779	0.000133307	-1.29245e-10	-0.810166	0.000161651	-1.29245e-10	-0.816379
107995228	chr3:107995228:G:A	6.21301e-07	-1.62775	-0.686597	3.37297e-05	-1.58201	-0.60243	3.9642e-05	-1.57298	-0.64895
107996090	chr3:107996090:T:C	1.56368e-06	-0.159879	-1.23149	7.96548e-05	-0.124036	-1.20108	9.39963e-05	-0.134297	-1.22427
107996192	chr3:107996192:G:A	1.83701e-06	-1.29245e-10	-1.23027	8.76447e-05	-1.29245e-10	-1.22953	0.000106351	-1.29245e-10	-1.23507
107996490	chr3:107996490:A:T	1.6354e-06	-1.29245e-10	-1.34652	7.88453e-05	-1.29245e-10	-1.33533	9.55577e-05	-1.29245e-10	-1.34209
107997342	chr3:107997342:C:T	2.46452e-06	-1.29245e-10	-0.936409	0.000119085	-1.29245e-10	-0.922986	0.000144145	-1.29245e-10	-0.930997
107997439	chr3:107997439:A:G	1.67746e-06	-1.29245e-10	-1.32113	8.27731e-05	-1.29245e-10	-1.28672	9.91134e-05	-1.29245e-10	-1.30555
107997509	chr3:107997509:C:T	1.91277e-06	-1.29245e-10	-1.18986	9.10826e-05	-1.29245e-10	-1.19105	0.000111755	-1.29245e-10	-1.18551
107997696	chr3:107997696:T:C	1.58949e-06	-1.29245e-10	-1.375	7.61286e-05	-1.29245e-10	-1.3704	9.27222e-05	-1.29245e-10	-1.37221
107998062	chr3:107998062:T:G	1.5889e-06	-1.29245e-10	-1.37537	7.57973e-05	-1.29245e-10	-1.37476	9.24891e-05	-1.29245e-10	-1.37473
107998145	chr3:107998145:T:C	1.59584e-06	-1.29245e-10	-1.37101	7.59093e-05	-1.29245e-10	-1.37328	9.26111e-05	-1.29245e-10	-1.37341
107998256	chr3:107998256:C:T	1.29528e-06	-0.220162	-1.35952	4.65468e-05	-0.499134	-1.36323	5.71966e-05	-0.490967	-1.36436
107998315	chr3:107998315:C:T	1.74699e-06	-1.29245e-10	-1.28051	8.40575e-05	-1.29245e-10	-1.27132	0.000101556	-1.29245e-10	-1.28121
107998964	chr3:107998964:T:C	4.07999e-06	-1.29245e-10	-0.432314	0.00021529	-1.29245e-10	-0.330836	0.000250576	-1.29245e-10	-0.378054
107999702	chr3:107999702:C:T	1.92966e-06	-1.18106	-3.67067e-10	9.66168e-05	-1.13207	-3.67067e-10	0.00011872	-1.12505	-3.67067e-10
107999721	chr3:107999721:C:T	1.84406e-06	-1.29245e-10	-1.22644	8.91557e-05	-1.29245e-10	-1.21243	0.000109117	-1.29245e-10	-1.2094
107999867	chr3:107999867:G:A	2.18901e-06	-1.29245e-10	-1.05496	0.000147273	-1.29245e-10	-0.710532	0.000148632	-1.29245e-10	-0.900343
107999920	chr3:107999920:C:T	2.65346e-06	-1.29245e-10	-0.862542	0.000120675	-1.29245e-10	-0.909716	0.000151445	-1.29245e-10	-0.881595
107999929	chr3:107999929:G:A	5.12775e-06	-1.29245e-10	-0.203741	0.000238525	-1.29245e-10	-0.228344	0.000294445	-1.29245e-10	-0.216726
108000043	chr3:108000043:A:G	4.6808e-07	-1.24022	-1.35731	3.10165e-05	-0.914507	-1.35379	3.91821e-05	-0.885496	-1.3481
108000074	chr3:108000074:A:T	1.94222e-06	-1.29245e-10	-1.17458	9.38856e-05	-1.29245e-10	-1.16074	0.000115123	-1.29245e-10	-1.15582
108000076	chr3:108000076:AT:A	2.03146e-06	-1.29245e-10	-1.12965	0.000100501	-1.29245e-10	-1.09266	0.000120412	-1.29245e-10	-1.1109
108000397	chr3:108000397:T:C	1.61031e-06	-1.29245e-10	-1.36198	7.64515e-05	-1.29245e-10	-1.36616	9.35612e-05	-1.29245e-10	-1.3632
108000500	chr3:108000500:C:T	1.61882e-06	-1.29245e-10	-1.35671	7.88707e-05	-1.29245e-10	-1.33501	9.55915e-05	-1.29245e-10	-1.34173
108000671	chr3:108000671:G:C	4.47992e-07	-1.27246	-1.36892	2.85556e-05	-0.988706	-1.36226	3.56036e-05	-0.961158	-1.36821
108000696	chr3:108000696:A:C	4.10455e-07	-1.39505	-1.33384	2.5328e-05	-1.15577	-1.31514	3.11293e-05	-1.13158	-1.33209
108000827	chr3:108000827:G:C	1.88184e-06	-1.29245e-10	-1.20616	8.69861e-05	-1.29245e-10	-1.23707	0.000107839	-1.29245e-10	-1.22118
108000914	chr3:108000914:C:T	1.22726e-06	-1.63362	-3.67067e-10	6.03515e-05	-1.60263	-3.67067e-10	7.36951e-05	-1.60188	-3.67067e-10
108001114	chr3:108001114:G:A	1.90804e-06	-1.29245e-10	-1.19233	9.09311e-05	-1.29245e-10	-1.19272	0.000110144	-1.29245e-10	-1.20003
108001291	chr3:108001291:G:A	1.88891e-06	-1.20241	-3.67067e-10	0.000122291	-0.896416	-3.67067e-10	0.000153764	-0.866402	-3.67067e-10
108002016	chr3:108002016:T:C	5.76756e-07	-1.63387	-0.754872	2.88916e-05	-1.63229	-0.706975	3.49314e-05	-1.63094	-0.71749
108002041	chr3:108002041:A:G	1.99325e-06	-1.54146	0.39282	0.000118569	-1.54538	0.618053	0.000124719	-1.5504	0.474644
108002094	chr3:108002094:A:G	6.73174e-07	-1.30419	-0.929966	3.56179e-05	-1.27353	-0.856436	4.09873e-05	-1.27536	-0.913196
108002096	chr3:108002096:C:G	1.76835e-06	-1.29245e-10	-1.26836	8.21575e-05	-1.29245e-10	-1.29418	0.000101479	-1.29245e-10	-1.28196
108002138	chr3:108002138:G:A	1.77593e-06	-1.29245e-10	-1.26409	8.56092e-05	-1.29245e-10	-1.25303	0.000103222	-1.29245e-10	-1.26494
108002332	chr3:108002332:CA:C	2.38762e-06	-1.29245e-10	-0.968113	0.000115661	-1.29245e-10	-0.95216	0.000138475	-1.29245e-10	-0.971125
108002366	chr3:108002366:A:G	4.65787e-07	-1.55841	-1.04402	2.72309e-05	-1.41459	-0.983881	3.28129e-05	-1.39828	-1.01271
108003055	chr3:108003055:A:G	3.09721e-07	-1.63725	-1.37325	1.51925e-05	-1.60651	-1.3755	1.85532e-05	-1.6067	-1.37447
108003093	chr3:108003093:T:C	1.96109e-06	-1.29245e-10	-1.16491	9.36084e-05	-1.29245e-10	-1.1637	0.000114516	-1.29245e-10	-1.16111
108003103	chr3:108003103:G:A	2.20336e-06	-1.29245e-10	-1.04842	0.000103255	-1.29245e-10	-1.06562	0.000127307	-1.29245e-10	-1.05521
108003167	chr3:108003167:A:G	1.24056e-06	-1.30748	-0.315362	5.55787e-05	-1.45254	-0.232482	6.8694e-05	-1.44656	-0.225594
108003902	chr3:108003902:T:A	6.6588e-07	-1.63027	-0.61478	3.92499e-05	-1.6194	-0.413476	4.37985e-05	-1.61874	-0.503474
108004389	chr3:108004389:G:A	1.44772e-06	-1.46842	-3.67067e-10	7.4262e-05	-1.39522	-3.67067e-10	9.01924e-05	-1.39987	-3.67067e-10
108004581	chr3:108004581:C:G	1.59799e-06	-1.29245e-10	-1.36966	7.61065e-05	-1.29245e-10	-1.37069	9.30999e-05	-1.29245e-10	-1.36815
108004621	chr3:108004621:T:C	1.56161e-06	-1.01003	-0.382658	8.09427e-05	-0.997774	-0.311305	0.000101028	-0.980118	-0.306303
108004895	chr3:108004895:T:G	3.0587e-05	1.94444	-0.362278	0.00114286	1.67088	-0.332413	0.0013605	1.69479	-0.381
108005828	chr3:108005828:A:G	1.59342e-06	-1.29245e-10	-1.37253	7.58731e-05	-1.29245e-10	-1.37376	9.26469e-05	-1.29245e-10	-1.37302
108005898	chr3:108005898:A:AT	2.71903e-06	-1.29245e-10	-0.838134	0.000165209	-1.29245e-10	-0.595608	0.000170281	-1.29245e-10	-0.764369
108005903	chr3:108005903:T:A	2.06451e-06	-1.29245e-10	-1.11351	9.53867e-05	-1.29245e-10	-1.14488	0.000117835	-1.29245e-10	-1.13253
108006401	chr3:108006401:G:C	1.41342e-06	-0.204409	-1.28799	6.79982e-05	-0.196032	-1.28731	8.67886e-05	-0.146282	-1.29206
108006620	chr3:108006620:T:G	1.63849e-06	-1.29245e-10	-1.34463	7.85191e-05	-1.29245e-10	-1.33948	9.55277e-05	-1.29245e-10	-1.3424
108006654	chr3:108006654:A:G	1.9238e-05	1.9039	-0.785426	0.000711004	1.62502	-0.761157	0.000854255	1.64734	-0.798927
108006672	chr3:108006672:C:T	3.57618e-06	-1.29245e-10	-0.564113	0.000212056	-1.29245e-10	-0.345969	0.000211352	-1.29245e-10	-0.548293
108006750	chr3:108006750:GC:G	2.45077e-06	-1.29245e-10	-0.942004	0.000116946	-1.29245e-10	-0.941106	0.00014496	-1.29245e-10	-0.925359
108006775	chr3:108006775:G:GA	5.19412e-07	-1.59546	-0.898006	2.41837e-05	-1.58006	-0.937084	3.09195e-05	-1.57421	-0.896215
108006812	chr3:108006812:T:C	4.00081e-06	-1.61504	1.16313	0.000180086	-1.63374	1.12435	0.000213217	-1.63113	1.09162
108006945	chr3:108006945:T:C	1.5955e-06	-1.29245e-10	-1.37122	7.58879e-05	-1.29245e-10	-1.37356	9.25601e-05	-1.29245e-10	-1.37396
108006984	chr3:108006984:T:C	9.90855e-06	1.15773	-0.702736	0.000381826	0.916623	-0.674477	0.000455721	0.935476	-0.715414
108007347	chr3:108007347:A:C	4.8864e-07	-1.58989	-0.964648	2.28174e-05	-1.57441	-1.00088	2.9064e-05	-1.56833	-0.963982
108007358	chr3:108007358:T:G	1.75628e-06	-1.29245e-10	-1.27521	8.28949e-05	-1.29245e-10	-1.28525	9.99498e-05	-1.29245e-10	-1.29715
108007468	chr3:108007468:A:G	6.87151e-06	1.17321	-1.08424	0.000262302	0.931035	-1.06436	0.0003166	0.949793	-1.09397
108008010	chr3:108008010:C:T	1.58896e-06	-1.29245e-10	-1.37533	7.58918e-05	-1.29245e-10	-1.37351	9.26735e-05	-1.29245e-10	-1.37274
108008555	chr3:108008555:A:T	1.50399e-06	-1.43029	-3.67067e-10	7.42385e-05	-1.39554	-3.67067e-10	8.99098e-05	-1.40301	-3.67067e-10
108008572	chr3:108008572:T:A	3.72422e-06	-1.29245e-10	-0.523551	0.00022218	-1.29245e-10	-0.299334	0.00022027	-1.29245e-10	-0.506964
108008840	chr3:108008840:T:A	1.29025e-06	-1.58357	-3.67067e-10	6.73585e-05	-1.49279	-3.67067e-10	8.18208e-05	-1.49729	-3.67067e-10
108008888	chr3:108008888:TC:T	4.06013e-06	-1.29245e-10	-0.437194	0.000193821	-1.29245e-10	-0.435884	0.000241329	-1.29245e-10	-0.415656
108008943	chr3:108008943:A:G	4.33503e-07	-1.29995	-1.37431	1.82219e-05	-1.42469	-1.3755	2.20079e-05	-1.43521	-1.37521
108008971	chr3:108008971:G:A	1.6148e-06	-1.29245e-10	-1.3592	7.7764e-05	-1.29245e-10	-1.34914	9.45892e-05	-1.29245e-10	-1.35227
108009022	chr3:108009022:G:A	1.60823e-06	-1.29245e-10	-1.36328	7.67413e-05	-1.29245e-10	-1.36238	9.35722e-05	-1.29245e-10	-1.36308
108009420	chr3:108009420:G:A	3.72918e-06	-1.29245e-10	-0.52222	0.000222486	-1.29245e-10	-0.297956	0.000220559	-1.29245e-10	-0.505653
108009673	chr3:108009673:C:G	1.62414e-06	-1.29245e-10	-1.35343	7.83321e-05	-1.29245e-10	-1.34186	9.52349e-05	-1.29245e-10	-1.34547
108009820	chr3:108009820:G:C	2.44112e-06	-1.29245e-10	-0.945951	0.000116484	-1.29245e-10	-0.945063	0.000144363	-1.29245e-10	-0.929485
108009822	chr3:108009822:T:G	1.23986e-06	-1.62341	-3.67067e-10	6.60838e-05	-1.5119	-3.67067e-10	8.08311e-05	-1.50946	-3.67067e-10
108010139	chr3:108010139:A:T	5.13407e-07	-1.13414	-1.37096	2.15778e-05	-1.27175	-1.3594	2.58717e-05	-1.28563	-1.36304
108010181	chr3:108010181:G:A	2.69175e-06	-1.29245e-10	-0.848218	0.00013524	-1.29245e-10	-0.795768	0.000162215	-1.29245e-10	-0.812895
108010700	chr3:108010700:T:C	1.63088e-05	2.14637	-1.19307	0.000623241	1.90948	-1.17737	0.000757813	1.92995	-1.20133
108010753	chr3:108010753:C:G	1.58891e-06	-1.29245e-10	-1.37536	7.59e-05	-1.29245e-10	-1.3734	9.26853e-05	-1.29245e-10	-1.37261
108011074	chr3:108011074:C:T	3.82225e-06	-1.29245e-10	-0.497568	0.000228554	-1.29245e-10	-0.271048	0.000226003	-1.29245e-10	-0.481272
108011173	chr3:108011173:G:A	4.44962e-07	-1.6252	-1.02297	2.06262e-05	-1.63751	-1.03874	2.60417e-05	-1.63744	-1.00468
108012224	chr3:108012224:A:T	2.70353e-06	-1.29245e-10	-0.84385	0.000128873	-1.29245e-10	-0.843995	0.000159931	-1.29245e-10	-0.827078
108012479	chr3:108012479:C:G	4.31075e-06	-1.29245e-10	-0.377296	0.000262107	-1.29245e-10	-0.134068	0.000255393	-1.29245e-10	-0.359013
108012533	chr3:108012533:C:T	1.59171e-06	-1.29245e-10	-1.3736	7.59489e-05	-1.29245e-10	-1.37276	9.27717e-05	-1.29245e-10	-1.37168
108012699	chr3:108012699:C:T	2.99978e-06	-0.739869	-3.67067e-10	9.89233e-05	-1.10848	-3.67067e-10	0.000121514	-1.10179	-3.67067e-10
108012715	chr3:108012715:C:T	1.73659e-06	-1.29245e-10	-1.28649	8.28401e-05	-1.29245e-10	-1.28591	0.000100962	-1.29245e-10	-1.28707
108012895	chr3:108012895:T:G	7.65909e-06	0.197485	-3.67067e-10	0.000268091	-0.111494	-3.67067e-10	0.000328727	-0.10659	-3.67067e-10
108013047	chr3:108013047:T:G	1.27541e-05	0.707444	-3.67067e-10	0.000418399	0.333616	-3.67067e-10	0.000523789	0.359271	-3.67067e-10
108013077	chr3:108013077:T:C	4.69013e-07	-1.41759	-1.17794	1.88964e-05	-1.5368	-1.22705	2.33438e-05	-1.5466	-1.20488
108013093	chr3:108013093:A:G	1.73308e-06	-1.29245e-10	-1.28851	8.21535e-05	-1.29245e-10	-1.29423	9.95099e-05	-1.29245e-10	-1.30156
108013287	chr3:108013287:A:G	1.59248e-06	-1.29245e-10	-1.37312	7.59533e-05	-1.29245e-10	-1.3727	9.258e-05	-1.29245e-10	-1.37375
108013348	chr3:108013348:A:AG	2.04144e-05	-1.29245e-10	1.17783	0.00201579	-1.29245e-10	1.90595	0.00142199	-1.29245e-10	1.35799
108013498	chr3:108013498:A:T	1.85789e-06	-1.29245e-10	-1.21897	8.78409e-05	-1.29245e-10	-1.22729	0.000108458	-1.29245e-10	-1.21546
108013796	chr3:108013796:T:C	3.01792e-06	-1.61736	0.883522	0.000128272	-1.63147	0.782804	0.000165454	-1.63064	0.837511
108013892	chr3:108013892:C:T	4.76962e-07	-1.20342	-1.37531	2.92372e-05	-0.951875	-1.3755	3.57685e-05	-0.94924	-1.37551
108013904	chr3:108013904:C:T	4.8096e-07	-1.20038	-1.37	2.94792e-05	-0.947654	-1.37148	3.60417e-05	-0.945009	-1.37213
108013955	chr3:108013955:T:C	1.89159e-06	-1.29245e-10	-1.20099	9.01363e-05	-1.29245e-10	-1.2015	0.000110557	-1.29245e-10	-1.19628
108014130	chr3:108014130:G:A	1.66639e-06	-0.873988	-0.453758	0.000156663	-0.302043	-0.346679	0.0001908	-0.270197	-0.380398
108014353	chr3:108014353:G:A	3.13592e-07	-1.62458	-1.37349	1.9494e-05	-1.37688	-1.35583	2.38353e-05	-1.3639	-1.36675
108014771	chr3:108014771:C:T	1.92833e-06	-1.18175	-3.67067e-10	7.09285e-05	-1.44115	-3.67067e-10	8.60591e-05	-1.44678	-3.67067e-10
108015391	chr3:108015391:C:A	3.14757e-06	-1.29245e-10	-0.691779	0.000152601	-1.29245e-10	-0.674993	0.000184691	-1.29245e-10	-0.683133
108015838	chr3:108015838:A:G	4.15199e-06	-0.669897	0.255076	0.000155515	-0.873342	0.217264	0.000196356	-0.886034	0.264147
108016169	chr3:108016169:C:T	4.80963e-07	-1.27605	-1.29432	1.96722e-05	-1.4108	-1.31282	2.38475e-05	-1.41683	-1.3133
108016173	chr3:108016173:G:A	1.59369e-06	-1.29245e-10	-1.37235	7.60923e-05	-1.29245e-10	-1.37087	9.29333e-05	-1.29245e-10	-1.36994
108016259	chr3:108016259:T:C	6.9557e-06	1.35023	-1.24908	0.000232268	0.970259	-1.22519	0.000280291	0.963032	-1.22902
108016615	chr3:108016615:C:T	3.59251e-06	-1.29245e-10	-0.559556	0.000169512	-1.29245e-10	-0.569893	0.000207251	-1.29245e-10	-0.567888
108017061	chr3:108017061:G:A	3.08871e-07	-1.63811	-1.37513	1.75834e-05	-1.46599	-1.36987	2.1577e-05	-1.45546	-1.37473
108017587	chr3:108017587:T:C	2.44578e-05	1.56058	-0.202037	0.000863433	1.1607	-0.102608	0.00103842	1.15202	-0.108383
108017758	chr3:108017758:G:A	2.65496e-06	0.480895	-1.34287	0.00011944	0.413039	-1.33304	0.000145242	0.41178	-1.3352
108018139	chr3:108018139:A:T	1.69074e-06	-1.29245e-10	-1.31324	8.04365e-05	-1.29245e-10	-1.31535	9.78906e-05	-1.29245e-10	-1.31797
108018304	chr3:108018304:T:C	2.9677e-06	-0.655547	-0.0950762	0.000170615	-0.529507	-0.0339055	0.00020687	-0.532226	-0.0375029
108018439	chr3:108018439:C:CT	1.18683e-06	-0.395225	-1.2719	6.56981e-05	-0.255289	-1.26246	7.98883e-05	-0.258197	-1.26299
108018539	chr3:108018539:C:T	1.05807e-05	1.71512	-1.19449	0.000345668	1.30651	-1.16385	0.000417546	1.2977	-1.16512
108018708	chr3:108018708:G:A	1.69527e-06	-1.29245e-10	-1.31057	8.02811e-05	-1.29245e-10	-1.31729	9.90717e-05	-1.29245e-10	-1.30597
108018775	chr3:108018775:A:G	3.64052e-06	-1.29245e-10	-0.546281	0.000168208	-1.29245e-10	-0.577618	0.000205098	-1.29245e-10	-0.578329
108019212	chr3:108019212:T:C	5.83009e-07	-1.36531	-1.01265	3.27359e-05	-1.14488	-1.06947	4.18757e-05	-1.13165	-1.03546
108020247	chr3:108020247:T:C	3.12427e-07	-1.63096	-1.37083	1.66033e-05	-1.54559	-1.34762	2.01365e-05	-1.53796	-1.36133
108020469	chr3:108020469:G:A	5.9092e-07	-1.63401	-0.730471	3.1655e-05	-1.59916	-0.648761	3.78839e-05	-1.59307	-0.67422
108020732	chr3:108020732:C:T	1.64431e-06	-1.29245e-10	-1.34109	8.14109e-05	-1.29245e-10	-1.30331	9.92908e-05	-1.29245e-10	-1.30377
108021197	chr3:108021197:C:T	3.09529e-07	-1.63822	-1.3729	1.74574e-05	-1.46941	-1.37364	2.14796e-05	-1.45921	-1.37551
108021277	chr3:108021277:G:A	3.31969e-06	-1.29245e-10	-0.638538	0.000153261	-1.29245e-10	-0.67068	0.000187072	-1.29245e-10	-0.670324
108021385	chr3:108021385:C:T	9.84169e-07	-1.24879	-0.605574	8.30734e-05	-0.661088	-0.622007	0.000100505	-0.639529	-0.652083
108021549	chr3:108021549:A:G	4.41298e-06	-1.29245e-10	-0.353859	0.000210804	-1.29245e-10	-0.351892	0.000261239	-1.29245e-10	-0.336383
108022072	chr3:108022072:TAGG:T	2.74306e-06	0.393922	-1.22326	0.000263305	1.14012	-1.26963	0.000337861	1.16879	-1.24797
108022096	chr3:108022096:C:G	1.90573e-06	-1.29245e-10	-1.19354	8.87e-05	-1.29245e-10	-1.21756	0.000108294	-1.29245e-10	-1.21697
108022522	chr3:108022522:A:T	9.19575e-07	-1.31517	-0.607079	3.72504e-05	-1.52251	-0.562652	4.53732e-05	-1.52676	-0.560139
108022985	chr3:108022985:G:C	3.09516e-06	-0.708569	-3.67067e-10	8.64343e-05	-1.24343	-3.67067e-10	0.00010519	-1.24605	-3.67067e-10
108023033	chr3:108023033:T:C	4.5901e-07	-1.3988	-1.21829	2.6294e-05	-1.18083	-1.25265	3.30872e-05	-1.16809	-1.23458
108023085	chr3:108023085:T:C	4.45313e-07	-1.40407	-1.24332	2.554e-05	-1.1879	-1.27467	3.20807e-05	-1.17524	-1.25832
108023350	chr3:108023350:G:C	8.57864e-07	-0.642206	-1.34951	4.57758e-05	-0.538558	-1.34051	5.54126e-05	-0.541577	-1.34543
108023484	chr3:108023484:T:A	4.98037e-07	-1.36586	-1.16963	2.86506e-05	-1.13569	-1.21196	3.61391e-05	-1.12233	-1.19211
108024224	chr3:108024224:C:T	1.65275e-06	-1.29245e-10	-1.33597	7.85822e-05	-1.29245e-10	-1.33867	9.6317e-05	-1.29245e-10	-1.33417
108024227	chr3:108024227:A:C	7.22615e-07	-1.33131	-0.831982	4.10198e-05	-1.08918	-0.899585	5.24636e-05	-1.07522	-0.86648
108024246	chr3:108024246:T:C	5.11e-07	-1.34567	-1.16412	2.95938e-05	-1.10826	-1.20699	3.73527e-05	-1.09456	-1.18685
108024488	chr3:108024488:T:A	6.79315e-07	-1.37726	-0.84782	3.80028e-05	-1.15082	-0.914343	4.85388e-05	-1.13765	-0.881804
108024503	chr3:108024503:T:C	5.41843e-06	-1.29245e-10	-0.148603	0.000233633	-1.29245e-10	-0.24907	0.000289422	-1.29245e-10	-0.233933
108025176	chr3:108025176:C:T	2.0522e-06	0.172074	-1.29157	0.0001924	0.87913	-1.32237	0.000245295	0.906464	-1.30582
108025660	chr3:108025660:A:T	6.1155e-07	-1.4767	-0.853464	3.20523e-05	-1.31807	-0.917384	4.07624e-05	-1.30755	-0.88651
108026451	chr3:108026451:A:C	6.15102e-07	-1.13123	-1.19315	3.808e-05	-0.829676	-1.23345	4.81322e-05	-0.812855	-1.21501
108026472	chr3:108026472:T:C	1.58868e-06	-1.29245e-10	-1.3755	7.57401e-05	-1.29245e-10	-1.37551	9.2418e-05	-1.29245e-10	-1.3755
108026533	chr3:108026533:G:A	1.7382e-06	-1.29245e-10	-1.28556	8.35507e-05	-1.29245e-10	-1.27737	0.000101157	-1.29245e-10	-1.28514
108026800	chr3:108026800:A:G	1.98343e-06	-0.38893	-0.764649	0.000111319	-0.262951	-0.727473	0.000131741	-0.267078	-0.753902
108027521	chr3:108027521:T:A	3.65485e-07	-1.49418	-1.35076	2.05791e-05	-1.3137	-1.36484	2.5533e-05	-1.30305	-1.3588
108027590	chr3:108027590:T:C	3.09775e-07	-1.63487	-1.37545	1.6577e-05	-1.52935	-1.36545	2.02634e-05	-1.52083	-1.37218
108027720	chr3:108027720:A:G	3.23056e-07	-1.63673	-1.3316	1.55999e-05	-1.62292	-1.33263	1.8936e-05	-1.6247	-1.33606
108027838	chr3:108027838:T:C	7.54786e-07	-1.33041	-0.789321	3.33627e-05	-1.45906	-0.736319	3.97477e-05	-1.45969	-0.759575
108027957	chr3:108027957:C:T	4.19926e-06	0.632742	-1.03624	0.000196119	0.56773	-0.99183	0.000239069	0.567779	-0.992845
108028490	chr3:108028490:C:T	1.72023e-06	-1.29595	-3.67067e-10	6.62653e-05	-1.50915	-3.67067e-10	8.04928e-05	-1.51365	-3.67067e-10
108028797	chr3:108028797:C:T	8.88837e-07	-0.592097	-1.36415	4.77235e-05	-0.484273	-1.35312	5.7875e-05	-0.487482	-1.35605
108028825	chr3:108028825:C:T	4.47213e-07	-1.36969	-1.27344	1.8925e-05	-1.49278	-1.26956	2.30906e-05	-1.49712	-1.26527
108029025	chr3:108029025:G:A	3.15385e-07	-1.63128	-1.36109	1.70443e-05	-1.54399	-1.32302	2.0587e-05	-1.53619	-1.34097
108029077	chr3:108029077:G:T	9.15444e-06	1.38048	-1.00465	0.000410674	1.28233	-0.967346	0.000500984	1.28234	-0.967587
108029293	chr3:108029293:A:G	4.25844e-07	-1.50262	-1.18947	2.49153e-05	-1.2544	-1.23294	3.14342e-05	-1.24036	-1.21356
108029982	chr3:108029982:G:T	1.64417e-06	-1.29245e-10	-1.34117	7.80324e-05	-1.29245e-10	-1.3457	9.575e-05	-1.29245e-10	-1.34008
108030745	chr3:108030745:G:A	5.55283e-06	-1.29245e-10	-0.124101	0.000243087	-1.29245e-10	-0.209399	0.00031151	-1.29245e-10	-0.160386
108030892	chr3:108030892:C:T	2.23582e-05	-1.29245e-10	1.26879	0.00257213	-1.29245e-10	2.14967	0.0017053	-1.29245e-10	1.53968
108031550	chr3:108031550:A:G	2.98927e-06	-1.29245e-10	-0.743379	0.000145567	-1.29245e-10	-0.722183	0.000174662	-1.29245e-10	-0.738965
108031632	chr3:108031632:C:T	2.93127e-06	-1.29245e-10	-0.762974	0.000142691	-1.29245e-10	-0.742137	0.000171256	-1.29245e-10	-0.758658
108032015	chr3:108032015:A:G	2.93353e-06	-1.29245e-10	-0.762203	0.000142798	-1.29245e-10	-0.741391	0.000171387	-1.29245e-10	-0.757896
108032460	chr3:108032460:C:T	6.52277e-07	-1.63534	-0.630351	3.16994e-05	-1.63669	-0.609833	3.79933e-05	-1.63635	-0.628057
108032487	chr3:108032487:G:A	2.93796e-06	-1.29245e-10	-0.760692	0.000143019	-1.29245e-10	-0.739844	0.000171649	-1.29245e-10	-0.756365
108032682	chr3:108032682:C:T	3.15606e-07	-1.63404	-1.35763	1.53415e-05	-1.62125	-1.35101	1.86036e-05	-1.62082	-1.35764
108032805	chr3:108032805:T:C	2.14578e-06	-1.29245e-10	-1.07491	9.9856e-05	-1.29245e-10	-1.09909	0.000122715	-1.29245e-10	-1.09195
108033739	chr3:108033739:G:C	2.1169e-06	-1.29245e-10	-1.08845	9.85652e-05	-1.29245e-10	-1.1121	0.000121104	-1.29245e-10	-1.10517
108033767	chr3:108033767:C:T	2.56531e-06	-1.29245e-10	-0.896327	0.000123878	-1.29245e-10	-0.88352	0.000149874	-1.29245e-10	-0.892026
108033772	chr3:108033772:T:C	4.16606e-06	-1.29245e-10	-0.411438	0.000234379	-1.29245e-10	-0.245881	0.000285166	-1.29245e-10	-0.248746
108034906	chr3:108034906:G:T	3.27566e-06	-1.29245e-10	-0.651888	0.000157949	-1.29245e-10	-0.640546	0.000190772	-1.29245e-10	-0.650739
108035275	chr3:108035275:C:T	1.66938e-06	-1.29245e-10	-1.32596	8.03486e-05	-1.29245e-10	-1.31644	9.82761e-05	-1.29245e-10	-1.31404
108035486	chr3:108035486:A:C	2.67389e-06	-1.29245e-10	-0.854873	0.000129713	-1.29245e-10	-0.837498	0.000156147	-1.29245e-10	-0.851023
108035504	chr3:108035504:C:T	3.2539e-06	-1.29245e-10	-0.658555	0.000153499	-1.29245e-10	-0.669125	0.000193937	-1.29245e-10	-0.634286
108036147	chr3:108036147:G:T	5.8089e-07	-1.32972	-1.05189	2.5889e-05	-1.38533	-1.06367	3.18193e-05	-1.3918	-1.04995
108036602	chr3:108036602:G:A	2.82145e-06	-1.29245e-10	-0.801156	0.00013681	-1.29245e-10	-0.784225	0.000164599	-1.29245e-10	-0.798305
108036869	chr3:108036869:C:G	2.49826e-05	1.37977	-3.67067e-10	0.000947078	1.15056	-3.67067e-10	0.00116338	1.15727	-3.67067e-10
108036886	chr3:108036886:G:A	2.27394e-06	-1.29245e-10	-1.01689	0.000110788	-1.29245e-10	-0.995203	0.000134383	-1.29245e-10	-1.00113
108037090	chr3:108037090:C:T	2.2754e-06	-1.29245e-10	-1.01625	0.000110861	-1.29245e-10	-0.994545	0.000134471	-1.29245e-10	-1.00047
108037098	chr3:108037098:C:T	3.12215e-06	-1.29245e-10	-0.699887	0.000144732	-1.29245e-10	-0.727933	0.000171588	-1.29245e-10	-0.756725
108037099	chr3:108037099:G:A	2.6043e-06	-1.29245e-10	-0.881244	0.000138425	-1.29245e-10	-0.77249	0.000168912	-1.29245e-10	-0.772441
108037766	chr3:108037766:A:G	1.79239e-06	-1.29245e-10	-1.25486	8.54483e-05	-1.29245e-10	-1.25491	0.000103145	-1.29245e-10	-1.26569
108038213	chr3:108038213:C:A	1.06853e-06	-0.428312	-1.34381	6.7772e-05	-0.129097	-1.35757	8.76031e-05	-0.07761	-1.35139
108038239	chr3:108038239:C:T	2.00228e-06	-1.29245e-10	-1.14412	9.86813e-05	-1.29245e-10	-1.11092	0.000119959	-1.29245e-10	-1.11467
108038505	chr3:108038505:G:A	6.88445e-07	-1.13364	-1.07808	3.00241e-05	-1.22564	-1.07518	3.70182e-05	-1.233	-1.0574
108039115	chr3:108039115:ATTTCG:A	5.91224e-07	-1.23919	-1.12478	2.65176e-05	-1.3023	-1.12271	3.26517e-05	-1.30941	-1.10651
108039583	chr3:108039583:T:C	2.13953e-06	-1.29245e-10	-1.07782	0.00010593	-1.29245e-10	-1.04004	0.000128466	-1.29245e-10	-1.04615
108039644	chr3:108039644:C:T	1.59276e-06	-1.29245e-10	-1.37294	7.57751e-05	-1.29245e-10	-1.37505	9.25146e-05	-1.29245e-10	-1.37445
108039741	chr3:108039741:C:T	2.68233e-06	-1.29245e-10	-0.851721	0.000129248	-1.29245e-10	-0.841085	0.000156179	-1.29245e-10	-0.850816
108039809	chr3:108039809:A:C	1.6934e-06	-1.29245e-10	-1.31167	8.07834e-05	-1.29245e-10	-1.31105	9.90378e-05	-1.29245e-10	-1.30632
108040181	chr3:108040181:A:C	1.35902e-06	-1.53165	-3.67067e-10	5.96205e-05	-1.61482	-3.67067e-10	7.2641e-05	-1.61629	-3.67067e-10
108040315	chr3:108040315:T:C	1.64652e-06	-1.29245e-10	-1.33974	7.85012e-05	-1.29245e-10	-1.33971	9.6303e-05	-1.29245e-10	-1.33432
108040331	chr3:108040331:C:T	1.22684e-06	-1.63396	-3.67067e-10	6.25794e-05	-1.56638	-3.67067e-10	7.66625e-05	-1.56241	-3.67067e-10
108040575	chr3:108040575:G:T	2.72128e-06	0.0912099	-0.928515	9.75031e-05	-0.255635	-0.8673	0.000117164	-0.261586	-0.876659
108041738	chr3:108041738:T:C	1.62025e-06	-1.35583	-3.67067e-10	9.1694e-05	-1.18436	-3.67067e-10	0.000113048	-1.174	-3.67067e-10
108041800	chr3:108041800:TC:T	1.72762e-06	-1.29245e-10	-1.29167	8.16763e-05	-1.29245e-10	-1.30006	0.000100031	-1.29245e-10	-1.29633
108042393	chr3:108042393:C:T	3.67674e-06	-1.29245e-10	-0.536382	0.000200383	-1.29245e-10	-0.402588	0.000244114	-1.29245e-10	-0.404183
108042853	chr3:108042853:C:T	1.94473e-06	-1.29245e-10	-1.17329	9.29084e-05	-1.29245e-10	-1.17121	0.00011364	-1.29245e-10	-1.16878
108043871	chr3:108043871:A:C	1.59089e-06	-1.29245e-10	-1.37412	7.57766e-05	-1.29245e-10	-1.37503	9.24282e-05	-1.29245e-10	-1.37539
108044189	chr3:108044189:G:A	3.9163e-06	-0.473261	-3.67067e-10	0.000182365	-0.496808	-3.67067e-10	0.000225822	-0.48207	-3.67067e-10
108044193	chr3:108044193:G:A	1.09068e-05	1.88011	-1.32914	0.000304774	1.36074	-1.34399	0.000369984	1.3537	-1.34206
108044260	chr3:108044260:T:C	1.69095e-06	-1.29245e-10	-1.31312	8.11599e-05	-1.29245e-10	-1.3064	9.93627e-05	-1.29245e-10	-1.30304
108044270	chr3:108044270:C:T	3.07997e-06	-1.29245e-10	-0.713489	0.000149471	-1.29245e-10	-0.695719	0.000179743	-1.29245e-10	-0.710293
108046545	chr3:108046545:G:A	1.10641e-06	-0.36876	-1.36853	4.1629e-05	-0.600142	-1.37388	5.1025e-05	-0.596816	-1.37269
108047514	chr3:108047514:A:T	1.91849e-06	-1.29245e-10	-1.18687	9.41586e-05	-1.29245e-10	-1.15784	0.000114627	-1.29245e-10	-1.16013
108047811	chr3:108047811:A:T	2.28397e-06	-1.29245e-10	-1.01249	0.000111268	-1.29245e-10	-0.99088	0.000134958	-1.29245e-10	-0.996853
108048546	chr3:108048546:G:A	2.33702e-06	-1.29245e-10	-0.989531	0.000113866	-1.29245e-10	-0.967802	0.00013815	-1.29245e-10	-0.973479
108048630	chr3:108048630:C:T	1.79288e-06	-1.29245e-10	-1.25459	9.11766e-05	-1.29245e-10	-1.19002	0.000105994	-1.29245e-10	-1.23844
108049422	chr3:108049422:A:C	5.23578e-07	-1.33933	-1.14615	2.34777e-05	-1.39142	-1.15535	2.88206e-05	-1.39772	-1.14301
108049426	chr3:108049426:T:C	1.47881e-06	-1.44717	-3.67067e-10	6.11101e-05	-1.59014	-3.67067e-10	7.43859e-05	-1.59255	-3.67067e-10
108049730	chr3:108049730:A:G	2.79457e-06	-1.29245e-10	-0.81073	0.000149952	-1.29245e-10	-0.692503	0.000182668	-1.29245e-10	-0.694151
108050383	chr3:108050383:C:T	6.09152e-07	-0.960935	-1.37316	3.66918e-05	-0.724795	-1.37547	4.66125e-05	-0.685235	-1.37471
108050472	chr3:108050472:A:C	3.73534e-07	-1.55406	-1.26909	1.86454e-05	-1.50907	-1.26815	2.26444e-05	-1.51812	-1.26378
108051071	chr3:108051071:A:G	3.61343e-06	-1.29245e-10	-0.553751	0.000210933	-1.29245e-10	-0.351279	0.000225008	-1.29245e-10	-0.485684
108051087	chr3:108051087:C:A	5.16401e-07	-1.29994	-1.19934	2.30477e-05	-1.35681	-1.20845	2.81491e-05	-1.36342	-1.20089
108051176	chr3:108051176:C:T	2.26232e-06	-1.45282	0.430806	0.000112483	-1.43393	0.45391	0.0001356	-1.41828	0.426176
108051810	chr3:108051810:T:C	1.60655e-06	-1.29245e-10	-1.36432	7.66033e-05	-1.29245e-10	-1.36418	9.32457e-05	-1.29245e-10	-1.36658
108052246	chr3:108052246:G:C	2.63586e-06	0.476948	-1.34615	8.71004e-05	0.121922	-1.35768	0.000105623	0.11421	-1.35615
108052438	chr3:108052438:C:G	1.6081e-06	-1.29245e-10	-1.36335	7.66776e-05	-1.29245e-10	-1.36321	9.33263e-05	-1.29245e-10	-1.36572
108052731	chr3:108052731:G:A	4.53079e-07	-1.32224	-1.30786	1.99658e-05	-1.41589	-1.29291	2.4239e-05	-1.41114	-1.30271
108053876	chr3:108053876:C:T	2.54325e-06	-1.29245e-10	-0.904965	0.000121885	-1.29245e-10	-0.899739	0.000148891	-1.29245e-10	-0.898601
108053920	chr3:108053920:C:T	2.73056e-06	-1.29245e-10	-0.833902	0.000145712	-1.29245e-10	-0.721188	0.000177821	-1.29245e-10	-0.721041
108054146	chr3:108054146:G:A	5.33746e-07	-1.32502	-1.14122	2.38013e-05	-1.37863	-1.15445	2.91006e-05	-1.38498	-1.14608
108054148	chr3:108054148:T:A	6.62042e-07	-0.969762	-1.28107	2.77035e-05	-1.13219	-1.24907	3.34938e-05	-1.13011	-1.26035
108054793	chr3:108054793:T:A	4.83407e-06	0.574969	-0.837689	0.000111626	-0.258955	-0.728711	0.000134441	-0.263778	-0.736917
108054795	chr3:108054795:A:G	2.2859e-06	-1.01165	-3.67067e-10	9.38964e-05	-1.16063	-3.67067e-10	0.000114895	-1.1578	-3.67067e-10
108056319	chr3:108056319:G:A	5.44419e-07	-1.29674	-1.1497	2.42173e-05	-1.3529	-1.16285	2.95967e-05	-1.35958	-1.15458
108056320	chr3:108056320:C:T	6.90967e-07	-0.952574	-1.2555	2.80172e-05	-1.09482	-1.27518	3.43801e-05	-1.08944	-1.2749
108056508	chr3:108056508:C:T	4.01683e-06	-1.29245e-10	-0.447915	0.000219707	-1.29245e-10	-0.310523	0.000268571	-1.29245e-10	-0.308704
108057051	chr3:108057051:A:T	3.4704e-06	-1.29245e-10	-0.594137	0.000161806	-1.29245e-10	-0.61642	0.000198892	-1.29245e-10	-0.609055
108057664	chr3:108057664:C:T	1.90805e-06	-1.29245e-10	-1.19233	9.07924e-05	-1.29245e-10	-1.19424	0.000111943	-1.29245e-10	-1.18383
108057999	chr3:108057999:A:C	1.60501e-06	-1.29245e-10	-1.36528	7.6445e-05	-1.29245e-10	-1.36625	9.3617e-05	-1.29245e-10	-1.36261
108058204	chr3:108058204:C:A	3.49398e-07	-1.63814	-1.25181	1.65688e-05	-1.63802	-1.25728	2.02623e-05	-1.63817	-1.25489
108058435	chr3:108058435:G:A	2.62367e-06	-1.29245e-10	-0.873833	0.000122415	-1.29245e-10	-0.895401	0.000150374	-1.29245e-10	-0.888692
108058541	chr3:108058541:G:T	2.31007e-06	-1.29245e-10	-1.00113	0.000112477	-1.29245e-10	-0.980072	0.000136425	-1.29245e-10	-0.986042
108058557	chr3:108058557:C:T	2.72058e-06	-1.29245e-10	-0.837563	0.000132918	-1.29245e-10	-0.813086	0.000161056	-1.29245e-10	-0.820063
108058871	chr3:108058871:G:A	3.58405e-06	-1.29245e-10	-0.561916	0.000217242	-1.29245e-10	-0.321808	0.000225453	-1.29245e-10	-0.483708
108058886	chr3:108058886:T:C	1.27941e-06	-1.59201	-3.67067e-10	7.0934e-05	-1.44107	-3.67067e-10	8.71141e-05	-1.4346	-3.67067e-10
108058995	chr3:108058995:C:T	5.68521e-07	-1.34189	-1.06124	2.45791e-05	-1.43467	-1.06625	3.00082e-05	-1.42989	-1.07045
108059019	chr3:108059019:G:A	5.9539e-06	-1.29245e-10	-0.0543627	0.000283816	-1.29245e-10	-0.0544949	0.00035155	-1.29245e-10	-0.0394655
108059648	chr3:108059648:T:C	1.8089e-06	-1.24569	-3.67067e-10	8.31289e-05	-1.28243	-3.67067e-10	0.000102475	-1.2722	-3.67067e-10
108059796	chr3:108059796:A:G	4.62883e-06	-1.29245e-10	-0.306105	0.000218918	-1.29245e-10	-0.314124	0.000273321	-1.29245e-10	-0.29117
108059969	chr3:108059969:T:A	5.00374e-07	-1.32049	-1.21032	2.23386e-05	-1.3745	-1.222	2.72788e-05	-1.3809	-1.21481
108060003	chr3:108060003:T:C	1.49407e-06	-1.43691	-3.67067e-10	6.14266e-05	-1.58498	-3.67067e-10	7.47615e-05	-1.58752	-3.67067e-10
108060190	chr3:108060190:T:G	1.63977e-06	-1.29245e-10	-1.34385	7.86993e-05	-1.29245e-10	-1.33719	9.57198e-05	-1.29245e-10	-1.34039
108060716	chr3:108060716:C:T	2.64731e-06	-1.29245e-10	-0.864864	0.000124132	-1.29245e-10	-0.881471	0.000154065	-1.29245e-10	-0.864445
108060905	chr3:108060905:T:A	1.617e-06	-1.29245e-10	-1.35784	7.72086e-05	-1.29245e-10	-1.35631	9.39022e-05	-1.29245e-10	-1.35956
108061559	chr3:108061559:T:C	1.05515e-06	-0.863657	-0.921073	4.15411e-05	-1.03897	-0.93717	5.02119e-05	-1.03674	-0.948832
108061759	chr3:108061759:G:A	1.63295e-06	-1.29245e-10	-1.34802	7.8317e-05	-1.29245e-10	-1.34206	9.56824e-05	-1.29245e-10	-1.34078
108061774	chr3:108061774:G:A	5.46781e-07	-1.29553	-1.14658	2.43194e-05	-1.35174	-1.1598	2.97172e-05	-1.35843	-1.15167
108061891	chr3:108061891:T:C	3.52153e-07	-1.6377	-1.2444	1.66953e-05	-1.63758	-1.25011	2.04165e-05	-1.63778	-1.2477
108061903	chr3:108061903:A:G	2.5024e-06	-1.29245e-10	-0.921158	0.000120047	-1.29245e-10	-0.91494	0.000146604	-1.29245e-10	-0.914083
108062085	chr3:108062085:T:A	5.36137e-07	-1.29164	-1.17013	2.38346e-05	-1.34852	-1.18316	2.91148e-05	-1.35526	-1.17531
108062603	chr3:108062603:T:C	1.86666e-06	-1.29245e-10	-1.21426	9.13667e-05	-1.29245e-10	-1.18794	0.000111242	-1.29245e-10	-1.19011
108062847	chr3:108062847:G:A	3.49896e-07	-1.63833	-1.2502	1.65932e-05	-1.63826	-1.25557	2.02916e-05	-1.63837	-1.25324
108063005	chr3:108063005:T:A	1.76428e-06	-1.29245e-10	-1.27067	8.46979e-05	-1.29245e-10	-1.26373	0.000103893	-1.29245e-10	-1.25846
108064573	chr3:108064573:T:C	3.84765e-06	-1.29245e-10	-0.490947	0.000201154	-1.29245e-10	-0.398749	0.000244164	-1.29245e-10	-0.403978
108065063	chr3:108065063:A:G	2.84833e-06	-1.29245e-10	-0.791677	0.000138001	-1.29245e-10	-0.775558	0.000166119	-1.29245e-10	-0.789114
108065117	chr3:108065117:C:T	3.4091e-06	-1.29245e-10	-0.61196	0.000167092	-1.29245e-10	-0.584275	0.00020039	-1.29245e-10	-0.601554
108065433	chr3:108065433:T:C	1.91053e-06	-1.29245e-10	-1.19103	9.22504e-05	-1.29245e-10	-1.17831	0.000113754	-1.29245e-10	-1.16778
108065910	chr3:108065910:T:C	2.14568e-06	-1.29245e-10	-1.07495	0.000104258	-1.29245e-10	-1.05595	0.000126525	-1.29245e-10	-1.06138
108066027	chr3:108066027:T:C	1.92338e-06	-1.29245e-10	-1.18432	9.92323e-05	-1.29245e-10	-1.10536	0.000114172	-1.29245e-10	-1.16411
108066173	chr3:108066173:A:G	9.59929e-06	1.27282	-0.849544	0.00020188	0.347833	-0.742981	0.000242669	0.341813	-0.751933
108066250	chr3:108066250:T:C	2.08554e-06	-1.29245e-10	-1.10338	9.73111e-05	-1.29245e-10	-1.12491	0.00012049	-1.29245e-10	-1.11025
108066480	chr3:108066480:A:G	1.91464e-06	-1.29245e-10	-1.18888	9.40056e-05	-1.29245e-10	-1.15947	0.000114355	-1.29245e-10	-1.16251
108066497	chr3:108066497:G:A	9.21863e-07	-0.70518	-1.21459	5.6116e-05	-0.445182	-1.23022	7.11387e-05	-0.39961	-1.23758
108067239	chr3:108067239:T:A	1.62424e-06	-1.29245e-10	-1.35337	7.78468e-05	-1.29245e-10	-1.34808	9.50883e-05	-1.29245e-10	-1.34701
108067737	chr3:108067737:A:C	2.57824e-06	-0.891301	-3.67067e-10	0.000166029	-0.590658	-3.67067e-10	0.000205146	-0.578098	-3.67067e-10
108068161	chr3:108068161:A:T	1.92134e-06	-1.29245e-10	-1.18538	9.43767e-05	-1.29245e-10	-1.15553	0.000114786	-1.29245e-10	-1.15875
108068468	chr3:108068468:C:G	5.51746e-07	-1.2789	-1.15418	2.45014e-05	-1.3369	-1.16719	2.99273e-05	-1.34373	-1.15931
108068678	chr3:108068678:C:T	1.85144e-06	-1.29245e-10	-1.22244	9.05309e-05	-1.29245e-10	-1.19713	0.000110244	-1.29245e-10	-1.19912
108068840	chr3:108068840:G:C	1.78589e-06	-1.29245e-10	-1.25849	8.57708e-05	-1.29245e-10	-1.25114	0.000105236	-1.29245e-10	-1.24562
108069194	chr3:108069194:A:T	5.00101e-07	-1.28892	-1.24244	2.23087e-05	-1.34668	-1.25116	2.7217e-05	-1.35344	-1.24454
108069528	chr3:108069528:TTA:T	2.78876e-06	-1.29245e-10	-0.812812	0.000134366	-1.29245e-10	-0.802252	0.00016241	-1.29245e-10	-0.811695
108069679	chr3:108069679:AATG:A	1.75374e-06	-1.27666	-3.67067e-10	8.07605e-05	-1.31133	-3.67067e-10	9.9511e-05	-1.30155	-3.67067e-10
108069759	chr3:108069759:G:A	9.16409e-07	-0.551365	-1.37434	3.5335e-05	-0.765359	-1.37259	4.32694e-05	-0.762405	-1.37197
108070163	chr3:108070163:A:C	1.60529e-06	-1.29245e-10	-1.3651	7.64578e-05	-1.29245e-10	-1.36608	9.36355e-05	-1.29245e-10	-1.36241
108070618	chr3:108070618:A:G	2.80112e-06	-1.29245e-10	-0.808389	0.000130505	-1.29245e-10	-0.831405	0.000160382	-1.29245e-10	-0.82426
108070657	chr3:108070657:G:A	1.93857e-06	-1.29245e-10	-1.17646	9.24126e-05	-1.29245e-10	-1.17656	0.000114016	-1.29245e-10	-1.16548
108070943	chr3:108070943:T:A	4.04899e-07	-1.631	-1.11153	1.93114e-05	-1.63348	-1.10864	2.32509e-05	-1.63456	-1.12091
108071001	chr3:108071001:C:T	1.64037e-06	-1.29245e-10	-1.34349	7.83897e-05	-1.29245e-10	-1.34113	9.52306e-05	-1.29245e-10	-1.34552
108071053	chr3:108071053:C:T	1.58875e-06	-1.29245e-10	-1.37546	7.57404e-05	-1.29245e-10	-1.37551	9.24283e-05	-1.29245e-10	-1.37539
108071291	chr3:108071291:C:T	5.33953e-06	-1.29245e-10	-0.16327	0.000252794	-1.29245e-10	-0.170247	0.000315844	-1.29245e-10	-0.146569
108071544	chr3:108071544:A:G	2.91859e-06	0.545412	-1.31272	9.56236e-05	0.139593	-1.28199	0.000115681	0.134163	-1.28514
108071642	chr3:108071642:T:C	1.93465e-06	-1.29245e-10	-1.17848	9.29505e-05	-1.29245e-10	-1.17075	0.000111431	-1.29245e-10	-1.18841
108071988	chr3:108071988:G:T	3.44319e-07	-1.63859	-1.26601	1.63302e-05	-1.6386	-1.2712	1.99691e-05	-1.63858	-1.26905
108072000	chr3:108072000:C:T	3.89785e-06	0.896133	-1.37412	0.000121027	0.464729	-1.37153	0.000146666	0.458096	-1.37175
108072172	chr3:108072172:G:A	2.73925e-06	-1.29245e-10	-0.830723	0.000127855	-1.29245e-10	-0.851921	0.000156891	-1.29245e-10	-0.846264
108072526	chr3:108072526:G:C	8.23342e-06	-1.29245e-10	0.269793	0.000395958	-1.29245e-10	0.278488	0.000494132	-1.29245e-10	0.300985
108072853	chr3:108072853:A:G	1.63935e-06	-1.29245e-10	-1.34411	7.83394e-05	-1.29245e-10	-1.34177	9.51736e-05	-1.29245e-10	-1.34612
108072966	chr3:108072966:T:C	3.76996e-06	-1.29245e-10	-0.511345	0.000175831	-1.29245e-10	-0.533294	0.00021614	-1.29245e-10	-0.525894
108073314	chr3:108073314:G:A	1.24665e-06	-1.61795	-3.67067e-10	5.83047e-05	-1.63714	-3.67067e-10	7.11591e-05	-1.6369	-3.67067e-10
108073693	chr3:108073693:G:A	2.2161e-06	0.331901	-1.37456	7.3006e-05	-0.0400024	-1.37228	8.85263e-05	-0.0460075	-1.37251
108073908	chr3:108073908:A:C	3.37131e-06	-1.29245e-10	-0.623107	0.000181801	-1.29245e-10	-0.499909	0.000222203	-1.29245e-10	-0.498226
108074254	chr3:108074254:T:C	4.62134e-06	-1.29245e-10	-0.307724	0.000223337	-1.29245e-10	-0.294136	0.000276817	-1.29245e-10	-0.278462
108074349	chr3:108074349:T:C	3.60353e-06	-1.29245e-10	-0.556495	0.000167583	-1.29245e-10	-0.581343	0.000206052	-1.29245e-10	-0.573689
108074407	chr3:108074407:G:A	1.61534e-06	-1.29245e-10	-1.35886	7.72422e-05	-1.29245e-10	-1.35587	9.40248e-05	-1.29245e-10	-1.35826
108074410	chr3:108074410:T:C	1.63244e-06	-1.29245e-10	-1.34833	7.87443e-05	-1.29245e-10	-1.33661	9.59236e-05	-1.29245e-10	-1.33827
108074862	chr3:108074862:A:G	7.97271e-07	-0.912125	-1.15284	4.71426e-05	-0.676837	-1.17281	5.94509e-05	-0.635879	-1.18079
108074887	chr3:108074887:C:T	1.92529e-06	-1.29245e-10	-1.18333	9.17837e-05	-1.29245e-10	-1.18339	0.00011322	-1.29245e-10	-1.17249
108075293	chr3:108075293:A:C	6.6233e-07	-0.994672	-1.25573	3.93388e-05	-0.76629	-1.26432	4.96464e-05	-0.727538	-1.26935
108075510	chr3:108075510:T:C	4.62901e-06	-1.29245e-10	-0.306065	0.000223704	-1.29245e-10	-0.292495	0.00027728	-1.29245e-10	-0.27679
108075517	chr3:108075517:T:C	1.36368e-06	-1.52822	-3.67067e-10	6.06941e-05	-1.59697	-3.67067e-10	7.38447e-05	-1.59985	-3.67067e-10
108075533	chr3:108075533:T:C	2.07063e-06	-1.29245e-10	-1.11055	0.000110017	-1.29245e-10	-1.00218	0.000124813	-1.29245e-10	-1.075
108075605	chr3:108075605:T:C	4.01573e-07	-1.5611	-1.18967	1.83261e-05	-1.57347	-1.22102	2.25336e-05	-1.56215	-1.22466
108075689	chr3:108075689:G:C	2.02663e-06	-1.13204	-3.67067e-10	9.70036e-05	-1.12807	-3.67067e-10	0.000118126	-1.13006	-3.67067e-10
108075923	chr3:108075923:T:C	2.72476e-06	-1.29245e-10	-0.836027	0.000127023	-1.29245e-10	-0.858448	0.000156075	-1.29245e-10	-0.851484
108076525	chr3:108076525:C:T	3.4015e-07	-1.6382	-1.27857	1.61504e-05	-1.63809	-1.28279	1.97395e-05	-1.63823	-1.28097
108077205	chr3:108077205:G:A	1.69693e-06	-1.29245e-10	-1.30959	8.09541e-05	-1.29245e-10	-1.30894	9.84271e-05	-1.29245e-10	-1.3125
108077250	chr3:108077250:G:A	8.82018e-07	-0.634176	-1.32978	3.39411e-05	-0.841054	-1.33714	4.14738e-05	-0.838197	-1.33856
108077259	chr3:108077259:G:A	1.85267e-06	-1.29245e-10	-1.22178	9.06171e-05	-1.29245e-10	-1.19618	0.000110343	-1.29245e-10	-1.19823
108077664	chr3:108077664:G:A	5.00505e-06	-1.29245e-10	-0.227961	0.000241385	-1.29245e-10	-0.216426	0.000300038	-1.29245e-10	-0.19791
108077829	chr3:108077829:T:C	5.39533e-07	-1.36752	-1.08794	2.34393e-05	-1.45635	-1.09205	2.86177e-05	-1.4517	-1.09609
108078045	chr3:108078045:T:C	1.89795e-06	-1.29245e-10	-1.19763	9.13909e-05	-1.29245e-10	-1.18767	0.000110805	-1.29245e-10	-1.19404
108078242	chr3:108078242:T:C	5.72947e-06	-1.29245e-10	-0.092786	0.000276172	-1.29245e-10	-0.0817966	0.000343675	-1.29245e-10	-0.0621226
108078784	chr3:108078784:C:T	4.19916e-06	-1.29245e-10	-0.403523	0.000200648	-1.29245e-10	-0.401265	0.000247895	-1.29245e-10	-0.388813
108078843	chr3:108078843:T:A	5.77884e-07	-1.22169	-1.1651	2.55657e-05	-1.2837	-1.17787	3.12069e-05	-1.29113	-1.17005
108079272	chr3:108079272:G:A	8.07711e-07	-0.694621	-1.35734	3.16429e-05	-0.89596	-1.35235	3.87881e-05	-0.893319	-1.35038
108079442	chr3:108079442:A:G	1.66075e-06	-1.29245e-10	-1.33114	7.93984e-05	-1.29245e-10	-1.32834	9.63799e-05	-1.29245e-10	-1.33352
108079731	chr3:108079731:G:C	6.2185e-07	-0.942629	-1.37084	4.21837e-05	-0.594002	-1.36678	5.16714e-05	-0.588845	-1.36807
108079753	chr3:108079753:C:A	5.77355e-07	-1.22171	-1.166	2.55339e-05	-1.28396	-1.17885	3.11667e-05	-1.29138	-1.17109
108079908	chr3:108079908:C:T	5.43609e-07	-1.294	-1.15393	2.41859e-05	-1.35003	-1.16702	2.95489e-05	-1.35673	-1.15904
108079932	chr3:108079932:G:A	2.83721e-06	-1.29245e-10	-0.795588	0.000137455	-1.29245e-10	-0.779523	0.000165465	-1.29245e-10	-0.793057
108080551	chr3:108080551:ACTTTT:A	5.68846e-07	-1.24939	-1.15316	2.52091e-05	-1.30921	-1.16641	3.07859e-05	-1.31636	-1.1584
108081155	chr3:108081155:T:A	3.82452e-06	0.869774	-1.36675	0.000119592	0.442689	-1.36142	0.000144898	0.436073	-1.36186
108081208	chr3:108081208:T:C	2.10359e-06	-1.29245e-10	-1.09476	0.000112097	-1.29245e-10	-0.983458	0.00012693	-1.29245e-10	-1.05818
108081701	chr3:108081701:C:T	4.3674e-07	-1.29481	-1.37202	1.98532e-05	-1.34453	-1.36992	2.40474e-05	-1.35125	-1.37054
108081959	chr3:108081959:C:A	1.65662e-06	-1.33363	-3.67067e-10	7.61125e-05	-1.37061	-3.67067e-10	9.37171e-05	-1.36154	-3.67067e-10
108082033	chr3:108082033:A:G	8.25046e-07	-0.7045	-1.32622	3.24263e-05	-0.905718	-1.31813	3.98486e-05	-0.903133	-1.3136
108082405	chr3:108082405:A:G	1.60131e-06	-1.29245e-10	-1.36759	7.65978e-05	-1.29245e-10	-1.36425	9.35249e-05	-1.29245e-10	-1.36359
108082606	chr3:108082606:A:C	2.07236e-06	-1.29245e-10	-1.10972	0.000100007	-1.29245e-10	-1.09758	0.000121081	-1.29245e-10	-1.10536
108082719	chr3:108082719:CAT:C	2.77222e-06	-1.29245e-10	-0.818761	0.000148532	-1.29245e-10	-0.702021	0.000181096	-1.29245e-10	-0.702793
108082905	chr3:108082905:A:T	1.58874e-06	-1.29245e-10	-1.37547	7.57427e-05	-1.29245e-10	-1.37548	9.24194e-05	-1.29245e-10	-1.37548
108083532	chr3:108083532:A:G	2.25703e-06	-1.29245e-10	-1.02436	0.000121643	-1.29245e-10	-0.901729	0.000136717	-1.29245e-10	-0.983903
108083554	chr3:108083554:C:T	1.62875e-06	-1.29245e-10	-1.3506	7.78006e-05	-1.29245e-10	-1.34867	9.45855e-05	-1.29245e-10	-1.35231
108083583	chr3:108083583:T:C	1.60858e-06	-1.29245e-10	-1.36305	7.67407e-05	-1.29245e-10	-1.36239	9.36051e-05	-1.29245e-10	-1.36273
108083973	chr3:108083973:C:T	2.03684e-06	-1.29245e-10	-1.12701	9.75799e-05	-1.29245e-10	-1.12215	0.000118871	-1.29245e-10	-1.12378
108084330	chr3:108084330:T:C	2.18948e-06	-1.29245e-10	-1.05475	0.000105522	-1.29245e-10	-1.0439	0.000127683	-1.29245e-10	-1.05227
108084394	chr3:108084394:C:A	1.49673e-06	-1.43513	-3.67067e-10	6.76518e-05	-1.48845	-3.67067e-10	8.30084e-05	-1.48288	-3.67067e-10
108084576	chr3:108084576:T:C	1.99383e-06	-1.29245e-10	-1.14835	0.000105349	-1.29245e-10	-1.04554	0.000120159	-1.29245e-10	-1.11301
108084656	chr3:108084656:A:C	7.63262e-06	0.920816	-0.726794	0.000261922	0.524437	-0.659209	0.000312906	0.514781	-0.670696
108086132	chr3:108086132:G:A	2.31897e-06	-1.29245e-10	-0.997285	0.000111861	-1.29245e-10	-0.985561	0.00013525	-1.29245e-10	-0.994691
108086228	chr3:108086228:C:T	6.1744e-06	-1.29245e-10	-0.0179967	0.000297988	-1.29245e-10	-0.00576778	0.000367103	-1.29245e-10	0.00382426
108086487	chr3:108086487:T:C	4.6983e-07	-1.22481	-1.36898	2.02424e-05	-1.32232	-1.37271	2.48669e-05	-1.31979	-1.36849
108086789	chr3:108086789:G:A	6.18837e-06	-1.29245e-10	-0.0157364	0.000298656	-1.29245e-10	-0.00352569	0.000367933	-1.29245e-10	0.00608178
108086922	chr3:108086922:T:A	1.84317e-06	-1.29245e-10	-1.22692	8.80184e-05	-1.29245e-10	-1.22527	0.000107099	-1.29245e-10	-1.22807
108086943	chr3:108086943:C:T	3.3725e-06	-1.29245e-10	-0.622754	0.000168644	-1.29245e-10	-0.575028	0.000206507	-1.29245e-10	-0.571486
108088112	chr3:108088112:G:A	2.08773e-06	-1.29245e-10	-1.10233	0.00010051	-1.29245e-10	-1.09256	0.000121695	-1.29245e-10	-1.1003
108088269	chr3:108088269:T:C	4.95907e-06	-1.29245e-10	-0.237189	0.000236959	-1.29245e-10	-0.234932	0.000294325	-1.29245e-10	-0.217134
108088340	chr3:108088340:C:T	1.88534e-06	-1.2043	-3.67067e-10	7.25453e-05	-1.41861	-3.67067e-10	8.82733e-05	-1.42138	-3.67067e-10
108088505	chr3:108088505:A:G	3.14343e-06	-1.29245e-10	-0.693095	0.000170744	-1.29245e-10	-0.562654	0.000207954	-1.29245e-10	-0.564501
108088635	chr3:108088635:C:A	3.23023e-06	-1.29245e-10	-0.665857	0.000161195	-1.29245e-10	-0.620206	0.000196734	-1.29245e-10	-0.619966
108089308	chr3:108089308:A:G	5.07698e-06	-1.29245e-10	-0.213692	0.000245105	-1.29245e-10	-0.201135	0.000302567	-1.29245e-10	-0.189515
108089382	chr3:108089382:C:T	5.45058e-06	-1.29245e-10	-0.142687	0.000263342	-1.29245e-10	-0.129365	0.000325269	-1.29245e-10	-0.117167
108089442	chr3:108089442:T:C	5.23903e-06	-1.29245e-10	-0.182271	0.000253124	-1.29245e-10	-0.168938	0.000312571	-1.29245e-10	-0.156986
108089774	chr3:108089774:T:A	1.34285e-06	-1.54361	-3.67067e-10	6.06865e-05	-1.5971	-3.67067e-10	7.41346e-05	-1.59594	-3.67067e-10
108091158	chr3:108091158:C:T	2.89448e-06	-1.29245e-10	-0.775603	0.000155981	-1.29245e-10	-0.653087	0.000189998	-1.29245e-10	-0.654803
108091265	chr3:108091265:C:A	1.77607e-06	-1.29245e-10	-1.264	9.12263e-05	-1.29245e-10	-1.18948	0.000105886	-1.29245e-10	-1.23945
108091431	chr3:108091431:C:T	1.34511e-06	-1.54194	-3.67067e-10	8.13464e-05	-1.3041	-3.67067e-10	9.98037e-05	-1.29861	-3.67067e-10
108091476	chr3:108091476:C:T	2.03345e-06	-1.29245e-10	-1.12867	9.78343e-05	-1.29245e-10	-1.11954	0.000118545	-1.29245e-10	-1.12653
108091486	chr3:108091486:G:A	5.72439e-06	-1.29245e-10	-0.0936723	0.000276094	-1.29245e-10	-0.0820783	0.000339574	-1.29245e-10	-0.0741274
108092190	chr3:108092190:C:G	3.54228e-07	-1.57627	-1.29996	1.7241e-05	-1.54261	-1.31291	2.16574e-05	-1.52838	-1.2981
108092201	chr3:108092201:A:C	1.76882e-06	-1.29245e-10	-1.26809	9.07472e-05	-1.29245e-10	-1.19474	0.00010541	-1.29245e-10	-1.24396
108092940	chr3:108092940:G:A	2.23249e-06	0.266007	-1.3013	0.000150625	0.594013	-1.28204	0.000181616	0.597732	-1.29766
108093365	chr3:108093365:GCT:G	1.76847e-06	-1.29245e-10	-1.26829	9.07224e-05	-1.29245e-10	-1.19502	0.000105385	-1.29245e-10	-1.24419
108093444	chr3:108093444:T:A	1.77748e-06	-1.29245e-10	-1.26321	9.13299e-05	-1.29245e-10	-1.18834	0.000106004	-1.29245e-10	-1.23834
108093520	chr3:108093520:A:C	4.47163e-06	-1.29245e-10	-0.340656	0.00021305	-1.29245e-10	-0.341293	0.000262859	-1.29245e-10	-0.330201
108093521	chr3:108093521:C:T	3.25802e-06	-1.29245e-10	-0.657289	0.0001563	-1.29245e-10	-0.65104	0.000190396	-1.29245e-10	-0.652712
108093660	chr3:108093660:C:A	5.58686e-06	1.14715	-1.26514	0.000549644	1.84964	-1.24319	0.000690494	1.8867	-1.25111
108094073	chr3:108094073:A:G	1.58603e-06	-0.0582095	-1.31897	0.00010146	0.243024	-1.32618	0.000124834	0.24673	-1.32156
108094260	chr3:108094260:A:C	3.55239e-07	-1.59183	-1.28155	1.71898e-05	-1.56229	-1.29621	2.16008e-05	-1.54956	-1.27953
108094359	chr3:108094359:C:T	1.73502e-06	-1.29245e-10	-1.28739	8.31584e-05	-1.29245e-10	-1.28207	0.000101012	-1.29245e-10	-1.28658
108094439	chr3:108094439:C:T	2.34345e-06	-1.29245e-10	-0.986786	0.000113363	-1.29245e-10	-0.972225	0.000139968	-1.29245e-10	-0.960404
108094550	chr3:108094550:G:A	2.3862e-05	2.15228	-0.818405	0.00139066	2.35818	-0.823473	0.00190734	2.43971	-0.78806
108094837	chr3:108094837:G:A	4.62611e-06	-1.29245e-10	-0.306692	0.000222313	-1.29245e-10	-0.298731	0.000273231	-1.29245e-10	-0.291502
108095328	chr3:108095328:C:T	1.95258e-06	0.0850504	-1.25431	5.71863e-05	-0.411269	-1.24524	6.95225e-05	-0.406751	-1.25342
108095387	chr3:108095387:G:A	1.24968e-06	-1.61552	-3.67067e-10	5.89997e-05	-1.62529	-3.67067e-10	7.20958e-05	-1.62382	-3.67067e-10
108095595	chr3:108095595:C:T	5.44159e-07	-1.49517	-0.951755	2.51258e-05	-1.53457	-0.944353	3.12348e-05	-1.52869	-0.931595
108095877	chr3:108095877:G:A	1.61784e-06	-1.29245e-10	-1.35731	7.71538e-05	-1.29245e-10	-1.35702	9.40305e-05	-1.29245e-10	-1.3582
108095881	chr3:108095881:T:C	2.57703e-06	-1.29245e-10	-0.891772	0.00012505	-1.29245e-10	-0.874107	0.000150949	-1.29245e-10	-0.884875
108096999	chr3:108096999:C:T	2.0841e-06	-1.10407	-3.67067e-10	7.6679e-05	-1.36319	-3.67067e-10	9.32046e-05	-1.36702	-3.67067e-10
108097369	chr3:108097369:T:G	3.57507e-07	-1.59098	-1.27603	1.72871e-05	-1.56131	-1.29155	2.17387e-05	-1.54853	-1.27419
108097846	chr3:108097846:T:C	1.4114e-06	-0.171377	-1.32245	8.94117e-05	0.119917	-1.32949	0.000110004	0.123692	-1.32499
108097886	chr3:108097886:C:T	3.66258e-07	-1.52103	-1.32179	1.80357e-05	-1.47757	-1.3329	2.26959e-05	-1.45922	-1.32041
108098041	chr3:108098041:G:A	6.90854e-07	-1.24274	-0.965492	3.2665e-05	-1.2925	-0.924014	3.9238e-05	-1.28247	-0.949703
108098322	chr3:108098322:G:C	1.61929e-06	-1.29245e-10	-1.35642	7.72222e-05	-1.29245e-10	-1.35613	9.41175e-05	-1.29245e-10	-1.35727
108098980	chr3:108098980:G:A	2.35522e-06	-1.29245e-10	-0.981773	0.000114162	-1.29245e-10	-0.965201	0.000137412	-1.29245e-10	-0.978831
108099025	chr3:108099025:G:T	1.78166e-06	-1.29245e-10	-1.26086	8.50627e-05	-1.29245e-10	-1.25943	0.000103304	-1.29245e-10	-1.26414
108099092	chr3:108099092:G:A	4.84635e-06	-1.29245e-10	-0.260183	0.000228684	-1.29245e-10	-0.270479	0.000286102	-1.29245e-10	-0.24547
108099380	chr3:108099380:A:G	1.58868e-06	-1.29245e-10	-1.37551	7.57491e-05	-1.29245e-10	-1.37539	9.24354e-05	-1.29245e-10	-1.37531
108099575	chr3:108099575:AT:A	1.58869e-06	-1.29245e-10	-1.3755	7.57413e-05	-1.29245e-10	-1.3755	9.24217e-05	-1.29245e-10	-1.37546
108099597	chr3:108099597:G:A	5.09596e-06	1.05048	-1.26044	0.000496376	1.7423	-1.23778	0.000623074	1.77873	-1.24589
108099631	chr3:108099631:G:A	1.02206e-06	-0.526518	-1.29007	6.37809e-05	-0.247305	-1.30006	7.84337e-05	-0.244941	-1.29462
108099851	chr3:108099851:T:G	1.6853e-06	-1.29245e-10	-1.31647	8.26456e-05	-1.29245e-10	-1.28826	9.87152e-05	-1.29245e-10	-1.30958
108100058	chr3:108100058:A:G	1.67291e-06	-1.32384	-3.67067e-10	0.000108158	-1.01922	-3.67067e-10	0.000136222	-0.987531	-3.67067e-10
108100194	chr3:108100194:G:A	1.77028e-05	1.9752	-0.93989	0.00101511	2.11501	-0.895077	0.00133743	2.19119	-0.8945
108100276	chr3:108100276:C:T	2.00702e-06	-1.29245e-10	-1.14176	9.65201e-05	-1.29245e-10	-1.13307	0.000116942	-1.29245e-10	-1.14014
108100429	chr3:108100429:A:C	1.2887e-06	-1.58477	-3.67067e-10	6.24282e-05	-1.5688	-3.67067e-10	7.6045e-05	-1.57049	-3.67067e-10
108101216	chr3:108101216:C:T	7.12973e-06	0.655756	-0.529892	0.000449148	0.895482	-0.490948	0.000580094	0.976055	-0.514684
108101318	chr3:108101318:T:C	1.76889e-06	-1.29245e-10	-1.26806	8.48659e-05	-1.29245e-10	-1.26175	0.000103006	-1.29245e-10	-1.26703
108101389	chr3:108101389:TC:T	4.64664e-06	1.07323	-1.3755	0.000287445	1.32864	-1.37043	0.000380419	1.41464	-1.37518
108101566	chr3:108101566:C:T	4.18101e-06	-1.29245e-10	-0.407855	0.000193699	-1.29245e-10	-0.436515	0.00024299	-1.29245e-10	-0.4088
108101848	chr3:108101848:A:G	1.71801e-06	-0.00382548	-1.29341	5.0517e-05	-0.48605	-1.29446	6.21987e-05	-0.48169	-1.28979
108102699	chr3:108102699:T:G	9.0748e-06	0.92115	-0.554057	0.000547293	1.1232	-0.521035	0.000713102	1.21289	-0.545085
108103398	chr3:108103398:A:C	2.24889e-05	2.64897	-1.37435	0.00095556	2.53482	-1.37534	0.00130205	2.64324	-1.37336
108103456	chr3:108103456:G:A	6.86015e-06	-1.29245e-10	0.0873211	0.000380023	-1.29245e-10	0.237413	0.000416499	-1.29245e-10	0.130065
108103854	chr3:108103854:G:A	5.94771e-06	-1.29245e-10	-0.0554022	0.000329663	-1.29245e-10	0.0952522	0.000360547	-1.29245e-10	-0.0141968
108103986	chr3:108103986:G:A	1.72091e-06	-1.29556	-3.67067e-10	7.78573e-05	-1.34794	-3.67067e-10	9.56206e-05	-1.34143	-3.67067e-10
108104054	chr3:108104054:A:G	3.62991e-06	-1.29245e-10	-0.5492	0.00017691	-1.29245e-10	-0.527177	0.000218322	-1.29245e-10	-0.515846
108104098	chr3:108104098:T:C	1.86112e-06	-1.29245e-10	-1.21723	9.66707e-05	-1.29245e-10	-1.13151	0.000111145	-1.29245e-10	-1.19099
108104377	chr3:108104377:G:A	6.11262e-07	-1.62953	-0.701102	3.05978e-05	-1.55405	-0.727841	3.71331e-05	-1.54716	-0.740144
108104835	chr3:108104835:T:C	1.63519e-06	-1.29245e-10	-1.34665	7.76126e-05	-1.29245e-10	-1.35109	9.48787e-05	-1.29245e-10	-1.34922
108105004	chr3:108105004:G:A	3.10833e-06	-1.29245e-10	-0.704322	0.000148355	-1.29245e-10	-0.703212	0.000178239	-1.29245e-10	-0.718692
108105214	chr3:108105214:T:G	2.05047e-05	2.53458	-1.35233	0.00087913	2.434	-1.35788	0.00119079	2.53589	-1.35533
108105375	chr3:108105375:T:C	7.58172e-06	0.629613	-0.442281	0.000467893	0.848395	-0.402975	0.000604395	0.929689	-0.427279
108105576	chr3:108105576:G:A	1.80109e-06	-1.29245e-10	-1.25002	8.6464e-05	-1.29245e-10	-1.24309	0.000104907	-1.29245e-10	-1.24875
108105716	chr3:108105716:A:G	2.28883e-05	2.55074	-1.25852	0.000996692	2.4706	-1.26898	0.00135384	2.57271	-1.26383
108105834	chr3:108105834:A:G	1.89545e-06	-1.29245e-10	-1.19895	9.03722e-05	-1.29245e-10	-1.19888	0.000110483	-1.29245e-10	-1.19696
108106559	chr3:108106559:T:G	2.32694e-06	-1.29245e-10	-0.993855	0.000131763	-1.29245e-10	-0.821818	0.000143165	-1.29245e-10	-0.937821
108107150	chr3:108107150:C:T	1.93157e-06	-1.29245e-10	-1.18008	9.13351e-05	-1.29245e-10	-1.18828	0.000111108	-1.29245e-10	-1.19132
108107310	chr3:108107310:G:C	1.93919e-06	-1.29245e-10	-1.17614	9.33242e-05	-1.29245e-10	-1.16674	0.000114406	-1.29245e-10	-1.16206
108107476	chr3:108107476:G:A	1.91168e-06	-1.29245e-10	-1.19043	9.08592e-05	-1.29245e-10	-1.19351	0.000109964	-1.29245e-10	-1.20167
108109126	chr3:108109126:C:T	1.58876e-06	-1.29245e-10	-1.37545	7.57518e-05	-1.29245e-10	-1.37536	9.24164e-05	-1.29245e-10	-1.37551
108109154	chr3:108109154:C:T	3.13559e-07	-1.63842	-1.35976	1.49183e-05	-1.63842	-1.36181	1.82429e-05	-1.63853	-1.35951
108109571	chr3:108109571:C:A	2.60294e-06	0.306735	-1.1885	7.32779e-05	-0.222646	-1.18592	9.07565e-05	-0.217078	-1.17656
108109630	chr3:108109630:AT:A	4.42224e-06	-1.29245e-10	-0.351761	0.000240273	-1.29245e-10	-0.221044	0.000297404	-1.29245e-10	-0.206726
108109632	chr3:108109632:C:T	3.0943e-07	-1.63634	-1.37509	1.47371e-05	-1.6382	-1.37425	1.79761e-05	-1.63798	-1.3748
108109636	chr3:108109636:T:C	5.23832e-06	-1.29245e-10	-0.182407	0.000239746	-1.29245e-10	-0.223241	0.000284828	-1.29245e-10	-0.249933
108110058	chr3:108110058:A:G	3.91212e-05	2.89814	-1.06988	0.00071421	1.86728	-0.998921	0.000850167	1.85173	-1.00811
108110160	chr3:108110160:G:A	4.44755e-06	-1.29245e-10	-0.346054	0.000237262	-1.29245e-10	-0.233654	0.00026581	-1.29245e-10	-0.319036
108110460	chr3:108110460:G:A	2.39423e-06	0.223018	-1.18836	6.82052e-05	-0.294529	-1.18577	8.44598e-05	-0.289127	-1.17642
108110660	chr3:108110660:A:G	7.87712e-06	1.59982	-1.37427	0.000343693	1.51212	-1.37519	0.000458734	1.60157	-1.37492
108110680	chr3:108110680:CCAACT:C	2.08697e-06	-1.29245e-10	-1.1027	0.000103212	-1.29245e-10	-1.06603	0.000125862	-1.29245e-10	-1.06663
108110919	chr3:108110919:C:A	8.86213e-06	1.71881	-1.37543	0.000414065	1.69815	-1.37495	0.000544158	1.77293	-1.37551
108110959	chr3:108110959:G:A	3.65563e-05	3.06377	-1.30333	0.000619086	2	-1.27457	0.000742909	1.98513	-1.27637
108110997	chr3:108110997:C:T	1.58964e-06	-1.29245e-10	-1.3749	7.58061e-05	-1.29245e-10	-1.37464	9.25252e-05	-1.29245e-10	-1.37434
108111153	chr3:108111153:A:G	2.07761e-06	-1.29245e-10	-1.10719	0.00010793	-1.29245e-10	-1.02133	0.000123308	-1.29245e-10	-1.08713
108111184	chr3:108111184:T:G	2.44216e-06	-1.29245e-10	-0.945527	0.000116589	-1.29245e-10	-0.944168	0.00014271	-1.29245e-10	-0.941001
108111595	chr3:108111595:C:T	2.58858e-06	-0.887298	-3.67067e-10	0.000101719	-1.08061	-3.67067e-10	0.000125121	-1.07254	-3.67067e-10
108111888	chr3:108111888:T:G	4.19208e-06	-1.29245e-10	-0.405212	0.000195392	-1.29245e-10	-0.427814	0.000239959	-1.29245e-10	-0.421352
108112246	chr3:108112246:A:T	1.68218e-06	-1.29245e-10	-1.31832	8.02181e-05	-1.29245e-10	-1.31807	9.78906e-05	-1.29245e-10	-1.31797
108113271	chr3:108113271:T:C	1.58398e-05	2.27904	-1.35493	0.000741	2.25543	-1.35025	0.000974169	2.33649	-1.35672
108113319	chr3:108113319:C:T	3.63319e-06	0.22544	-0.773736	0.000102668	-0.292005	-0.779311	0.000128054	-0.28661	-0.762754
108113402	chr3:108113402:C:G	2.10905e-06	-1.29245e-10	-1.09217	0.000100313	-1.29245e-10	-1.09452	0.000123704	-1.29245e-10	-1.08393
108113921	chr3:108113921:G:A	3.20004e-07	-1.63057	-1.34726	1.51626e-05	-1.63469	-1.3493	1.8557e-05	-1.63406	-1.34691
108113994	chr3:108113994:G:A	1.58907e-06	-1.29245e-10	-1.37526	7.5747e-05	-1.29245e-10	-1.37542	9.24387e-05	-1.29245e-10	-1.37527
108114442	chr3:108114442:C:A	9.78174e-06	1.79066	-1.34855	0.000426916	1.69811	-1.34435	0.000571465	1.78963	-1.34324
108114456	chr3:108114456:A:G	1.73782e-06	-1.29245e-10	-1.28578	8.31858e-05	-1.29245e-10	-1.28174	0.000101008	-1.29245e-10	-1.28662
108114459	chr3:108114459:A:G	1.58874e-06	-1.29245e-10	-1.37546	7.59886e-05	-1.29245e-10	-1.37224	9.24258e-05	-1.29245e-10	-1.37541
108115148	chr3:108115148:A:T	1.58867e-06	-1.29245e-10	-1.37551	7.57987e-05	-1.29245e-10	-1.37474	9.24407e-05	-1.29245e-10	-1.37525
108115298	chr3:108115298:C:A	3.51544e-06	-1.29245e-10	-0.581244	0.000170272	-1.29245e-10	-0.565421	0.000211442	-1.29245e-10	-0.547867
108116307	chr3:108116307:C:T	3.91981e-06	-1.29245e-10	-0.472365	0.000212216	-1.29245e-10	-0.345214	0.000261062	-1.29245e-10	-0.337059
108116342	chr3:108116342:A:G	1.60403e-06	-1.29245e-10	-1.36589	7.7885e-05	-1.29245e-10	-1.34759	9.3759e-05	-1.29245e-10	-1.36109
108116925	chr3:108116925:C:T	2.4806e-06	-0.929907	-3.67067e-10	0.000131574	-0.823254	-3.67067e-10	0.000159101	-0.832279	-3.67067e-10
108117467	chr3:108117467:C:T	1.73346e-06	-1.29245e-10	-1.28829	8.27231e-05	-1.29245e-10	-1.28732	0.000100373	-1.29245e-10	-1.29293
108117492	chr3:108117492:A:G	2.03655e-06	-1.29245e-10	-1.12715	0.000102516	-1.29245e-10	-1.0728	0.000120703	-1.29245e-10	-1.10849
108117691	chr3:108117691:C:T	1.26731e-06	-1.60151	-3.67067e-10	5.82581e-05	-1.63794	-3.67067e-10	7.10702e-05	-1.63815	-3.67067e-10
108118184	chr3:108118184:G:A	1.96462e-06	-1.29245e-10	-1.16311	9.94979e-05	-1.29245e-10	-1.10268	0.000121189	-1.29245e-10	-1.10447
108118415	chr3:108118415:C:T	1.99249e-06	-1.29245e-10	-1.14902	0.00010113	-1.29245e-10	-1.08641	0.00012317	-1.29245e-10	-1.08825
108118418	chr3:108118418:C:G	4.28936e-07	-1.49232	-1.19253	1.88473e-05	-1.57851	-1.18793	2.28867e-05	-1.57808	-1.19319
108118550	chr3:108118550:G:A	1.91524e-06	-1.29245e-10	-1.18856	9.6588e-05	-1.29245e-10	-1.13237	0.00011764	-1.29245e-10	-1.13419
108118788	chr3:108118788:C:T	1.594e-06	-1.37216	-3.67067e-10	8.25555e-05	-1.28935	-3.67067e-10	0.000101131	-1.2854	-3.67067e-10
108119284	chr3:108119284:G:T	1.2201e-05	1.91933	-1.25621	0.000644072	2.01242	-1.24743	0.000846317	2.10137	-1.2623
108119355	chr3:108119355:GA:G	1.26255e-05	1.95621	-1.2589	0.000666438	2.04934	-1.25021	0.000876177	2.13866	-1.26491
108119963	chr3:108119963:CA:C	3.81288e-06	-1.29245e-10	-0.500023	0.000182407	-1.29245e-10	-0.496578	0.000226955	-1.29245e-10	-0.477068
108120216	chr3:108120216:A:C	2.97511e-06	-1.29245e-10	-0.748129	0.000136326	-1.29245e-10	-0.787774	0.000166472	-1.29245e-10	-0.786993
108120435	chr3:108120435:C:T	2.01424e-06	-1.29245e-10	-1.13817	0.000102354	-1.29245e-10	-1.07438	0.000124688	-1.29245e-10	-1.07601
108120885	chr3:108120885:C:T	1.01228e-05	1.74345	-1.26707	0.000534425	1.83712	-1.25875	0.000700353	1.92401	-1.27425
108121031	chr3:108121031:C:T	1.64456e-06	-1.29245e-10	-1.34093	7.8241e-05	-1.29245e-10	-1.34303	9.52899e-05	-1.29245e-10	-1.34489
108121140	chr3:108121140:A:G	2.44711e-06	0.261129	-1.20463	6.94183e-05	-0.260356	-1.20231	8.59058e-05	-0.254921	-1.19365
108121290	chr3:108121290:C:G	1.76444e-06	-1.27057	-3.67067e-10	8.54244e-05	-1.25519	-3.67067e-10	0.000105922	-1.23912	-3.67067e-10
108121482	chr3:108121482:A:G	1.43728e-06	-1.47566	-3.67067e-10	6.86823e-05	-1.47333	-3.67067e-10	8.39903e-05	-1.47112	-3.67067e-10
108121926	chr3:108121926:G:T	7.93402e-06	0.182433	0.0503186	0.000480606	0.392187	0.0800407	0.000612847	0.465834	0.0504629
108121983	chr3:108121983:T:C	1.1691e-05	1.97487	-1.35446	0.000511812	1.88419	-1.34906	0.000683635	1.9804	-1.35479
108122534	chr3:108122534:T:C	1.4606e-06	-0.107723	-1.35184	4.39663e-05	-0.567051	-1.35234	5.41253e-05	-0.562162	-1.34836
108122695	chr3:108122695:T:C	4.4256e-06	-1.29245e-10	-0.351002	0.000241771	-1.29245e-10	-0.214829	0.000297062	-1.29245e-10	-0.207876
108123545	chr3:108123545:A:G	1.69857e-06	-1.29245e-10	-1.30862	8.44445e-05	-1.29245e-10	-1.26672	9.96506e-05	-1.29245e-10	-1.30015
108124157	chr3:108124157:T:C	1.02366e-05	1.77217	-1.28461	0.000450142	1.6807	-1.27396	0.000595368	1.77382	-1.28646
108124189	chr3:108124189:G:C	1.91827e-06	-1.29245e-10	-1.18698	9.12807e-05	-1.29245e-10	-1.18888	0.000112331	-1.29245e-10	-1.18037
108124547	chr3:108124547:T:G	1.60315e-06	-1.29245e-10	-1.36644	7.67217e-05	-1.29245e-10	-1.36263	9.38462e-05	-1.29245e-10	-1.36016
108124634	chr3:108124634:C:T	1.44323e-06	-0.101685	-1.36984	4.33747e-05	-0.563296	-1.36965	5.32928e-05	-0.558309	-1.36771
108124895	chr3:108124895:C:G	2.26178e-06	-1.29245e-10	-1.02226	0.000114393	-1.29245e-10	-0.96318	0.000134036	-1.29245e-10	-1.00371
108125170	chr3:108125170:T:C	3.16603e-07	-1.63336	-1.35515	1.57331e-05	-1.59049	-1.35656	1.92843e-05	-1.58813	-1.35439
108125282	chr3:108125282:A:G	1.59073e-06	-1.29245e-10	-1.37422	7.58712e-05	-1.29245e-10	-1.37378	9.2516e-05	-1.29245e-10	-1.37444
108125652	chr3:108125652:C:T	6.12704e-06	1.15583	-1.18153	0.000211282	0.788795	-1.13842	0.000257173	0.820946	-1.17302
108126092	chr3:108126092:A:G	1.93588e-06	-1.17785	-3.67067e-10	8.73203e-05	-1.23324	-3.67067e-10	0.000107394	-1.22532	-3.67067e-10
108126320	chr3:108126320:T:C	4.39811e-06	-1.29245e-10	-0.357234	0.000240111	-1.29245e-10	-0.22172	0.00029449	-1.29245e-10	-0.216572
108126396	chr3:108126396:T:C	3.90361e-06	0.898942	-1.37545	0.000131423	0.55095	-1.37535	0.000165469	0.582442	-1.37548
108126529	chr3:108126529:A:G	3.76067e-06	-1.29245e-10	-0.51381	0.000200293	-1.29245e-10	-0.403037	0.000225393	-1.29245e-10	-0.483974
108126706	chr3:108126706:T:A	3.16591e-07	-1.62137	-1.36718	1.5883e-05	-1.57127	-1.3663	1.94344e-05	-1.56849	-1.36629
108126732	chr3:108126732:G:T	1.60667e-06	-1.29245e-10	-1.36425	7.68022e-05	-1.29245e-10	-1.36159	9.35538e-05	-1.29245e-10	-1.36328
108126825	chr3:108126825:T:C	1.67252e-06	-1.29245e-10	-1.32408	8.08912e-05	-1.29245e-10	-1.30971	9.86038e-05	-1.29245e-10	-1.31071
108126898	chr3:108126898:C:T	4.13203e-06	0.955354	-1.37499	0.000140206	0.615804	-1.37551	0.000176684	0.647592	-1.37505
108127081	chr3:108127081:T:C	1.14899e-06	-0.354257	-1.34527	3.4382e-05	-0.821025	-1.34426	4.22991e-05	-0.81706	-1.33999
108127234	chr3:108127234:T:A	2.65287e-06	-1.29245e-10	-0.862765	0.000125897	-1.29245e-10	-0.867352	0.000155646	-1.29245e-10	-0.854237
108127727	chr3:108127727:G:A	1.64038e-06	-1.29245e-10	-1.34348	7.84499e-05	-1.29245e-10	-1.34036	9.5463e-05	-1.29245e-10	-1.34308
108127753	chr3:108127753:C:T	1.84462e-06	-1.29245e-10	-1.22614	8.82343e-05	-1.29245e-10	-1.22282	0.00010817	-1.29245e-10	-1.21812
108127770	chr3:108127770:C:A	3.44185e-07	-1.53807	-1.36692	1.54032e-05	-1.60206	-1.36619	1.87603e-05	-1.60395	-1.36613
108128064	chr3:108128064:G:A	2.13362e-06	-1.08059	-3.67067e-10	9.06653e-05	-1.19565	-3.67067e-10	0.000109801	-1.20315	-3.67067e-10
108128407	chr3:108128407:T:C	1.59037e-06	-1.29245e-10	-1.37444	7.57637e-05	-1.29245e-10	-1.3752	9.24717e-05	-1.29245e-10	-1.37492
108128666	chr3:108128666:G:A	3.8043e-06	0.709669	-1.21194	0.000136082	0.383561	-1.17312	0.000165534	0.412619	-1.20526
108128754	chr3:108128754:A:G	1.23106e-06	-1.63053	-3.67067e-10	5.85448e-05	-1.63303	-3.67067e-10	7.13893e-05	-1.63367	-3.67067e-10
108128878	chr3:108128878:G:A	3.50577e-07	-1.51475	-1.37183	1.5567e-05	-1.58972	-1.36795	1.89516e-05	-1.59189	-1.36804
108128962	chr3:108128962:G:A	4.82482e-06	-1.29245e-10	-0.264635	0.000222709	-1.29245e-10	-0.296953	0.000273964	-1.29245e-10	-0.288822
108129018	chr3:108129018:C:G	4.63806e-06	-1.29245e-10	-0.304113	0.000214218	-1.29245e-10	-0.335825	0.000263481	-1.29245e-10	-0.327837
108129055	chr3:108129055:C:A	3.50568e-07	-1.52098	-1.36563	1.56302e-05	-1.59372	-1.3599	1.90294e-05	-1.59581	-1.36003
108129112	chr3:108129112:G:A	2.3951e-06	-1.29245e-10	-0.964982	0.000112231	-1.29245e-10	-0.982264	0.000138378	-1.29245e-10	-0.97183
108129374	chr3:108129374:C:T	5.89585e-07	-1.3864	-0.980344	2.68351e-05	-1.46092	-0.95219	3.23599e-05	-1.45669	-0.968209
108129998	chr3:108129998:G:T	1.63359e-06	-1.29245e-10	-1.34763	7.81336e-05	-1.29245e-10	-1.3444	9.55297e-05	-1.29245e-10	-1.34238
108130460	chr3:108130460:T:C	1.55887e-06	-1.39445	-3.67067e-10	7.97959e-05	-1.32335	-3.67067e-10	9.85505e-05	-1.31125	-3.67067e-10
108130852	chr3:108130852:TC:T	1.69262e-06	-1.29245e-10	-1.31213	8.18036e-05	-1.29245e-10	-1.2985	9.99282e-05	-1.29245e-10	-1.29737
108130902	chr3:108130902:T:C	3.8456e-07	-1.49955	-1.29451	1.70324e-05	-1.55506	-1.31264	2.11025e-05	-1.55203	-1.3004
108131222	chr3:108131222:C:T	6.27822e-06	-1.29245e-10	-0.00132271	0.000322155	-1.29245e-10	0.0722121	0.000369683	-1.29245e-10	0.0108276
108131325	chr3:108131325:C:T	8.60153e-06	0.313532	-3.67067e-10	0.000234381	-0.245873	-3.67067e-10	0.000284352	-0.251606	-3.67067e-10
108132020	chr3:108132020:G:A	3.00242e-06	0.551787	-1.29078	0.000108614	0.247568	-1.26259	0.000132743	0.274438	-1.28784
108132326	chr3:108132326:C:T	3.0692e-06	0.568266	-1.28526	0.000110977	0.262974	-1.25647	0.000135544	0.289872	-1.28239
108132530	chr3:108132530:C:T	1.12216e-06	-0.365308	-1.35785	3.35903e-05	-0.831981	-1.3566	4.12841e-05	-0.828062	-1.35328
108132620	chr3:108132620:G:A	5.52075e-06	-0.359046	0.229152	0.000361275	-0.11289	0.299709	0.000450829	-0.0504701	0.25974
108132770	chr3:108132770:G:A	3.45049e-06	-1.29245e-10	-0.599893	0.000162558	-1.29245e-10	-0.611783	0.000201732	-1.29245e-10	-0.59488
108133631	chr3:108133631:T:G	4.92155e-06	-1.29245e-10	-0.244785	0.000237867	-1.29245e-10	-0.231106	0.000292237	-1.29245e-10	-0.224254
108133682	chr3:108133682:A:G	2.34783e-06	-1.29245e-10	-0.984916	0.000112026	-1.29245e-10	-0.98409	0.000135923	-1.29245e-10	-0.989729
108133952	chr3:108133952:T:C	1.20686e-06	-0.300626	-1.34976	3.56463e-05	-0.780956	-1.34822	4.38456e-05	-0.776889	-1.34425
108134043	chr3:108134043:A:G	1.14687e-06	-0.35114	-1.35023	3.42304e-05	-0.821011	-1.3487	4.2098e-05	-0.817051	-1.34477
108134359	chr3:108134359:G:A	6.67394e-06	-1.29245e-10	0.0598017	0.000346453	-1.29245e-10	0.144927	0.000395662	-1.29245e-10	0.0787415
108134517	chr3:108134517:A:G	3.7061e-06	0.75064	-1.27907	0.000132617	0.433912	-1.24927	0.000162075	0.462139	-1.2759
108134801	chr3:108134801:T:C	3.69211e-06	0.752046	-1.28426	0.00013208	0.435837	-1.25525	0.000161522	0.46399	-1.28117
108134913	chr3:108134913:C:A	1.86553e-06	-1.29245e-10	-1.21486	8.71425e-05	-1.29245e-10	-1.23527	0.000106685	-1.29245e-10	-1.23194
108134914	chr3:108134914:A:C	1.86938e-06	-1.29245e-10	-1.2128	8.73134e-05	-1.29245e-10	-1.23332	0.000106895	-1.29245e-10	-1.22997
108136927	chr3:108136927:G:A	1.59618e-06	-1.29245e-10	-1.3708	7.59697e-05	-1.29245e-10	-1.37249	9.27697e-05	-1.29245e-10	-1.3717
108137015	chr3:108137015:T:C	2.63059e-06	-1.29245e-10	-0.871202	0.000133026	-1.29245e-10	-0.812276	0.000163266	-1.29245e-10	-0.806437
108137325	chr3:108137325:T:G	4.03821e-06	-1.29245e-10	-0.442606	0.00019237	-1.29245e-10	-0.4434	0.000236094	-1.29245e-10	-0.437588
108137949	chr3:108137949:A:C	1.0397e-06	-0.889349	-0.910123	7.1627e-05	-0.564485	-0.866863	9.0995e-05	-0.510126	-0.880889
108137971	chr3:108137971:TCTA:T	1.88144e-06	-1.29245e-10	-1.20637	8.9553e-05	-1.29245e-10	-1.20799	0.000109712	-1.29245e-10	-1.20396
108138106	chr3:108138106:A:C	1.06863e-06	-0.976186	-0.795847	7.54676e-05	-0.652074	-0.727042	9.64468e-05	-0.599703	-0.733124
108138488	chr3:108138488:A:T	1.77834e-06	-1.29245e-10	-1.26273	8.45956e-05	-1.29245e-10	-1.26494	0.000102898	-1.29245e-10	-1.26808
108138670	chr3:108138670:C:G	1.6261e-06	-1.29245e-10	-1.35223	7.72119e-05	-1.29245e-10	-1.35627	9.44007e-05	-1.29245e-10	-1.35427
108139046	chr3:108139046:C:T	1.58867e-06	-1.29245e-10	-1.37551	7.57498e-05	-1.29245e-10	-1.37538	9.24183e-05	-1.29245e-10	-1.37549
108139596	chr3:108139596:T:C	1.07272e-06	-0.94211	-0.826104	7.57263e-05	-0.61244	-0.763254	9.6794e-05	-0.559162	-0.770071
108140055	chr3:108140055:T:C	1.05722e-05	-1.29245e-10	0.519817	0.000550507	-1.29245e-10	0.60802	0.000633589	-1.29245e-10	0.549582
108140340	chr3:108140340:T:G	8.83452e-07	-0.892628	-1.0697	6.08829e-05	-0.564563	-1.0293	7.73061e-05	-0.510561	-1.04348
108140426	chr3:108140426:T:C	9.62675e-07	-0.849921	-1.02653	6.6812e-05	-0.513544	-0.987392	8.50764e-05	-0.45827	-0.999999
108140465	chr3:108140465:T:C	1.8321e-06	-1.29245e-10	-1.23294	8.82487e-05	-1.29245e-10	-1.22266	0.000108407	-1.29245e-10	-1.21592
108140481	chr3:108140481:T:C	1.5912e-06	-1.29245e-10	-1.37392	7.57934e-05	-1.29245e-10	-1.37481	9.2519e-05	-1.29245e-10	-1.3744
108140523	chr3:108140523:G:A	1.13812e-06	-0.819286	-0.889745	7.97569e-05	-0.478562	-0.845275	0.000101499	-0.422015	-0.859756
108140711	chr3:108140711:A:G	2.25394e-06	-0.507136	-0.518592	0.0001437	-0.273559	-0.461531	0.000181728	-0.214626	-0.484682
108140835	chr3:108140835:C:G	3.84676e-06	-1.29245e-10	-0.491178	0.000204947	-1.29245e-10	-0.380068	0.00023075	-1.29245e-10	-0.460485
108140836	chr3:108140836:A:T	1.92152e-06	-1.29245e-10	-1.18529	9.36182e-05	-1.29245e-10	-1.1636	0.000114849	-1.29245e-10	-1.1582
108140917	chr3:108140917:G:A	1.09227e-05	-1.29245e-10	0.552437	0.000569651	-1.29245e-10	0.642205	0.000655196	-1.29245e-10	0.583116
108141165	chr3:108141165:G:A	3.60524e-06	0.689911	-1.24593	0.000131263	0.387268	-1.21289	0.000159822	0.41561	-1.24337
108141236	chr3:108141236:A:G	1.59115e-06	-1.29245e-10	-1.37395	7.5792e-05	-1.29245e-10	-1.37483	9.25168e-05	-1.29245e-10	-1.37443
108141310	chr3:108141310:TA:T	2.0873e-06	-0.526849	-0.57569	0.00013222	-0.296753	-0.521597	0.000167313	-0.238388	-0.543563
108141340	chr3:108141340:C:T	1.4653e-06	-0.0937008	-1.36265	4.12726e-05	-0.621139	-1.36148	5.07162e-05	-0.616936	-1.35864
108141402	chr3:108141402:A:G	1.28507e-06	-0.92658	-0.661016	9.25809e-05	-0.592526	-0.582211	0.000118113	-0.53859	-0.591588
108141471	chr3:108141471:G:A	1.59004e-06	-1.29245e-10	-1.37465	7.57595e-05	-1.29245e-10	-1.37526	9.24645e-05	-1.29245e-10	-1.37499
108141506	chr3:108141506:G:A	5.77766e-06	-1.29245e-10	-0.08441	0.000321054	-1.29245e-10	0.0687903	0.000394435	-1.29245e-10	0.0756368
108141959	chr3:108141959:A:T	1.08458e-06	-0.737859	-1.01936	7.66422e-05	-0.386381	-0.977291	9.77164e-05	-0.32754	-0.992208
108142655	chr3:108142655:T:A	1.3001e-06	-0.200564	-1.37541	3.741e-05	-0.705464	-1.37542	4.58256e-05	-0.701464	-1.37551
108142662	chr3:108142662:TCCTGTCATATAC:T	1.27031e-06	-0.224501	-1.37464	3.67245e-05	-0.724695	-1.37468	4.49644e-05	-0.720735	-1.37521
108142799	chr3:108142799:A:G	4.56163e-06	-1.29245e-10	-0.320728	0.0002395	-1.29245e-10	-0.224268	0.000269237	-1.29245e-10	-0.306225
108142919	chr3:108142919:T:C	5.71297e-06	-0.404096	0.308426	0.000376309	-0.154941	0.382531	0.000469049	-0.0934483	0.342337
108143458	chr3:108143458:C:T	2.67499e-06	-0.854463	-3.67067e-10	0.000126591	-0.861859	-3.67067e-10	0.000154402	-0.862258	-3.67067e-10
108143572	chr3:108143572:C:T	2.8278e-06	-1.29245e-10	-0.798911	0.000137562	-1.29245e-10	-0.778747	0.00016498	-1.29245e-10	-0.795994
108143654	chr3:108143654:C:G	1.61275e-06	-1.29245e-10	-1.36047	7.66361e-05	-1.29245e-10	-1.36375	9.36607e-05	-1.29245e-10	-1.36214
108144074	chr3:108144074:A:G	1.34428e-05	1.61689	-0.856846	0.000304257	0.78078	-0.765726	0.000362386	0.767635	-0.776743
108144112	chr3:108144112:A:G	6.15268e-06	0.76583	-0.787351	0.000276318	0.730508	-0.811777	0.000359858	0.762673	-0.77878
108144226	chr3:108144226:G:A	5.70546e-06	-1.29245e-10	-0.0969852	0.000317176	-1.29245e-10	0.0566386	0.000389323	-1.29245e-10	0.0625898
108144366	chr3:108144366:C:G	6.74785e-06	0.777439	-0.706623	0.000303843	0.7459	-0.732208	0.000396996	0.777877	-0.69577
108145123	chr3:108145123:A:G	1.2398e-06	-0.250451	-1.37301	3.67077e-05	-0.726921	-1.37291	4.50287e-05	-0.722951	-1.37157
108145486	chr3:108145486:A:G	1.22502e-06	-1.63545	-3.67067e-10	5.83266e-05	-1.63676	-3.67067e-10	7.11758e-05	-1.63667	-3.67067e-10
108145826	chr3:108145826:G:A	6.66399e-06	0.356938	-0.298628	0.000630449	0.983889	-0.240277	0.000804347	1.0638	-0.275587
108145846	chr3:108145846:A:G	3.46289e-06	0.721982	-1.31829	0.000162891	0.71264	-1.32238	0.000206885	0.744209	-1.31386
108146116	chr3:108146116:G:T	6.42006e-06	0.352809	-0.331791	0.000606287	0.978969	-0.274435	0.000773882	1.0588	-0.309202
108146308	chr3:108146308:C:T	5.15141e-06	-1.29245e-10	-0.199138	0.000283984	-1.29245e-10	-0.0539029	0.00034885	-1.29245e-10	-0.0471758
108146416	chr3:108146416:T:C	3.20906e-07	-1.60232	-1.3727	1.48359e-05	-1.63481	-1.37096	1.80819e-05	-1.63535	-1.37156
108146596	chr3:108146596:G:T	2.09133e-06	-1.29245e-10	-1.10061	9.97311e-05	-1.29245e-10	-1.10034	0.000121474	-1.29245e-10	-1.10212
108146689	chr3:108146689:TACC:T	1.60899e-06	-1.29245e-10	-1.3628	7.64264e-05	-1.29245e-10	-1.36649	9.32532e-05	-1.29245e-10	-1.3665
108146697	chr3:108146697:C:CAAAA	1.6081e-06	-1.29245e-10	-1.36336	7.63904e-05	-1.29245e-10	-1.36696	9.32093e-05	-1.29245e-10	-1.36697
108146791	chr3:108146791:A:T	6.0908e-06	-1.29245e-10	-0.0316283	0.000279093	-1.29245e-10	-0.0712729	0.000355999	-1.29245e-10	-0.0268917
108146916	chr3:108146916:C:T	3.22449e-07	-1.59699	-1.37323	1.48521e-05	-1.63295	-1.37172	1.81012e-05	-1.63362	-1.37222
108146945	chr3:108146945:G:T	2.39909e-06	-1.29245e-10	-0.963319	0.000123442	-1.29245e-10	-0.887048	0.000142535	-1.29245e-10	-0.942234
108147085	chr3:108147085:C:T	1.84299e-06	-1.29245e-10	-1.22702	9.14667e-05	-1.29245e-10	-1.18684	0.000109119	-1.29245e-10	-1.20938
108147357	chr3:108147357:A:G	9.15705e-06	-1.29245e-10	0.376116	0.000470303	-1.29245e-10	0.450557	0.000585772	-1.29245e-10	0.471113
108147375	chr3:108147375:A:C	1.59501e-06	-1.29245e-10	-1.37153	7.59121e-05	-1.29245e-10	-1.37324	9.26989e-05	-1.29245e-10	-1.37246
108147479	chr3:108147479:G:A	3.19625e-07	-1.6085	-1.37052	1.48491e-05	-1.63661	-1.36827	1.80978e-05	-1.637	-1.36903
108147583	chr3:108147583:AG:A	6.3001e-06	0.865973	-0.863817	0.000290187	0.851463	-0.883757	0.000377132	0.883761	-0.852985
108147847	chr3:108147847:A:G	4.46392e-06	-1.29245e-10	-0.342382	0.000227805	-1.29245e-10	-0.274331	0.000282561	-1.29245e-10	-0.257922
108148023	chr3:108148023:A:T	1.60147e-06	-1.29245e-10	-1.36748	7.6225e-05	-1.29245e-10	-1.36913	9.29494e-05	-1.29245e-10	-1.36976
108148036	chr3:108148036:G:A	2.37492e-06	-1.29245e-10	-0.973444	0.000110918	-1.29245e-10	-0.99403	0.000136907	-1.29245e-10	-0.982516
108148765	chr3:108148765:T:A	2.77857e-06	-1.29245e-10	-0.816473	0.000129689	-1.29245e-10	-0.837682	0.000159359	-1.29245e-10	-0.830658
108148979	chr3:108148979:C:T	3.20798e-07	-1.63856	-1.33679	1.5741e-05	-1.61825	-1.3283	1.91785e-05	-1.61695	-1.33107
108149049	chr3:108149049:C:G	7.60139e-06	-1.29245e-10	0.189923	0.000358317	-1.29245e-10	0.178599	0.00044796	-1.29245e-10	0.202885
108149141	chr3:108149141:G:A	4.44386e-06	-1.29245e-10	-0.346886	0.000236188	-1.29245e-10	-0.238193	0.00026978	-1.29245e-10	-0.304213
108149168	chr3:108149168:A:G	1.88488e-06	-1.20454	-3.67067e-10	8.45716e-05	-1.26522	-3.67067e-10	0.000104118	-1.25629	-3.67067e-10
108149263	chr3:108149263:T:C	3.21521e-07	-1.63465	-1.33845	1.54688e-05	-1.63383	-1.33017	1.88358e-05	-1.63316	-1.3329
108149425	chr3:108149425:A:G	4.26339e-07	-1.63748	-1.05345	2.11452e-05	-1.60965	-1.04175	2.57222e-05	-1.60811	-1.04636
108149503	chr3:108149503:GC:G	5.44468e-06	-1.29245e-10	-0.14377	0.000301906	-1.29245e-10	0.00729553	0.000370772	-1.29245e-10	0.0137691
108149659	chr3:108149659:G:A	1.18956e-05	-1.29245e-10	0.637764	0.000680146	-1.29245e-10	0.819488	0.000835096	-1.29245e-10	0.825728
108149680	chr3:108149680:A:G	1.08413e-06	-0.385264	-1.37237	3.32037e-05	-0.828499	-1.37166	4.06225e-05	-0.824856	-1.37264
108149714	chr3:108149714:G:GT	6.74879e-06	-1.29245e-10	0.0709549	0.000310135	-1.29245e-10	0.0341872	0.000392392	-1.29245e-10	0.0704423
108149814	chr3:108149814:G:A	3.48062e-07	-1.63783	-1.25595	1.72197e-05	-1.61166	-1.2451	2.0989e-05	-1.61018	-1.24764
108150347	chr3:108150347:G:A	1.65118e-06	-1.29245e-10	-1.33692	7.89875e-05	-1.29245e-10	-1.33353	9.61813e-05	-1.29245e-10	-1.33558
108150910	chr3:108150910:A:C	3.2997e-07	-1.63756	-1.30961	1.60631e-05	-1.62786	-1.29843	1.95476e-05	-1.62692	-1.30205
108151048	chr3:108151048:C:T	3.39896e-07	-1.63857	-1.27895	1.66436e-05	-1.62158	-1.26922	2.02856e-05	-1.62039	-1.27151
108151086	chr3:108151086:A:G	1.74164e-06	-1.29245e-10	-1.28358	8.84271e-05	-1.29245e-10	-1.22064	0.000103178	-1.29245e-10	-1.26536
108151292	chr3:108151292:A:T	3.41722e-07	-1.63856	-1.27361	1.67324e-05	-1.62185	-1.26362	2.03924e-05	-1.62068	-1.26598
108151459	chr3:108151459:T:C	3.26058e-07	-1.63766	-1.32143	1.58667e-05	-1.62744	-1.31115	1.93158e-05	-1.62648	-1.31441
108151464	chr3:108151464:C:T	1.61825e-06	-1.29245e-10	-1.35706	7.68399e-05	-1.29245e-10	-1.3611	9.39363e-05	-1.29245e-10	-1.3592
108151530	chr3:108151530:G:A	2.03319e-06	-1.29245e-10	-1.1288	9.7265e-05	-1.29245e-10	-1.12538	0.000118046	-1.29245e-10	-1.13074
108151988	chr3:108151988:C:A	2.80227e-06	0.0713224	-0.879301	0.000245135	0.63933	-0.840342	0.000315024	0.714004	-0.863172
108153000	chr3:108153000:A:G	3.35389e-07	-1.63709	-1.29378	1.62621e-05	-1.62908	-1.28491	1.98193e-05	-1.62818	-1.28698
108153007	chr3:108153007:C:T	3.24393e-07	-1.63514	-1.32907	1.5656e-05	-1.63257	-1.3194	1.90584e-05	-1.63185	-1.32246
108153044	chr3:108153044:C:A	3.39277e-07	-1.63666	-1.28268	1.64373e-05	-1.63003	-1.27324	2.00294e-05	-1.62918	-1.27544
108153048	chr3:108153048:G:A	1.62256e-06	-1.29245e-10	-1.3544	7.69963e-05	-1.29245e-10	-1.35906	9.41405e-05	-1.29245e-10	-1.35703
108153818	chr3:108153818:C:T	4.27201e-07	-1.63851	-1.0504	2.09417e-05	-1.62243	-1.03865	2.54586e-05	-1.62126	-1.0435
108154075	chr3:108154075:C:A	3.39012e-07	-1.63778	-1.28235	1.64939e-05	-1.62696	-1.27287	2.0101e-05	-1.62597	-1.27508
108154680	chr3:108154680:T:A	4.14966e-07	-1.63818	-1.07979	2.02661e-05	-1.62509	-1.06878	2.46474e-05	-1.62402	-1.07312
108155766	chr3:108155766:T:C	1.66988e-06	-1.29245e-10	-1.32566	8.36683e-05	-1.29245e-10	-1.27596	9.85623e-05	-1.29245e-10	-1.31113
108155791	chr3:108155791:C:T	1.53581e-05	0.179812	0.713425	0.00143964	0.762127	0.807202	0.00182391	0.838602	0.768317
108156208	chr3:108156208:A:G	5.73751e-06	0.74283	-0.834213	0.000263709	0.727362	-0.855334	0.000342664	0.758717	-0.823783
108156305	chr3:108156305:A:G	1.72266e-06	-1.29245e-10	-1.29454	8.25531e-05	-1.29245e-10	-1.28938	0.000100552	-1.29245e-10	-1.29115
108156886	chr3:108156886:T:C	3.83056e-07	-1.63799	-1.15999	1.87335e-05	-1.62623	-1.14627	2.27505e-05	-1.62524	-1.15199
108157385	chr3:108157385:T:C	9.02994e-06	0.0962818	0.265855	0.000831832	0.670265	0.350546	0.00105709	0.745317	0.31614
108157400	chr3:108157400:T:C	3.79351e-07	-1.6385	-1.1692	1.87246e-05	-1.61736	-1.15563	2.27491e-05	-1.61605	-1.16124
108157520	chr3:108157520:A:G	3.78355e-07	-1.63784	-1.17249	1.84846e-05	-1.62685	-1.15903	2.24511e-05	-1.62587	-1.16461
108157585	chr3:108157585:G:A	3.77781e-07	-1.63757	-1.17428	1.84367e-05	-1.62789	-1.16059	2.23923e-05	-1.62696	-1.16614
108157596	chr3:108157596:TG:T	5.85367e-06	-1.29245e-10	-0.0713401	0.00032592	-1.29245e-10	0.0838308	0.000400231	-1.29245e-10	0.0902241
108157624	chr3:108157624:C:T	1.31285e-06	-1.56621	-3.67067e-10	6.05954e-05	-1.5986	-3.67067e-10	7.40498e-05	-1.59708	-3.67067e-10
108157739	chr3:108157739:T:C	2.858e-06	-1.29245e-10	-0.788285	0.000148954	-1.29245e-10	-0.699182	0.000170658	-1.29245e-10	-0.762158
108157845	chr3:108157845:A:C	3.98199e-06	0.717323	-1.17395	0.000186327	0.707025	-1.18234	0.000238969	0.738456	-1.16394
108157850	chr3:108157850:T:C	3.30956e-07	-1.57818	-1.366	1.50775e-05	-1.62488	-1.36474	1.83761e-05	-1.62593	-1.36484
108158026	chr3:108158026:C:T	7.43208e-06	-1.29245e-10	0.167398	0.000342726	-1.29245e-10	0.13411	0.000424721	-1.29245e-10	0.149614
108158050	chr3:108158050:C:T	6.14799e-06	-1.29245e-10	-0.0222835	0.000297151	-1.29245e-10	-0.00857836	0.000367713	-1.29245e-10	0.00548493
108158287	chr3:108158287:A:T	1.14141e-05	0.0438053	0.552635	0.0010477	0.607962	0.643569	0.00132687	0.682044	0.606713
108158327	chr3:108158327:G:T	5.43788e-06	-1.29245e-10	-0.145019	0.000253368	-1.29245e-10	-0.167977	0.000315167	-1.29245e-10	-0.148717
108158616	chr3:108158616:C:T	3.66519e-07	-1.63855	-1.20356	1.79828e-05	-1.62201	-1.19139	2.18619e-05	-1.62086	-1.19622
108158691	chr3:108158691:G:C	3.76506e-07	-1.63665	-1.17858	1.83026e-05	-1.6302	-1.16558	2.2236e-05	-1.62937	-1.17074
108158857	chr3:108158857:C:T	2.01227e-06	-1.29245e-10	-1.13915	9.62117e-05	-1.29245e-10	-1.13627	0.000116855	-1.29245e-10	-1.14089
108159091	chr3:108159091:T:C	1.58892e-06	-1.29245e-10	-1.37536	7.58134e-05	-1.29245e-10	-1.37454	9.24931e-05	-1.29245e-10	-1.37468
108159366	chr3:108159366:C:T	3.74167e-07	-1.63771	-1.18376	1.82561e-05	-1.62741	-1.17092	2.21837e-05	-1.62646	-1.176
108159369	chr3:108159369:G:A	1.44002e-06	-1.47375	-3.67067e-10	8.34611e-05	-1.27844	-3.67067e-10	0.000104305	-1.2545	-3.67067e-10
108159616	chr3:108159616:C:T	2.26353e-06	-1.29245e-10	-1.02148	0.00010472	-1.29245e-10	-1.05153	0.000129546	-1.29245e-10	-1.03778
108159823	chr3:108159823:T:C	1.66416e-06	-0.224289	-1.1048	4.93313e-05	-0.688886	-1.11537	6.1202e-05	-0.684794	-1.10284
108160427	chr3:108160427:T:C	3.81123e-07	-1.63801	-1.16503	1.87606e-05	-1.6126	-1.15846	2.28497e-05	-1.61113	-1.16176
108160479	chr3:108160479:ATACT:A	1.84701e-06	-0.297467	-0.927375	0.000152018	0.209546	-0.888369	0.000195995	0.277273	-0.901004
108160516	chr3:108160516:T:C	1.62252e-06	-1.29245e-10	-1.35443	7.77978e-05	-1.29245e-10	-1.34871	9.48514e-05	-1.29245e-10	-1.34951
108160610	chr3:108160610:A:T	1.67069e-06	-1.29245e-10	-1.32517	7.97052e-05	-1.29245e-10	-1.32449	9.72195e-05	-1.29245e-10	-1.32485
108160669	chr3:108160669:T:C	4.96702e-07	-1.63858	-0.899591	2.44578e-05	-1.61898	-0.886892	2.96235e-05	-1.61773	-0.895524
108160883	chr3:108160883:G:C	4.46877e-07	-1.63802	-1.00586	2.19832e-05	-1.62605	-0.986494	2.65517e-05	-1.62504	-0.997683
```
