## Supplementary material for "Characterization of shared and ancestry-specific signals driving complex traits using multi-ancestry fine-mapping": susiex_nc3.cs80.summary

```
# chr3:107160989-108160989
CS_ID	CS_LENGTH	CS_PURITY	MAX_PIP_SNP	BP	REF_ALLELE	ALT_ALLELE	REF_FRQ	BETA	SE	-LOG10P	MAX_PIP	POST-HOC_PROB_POP1	POST-HOC_PROB_POP2
1	8	0.782283	chr3:107660990:A:G	107660990	G,G	A,A	1,1	-inf,inf	inf,inf	5.00919,2.67857	0.165477	0.985845	0.346316
2	970	0	chr3:107988611:T:C	107988611	C,C	T,T	1,1	-inf,-inf	inf,inf	1.54351,3.88854	0.0331587	0.472763	0.494405
3	1270	0	chr3:107988611:T:C	107988611	C,C	T,T	1,1	-inf,-inf	inf,inf	1.54351,3.88854	0.0401075	0.492228	0.42807
```
