## Supplementary material for "Characterization of shared and ancestry-specific signals driving complex traits using multi-ancestry fine-mapping": s1.afreq

```
#CHROM	ID	REF	ALT	ALT_FREQS	OBS_CT
3	rs1501883	T	C	0.550696	1006
3	rs6802777	A	G	0.406561	1006
3	rs75372237	A	C	0.0815109	1006
3	rs148107115	G	A	0.0208748	1006
3	rs9838767	G	A	0.026839	1006
3	rs9810490	A	C	0.026839	1006
3	rs9854211	G	T	0.026839	1006
3	rs6796410	G	A	0.406561	1006
3	rs9799118	C	G	0.406561	1006
3	rs75036954	G	A	0.0258449	1006
3	rs2937693	T	C	0.550696	1006
3	rs78945356	G	A	0.0149105	1006
3	rs138436697	T	C	0.0129225	1006
3	rs6438396	C	T	0.449304	1006
3	rs6803377	G	C	0.434394	1006
3	rs10934406	T	C	0.4334	1006
3	rs10934407	C	G	0.450298	1006
3	rs7644537	T	C	0.407555	1006
3	rs79406485	T	C	0.082505	1006
3	rs74893657	G	C	0.0159046	1006
3	rs4855958	T	C	0.450298	1006
3	rs4855959	G	C	0.450298	1006
3	rs9830679	T	C	0.432406	1006
3	rs7620877	A	G	0.431412	1006
3	rs113944539	C	T	0.0377734	1006
3	rs16827191	C	T	0.0198807	1006
3	rs16827196	C	A	0.0139165	1006
3	rs76454794	A	G	0.0139165	1006
3	rs1316630	T	C	0.0248509	1006
3	rs112173878	G	A	0.0248509	1006
3	rs76462957	A	G	0.0139165	1006
3	rs16827206	G	A	0.0139165	1006
3	rs75743108	T	C	0.0139165	1006
3	rs78537353	T	C	0.0109344	1006
3	rs79436702	C	T	0.0139165	1006
3	rs143462180	T	A	0.0149105	1006
3	rs1472619	T	C	0.432406	1006
3	rs17721224	T	C	0.0765408	1006
3	rs1381799	G	T	0.0139165	1006
3	rs74677143	A	G	0.0139165	1006
3	rs138127620	A	G	0.0109344	1006
3	rs16827220	A	G	0.0139165	1006
3	rs76843736	T	C	0.0139165	1006
3	rs4855960	A	G	0.0159046	1006
3	rs16827228	T	A	0.0139165	1006
3	rs1501882	A	T	0.429423	1006
3	rs76273080	A	G	0.0139165	1006
3	rs74363390	T	C	0.0139165	1006
3	rs9867372	A	G	0.429423	1006
3	rs1903737	T	C	0.0139165	1006
3	rs1903738	T	G	0.0139165	1006
3	rs77098079	C	A	0.0139165	1006
3	rs74637930	A	C	0.0139165	1006
3	rs146907352	G	C	0.0238569	1006
3	rs9830327	C	T	0.429423	1006
3	rs78771008	G	A	0.0139165	1006
3	rs77582990	C	A	0.0437376	1006
3	rs79387525	T	C	0.0139165	1006
3	rs77960488	A	C	0.0139165	1006
3	rs78568586	G	A	0.0139165	1006
3	rs74285366	A	C	0.0139165	1006
3	rs116485751	A	C	0.0308151	1006
3	rs1015375	T	C	0.446322	1006
3	rs2134217	T	C	0.0139165	1006
3	rs1463887	T	C	0.0139165	1006
3	rs74751762	C	T	0.0139165	1006
3	rs75139547	T	G	0.0139165	1006
3	rs76211616	A	G	0.0139165	1006
3	rs1354148	C	T	0.428429	1006
3	rs74373362	G	A	0.0139165	1006
3	rs116018230	T	C	0.0139165	1006
3	rs75075299	T	C	0.0139165	1006
3	rs75227350	C	T	0.0139165	1006
3	rs9818511	G	A	0.44334	1006
3	rs76634874	A	G	0.0139165	1006
3	rs9856139	A	C	0.446322	1006
3	rs77484294	A	T	0.0139165	1006
3	rs75945136	G	A	0.0139165	1006
3	rs80083025	T	A	0.0139165	1006
3	rs77821647	A	T	0.0139165	1006
3	rs16827250	G	A	0.0139165	1006
3	rs74285367	T	C	0.0139165	1006
3	rs77103435	C	T	0.0805169	1006
3	rs77917940	A	C	0.0139165	1006
3	rs1501880	G	A	0.426441	1006
3	rs77193924	G	A	0.0139165	1006
3	rs1393190	G	A	0.44334	1006
3	rs16827253	A	G	0.0139165	1006
3	rs16827256	T	C	0.0139165	1006
3	rs76151038	C	T	0.0139165	1006
3	rs75180302	C	T	0.0139165	1006
3	rs79798417	G	T	0.0139165	1006
3	rs74477767	T	A	0.0139165	1006
3	rs79070730	C	T	0.0139165	1006
3	rs76707734	T	C	0.0139165	1006
3	rs2036397	A	G	0.422465	1006
3	rs2036396	C	T	0.404573	1006
3	rs73161756	C	G	0.0168986	1006
3	rs16827263	T	A	0.0228628	1006
3	rs76284734	T	C	0.0139165	1006
3	rs2036395	G	A	0.429423	1006
3	rs58352938	T	C	0.0139165	1006
3	rs17665161	A	G	0.444334	1006
3	rs61324946	T	A	0.0139165	1006
3	rs12491489	C	T	0.430417	1006
3	rs1501870	A	G	0.444334	1006
3	rs1501869	C	T	0.428429	1006
3	rs9850185	G	T	0.0964215	1006
3	rs9849920	C	T	0.44334	1006
3	rs79990631	T	C	0.0139165	1006
3	rs12496574	T	C	0.447316	1006
3	rs10934408	T	C	0.432406	1006
3	rs9818050	A	G	0.447316	1006
3	rs9818069	A	C	0.447316	1006
3	rs9289081	T	C	0.447316	1006
3	rs79584749	G	A	0.0149105	1006
3	rs1501868	T	C	0.431412	1006
3	rs73862807	G	A	0.0159046	1006
3	rs73862808	G	A	0.0159046	1006
3	rs9289082	A	T	0.446322	1006
3	rs9816789	G	T	0.0129225	1006
3	rs72961476	C	G	0.0139165	1006
3	rs9837013	T	A	0.412525	1006
3	rs1875517	G	A	0.406561	1006
3	rs1910039	G	A	0.406561	1006
3	rs1910038	C	A	0.406561	1006
3	rs1910037	T	A	0.406561	1006
3	rs1910036	T	A	0.406561	1006
3	rs76102962	T	C	0.0248509	1006
3	rs2869794	T	C	0.406561	1006
3	rs2869789	A	C	0.406561	1006
3	rs2869788	C	T	0.406561	1006
3	rs2869787	T	C	0.410537	1006
3	rs142229584	A	G	0.00596421	1006
3	rs1553305	C	G	0.40159	1006
3	rs2088913	A	G	0.408549	1006
3	rs13077206	T	C	0.654076	1006
3	rs1948758	G	A	0.654076	1006
3	rs4392450	C	T	0.0139165	1006
3	rs4516643	G	A	0.654076	1006
3	rs4299513	C	T	0.654076	1006
3	rs4299512	C	T	0.654076	1006
3	rs4535259	G	C	0.654076	1006
3	rs4309759	C	G	0.654076	1006
3	rs79738420	A	G	0.0159046	1006
3	rs2134216	T	C	0.654076	1006
3	rs2134215	A	C	0.654076	1006
3	rs6438397	T	C	0.653082	1006
3	rs6438398	T	C	0.654076	1006
3	rs55949665	T	C	0.0934394	1006
3	rs1354145	A	T	0.654076	1006
3	rs140757043	C	T	0.0168986	1006
3	rs1827378	G	A	0.653082	1006
3	rs1827377	C	T	0.22664	1006
3	rs141509087	C	T	0.0447316	1006
3	rs1393186	T	A	0.653082	1006
3	rs35740581	T	C	0.149105	1006
3	rs11719399	A	G	0.642147	1006
3	rs34465253	A	C	0.489066	1006
3	rs35883702	C	G	0.488072	1006
3	rs78169203	T	G	0.0467197	1006
3	rs1393185	G	A	0.643141	1006
3	rs7648036	T	C	0.644135	1006
3	rs9867074	T	C	0.644135	1006
3	rs9289083	G	A	0.643141	1006
3	rs9867393	T	C	0.661034	1006
3	rs9867543	T	C	0.643141	1006
3	rs145241094	C	G	0.00994036	1006
3	rs75005410	G	T	0.0745527	1006
3	rs7617085	A	G	0.643141	1006
3	rs7639287	C	A	0.643141	1006
3	rs7639730	C	G	0.136183	1006
3	rs16827300	A	G	0.0168986	1006
3	rs13071808	G	A	0.146123	1006
3	rs9858858	G	C	0.641153	1006
3	rs872593	C	T	0.641153	1006
3	rs35105261	C	G	0.147117	1006
3	rs17721800	T	C	0.137177	1006
3	rs9825513	A	G	0.641153	1006
3	rs870297	C	T	0.641153	1006
3	rs7646457	G	A	0.147117	1006
3	rs73161775	T	C	0.180915	1006
3	rs869851	C	T	0.641153	1006
3	rs1501867	T	C	0.654076	1006
3	rs1501866	A	G	0.642147	1006
3	rs1501865	G	A	0.641153	1006
3	rs1948757	G	A	0.178926	1006
3	rs1501864	G	C	0.641153	1006
3	rs1875516	T	A	0.641153	1006
3	rs7635869	C	T	0.641153	1006
3	rs9874907	G	A	0.641153	1006
3	rs114620426	C	A	0.0188867	1006
3	rs13327057	G	A	0.0805169	1006
3	rs73154882	C	T	0.0119284	1006
3	rs11705856	G	A	0.653082	1006
3	rs7645035	C	T	0.643141	1006
3	rs7645105	C	T	0.643141	1006
3	rs16827323	C	T	0.147117	1006
3	rs17665462	A	C	0.0397614	1006
3	rs10511370	C	T	0.146123	1006
3	rs13082421	C	T	0.641153	1006
3	rs76629080	C	T	0.0159046	1006
3	rs13083079	G	T	0.641153	1006
3	rs11707363	T	C	0.137177	1006
3	rs1847024	G	A	0.641153	1006
3	rs6775299	T	A	0.0666004	1006
3	rs4106004	G	A	0.642147	1006
3	rs1393188	C	T	0.642147	1006
3	rs1501873	C	G	0.170974	1006
3	rs1501872	C	T	0.637177	1006
3	rs76029860	A	T	0.0168986	1006
3	rs11721241	C	A	0.456262	1006
3	rs1354147	C	T	0.496024	1006
3	rs79420942	T	G	0.0168986	1006
3	rs1501871	G	A	0.496024	1006
3	rs1847023	G	A	0.512922	1006
3	rs13068949	A	T	0.486083	1006
3	rs116540222	C	T	0.0178926	1006
3	rs58372070	T	A	0.0168986	1006
3	rs35803195	C	A	0.488072	1006
3	rs116835437	A	G	0.0168986	1006
3	rs11921570	T	C	0.0168986	1006
3	rs67117446	C	A	0.497018	1006
3	rs73154896	G	A	0.264414	1006
3	rs6807117	C	T	0.497018	1006
3	rs6809736	G	A	0.885686	1006
3	rs76767246	C	T	0.0168986	1006
3	rs74859674	A	G	0.0168986	1006
3	rs78994517	A	T	0.0168986	1006
3	rs2134218	A	G	0.518887	1006
3	rs77915472	C	T	0.0168986	1006
3	rs12485721	G	A	0.487078	1006
3	rs12485703	C	T	0.487078	1006
3	rs1354151	C	T	0.513917	1006
3	rs115666488	T	C	0.0168986	1006
3	rs80142251	C	T	0.0168986	1006
3	rs13091185	T	A	0.500994	1006
3	rs78618504	T	A	0.0168986	1006
3	rs79800597	T	A	0.0168986	1006
3	rs13073644	A	C	0.517893	1006
3	rs35788002	C	T	0.491054	1006
3	rs1910041	T	C	0.517893	1006
3	rs1910042	G	A	0.501988	1006
3	rs1910043	A	C	0.517893	1006
3	rs13059762	T	G	0.501988	1006
3	rs76828226	G	A	0.0168986	1006
3	rs11926806	A	T	0.026839	1006
3	rs13071062	T	G	0.494036	1006
3	rs115121341	T	C	0.00695825	1006
3	rs11719486	A	T	0.501988	1006
3	rs6798632	T	C	0.502982	1006
3	rs6799099	T	C	0.501988	1006
3	rs73156205	T	C	0.0198807	1006
3	rs10511369	T	C	0.492048	1006
3	rs114481447	C	T	0.0168986	1006
3	rs79682267	T	C	0.0586481	1006
3	rs4146331	G	A	0.66501	1006
3	rs142149437	A	C	0.0139165	1006
3	rs2904196	T	C	0.734592	1006
3	rs13320071	C	T	0.150099	1006
3	rs11717676	T	C	0.028827	1006
3	rs9846870	C	A	0.837972	1006
3	rs9866901	T	C	0.837972	1006
3	rs147638470	T	C	0.00894632	1006
3	rs9789952	A	C	0.622266	1006
3	rs72963486	C	T	0.0646123	1006
3	rs72963487	A	C	0.0666004	1006
3	rs77745942	G	T	0.0914513	1006
3	rs140782230	G	A	0.00795229	1006
3	rs13316081	A	G	0.503976	1006
3	rs35283847	A	G	0.156064	1006
3	rs10934409	C	T	0.10835	1006
3	rs73156214	A	G	0.122266	1006
3	rs9289084	C	T	0.62326	1006
3	rs6773314	A	G	0.625249	1006
3	rs6804100	C	T	0.769384	1006
3	rs73156217	T	C	0.154076	1006
3	rs12495332	C	T	0.183897	1006
3	rs146658086	T	A	0.0129225	1006
3	rs6772369	T	C	0.814115	1006
3	rs34425273	T	C	0.0168986	1006
3	rs9822969	T	A	0.76839	1006
3	rs4688082	G	A	0.0228628	1006
3	rs4571263	G	T	0.877734	1006
3	rs9827695	T	C	0.62326	1006
3	rs6782333	T	C	0.15507	1006
3	rs79053876	T	C	0.0298211	1006
3	rs114592562	T	C	0.0218688	1006
3	rs12486116	G	C	0.0626243	1006
3	rs9855030	A	G	0.631213	1006
3	rs73156226	T	C	0.15507	1006
3	rs35832454	G	A	0.144135	1006
3	rs66843558	G	C	0.145129	1006
3	rs80113471	A	C	0.144135	1006
3	rs6789437	A	G	0.89165	1006
3	rs9811942	C	T	0.60338	1006
3	rs9816414	C	T	0.592445	1006
3	rs9836562	T	C	0.884692	1006
3	rs72963497	T	C	0.082505	1006
3	rs11707500	G	T	0.592445	1006
3	rs6799173	A	G	0.593439	1006
3	rs6774738	C	T	0.802187	1006
3	rs34253696	C	A	0.139165	1006
3	rs4490391	A	G	0.842942	1006
3	rs4234669	T	G	0.661034	1006
3	rs9875044	A	C	0.87674	1006
3	rs34780599	G	A	0.142147	1006
3	rs115005013	T	C	0.0178926	1006
3	rs78277014	T	C	0.0636183	1006
3	rs35683801	G	T	0.140159	1006
3	rs4290831	T	C	0.923459	1006
3	rs73156235	G	A	0.0387674	1006
3	rs9878830	T	G	0.65507	1006
3	rs4404477	C	T	0.83996	1006
3	rs4302404	A	T	0.142147	1006
3	rs35661924	T	C	0.152087	1006
3	rs4687915	G	T	0.622266	1006
3	rs4688100	C	T	0.622266	1006
3	rs11719197	A	G	0.0318091	1006
3	rs77413732	C	T	0.0437376	1006
3	rs34084699	C	T	0.141153	1006
3	rs146194390	C	T	0.00695825	1006
3	rs4687916	C	T	0.838966	1006
3	rs76588974	T	C	0.214712	1006
3	rs74516256	G	A	0.0437376	1006
3	rs72965512	G	A	0.0357853	1006
3	rs9877923	T	C	0.154076	1006
3	rs9882233	T	C	0.157058	1006
3	rs4440150	T	C	0.735586	1006
3	rs67496240	C	G	0.140159	1006
3	rs76802979	T	C	0.0447316	1006
3	rs67567139	A	T	0.141153	1006
3	rs34770366	G	A	0.140159	1006
3	rs75737241	A	G	0.0447316	1006
3	rs12631137	T	C	0.0626243	1006
3	rs6438401	C	T	0.203777	1006
3	rs66698353	T	C	0.140159	1006
3	rs67994307	T	C	0.140159	1006
3	rs185587352	G	A	0.0139165	1006
3	rs73170763	C	A	0.141153	1006
3	rs56246108	A	G	0.141153	1006
3	rs72965521	G	A	0.0596421	1006
3	rs35822430	T	G	0.141153	1006
3	rs114355602	C	T	0.0188867	1006
3	rs5004095	A	G	0.624254	1006
3	rs79061222	C	T	0.0258449	1006
3	rs138453687	T	C	0.0178926	1006
3	rs12630103	T	C	0.0616302	1006
3	rs76516051	T	C	0.0447316	1006
3	rs4129532	A	C	0.204771	1006
3	rs4129531	C	G	0.0606362	1006
3	rs78178165	G	T	0.0198807	1006
3	rs4481182	A	C	0.82505	1006
3	rs4607140	A	G	0.624254	1006
3	rs76259969	G	T	0.0447316	1006
3	rs6769454	G	A	0.0477137	1006
3	rs9838441	T	C	0.625249	1006
3	rs9842984	T	C	0.872763	1006
3	rs9843443	T	C	0.765408	1006
3	rs6770925	T	C	0.625249	1006
3	rs6438402	C	T	0.685885	1006
3	rs75222640	C	T	0.0367793	1006
3	rs6810300	C	A	0.67495	1006
3	rs6764568	G	T	0.67495	1006
3	rs6764707	C	G	0.67495	1006
3	rs77491966	G	T	0.0596421	1006
3	rs9834255	C	T	0.615308	1006
3	rs9854242	T	C	0.67495	1006
3	rs9810976	G	A	0.67495	1006
3	rs112683553	T	C	0.0258449	1006
3	rs4549308	G	A	0.870775	1006
3	rs61110202	A	G	0.17495	1006
3	rs13089304	T	C	0.67495	1006
3	rs12486585	G	A	0.67495	1006
3	rs13089654	T	A	0.151093	1006
3	rs9816831	C	T	0.67495	1006
3	rs56966452	T	G	0.0606362	1006
3	rs7618876	G	C	0.67495	1006
3	rs139281509	A	G	0.00695825	1006
3	rs72965542	A	G	0.0606362	1006
3	rs72965544	G	A	0.0606362	1006
3	rs4687926	C	T	0.612326	1006
3	rs4549307	A	G	0.0626243	1006
3	rs4419408	T	C	0.871769	1006
3	rs4505740	A	T	0.67495	1006
3	rs34913454	T	C	0.151093	1006
3	rs12489391	C	G	0.673956	1006
3	rs4296623	G	A	0.0606362	1006
3	rs115436518	T	C	0.0119284	1006
3	rs72965548	G	A	0.0606362	1006
3	rs72965549	C	T	0.0626243	1006
3	rs62268504	A	T	0.612326	1006
3	rs13096883	A	C	0.150099	1006
3	rs13097393	C	T	0.148111	1006
3	rs4364201	T	C	0.0626243	1006
3	rs115660899	C	T	0.0258449	1006
3	rs4333117	G	A	0.869781	1006
3	rs13097890	G	A	0.150099	1006
3	rs4303899	A	G	0.0626243	1006
3	rs7626992	A	C	0.612326	1006
3	rs13060712	C	T	0.148111	1006
3	rs72965557	C	T	0.0367793	1006
3	rs35404260	G	A	0.150099	1006
3	rs142638792	T	C	0.00994036	1006
3	rs72965559	G	C	0.207753	1006
3	rs7623072	T	G	0.82505	1006
3	rs7611528	C	T	0.148111	1006
3	rs10470402	T	C	0.67495	1006
3	rs10470307	T	C	0.641153	1006
3	rs4687932	T	C	0.923459	1006
3	rs10934410	T	C	0.673956	1006
3	rs12491949	A	G	0.0357853	1006
3	rs12485527	C	T	0.0357853	1006
3	rs12491950	A	T	0.0357853	1006
3	rs12488998	T	G	0.639165	1006
3	rs9815477	C	A	0.640159	1006
3	rs4687934	A	C	0.641153	1006
3	rs9839895	T	C	0.639165	1006
3	rs3814059	A	G	0.208748	1006
3	rs116696779	T	C	0.027833	1006
3	rs36072939	A	C	0.148111	1006
3	rs10934411	G	T	0.641153	1006
3	rs9868143	A	G	0.892644	1006
3	rs9830786	C	G	0.82505	1006
3	rs72965564	C	G	0.0347913	1006
3	rs141087408	A	G	0.028827	1006
3	rs6784348	C	A	0.67495	1006
3	rs3923050	T	C	0.639165	1006
3	rs12638315	A	G	0.0318091	1006
3	rs7638822	A	G	0.675944	1006
3	rs10934412	A	G	0.676938	1006
3	rs10934413	T	C	0.639165	1006
3	rs4368528	A	C	0.824056	1006
3	rs4530562	C	T	0.638171	1006
3	rs7622910	G	A	0.823062	1006
3	rs78283876	T	G	0.175944	1006
3	rs6801023	A	C	0.924453	1006
3	rs4234649	T	C	0.82505	1006
3	rs4479631	C	T	0.147117	1006
3	rs4340729	G	A	0.649105	1006
3	rs6762532	A	C	0.210736	1006
3	rs144324185	C	T	0.0159046	1006
3	rs4687943	T	C	0.0298211	1006
3	rs6797381	C	T	0.208748	1006
3	rs4370056	T	C	0.208748	1006
3	rs75070215	A	T	0.0437376	1006
3	rs7622543	A	G	0.209742	1006
3	rs146366477	T	C	0.027833	1006
3	rs4479632	C	T	0.614314	1006
3	rs4301042	A	G	0.872763	1006
3	rs75473411	C	A	0.0188867	1006
3	rs75998714	C	T	0.0536779	1006
3	rs55723389	G	T	0.0198807	1006
3	rs9834537	A	T	0.208748	1006
3	rs78260802	C	T	0.0606362	1006
3	rs4470556	C	T	0.208748	1006
3	rs12497856	C	T	0.0626243	1006
3	rs114750780	T	C	0.00795229	1006
3	rs4989493	G	C	0.645129	1006
3	rs9289086	A	C	0.210736	1006
3	rs4311242	T	A	0.871769	1006
3	rs4132417	A	T	0.214712	1006
3	rs6806221	G	C	0.38668	1006
3	rs13325341	C	A	0.436382	1006
3	rs7650244	G	T	0.21173	1006
3	rs6806811	C	T	0.930417	1006
3	rs4345097	T	C	0.831014	1006
3	rs9837554	A	G	0.406561	1006
3	rs9876090	C	G	0.754473	1006
3	rs9876351	G	A	0.898608	1006
3	rs6438403	G	T	0.819085	1006
3	rs9831684	T	C	0.644135	1006
3	rs9836262	T	A	0.0616302	1006
3	rs10934414	A	T	0.0198807	1006
3	rs7624146	A	C	0.630219	1006
3	rs7646668	G	A	0.464215	1006
3	rs9821871	C	G	0.0636183	1006
3	rs76224702	T	A	0.0526839	1006
3	rs138906394	C	T	0.0149105	1006
3	rs9827246	C	T	0.351889	1006
3	rs7622723	T	C	0.0646123	1006
3	rs7611591	G	A	0.0626243	1006
3	rs78216248	A	G	0.0596421	1006
3	rs6788389	A	C	0.823062	1006
3	rs74920464	G	A	0.0427435	1006
3	rs12629100	C	A	0.0606362	1006
3	rs6438404	C	T	0.899602	1006
3	rs142474521	G	A	0.0149105	1006
3	rs4128683	A	T	0.583499	1006
3	rs75387906	A	T	0.0606362	1006
3	rs4635741	T	C	0.568588	1006
3	rs62264880	T	A	0.124254	1006
3	rs9289087	T	C	0.0646123	1006
3	rs28482251	T	C	0.0516899	1006
3	rs9289088	T	C	0.0636183	1006
3	rs6805520	A	G	0.816103	1006
3	rs6781396	C	T	0.578529	1006
3	rs4367097	G	T	0.0328032	1006
3	rs77205807	T	C	0.0516899	1006
3	rs4496519	T	C	0.819085	1006
3	rs4568174	A	G	0.819085	1006
3	rs34966250	G	T	0.173956	1006
3	rs73170795	G	C	0.0248509	1006
3	rs76635354	G	C	0.0238569	1006
3	rs78740340	C	T	0.0328032	1006
3	rs4234650	T	C	0.817097	1006
3	rs11708141	A	C	0.0626243	1006
3	rs4579045	C	T	0.703777	1006
3	rs4579044	C	T	0.146123	1006
3	rs13325314	T	C	0.0656064	1006
3	rs7638638	G	T	0.701789	1006
3	rs9851198	G	A	0.413519	1006
3	rs67200870	G	A	0.143141	1006
3	rs76386787	G	A	0.0457256	1006
3	rs62264883	G	C	0.143141	1006
3	rs73865426	T	C	0.084493	1006
3	rs73865427	T	C	0.084493	1006
3	rs9876009	T	C	0.0675944	1006
3	rs9861188	G	A	0.420477	1006
3	rs10934415	C	G	0.143141	1006
3	rs142927875	A	G	0.0178926	1006
3	rs9829549	A	G	0.824056	1006
3	rs13087569	A	G	0.144135	1006
3	rs6789622	C	T	0.708748	1006
3	rs73865430	G	A	0.0815109	1006
3	rs13326570	C	T	0.564612	1006
3	rs12638661	G	T	0.137177	1006
3	rs73170801	G	A	0.413519	1006
3	rs28415488	C	T	0.0586481	1006
3	rs114520694	T	G	0.0298211	1006
3	rs6809420	T	G	0.824056	1006
3	rs7614884	T	G	0.143141	1006
3	rs7647501	G	A	0.563618	1006
3	rs143534377	C	T	0.00695825	1006
3	rs79114636	C	A	0.0526839	1006
3	rs4234655	C	T	0.661034	1006
3	rs13099229	G	A	0.141153	1006
3	rs36024643	G	A	0.141153	1006
3	rs4687983	G	A	0.714712	1006
3	rs7645653	C	G	0.652087	1006
3	rs35061282	A	G	0.141153	1006
3	rs7613799	T	C	0.662028	1006
3	rs7646416	C	T	0.661034	1006
3	rs4388006	T	C	0.055666	1006
3	rs9827230	C	T	0.563618	1006
3	rs12494942	A	T	0.142147	1006
3	rs115116620	T	G	0.0129225	1006
3	rs74793909	T	C	0.0675944	1006
3	rs114164636	G	A	0.0427435	1006
3	rs9833119	G	A	0.442346	1006
3	rs147299362	A	G	0.00795229	1006
3	rs13059541	G	A	0.141153	1006
3	rs4687991	G	A	0.583499	1006
3	rs146876490	G	A	0.027833	1006
3	rs78461566	T	C	0.0666004	1006
3	rs3924564	T	A	0.142147	1006
3	rs3924565	C	A	0.441352	1006
3	rs73172607	T	A	0.441352	1006
3	rs62264887	T	C	0.143141	1006
3	rs9841981	C	T	0.510934	1006
3	rs7641170	A	C	0.761431	1006
3	rs74352594	T	C	0.0178926	1006
3	rs4128263	T	C	0.143141	1006
3	rs149879545	C	A	0.0178926	1006
3	rs6776684	C	A	0.654076	1006
3	rs4687996	G	A	0.510934	1006
3	rs4234658	A	G	0.441352	1006
3	rs66909038	T	C	0.143141	1006
3	rs4234659	C	T	0.442346	1006
3	rs4602427	C	G	0.814115	1006
3	rs9858155	C	T	0.0666004	1006
3	rs12489588	C	T	0.510934	1006
3	rs13088380	C	G	0.142147	1006
3	rs9872763	A	G	0.511928	1006
3	rs73172611	G	A	0.442346	1006
3	rs9845464	G	A	0.0695825	1006
3	rs114883023	G	A	0.0168986	1006
3	rs4687856	T	C	0.620278	1006
3	rs114369083	G	A	0.0168986	1006
3	rs58531875	G	A	0.142147	1006
3	rs139906443	G	A	0.0129225	1006
3	rs73172612	A	G	0.0198807	1006
3	rs76181182	T	C	0.0337972	1006
3	rs11717841	G	A	0.547714	1006
3	rs140442467	G	A	0.00397614	1006
3	rs4277716	C	T	0.0715706	1006
3	rs4687857	G	A	0.547714	1006
3	rs4687858	T	A	0.76839	1006
3	rs28393218	A	G	0.0188867	1006
3	rs35541348	G	A	0.228628	1006
3	rs6808588	T	C	0.0626243	1006
3	rs73172614	T	C	0.027833	1006
3	rs77299912	T	C	0.0188867	1006
3	rs6796398	C	T	0.934394	1006
3	rs6796552	C	G	0.454274	1006
3	rs72967262	A	G	0.215706	1006
3	rs112620351	A	G	0.263419	1006
3	rs11928772	T	C	0.16501	1006
3	rs75155406	C	T	0.0685885	1006
3	rs10212197	A	G	0.549702	1006
3	rs59497431	G	A	0.0506958	1006
3	rs58043966	C	G	0.285288	1006
3	rs56035025	T	A	0.16501	1006
3	rs116595559	G	T	0.0178926	1006
3	rs4687862	G	T	0.215706	1006
3	rs4615111	G	T	0.661034	1006
3	rs4687864	A	G	0.215706	1006
3	rs78012097	T	A	0.00795229	1006
3	rs4687865	C	A	0.16501	1006
3	rs9681843	A	G	0.264414	1006
3	rs72951507	G	T	0.215706	1006
3	rs76764057	C	T	0.182903	1006
3	rs78706396	C	T	0.0437376	1006
3	rs4687866	A	G	0.16501	1006
3	rs4325949	A	G	0.661034	1006
3	rs4234660	T	C	0.215706	1006
3	rs4444741	G	A	0.215706	1006
3	rs59298747	A	G	0.180915	1006
3	rs4320082	A	C	0.661034	1006
3	rs4571264	G	T	0.0506958	1006
3	rs4499636	C	T	0.215706	1006
3	rs73865457	T	C	0.214712	1006
3	rs72951517	T	A	0.164016	1006
3	rs72951520	G	A	0.215706	1006
3	rs72951522	C	T	0.215706	1006
3	rs12634683	A	G	0.215706	1006
3	rs12630024	C	T	0.215706	1006
3	rs4610260	G	A	0.264414	1006
3	rs57702713	G	T	0.215706	1006
3	rs73863131	A	T	0.219682	1006
3	rs72951523	G	C	0.215706	1006
3	rs9821162	G	C	0.264414	1006
3	rs72951524	A	T	0.215706	1006
3	rs72951527	A	C	0.215706	1006
3	rs149347405	T	C	0.0159046	1006
3	rs6769449	T	C	0.548708	1006
3	rs6805393	G	A	0.480119	1006
3	rs55924379	A	G	0.2167	1006
3	rs56201452	C	G	0.2167	1006
3	rs4456894	C	A	0.215706	1006
3	rs4257577	G	A	0.215706	1006
3	rs4487268	C	T	0.215706	1006
3	rs4487267	C	A	0.151093	1006
3	rs4328832	G	A	0.215706	1006
3	rs4264758	A	G	0.215706	1006
3	rs4441688	C	T	0.196819	1006
3	rs4688015	G	A	0.225646	1006
3	rs4688016	C	G	0.225646	1006
3	rs4688017	A	G	0.225646	1006
3	rs9827255	C	T	0.264414	1006
3	rs4146336	A	C	0.389662	1006
3	rs4314207	T	C	0.225646	1006
3	rs4410466	T	C	0.225646	1006
3	rs4146338	C	T	0.877734	1006
3	rs4465973	T	C	0.264414	1006
3	rs4282091	A	G	0.264414	1006
3	rs148670517	T	A	0.0198807	1006
3	rs7642118	A	C	0.418489	1006
3	rs4295194	C	T	0.195825	1006
3	rs148439849	C	T	0.0318091	1006
3	rs4521266	G	A	0.215706	1006
3	rs9825760	G	T	0.264414	1006
3	rs9825668	C	T	0.264414	1006
3	rs9825959	C	T	0.264414	1006
3	rs148594745	C	A	0.0318091	1006
3	rs142555636	G	A	0.164016	1006
3	rs150412775	A	T	0.00695825	1006
3	rs547261386	G	A	0.0188867	1006
3	rs58577598	T	C	0.2833	1006
3	rs7635561	A	C	0.111332	1006
3	rs72951552	C	A	0.196819	1006
3	rs11926918	T	A	0.615308	1006
3	rs188438626	A	C	0.00994036	1006
3	rs62264891	C	A	0.153082	1006
3	rs114535732	C	T	0.0675944	1006
3	rs36087142	T	C	0.0636183	1006
3	rs9861346	C	T	0.848907	1006
3	rs6783233	C	T	0.23161	1006
3	rs34981078	T	C	0.350895	1006
3	rs10934416	T	C	0.0506958	1006
3	rs59394152	G	T	0.149105	1006
3	rs13097934	A	G	0.616302	1006
3	rs55800289	C	G	0.220676	1006
3	rs13062198	G	A	0.219682	1006
3	rs13084363	T	A	0.219682	1006
3	rs115805211	G	A	0.027833	1006
3	rs13062694	G	A	0.219682	1006
3	rs12635476	A	G	0.0318091	1006
3	rs10934417	C	T	0.961233	1006
3	rs12495601	C	T	0.0318091	1006
3	rs74514443	G	A	0.0188867	1006
3	rs66511648	T	C	0.238569	1006
3	rs58609575	G	T	0.0357853	1006
3	rs6786565	G	A	0.156064	1006
3	rs6799530	T	A	0.441352	1006
3	rs73863144	C	T	0.0347913	1006
3	rs9842435	A	G	0.872763	1006
3	rs9825411	T	C	0.203777	1006
3	rs74696602	C	T	0.126243	1006
3	rs9917626	C	G	0.0347913	1006
3	rs11711127	T	G	0.236581	1006
3	rs77979264	A	G	0.0178926	1006
3	rs16827547	A	T	0.39662	1006
3	rs6799997	G	T	0.871769	1006
3	rs7644473	G	T	0.871769	1006
3	rs9845897	T	C	0.203777	1006
3	rs9864015	A	G	0.203777	1006
3	rs73182462	A	G	0.236581	1006
3	rs12494770	A	G	0.431412	1006
3	rs73182464	A	G	0.236581	1006
3	rs71325315	T	C	0.0765408	1006
3	rs13065007	T	A	0.270378	1006
3	rs12489939	C	T	0.271372	1006
3	rs12490005	G	A	0.270378	1006
3	rs139681746	C	T	0.0159046	1006
3	rs9842336	C	T	0.202783	1006
3	rs149193483	A	T	0.0178926	1006
3	rs6438409	T	C	0.440358	1006
3	rs78793415	C	T	0.100398	1006
3	rs13076169	A	C	0.39662	1006
3	rs12491422	T	C	0.397614	1006
3	rs11925312	A	G	0.164016	1006
3	rs6438410	A	T	0.967197	1006
3	rs13083738	G	A	0.270378	1006
3	rs75337685	G	A	0.0129225	1006
3	rs13088588	C	A	0.0715706	1006
3	rs7630428	A	G	0.128231	1006
3	rs6776422	T	G	0.506958	1006
3	rs7633157	A	G	0.331014	1006
3	rs7428847	T	C	0.633201	1006
3	rs13095397	G	T	0.270378	1006
3	rs7426801	G	C	0.965209	1006
3	rs6438411	T	C	0.965209	1006
3	rs6438412	G	C	0.965209	1006
3	rs76056092	T	C	0.163022	1006
3	rs76998788	T	C	0.0586481	1006
3	rs13081204	T	C	0.646123	1006
3	rs144013460	T	C	0.0149105	1006
3	rs62264956	C	T	0.130219	1006
3	rs4688045	C	G	0.200795	1006
3	rs9856456	C	T	0.967197	1006
3	rs62264957	A	C	0.159046	1006
3	rs73163706	A	G	0.239563	1006
3	rs55718530	T	C	0.130219	1006
3	rs56279622	C	T	0.0427435	1006
3	rs13314491	T	C	0.200795	1006
3	rs9990303	T	G	0.439364	1006
3	rs71616192	T	C	0.270378	1006
3	rs4688049	C	T	0.154076	1006
3	rs4688050	C	T	0.708748	1006
3	rs4688051	C	T	0.439364	1006
3	rs4688052	A	C	0.967197	1006
3	rs73163707	A	T	0.130219	1006
3	rs9985380	G	A	0.153082	1006
3	rs62266061	C	T	0.130219	1006
3	rs4687889	T	C	0.440358	1006
3	rs72645714	G	T	0.0387674	1006
3	rs114746491	C	T	0.0149105	1006
3	rs9289090	A	G	0.967197	1006
3	rs7431379	T	C	0.635189	1006
3	rs76595362	C	T	0.125249	1006
3	rs9827935	A	T	0.967197	1006
3	rs72645715	G	A	0.0387674	1006
3	rs72645716	G	A	0.0387674	1006
3	rs56077465	C	T	0.131213	1006
3	rs56148567	A	G	0.130219	1006
3	rs6438413	A	T	0.969185	1006
3	rs9843364	A	G	0.966203	1006
3	rs116446056	T	C	0.0715706	1006
3	rs12491308	A	G	0.191849	1006
3	rs72645717	A	T	0.0417495	1006
3	rs187823395	T	C	0.00795229	1006
3	rs4688055	C	T	0.966203	1006
3	rs9831027	T	C	0.206759	1006
3	rs7430635	T	G	0.206759	1006
3	rs10934419	A	C	0.629225	1006
3	rs140869422	C	G	0.0407555	1006
3	rs72648856	C	T	0.0487078	1006
3	rs4688058	G	A	0.0139165	1006
3	rs6438414	T	C	0.593439	1006
3	rs55707511	A	G	0.241551	1006
3	rs13084497	G	T	0.50994	1006
3	rs72648857	A	G	0.0497018	1006
3	rs6438415	T	C	0.966203	1006
3	rs73163713	T	A	0.241551	1006
3	rs114496673	G	A	0.0298211	1006
3	rs72648858	T	C	0.0487078	1006
3	rs62266064	T	C	0.131213	1006
3	rs62266065	C	T	0.131213	1006
3	rs73163715	A	G	0.241551	1006
3	rs6438416	T	C	0.965209	1006
3	rs73163717	A	C	0.241551	1006
3	rs6438417	G	T	0.335984	1006
3	rs73163719	C	T	0.241551	1006
3	rs6438418	C	T	0.335984	1006
3	rs57484319	C	A	0.170974	1006
3	rs9810470	C	T	0.966203	1006
3	rs77978168	G	A	0.055666	1006
3	rs7615595	A	G	0.966203	1006
3	rs7640333	G	C	0.966203	1006
3	rs190244615	T	C	0.0188867	1006
3	rs9834986	T	C	0.204771	1006
3	rs7652546	T	C	0.966203	1006
3	rs78679158	T	A	0.11829	1006
3	rs13066603	A	G	0.511928	1006
3	rs76131979	G	T	0.0238569	1006
3	rs6414274	G	C	0.966203	1006
3	rs73163723	A	G	0.250497	1006
3	rs6799739	C	G	0.204771	1006
3	rs6438419	G	A	0.269384	1006
3	rs6438420	T	C	0.966203	1006
3	rs146944231	C	T	0.0775348	1006
3	rs4688063	A	C	0.966203	1006
3	rs4688064	C	T	0.241551	1006
3	rs10934420	T	C	0.517893	1006
3	rs6792102	C	A	0.242545	1006
3	rs6807654	T	C	0.965209	1006
3	rs73163726	C	T	0.241551	1006
3	rs78449328	T	G	0.0238569	1006
3	rs10934421	A	C	0.761431	1006
3	rs9856039	A	G	0.204771	1006
3	rs55689237	C	G	0.131213	1006
3	rs9838478	T	C	0.204771	1006
3	rs10804533	T	C	0.519881	1006
3	rs9839006	T	C	0.15507	1006
3	rs7432387	C	T	0.178926	1006
3	rs6414275	C	T	0.966203	1006
3	rs144327881	C	T	0.0139165	1006
3	rs114630697	G	A	0.00994036	1006
3	rs6769349	T	A	0.966203	1006
3	rs7616370	T	A	0.966203	1006
3	rs7429567	A	G	0.761431	1006
3	rs7433480	C	G	0.966203	1006
3	rs12330365	G	A	0.204771	1006
3	rs73163732	T	C	0.241551	1006
3	rs35239854	G	A	0.0755467	1006
3	rs77788637	T	C	0.0487078	1006
3	rs6438421	A	T	0.971173	1006
3	rs77988000	C	T	0.0407555	1006
3	rs6438422	T	C	0.971173	1006
3	rs114047552	A	G	0.0198807	1006
3	rs113270417	G	A	0.0328032	1006
3	rs6438423	T	C	0.971173	1006
3	rs9870342	T	C	0.210736	1006
3	rs6776553	A	G	0.971173	1006
3	rs79080492	C	T	0.0188867	1006
3	rs11715566	C	T	0.518887	1006
3	rs73163739	A	T	0.241551	1006
3	rs7433883	C	A	0.206759	1006
3	rs12495276	C	T	0.192843	1006
3	rs4687896	G	A	0.759443	1006
3	rs11718201	T	G	0.394632	1006
3	rs74396858	C	A	0.0198807	1006
3	rs4687897	T	C	0.966203	1006
3	rs7641471	A	G	0.766402	1006
3	rs7432631	A	G	0.241551	1006
3	rs141534013	T	C	0.0318091	1006
3	rs9833554	A	C	0.204771	1006
3	rs13066879	T	G	0.766402	1006
3	rs9876710	G	A	0.156064	1006
3	rs9853830	A	G	0.971173	1006
3	rs4688065	T	C	0.198807	1006
3	rs13090448	T	C	0.526839	1006
3	rs6438424	A	C	0.525845	1006
3	rs34889950	C	G	0.241551	1006
3	rs6438425	T	C	0.966203	1006
3	rs6438426	T	C	0.971173	1006
3	rs75035329	A	G	0.0347913	1006
3	rs77254990	A	G	0.170974	1006
3	rs7430821	G	A	0.0347913	1006
3	rs7432982	T	C	0.971173	1006
3	rs77590457	C	T	0.05666	1006
3	rs74684867	C	A	0.163022	1006
3	rs9847139	A	G	0.206759	1006
3	rs6438427	T	A	0.971173	1006
3	rs3883861	T	A	0.765408	1006
3	rs147536745	A	C	0.00596421	1006
3	rs7611124	T	C	0.200795	1006
3	rs73163755	G	T	0.237575	1006
3	rs4688066	T	C	0.966203	1006
3	rs4687898	C	T	0.198807	1006
3	rs7430696	G	C	0.966203	1006
3	rs9874340	A	G	0.204771	1006
3	rs115940158	C	T	0.00894632	1006
3	rs9790189	T	A	0.524851	1006
3	rs12330885	A	T	0.198807	1006
3	rs4688067	G	A	0.965209	1006
3	rs7427162	T	C	0.241551	1006
3	rs79184039	G	A	0.0347913	1006
3	rs80173797	T	C	0.0347913	1006
3	rs6438428	A	G	0.971173	1006
3	rs115655748	C	T	0.0188867	1006
3	rs115972269	T	C	0.00894632	1006
3	rs35763679	C	T	0.274354	1006
3	rs6788088	A	G	0.971173	1006
3	rs6788211	A	G	0.767396	1006
3	rs13100226	C	T	0.525845	1006
3	rs7431169	A	T	0.767396	1006
3	rs62266129	G	C	0.132207	1006
3	rs4687899	T	C	0.635189	1006
3	rs4129471	C	T	0.767396	1006
3	rs78443029	T	C	0.0347913	1006
3	rs7622841	A	G	0.163022	1006
3	rs7432757	C	T	0.635189	1006
3	rs140029361	G	A	0.00994036	1006
3	rs6804394	C	A	0.526839	1006
3	rs13070320	C	A	0.767396	1006
3	rs13093355	T	C	0.767396	1006
3	rs7433864	C	A	0.525845	1006
3	rs12054269	C	A	0.272366	1006
3	rs13082166	C	T	0.767396	1006
3	rs13062344	T	C	0.767396	1006
3	rs9812067	T	C	0.16004	1006
3	rs116359750	G	A	0.0149105	1006
3	rs4688068	T	C	0.767396	1006
3	rs62263074	T	A	0.249503	1006
3	rs114644620	A	G	0.0188867	1006
3	rs7428169	C	A	0.274354	1006
3	rs13090744	T	A	0.275348	1006
3	rs9875219	T	G	0.729622	1006
3	rs73163774	C	T	0.240557	1006
3	rs9860111	G	T	0.157058	1006
3	rs55979908	A	C	0.132207	1006
3	rs9860811	G	C	0.204771	1006
3	rs9861126	G	A	0.204771	1006
3	rs9827046	A	C	0.204771	1006
3	rs9809760	T	C	0.482107	1006
3	rs9289092	A	G	0.454274	1006
3	rs62263076	C	T	0.132207	1006
3	rs11710605	A	G	0.241551	1006
3	rs144503347	C	T	0.00397614	1006
3	rs11718574	G	A	0.0656064	1006
3	rs73163777	T	C	0.240557	1006
3	rs73163779	G	A	0.240557	1006
3	rs73163781	G	C	0.240557	1006
3	rs4128928	G	C	0.634195	1006
3	rs35905683	G	A	0.240557	1006
3	rs113786703	G	T	0.249503	1006
3	rs73163783	T	C	0.240557	1006
3	rs73163784	T	G	0.240557	1006
3	rs6791692	T	C	0.240557	1006
3	rs9881641	C	T	0.725646	1006
3	rs9826300	T	C	0.199801	1006
3	rs6778857	G	T	0.240557	1006
3	rs17665813	T	C	0.240557	1006
3	rs4687900	G	A	0.966203	1006
3	rs4688069	G	A	0.966203	1006
3	rs13061956	A	C	0.277336	1006
3	rs13066948	C	G	0.394632	1006
3	rs56204450	G	A	0.132207	1006
3	rs73163796	G	A	0.241551	1006
3	rs11716966	T	C	0.240557	1006
3	rs62263082	C	T	0.132207	1006
3	rs4277680	A	G	0.394632	1006
3	rs115099360	T	C	0.00894632	1006
3	rs11713893	C	T	0.393638	1006
3	rs11713924	C	T	0.966203	1006
3	rs77532182	C	A	0.0139165	1006
3	rs7617580	A	G	0.240557	1006
3	rs74841593	T	G	0.0337972	1006
3	rs1947515	A	G	0.971173	1006
3	rs73183039	C	T	0.239563	1006
3	rs6766743	T	C	0.239563	1006
3	rs77555610	T	G	0.0337972	1006
3	rs1947514	A	G	0.971173	1006
3	rs13064457	T	A	0.394632	1006
3	rs73183041	C	A	0.132207	1006
3	rs936202	A	T	0.203777	1006
3	rs77248648	G	A	0.00994036	1006
3	rs936201	T	C	0.203777	1006
3	rs6791342	G	T	0.239563	1006
3	rs1993408	A	C	0.394632	1006
3	rs73168303	G	A	0.239563	1006
3	rs56256549	A	G	0.132207	1006
3	rs73168305	T	C	0.239563	1006
3	rs55734908	A	T	0.132207	1006
3	rs6773646	A	C	0.970179	1006
3	rs56051552	C	T	0.131213	1006
3	rs9811234	G	T	0.201789	1006
3	rs78977215	C	G	0.00994036	1006
3	rs55929115	T	A	0.132207	1006
3	rs1456192	C	T	0.724652	1006
3	rs1456191	A	T	0.729622	1006
3	rs1456190	A	C	0.971173	1006
3	rs1471065	A	G	0.597416	1006
3	rs62263112	T	C	0.132207	1006
3	rs1585086	G	C	0.729622	1006
3	rs1585085	T	C	0.971173	1006
3	rs1585084	C	T	0.331014	1006
3	rs1585083	A	G	0.331014	1006
3	rs7433886	C	T	0.331014	1006
3	rs56174517	G	T	0.132207	1006
3	rs59470461	A	C	0.133201	1006
3	rs55704727	C	T	0.132207	1006
3	rs2124553	A	G	0.597416	1006
3	rs9878469	C	A	0.724652	1006
3	rs62263114	T	A	0.132207	1006
3	rs10155053	G	T	0.398608	1006
3	rs73168332	G	A	0.0506958	1006
3	rs17666058	C	T	0.241551	1006
3	rs6791432	A	G	0.729622	1006
3	rs7616499	C	G	0.729622	1006
3	rs7628356	T	C	0.597416	1006
3	rs16827703	G	C	0.198807	1006
3	rs1378834	G	T	0.966203	1006
3	rs7639030	A	G	0.373757	1006
3	rs17722625	A	T	0.241551	1006
3	rs13070842	C	T	0.399602	1006
3	rs1378833	A	C	0.966203	1006
3	rs1378832	A	G	0.966203	1006
3	rs9824671	G	A	0.966203	1006
3	rs9824903	C	T	0.32505	1006
3	rs9825191	C	T	0.966203	1006
3	rs73168344	T	A	0.0616302	1006
3	rs62263115	G	A	0.132207	1006
3	rs115421700	C	A	0.0407555	1006
3	rs62263116	T	G	0.132207	1006
3	rs1463405	T	C	0.966203	1006
3	rs1463404	A	C	0.966203	1006
3	rs77026324	G	C	0.161034	1006
3	rs1463403	C	T	0.833996	1006
3	rs13073833	T	G	0.640159	1006
3	rs13094045	C	T	0.640159	1006
3	rs62263117	A	G	0.00994036	1006
3	rs12690547	C	T	0.966203	1006
3	rs6769144	C	T	0.132207	1006
3	rs112437945	A	G	0.0367793	1006
3	rs1456189	T	A	0.966203	1006
3	rs1563439	C	T	0.640159	1006
3	rs13319324	T	C	0.121272	1006
3	rs9822630	C	T	0.640159	1006
3	rs138296976	T	G	0.00795229	1006
3	rs13320120	T	C	0.193837	1006
3	rs9823063	G	T	0.640159	1006
3	rs9842902	T	C	0.193837	1006
3	rs1598536	C	T	0.966203	1006
3	rs114345483	T	C	0.0328032	1006
3	rs1598535	C	A	0.640159	1006
3	rs1456188	C	T	0.966203	1006
3	rs28645478	C	T	0.326044	1006
3	rs4498038	A	G	0.966203	1006
3	rs9828034	C	A	0.326044	1006
3	rs1456186	G	C	0.640159	1006
3	rs73168370	A	C	0.241551	1006
3	rs4597702	A	C	0.640159	1006
3	rs1456185	C	A	0.640159	1006
3	rs79850829	T	C	0.122266	1006
3	rs6783146	G	T	0.32505	1006
3	rs62263118	C	T	0.132207	1006
3	rs9859501	T	C	0.455268	1006
3	rs142027822	T	C	0.0357853	1006
3	rs4123721	T	A	0.207753	1006
3	rs62263119	T	G	0.132207	1006
3	rs62263120	A	G	0.132207	1006
3	rs62263121	T	C	0.132207	1006
3	rs6765305	A	G	0.240557	1006
3	rs62263122	T	C	0.132207	1006
3	rs1456199	G	A	0.972167	1006
3	rs151125058	G	T	0.00397614	1006
3	rs9849654	G	C	0.33002	1006
3	rs6775313	C	A	0.641153	1006
3	rs62263123	G	A	0.132207	1006
3	rs111375528	C	T	0.131213	1006
3	rs35048916	C	T	0.642147	1006
3	rs9861022	C	T	0.966203	1006
3	rs13080344	G	A	0.802187	1006
3	rs62264762	C	A	0.133201	1006
3	rs716937	G	A	0.966203	1006
3	rs716936	T	C	0.802187	1006
3	rs144301203	T	C	0.0188867	1006
3	rs77172368	C	G	0.0328032	1006
3	rs73168378	G	T	0.132207	1006
3	rs1563437	G	T	0.971173	1006
3	rs1016236	A	C	0.172962	1006
3	rs75478708	G	C	0.0318091	1006
3	rs9853117	G	A	0.971173	1006
3	rs9815484	A	G	0.807157	1006
3	rs62264763	G	A	0.132207	1006
3	rs1456193	T	C	0.807157	1006
3	rs2045307	C	T	0.795229	1006
3	rs76521651	G	C	0.0258449	1006
3	rs4688071	G	T	0.240557	1006
3	rs1456183	C	T	0.794235	1006
3	rs61511085	T	C	0.0397614	1006
3	rs62264764	G	A	0.164016	1006
3	rs56310214	G	A	0.132207	1006
3	rs7649429	G	C	0.171968	1006
3	rs6805565	C	A	0.192843	1006
3	rs61384494	C	T	0.171968	1006
3	rs62264766	A	G	0.132207	1006
3	rs116261938	A	C	0.0318091	1006
3	rs9819787	T	G	0.971173	1006
3	rs57945129	C	T	0.164016	1006
3	rs62264767	A	C	0.164016	1006
3	rs6807173	T	G	0.132207	1006
3	rs6794831	C	A	0.132207	1006
3	rs6795060	C	A	0.171968	1006
3	rs62264768	T	C	0.171968	1006
3	rs62264769	A	T	0.171968	1006
3	rs1378837	A	G	0.967197	1006
3	rs76036812	T	C	0.0397614	1006
3	rs73168386	T	C	0.171968	1006
3	rs74550053	C	T	0.0397614	1006
3	rs7645813	C	T	0.966203	1006
3	rs7615944	T	A	0.966203	1006
3	rs73168388	C	T	0.132207	1006
3	rs62264770	C	T	0.16501	1006
3	rs75518850	G	C	0.0576541	1006
3	rs4146374	T	A	0.966203	1006
3	rs62264771	G	T	0.16501	1006
3	rs114731692	G	T	0.0328032	1006
3	rs62264772	G	A	0.16501	1006
3	rs9878630	G	A	0.116302	1006
3	rs62264773	G	A	0.16501	1006
3	rs6778926	T	G	0.806163	1006
3	rs62264774	C	G	0.132207	1006
3	rs62264775	A	C	0.172962	1006
3	rs77855782	C	T	0.0407555	1006
3	rs1350162	A	T	0.971173	1006
3	rs1350161	G	T	0.971173	1006
3	rs75968838	A	G	0.0407555	1006
3	rs7631320	T	C	0.132207	1006
3	rs1378836	A	G	0.971173	1006
3	rs56255439	C	A	0.16501	1006
3	rs114632673	C	T	0.0328032	1006
3	rs55779525	A	C	0.132207	1006
3	rs16827737	T	C	0.209742	1006
3	rs78118238	T	G	0.0407555	1006
3	rs1378835	T	G	0.559642	1006
3	rs62264777	G	C	0.172962	1006
3	rs62264778	G	T	0.16501	1006
3	rs75803784	T	C	0.0407555	1006
3	rs1456196	C	A	0.172962	1006
3	rs62264779	G	T	0.132207	1006
3	rs62264780	T	C	0.172962	1006
3	rs34618910	C	T	0.0149105	1006
3	rs58533135	T	C	0.172962	1006
3	rs62264782	C	A	0.132207	1006
3	rs1563438	C	T	0.238569	1006
3	rs142384767	T	A	0.0109344	1006
3	rs73168397	C	T	0.132207	1006
3	rs1456195	C	T	0.968191	1006
3	rs62264783	G	A	0.132207	1006
3	rs1610148	G	C	0.237575	1006
3	rs1456182	G	A	0.132207	1006
3	rs72955862	A	G	0.028827	1006
3	rs1456184	G	T	0.399602	1006
3	rs75643565	T	C	0.236581	1006
3	rs1350158	T	A	0.601392	1006
3	rs1350159	A	T	0.837972	1006
3	rs78238437	T	G	0.0417495	1006
3	rs73168399	G	A	0.236581	1006
3	rs73168400	T	C	0.236581	1006
3	rs12485874	A	G	0.156064	1006
3	rs114510689	T	C	0.0407555	1006
3	rs78929252	T	G	0.0397614	1006
3	rs6438430	G	A	0.236581	1006
3	rs6784897	G	T	0.792247	1006
3	rs73168401	T	C	0.409543	1006
3	rs55864156	C	G	0.132207	1006
3	rs55958423	T	C	0.236581	1006
3	rs1902416	C	G	0.833002	1006
3	rs62264816	C	G	0.132207	1006
3	rs1585082	C	G	0.593439	1006
3	rs12496237	T	A	0.028827	1006
3	rs150861470	T	C	0.00596421	1006
3	rs73168402	G	C	0.237575	1006
3	rs10934425	T	C	0.841948	1006
3	rs61157132	T	C	0.028827	1006
3	rs7643173	C	T	0.237575	1006
3	rs2870561	G	A	0.82505	1006
3	rs73176600	T	C	0.237575	1006
3	rs73176601	G	A	0.237575	1006
3	rs113203850	A	C	0.27833	1006
3	rs17722838	T	C	0.27833	1006
3	rs16827743	C	T	0.0298211	1006
3	rs62264819	T	C	0.132207	1006
3	rs55958116	C	T	0.132207	1006
3	rs61355450	T	C	0.0407555	1006
3	rs56007132	G	A	0.369781	1006
3	rs865309	G	A	0.787276	1006
3	rs9829042	A	G	0.390656	1006
3	rs78292537	G	A	0.0328032	1006
3	rs2925313	G	T	0.630219	1006
3	rs74705363	T	C	0.0407555	1006
3	rs145080130	G	A	0.0188867	1006
3	rs843853	A	C	0.17992	1006
3	rs817504	A	C	0.867793	1006
3	rs115650985	A	G	0.0328032	1006
3	rs74887132	C	A	0.0328032	1006
3	rs114663578	C	T	0.0328032	1006
3	rs817505	G	C	0.560636	1006
3	rs817506	A	G	0.867793	1006
3	rs9283566	G	T	0.394632	1006
3	rs6786454	T	C	0.028827	1006
3	rs817507	A	C	0.867793	1006
3	rs10514762	C	A	0.028827	1006
3	rs72955899	C	T	0.159046	1006
3	rs138867994	G	C	0.00795229	1006
3	rs79113600	C	T	0.0178926	1006
3	rs17722965	C	T	0.237575	1006
3	rs58555654	A	G	0.0407555	1006
3	rs17722976	C	T	0.237575	1006
3	rs74926102	T	C	0.0198807	1006
3	rs76824186	T	C	0.0407555	1006
3	rs78910935	C	T	0.0407555	1006
3	rs11712259	C	T	0.237575	1006
3	rs6796374	A	T	0.028827	1006
3	rs817508	T	C	0.867793	1006
3	rs56209551	A	G	0.00795229	1006
3	rs56401741	C	T	0.237575	1006
3	rs2605530	A	C	0.178926	1006
3	rs76839679	T	C	0.0407555	1006
3	rs77371775	A	G	0.0407555	1006
3	rs75425578	C	T	0.0407555	1006
3	rs2925314	G	C	0.56163	1006
3	rs6783140	G	A	0.028827	1006
3	rs75651176	T	C	0.0407555	1006
3	rs73178510	C	A	0.236581	1006
3	rs2860308	T	G	0.867793	1006
3	rs9849010	G	A	0.389662	1006
3	rs76560906	T	C	0.0407555	1006
3	rs77851182	A	T	0.0407555	1006
3	rs1499970	G	A	0.867793	1006
3	rs12497319	T	C	0.028827	1006
3	rs58596664	C	G	0.028827	1006
3	rs817492	T	C	0.866799	1006
3	rs865308	T	C	0.177932	1006
3	rs73178511	T	G	0.0964215	1006
3	rs73178513	A	G	0.0884692	1006
3	rs2605532	T	C	0.171968	1006
3	rs41371853	T	C	0.181909	1006
3	rs1499968	G	T	0.0884692	1006
3	rs2650073	T	A	0.159046	1006
3	rs11710334	A	G	0.0964215	1006
3	rs2605533	T	C	0.572565	1006
3	rs7649441	G	T	0.181909	1006
3	rs7627393	A	G	0.230616	1006
3	rs7620036	G	A	0.230616	1006
3	rs7632354	T	G	0.271372	1006
3	rs750833	C	T	0.271372	1006
3	rs705219	T	A	0.878728	1006
3	rs817494	A	G	0.177932	1006
3	rs12639024	C	T	0.028827	1006
3	rs817495	G	A	0.606362	1006
3	rs76349944	A	G	0.0437376	1006
3	rs817496	G	A	0.606362	1006
3	rs817497	T	C	0.409543	1006
3	rs17723204	T	C	0.172962	1006
3	rs77089169	T	C	0.028827	1006
3	rs56238203	G	T	0.272366	1006
3	rs817498	A	G	0.405567	1006
3	rs861000	G	A	0.170974	1006
3	rs78472680	T	C	0.028827	1006
3	rs67038230	A	G	0.228628	1006
3	rs11716855	C	A	0.272366	1006
3	rs11709110	A	G	0.279324	1006
3	rs17723244	A	G	0.279324	1006
3	rs79657114	T	C	0.0506958	1006
3	rs10212334	A	G	0.028827	1006
3	rs1499969	G	A	0.228628	1006
3	rs116596693	T	C	0.0357853	1006
3	rs817500	T	G	0.878728	1006
3	rs17723301	C	A	0.279324	1006
3	rs147388131	C	T	0.0139165	1006
3	rs10934426	T	G	0.308151	1006
3	rs13094010	C	G	0.403579	1006
3	rs12497810	G	A	0.028827	1006
3	rs13078800	T	A	0.403579	1006
3	rs141306447	A	G	0.0159046	1006
3	rs1499971	A	C	0.878728	1006
3	rs1499972	A	C	0.878728	1006
3	rs59562727	G	C	0.279324	1006
3	rs2085323	G	A	0.398608	1006
3	rs817503	C	T	0.163022	1006
3	rs861001	A	G	0.878728	1006
3	rs2925312	C	T	0.878728	1006
3	rs843852	A	G	0.879722	1006
3	rs817502	A	G	0.172962	1006
3	rs17667014	C	T	0.279324	1006
3	rs10934427	T	C	0.308151	1006
3	rs17667088	A	G	0.228628	1006
3	rs861672	A	C	0.175944	1006
3	rs10934428	A	G	0.301193	1006
3	rs866001	G	A	0.877734	1006
3	rs6792076	A	G	0.301193	1006
3	rs1456198	C	A	0.167992	1006
3	rs1456197	T	C	0.407555	1006
3	rs78433397	C	T	0.028827	1006
3	rs56302821	A	C	0.230616	1006
3	rs1093464	C	T	0.879722	1006
3	rs145997374	G	A	0.0188867	1006
3	rs76144224	C	G	0.0178926	1006
3	rs57174837	T	A	0.0795229	1006
3	rs80129130	C	T	0.0198807	1006
3	rs74666011	C	T	0.0159046	1006
3	rs10511373	C	A	0.166004	1006
3	rs17723666	A	C	0.0308151	1006
3	rs2870563	C	G	0.228628	1006
3	rs77395525	C	T	0.0139165	1006
3	rs17723684	G	A	0.228628	1006
3	rs58077016	G	A	0.228628	1006
3	rs861673	A	G	0.878728	1006
3	rs150334389	G	A	0.0437376	1006
3	rs112390226	C	T	0.0506958	1006
3	rs73178525	T	C	0.0318091	1006
3	rs817513	A	T	0.878728	1006
3	rs78930502	G	A	0.028827	1006
3	rs817512	T	C	0.878728	1006
3	rs116186854	G	T	0.0119284	1006
3	rs7644556	T	C	0.228628	1006
3	rs817511	C	T	0.570577	1006
3	rs78664801	T	C	0.0506958	1006
3	rs115228220	A	T	0.0168986	1006
3	rs191580206	A	C	0.028827	1006
3	rs16827837	G	C	0.028827	1006
3	rs73178528	C	A	0.22664	1006
3	rs17667317	A	G	0.228628	1006
3	rs77623553	G	A	0.027833	1006
3	rs6773270	A	G	0.0506958	1006
3	rs12635844	C	T	0.257455	1006
3	rs6798512	G	A	0.0437376	1006
3	rs7645152	C	T	0.228628	1006
3	rs116579338	C	T	0.0377734	1006
3	rs73178531	G	C	0.228628	1006
3	rs73178532	T	A	0.228628	1006
3	rs73178533	C	T	0.228628	1006
3	rs57481709	T	C	0.228628	1006
3	rs817515	G	A	0.577535	1006
3	rs60707757	C	G	0.257455	1006
3	rs1378831	G	A	0.167992	1006
3	rs1353916	T	A	0.0437376	1006
3	rs114627784	G	T	0.0178926	1006
3	rs56247556	T	C	0.258449	1006
3	rs56308781	A	T	0.229622	1006
3	rs56380279	G	A	0.258449	1006
3	rs61424839	G	A	0.258449	1006
3	rs57308391	T	C	0.258449	1006
3	rs72957873	A	T	0.0437376	1006
3	rs11922943	A	C	0.028827	1006
3	rs75308462	T	A	0.028827	1006
3	rs79487167	G	A	0.028827	1006
3	rs77177807	T	C	0.028827	1006
3	rs1093463	C	T	0.878728	1006
3	rs12637064	G	A	0.028827	1006
3	rs6782296	A	G	0.258449	1006
3	rs116170707	C	T	0.0318091	1006
3	rs75141989	T	C	0.0506958	1006
3	rs58125970	G	A	0.028827	1006
3	rs77331252	A	G	0.0516899	1006
3	rs77490200	C	T	0.0506958	1006
3	rs6762091	G	T	0.229622	1006
3	rs149555448	C	T	0.027833	1006
3	rs58739278	G	A	0.229622	1006
3	rs1093462	C	T	0.930417	1006
3	rs12634615	A	G	0.309145	1006
3	rs12629379	C	T	0.028827	1006
3	rs60106549	C	G	0.229622	1006
3	rs76062896	G	A	0.148111	1006
3	rs846184	C	T	0.878728	1006
3	rs817510	G	A	0.329026	1006
3	rs2124552	A	G	0.028827	1006
3	rs817509	A	G	0.878728	1006
3	rs73178541	A	G	0.258449	1006
3	rs73178542	T	C	0.229622	1006
3	rs2124549	A	G	0.258449	1006
3	rs6773858	T	C	0.229622	1006
3	rs71325318	C	T	0.0656064	1006
3	rs17667504	T	C	0.229622	1006
3	rs10934430	T	G	0.228628	1006
3	rs60926571	T	C	0.028827	1006
3	rs11711199	T	C	0.0516899	1006
3	rs74427865	C	T	0.027833	1006
3	rs7618215	G	T	0.228628	1006
3	rs7618267	G	C	0.228628	1006
3	rs7640109	A	C	0.228628	1006
3	rs7618293	G	A	0.228628	1006
3	rs864199	T	C	0.878728	1006
3	rs10934431	C	A	0.228628	1006
3	rs61636746	A	G	0.228628	1006
3	rs843855	G	A	0.168986	1006
3	rs141924764	G	A	0.0159046	1006
3	rs2062513	T	C	0.167992	1006
3	rs1353915	C	A	0.228628	1006
3	rs1353914	C	T	0.228628	1006
3	rs115297874	C	T	0.00795229	1006
3	rs1353913	A	T	0.228628	1006
3	rs1353912	C	T	0.228628	1006
3	rs1499983	T	G	0.228628	1006
3	rs843854	G	A	0.878728	1006
3	rs59446206	T	A	0.028827	1006
3	rs61503512	T	C	0.228628	1006
3	rs79066398	A	C	0.028827	1006
3	rs1824066	T	C	0.228628	1006
3	rs11920023	C	A	0.028827	1006
3	rs11920098	C	T	0.028827	1006
3	rs11920150	C	A	0.028827	1006
3	rs35774607	C	G	0.168986	1006
3	rs74427140	C	T	0.0506958	1006
3	rs78705981	G	A	0.0516899	1006
3	rs10934432	C	G	0.028827	1006
3	rs1948697	C	G	0.028827	1006
3	rs11705911	A	C	0.0506958	1006
3	rs11922307	C	T	0.569583	1006
3	rs28778701	T	C	0.405567	1006
3	rs13066366	C	T	0.0656064	1006
3	rs78564014	A	G	0.028827	1006
3	rs59416261	G	T	0.228628	1006
3	rs4688073	C	T	0.228628	1006
3	rs113766958	T	C	0.028827	1006
3	rs73178551	A	G	0.0347913	1006
3	rs148030177	C	A	0.0208748	1006
3	rs9883310	T	A	0.570577	1006
3	rs144313884	G	A	0.0248509	1006
3	rs7430079	G	T	0.570577	1006
3	rs6438431	A	C	0.257455	1006
3	rs9841711	G	T	0.570577	1006
3	rs78821569	G	A	0.028827	1006
3	rs74285384	C	T	0.028827	1006
3	rs6803402	T	C	0.257455	1006
3	rs113554839	C	T	0.028827	1006
3	rs75925305	G	A	0.028827	1006
3	rs16827873	T	A	0.028827	1006
3	rs73178552	T	A	0.228628	1006
3	rs116236961	T	G	0.0506958	1006
3	rs111539524	A	G	0.028827	1006
3	rs9824021	A	T	0.570577	1006
3	rs6765407	T	C	0.257455	1006
3	rs10934433	T	C	0.257455	1006
3	rs12485759	T	C	0.028827	1006
3	rs77119390	G	C	0.028827	1006
3	rs78380942	T	A	0.028827	1006
3	rs9968218	C	A	0.228628	1006
3	rs1604060	A	G	0.878728	1006
3	rs1995248	C	G	0.570577	1006
3	rs1392269	A	C	0.0506958	1006
3	rs1499981	C	T	0.619284	1006
3	rs79047122	G	A	0.0417495	1006
3	rs12695358	G	T	0.619284	1006
3	rs10212130	G	C	0.574553	1006
3	rs10212136	G	T	0.5666	1006
3	rs11915336	G	T	0.5666	1006
3	rs72957899	C	A	0.220676	1006
3	rs1499980	T	C	0.574553	1006
3	rs1499979	T	A	0.5666	1006
3	rs1995247	C	T	0.5666	1006
3	rs1995246	T	C	0.5666	1006
3	rs1995245	C	T	0.829026	1006
3	rs80124602	C	T	0.0218688	1006
3	rs10934434	T	G	0.0318091	1006
3	rs1353911	A	G	0.836978	1006
3	rs1353910	C	T	0.829026	1006
3	rs1499978	C	T	0.829026	1006
3	rs1392267	G	A	0.5666	1006
3	rs1392266	G	T	0.5666	1006
3	rs115904032	G	A	0.0178926	1006
3	rs79468815	G	T	0.0477137	1006
3	rs2062512	G	A	0.5666	1006
3	rs2062511	A	G	0.829026	1006
3	rs2062510	T	C	0.5666	1006
3	rs9837638	T	C	0.5666	1006
3	rs12635310	T	C	0.0318091	1006
3	rs12637855	A	G	0.0318091	1006
3	rs1843635	G	A	0.574553	1006
3	rs1601576	T	C	0.574553	1006
3	rs1601575	T	C	0.574553	1006
3	rs140743555	G	A	0.0109344	1006
3	rs9839426	G	A	0.262425	1006
3	rs9815332	G	T	0.574553	1006
3	rs11923410	A	T	0.228628	1006
3	rs10804534	C	T	0.569583	1006
3	rs10212155	G	A	0.836978	1006
3	rs7629908	T	A	0.574553	1006
3	rs7618341	C	T	0.574553	1006
3	rs56057526	G	A	0.230616	1006
3	rs7621319	G	A	0.5666	1006
3	rs145395162	G	A	0.0139165	1006
3	rs73865254	C	G	0.177932	1006
3	rs13101184	T	C	0.5666	1006
3	rs1604052	C	T	0.5666	1006
3	rs1604053	A	C	0.5666	1006
3	rs1604054	G	T	0.5666	1006
3	rs1604055	C	T	0.5666	1006
3	rs12495547	A	G	0.262425	1006
3	rs12489199	G	A	0.0318091	1006
3	rs6781508	C	T	0.5666	1006
3	rs1604056	T	G	0.574553	1006
3	rs1604057	G	A	0.262425	1006
3	rs1604058	C	T	0.5666	1006
3	rs58624759	G	A	0.230616	1006
3	rs71325320	C	T	0.175944	1006
3	rs114841235	G	A	0.00894632	1006
3	rs7428253	G	A	0.5666	1006
3	rs12695360	C	G	0.5666	1006
3	rs1909589	T	C	0.5666	1006
3	rs9790167	G	C	0.0318091	1006
3	rs138467733	C	G	0.0397614	1006
3	rs2865303	G	C	0.829026	1006
3	rs6780616	C	A	0.5666	1006
3	rs11925566	G	A	0.0318091	1006
3	rs114775167	G	A	0.0159046	1006
3	rs1587450	G	A	0.5666	1006
3	rs12633400	C	T	0.0318091	1006
3	rs114734533	C	T	0.0208748	1006
3	rs1159496	A	G	0.836978	1006
3	rs77283004	G	A	0.0387674	1006
3	rs80229204	A	G	0.00894632	1006
3	rs7613785	A	G	0.574553	1006
3	rs7636194	G	A	0.340954	1006
3	rs10049204	C	G	0.232604	1006
3	rs113710073	A	C	0.0228628	1006
3	rs9289094	C	G	0.574553	1006
3	rs13063665	A	G	0.574553	1006
3	rs10934437	C	A	0.0318091	1006
3	rs35291665	C	T	0.162028	1006
3	rs138080019	G	C	0.0308151	1006
3	rs1392265	T	G	0.574553	1006
3	rs1499977	T	A	0.0318091	1006
3	rs720452	G	A	0.5666	1006
3	rs1392264	G	A	0.227634	1006
3	rs1499976	T	C	0.836978	1006
3	rs723105	A	T	0.574553	1006
3	rs2046514	T	C	0.0526839	1006
3	rs2046513	C	T	0.5666	1006
3	rs2046512	C	T	0.5666	1006
3	rs1499975	A	C	0.262425	1006
3	rs2062509	T	G	0.836978	1006
3	rs12639508	G	A	0.0318091	1006
3	rs73185909	T	C	0.230616	1006
3	rs9828285	T	C	0.574553	1006
3	rs6780140	C	T	0.5666	1006
3	rs11714254	A	G	0.232604	1006
3	rs1032165	G	A	0.262425	1006
3	rs141244165	C	T	0.0347913	1006
3	rs114405886	C	T	0.00994036	1006
3	rs1154693	A	G	0.836978	1006
3	rs73185911	A	G	0.110338	1006
3	rs4399884	G	A	0.574553	1006
3	rs768917	T	C	0.2833	1006
3	rs76404553	G	A	0.111332	1006
3	rs901381	A	T	0.574553	1006
3	rs1499974	A	G	0.574553	1006
3	rs115535331	C	T	0.0318091	1006
3	rs73185917	G	A	0.230616	1006
3	rs7638106	C	T	0.567594	1006
3	rs6794093	G	A	0.600398	1006
3	rs143502176	A	C	0.0218688	1006
3	rs10804535	C	T	0.0318091	1006
3	rs13086714	G	A	0.0785288	1006
3	rs11710990	A	T	0.0526839	1006
3	rs1846613	G	C	0.60338	1006
3	rs1604059	T	A	0.612326	1006
3	rs150684520	G	A	0.0437376	1006
3	rs7643559	G	A	0.611332	1006
3	rs150022026	G	C	0.225646	1006
3	rs1909588	G	C	0.610338	1006
3	rs13101107	T	C	0.610338	1006
3	rs1909590	A	T	0.835984	1006
3	rs73185925	G	A	0.225646	1006
3	rs17724734	A	C	0.22664	1006
3	rs77888655	G	C	0.0198807	1006
3	rs73185928	G	A	0.225646	1006
3	rs55989628	A	G	0.228628	1006
3	rs1499982	C	T	0.835984	1006
3	rs12629990	C	G	0.0328032	1006
3	rs6807926	C	T	0.5666	1006
3	rs7619072	T	C	0.228628	1006
3	rs6438436	C	T	0.795229	1006
3	rs10049077	C	A	0.257455	1006
3	rs1032164	G	A	0.181909	1006
3	rs75220936	C	T	0.05666	1006
3	rs75652614	G	A	0.12326	1006
3	rs12637675	A	G	0.403579	1006
3	rs6770134	G	A	0.305169	1006
3	rs7639058	A	C	0.301193	1006
3	rs6794842	A	G	0.305169	1006
3	rs4688075	A	G	0.307157	1006
3	rs10433401	C	T	0.0984095	1006
3	rs4688076	G	T	0.307157	1006
3	rs6773631	C	G	0.701789	1006
3	rs6786663	T	C	0.688867	1006
3	rs78897514	C	T	0.0864811	1006
3	rs56376353	T	C	0.199801	1006
3	rs75273418	T	C	0.0357853	1006
3	rs10433402	G	C	0.635189	1006
3	rs10433403	C	T	0.0666004	1006
3	rs9289095	A	G	0.635189	1006
3	rs16845342	A	G	0.635189	1006
3	rs6781017	G	A	0.368787	1006
3	rs6780942	C	T	0.267396	1006
3	rs9846164	G	A	0.264414	1006
3	rs4688077	A	G	0.673956	1006
3	rs17674036	T	C	0.192843	1006
3	rs6776498	G	C	0.899602	1006
3	rs6776611	G	A	0.636183	1006
3	rs16827959	T	C	0.0705765	1006
3	rs9856373	C	T	0.192843	1006
3	rs16827961	C	A	0.0666004	1006
3	rs983022	T	C	0.635189	1006
3	rs983021	A	G	0.635189	1006
3	rs6782757	C	T	0.635189	1006
3	rs9825200	A	G	0.638171	1006
3	rs9876113	A	G	0.270378	1006
3	rs147086362	T	A	0.0119284	1006
3	rs78709167	G	A	0.0119284	1006
3	rs974190	T	C	0.329026	1006
3	rs16827974	G	A	0.201789	1006
3	rs56385956	G	A	0.198807	1006
3	rs1499984	G	T	0.671968	1006
3	rs12630232	A	G	0.0347913	1006
3	rs55989408	C	T	0.247515	1006
3	rs116667794	G	A	0.0328032	1006
3	rs114621997	T	C	0.0318091	1006
3	rs2129229	T	G	0.0367793	1006
3	rs28827211	A	G	0.247515	1006
3	rs79099625	T	C	0.0168986	1006
3	rs12637764	C	T	0.0347913	1006
3	rs67984297	A	T	0.246521	1006
3	rs1392270	G	A	0.246521	1006
3	rs116791588	T	A	0.0188867	1006
3	rs6438439	T	A	0.246521	1006
3	rs1386013	C	T	0.695825	1006
3	rs7649019	T	C	0.0198807	1006
3	rs75809874	C	T	0.0347913	1006
3	rs147346832	C	G	0.0188867	1006
3	rs12695361	T	A	0.898608	1006
3	rs73187919	A	T	0.227634	1006
3	rs67754990	C	T	0.246521	1006
3	rs73187921	A	T	0.246521	1006
3	rs9812745	C	T	0.247515	1006
3	rs77542745	A	T	0.0198807	1006
3	rs73187924	A	T	0.229622	1006
3	rs12637582	G	A	0.0318091	1006
3	rs147369582	G	A	0.0337972	1006
3	rs75622723	A	C	0.0357853	1006
3	rs931334	G	A	0.710736	1006
3	rs1352120	G	T	0.247515	1006
3	rs75677301	A	T	0.0188867	1006
3	rs9824534	T	A	0.247515	1006
3	rs12639025	G	A	0.0347913	1006
3	rs147143167	A	G	0.0109344	1006
3	rs9879999	C	T	0.247515	1006
3	rs12491016	A	G	0.0188867	1006
3	rs12639053	C	G	0.0347913	1006
3	rs76060582	T	C	0.027833	1006
3	rs114500611	G	A	0.0159046	1006
3	rs1486337	G	A	0.285288	1006
3	rs35919487	A	C	0.327038	1006
3	rs76009271	C	T	0.0347913	1006
3	rs79138974	A	T	0.0347913	1006
3	rs931335	A	G	0.248509	1006
3	rs4688079	G	T	0.248509	1006
3	rs73187934	C	T	0.196819	1006
3	rs12487406	G	A	0.248509	1006
3	rs60645795	G	T	0.248509	1006
3	rs60743751	C	T	0.0347913	1006
3	rs77221869	G	A	0.0328032	1006
3	rs143571527	G	A	0.00894632	1006
3	rs11917814	C	T	0.377734	1006
3	rs73187939	T	C	0.247515	1006
3	rs66534365	A	T	0.247515	1006
3	rs73187940	T	C	0.284294	1006
3	rs73187941	G	A	0.227634	1006
3	rs57144000	A	G	0.0328032	1006
3	rs56249925	C	T	0.247515	1006
3	rs55940350	G	A	0.247515	1006
3	rs114761552	C	G	0.0367793	1006
3	rs74741345	G	C	0.0357853	1006
3	rs142038318	T	C	0.0258449	1006
3	rs116039666	G	A	0.0248509	1006
3	rs1601578	T	A	0.247515	1006
3	rs115756471	A	G	0.0188867	1006
3	rs73187943	C	A	0.228628	1006
3	rs77286464	G	A	0.0328032	1006
3	rs10934440	T	G	0.2833	1006
3	rs12489592	T	C	0.247515	1006
3	rs114784102	C	A	0.0149105	1006
3	rs73187946	C	T	0.0308151	1006
3	rs114274733	C	T	0.0208748	1006
3	rs73187947	A	C	0.229622	1006
3	rs114528714	G	A	0.0328032	1006
3	rs74513515	A	G	0.0188867	1006
3	rs56215204	A	T	0.229622	1006
3	rs141175080	A	T	0.0248509	1006
3	rs12634886	T	C	0.0357853	1006
3	rs11919779	C	T	0.246521	1006
3	rs9840186	G	C	0.247515	1006
3	rs9860833	T	A	0.247515	1006
3	rs2902974	T	C	0.0357853	1006
3	rs148532441	A	G	0.026839	1006
3	rs62263472	C	A	0.0894632	1006
3	rs140613231	C	T	0.0178926	1006
3	rs113663289	A	C	0.0347913	1006
3	rs112812750	T	A	0.228628	1006
3	rs148849508	C	T	0.0178926	1006
3	rs4596140	T	C	0.248509	1006
3	rs2865305	A	G	0.238569	1006
3	rs9856797	G	T	0.246521	1006
3	rs13322755	C	A	0.246521	1006
3	rs9876568	T	A	0.282306	1006
3	rs116190119	A	G	0.0318091	1006
3	rs9877381	T	C	0.247515	1006
3	rs114623810	T	C	0.0397614	1006
3	rs147459626	G	T	0.0178926	1006
3	rs9862093	G	C	0.247515	1006
3	rs35983583	T	C	0.254473	1006
3	rs9825082	A	G	0.284294	1006
3	rs78336596	T	C	0.0168986	1006
3	rs73180976	C	T	0.0576541	1006
3	rs78344323	G	C	0.0178926	1006
3	rs34295638	A	G	0.393638	1006
3	rs78906078	G	T	0.027833	1006
3	rs73863314	A	G	0.0357853	1006
3	rs80010759	T	C	0.0248509	1006
3	rs148170663	T	C	0.026839	1006
3	rs73180978	G	A	0.228628	1006
3	rs74783757	T	C	0.0735586	1006
3	rs12492237	G	A	0.246521	1006
3	rs12485841	A	T	0.246521	1006
3	rs12492428	G	A	0.246521	1006
3	rs1160553	T	G	0.228628	1006
3	rs67531649	C	G	0.246521	1006
3	rs10934441	G	A	0.2833	1006
3	rs73180983	G	A	0.229622	1006
3	rs28527272	G	A	0.246521	1006
3	rs4688080	G	T	0.282306	1006
3	rs76700036	G	T	0.0178926	1006
3	rs62263474	C	A	0.378728	1006
3	rs148119703	C	A	0.0218688	1006
3	rs9865836	C	A	0.247515	1006
3	rs73180988	A	G	0.229622	1006
3	rs76197121	A	G	0.0178926	1006
3	rs13325592	G	A	0.281312	1006
3	rs114348331	A	T	0.0208748	1006
3	rs79722699	A	G	0.0308151	1006
3	rs7614474	A	C	0.247515	1006
3	rs7636766	C	T	0.247515	1006
3	rs114476461	T	C	0.0318091	1006
3	rs2171214	C	T	0.229622	1006
3	rs112764656	G	A	0.026839	1006
3	rs2129227	A	G	0.229622	1006
3	rs1304825	A	G	0.249503	1006
3	rs76125195	T	C	0.0347913	1006
3	rs6799505	C	G	0.229622	1006
3	rs9825797	A	C	0.248509	1006
3	rs76789087	G	C	0.0188867	1006
3	rs9809417	T	C	0.248509	1006
3	rs73180996	G	A	0.0636183	1006
3	rs73180997	A	G	0.229622	1006
3	rs7627402	A	G	0.247515	1006
3	rs76800463	C	T	0.026839	1006
3	rs6784700	A	G	0.247515	1006
3	rs6773370	T	C	0.247515	1006
3	rs6808943	C	T	0.247515	1006
3	rs6809043	C	A	0.228628	1006
3	rs80264993	C	G	0.0178926	1006
3	rs2101367	G	A	0.694831	1006
3	rs9681259	T	C	0.694831	1006
3	rs9683137	G	A	0.249503	1006
3	rs184874897	C	T	0.0188867	1006
3	rs139087085	T	G	0.0576541	1006
3	rs4301002	C	T	0.373757	1006
3	rs2129228	A	G	0.251491	1006
3	rs4525858	G	C	0.287276	1006
3	rs2171215	A	G	0.251491	1006
3	rs11917760	T	C	0.287276	1006
3	rs79797642	A	G	0.0178926	1006
3	rs116071345	C	T	0.0318091	1006
3	rs55687416	G	A	0.198807	1006
3	rs9821810	G	A	0.694831	1006
3	rs12488160	G	A	0.0178926	1006
3	rs12488193	G	C	0.281312	1006
3	rs147363403	A	G	0.026839	1006
3	rs59261005	G	A	0.0337972	1006
3	rs148762023	T	C	0.0258449	1006
3	rs78548772	G	A	0.0347913	1006
3	rs34967527	A	T	0.389662	1006
3	rs9837107	C	T	0.247515	1006
3	rs7427670	C	A	0.898608	1006
3	rs4687904	G	A	0.0337972	1006
3	rs78176627	T	C	0.0218688	1006
3	rs1564977	T	A	0.253479	1006
3	rs4318546	A	G	0.286282	1006
3	rs149813599	C	T	0.0258449	1006
3	rs7623183	C	T	0.0178926	1006
3	rs79720909	C	T	0.0467197	1006
3	rs79954088	G	C	0.0328032	1006
3	rs9835138	C	A	0.245527	1006
3	rs9835719	G	A	0.227634	1006
3	rs74479358	G	A	0.0328032	1006
3	rs12490692	G	A	0.0178926	1006
3	rs143031035	C	T	0.0318091	1006
3	rs115422573	G	A	0.0318091	1006
3	rs75131149	A	C	0.0168986	1006
3	rs2865311	C	T	0.898608	1006
3	rs12498053	A	T	0.0347913	1006
3	rs2865312	T	C	0.710736	1006
3	rs116392915	G	A	0.0208748	1006
3	rs146135680	C	G	0.0139165	1006
3	rs60227674	C	T	0.0328032	1006
3	rs6438441	G	A	0.084493	1006
3	rs56804991	C	T	0.0487078	1006
3	rs73182907	A	G	0.244533	1006
3	rs12638425	T	A	0.028827	1006
3	rs76211506	G	T	0.0437376	1006
3	rs74731643	T	A	0.0616302	1006
3	rs114090535	C	T	0.027833	1006
3	rs78206680	T	A	0.026839	1006
3	rs75704035	T	G	0.188867	1006
3	rs9843785	C	G	0.189861	1006
3	rs9881954	A	G	0.678926	1006
3	rs12492174	C	G	0.379722	1006
3	rs6771665	A	G	0.313121	1006
3	rs114639714	C	T	0.027833	1006
3	rs76819255	C	T	0.186879	1006
3	rs6797334	G	A	0.675944	1006
3	rs114737219	G	A	0.00894632	1006
3	rs114369286	G	C	0.027833	1006
3	rs936871	G	T	0.676938	1006
3	rs1586371	A	G	0.883698	1006
3	rs73182911	G	C	0.204771	1006
3	rs73182914	C	T	0.207753	1006
3	rs9843575	A	C	0.883698	1006
3	rs9881538	C	T	0.676938	1006
3	rs1486336	T	C	0.675944	1006
3	rs17674391	G	A	0.026839	1006
3	rs73863320	G	C	0.0238569	1006
3	rs4420860	A	G	0.0218688	1006
3	rs2101368	C	T	0.0337972	1006
3	rs4568127	T	C	0.0238569	1006
3	rs78812992	T	C	0.0347913	1006
3	rs142586868	G	A	0.188867	1006
3	rs80269065	A	G	0.0218688	1006
3	rs2865313	A	C	0.964215	1006
3	rs10934442	C	G	0.186879	1006
3	rs12186059	C	T	0.183897	1006
3	rs147748816	G	A	0.026839	1006
3	rs142520165	T	A	0.026839	1006
3	rs34643665	G	A	0.305169	1006
3	rs6795313	G	A	0.462227	1006
3	rs73182919	T	C	0.0586481	1006
3	rs9847571	A	G	0.883698	1006
3	rs6798645	G	A	0.462227	1006
3	rs114424464	C	T	0.0337972	1006
3	rs4688081	G	A	0.616302	1006
3	rs958629	G	C	0.642147	1006
3	rs78984846	A	C	0.026839	1006
3	rs9846497	A	C	0.643141	1006
3	rs9846686	A	G	0.189861	1006
3	rs57255751	A	T	0.0238569	1006
3	rs1906041	G	T	0.374751	1006
3	rs7616650	C	A	0.675944	1006
3	rs116390714	A	C	0.026839	1006
3	rs10934443	G	A	0.675944	1006
3	rs77503915	G	T	0.0337972	1006
3	rs74341097	A	T	0.0337972	1006
3	rs1843636	T	C	0.882704	1006
3	rs6804543	G	A	0.675944	1006
3	rs2101369	C	T	0.882704	1006
3	rs2087056	C	T	0.882704	1006
3	rs2087057	T	C	0.882704	1006
3	rs6438442	C	A	0.675944	1006
3	rs9829562	C	T	0.188867	1006
3	rs7609631	C	T	0.675944	1006
3	rs150891959	A	C	0.0178926	1006
3	rs185323715	G	A	0.026839	1006
3	rs4687905	T	G	0.486083	1006
3	rs77720903	A	G	0.10338	1006
3	rs4687906	G	A	0.675944	1006
3	rs9835638	C	G	0.882704	1006
3	rs140415697	G	A	0.0248509	1006
3	rs77699936	C	T	0.0337972	1006
3	rs150349422	G	A	0.0178926	1006
3	rs73173725	T	C	0.238569	1006
3	rs73173726	A	T	0.238569	1006
3	rs6775526	C	T	0.882704	1006
3	rs9822690	C	T	0.188867	1006
3	rs76159728	T	C	0.027833	1006
3	rs6776222	G	A	0.185885	1006
3	rs9824113	G	A	0.675944	1006
3	rs9848798	T	C	0.0337972	1006
3	rs9849225	T	G	0.189861	1006
3	rs9829307	C	T	0.882704	1006
3	rs115553857	T	C	0.0337972	1006
3	rs73173727	T	C	0.224652	1006
3	rs1386014	C	A	0.882704	1006
3	rs112700941	A	G	0.026839	1006
3	rs35399291	T	G	0.324056	1006
3	rs34380143	T	C	0.0357853	1006
3	rs13073406	T	C	0.324056	1006
3	rs34431758	A	C	0.324056	1006
3	rs9811414	A	T	0.0765408	1006
3	rs56892263	C	T	0.0248509	1006
3	rs9849880	G	T	0.0387674	1006
3	rs4490352	C	T	0.323062	1006
3	rs75073049	T	C	0.0337972	1006
3	rs34336353	A	C	0.324056	1006
3	rs143381048	C	A	0.0258449	1006
3	rs115276629	C	A	0.0168986	1006
3	rs141907261	A	T	0.0248509	1006
3	rs9855301	C	T	0.675944	1006
3	rs75527874	T	C	0.0337972	1006
3	rs4493424	C	T	0.675944	1006
3	rs4630939	G	A	0.658052	1006
3	rs57389256	T	G	0.026839	1006
3	rs75030092	G	A	0.0178926	1006
3	rs73863342	A	T	0.026839	1006
3	rs73173730	C	G	0.143141	1006
3	rs114581664	C	T	0.0109344	1006
3	rs4234667	C	T	0.676938	1006
3	rs75740900	A	G	0.189861	1006
3	rs74776175	C	G	0.189861	1006
3	rs4688084	A	G	0.026839	1006
3	rs4513445	T	C	0.677932	1006
3	rs77172529	A	G	0.026839	1006
3	rs9843202	C	A	0.193837	1006
3	rs9848366	G	A	0.67495	1006
3	rs79153799	G	A	0.0178926	1006
3	rs28709428	G	A	0.0516899	1006
3	rs3923048	T	G	0.654076	1006
3	rs3923047	G	A	0.653082	1006
3	rs35892856	G	A	0.323062	1006
3	rs78209532	A	T	0.0208748	1006
3	rs9859467	G	A	0.0516899	1006
3	rs9821669	A	G	0.65507	1006
3	rs74650828	T	C	0.027833	1006
3	rs9864556	G	A	0.188867	1006
3	rs114774024	G	A	0.0119284	1006
3	rs9827055	A	C	0.0516899	1006
3	rs9864951	C	A	0.651093	1006
3	rs56341638	A	G	0.324056	1006
3	rs7632874	G	A	0.346918	1006
3	rs7644665	T	G	0.0218688	1006
3	rs7633041	G	A	0.345924	1006
3	rs9870265	C	T	0.675944	1006
3	rs75565941	G	A	0.0178926	1006
3	rs13070830	T	A	0.324056	1006
3	rs9875601	C	T	0.59841	1006
3	rs9879524	C	T	0.59841	1006
3	rs34001487	G	A	0.324056	1006
3	rs76427358	T	C	0.0248509	1006
3	rs4688086	C	T	0.883698	1006
3	rs4688087	G	A	0.223658	1006
3	rs76479544	T	C	0.0745527	1006
3	rs113281818	A	G	0.028827	1006
3	rs55738463	T	C	0.224652	1006
3	rs192498015	A	T	0.0168986	1006
3	rs141021867	C	T	0.00695825	1006
3	rs73173737	C	A	0.223658	1006
3	rs62263507	G	A	0.116302	1006
3	rs73173738	T	C	0.116302	1006
3	rs143854080	A	G	0.0188867	1006
3	rs73173739	C	T	0.224652	1006
3	rs73173740	C	G	0.223658	1006
3	rs73173741	A	G	0.225646	1006
3	rs4428171	C	A	0.601392	1006
3	rs191555783	A	G	0.00994036	1006
3	rs4588351	T	C	0.947316	1006
3	rs4475033	A	T	0.947316	1006
3	rs73173744	G	A	0.140159	1006
3	rs4532128	T	C	0.525845	1006
3	rs4687907	A	G	0.326044	1006
3	rs34752513	G	A	0.0367793	1006
3	rs4687908	C	T	0.326044	1006
3	rs73863349	G	A	0.0238569	1006
3	rs77233729	T	C	0.054672	1006
3	rs77836607	C	G	0.0248509	1006
3	rs75883408	T	A	0.0467197	1006
3	rs66978872	C	T	0.119284	1006
3	rs4475034	G	T	0.357853	1006
3	rs74414836	G	A	0.0178926	1006
3	rs72963666	A	G	0.0258449	1006
3	rs6786510	A	G	0.374751	1006
3	rs12631907	C	T	0.625249	1006
3	rs6786524	A	T	0.120278	1006
3	rs9830366	C	A	0.16501	1006
3	rs56143301	A	G	0.393638	1006
3	rs9855363	T	A	0.357853	1006
3	rs36099759	A	G	0.328032	1006
3	rs7637612	A	G	0.329026	1006
3	rs187653535	A	G	0.00695825	1006
3	rs34882592	G	A	0.0377734	1006
3	rs34041864	A	C	0.328032	1006
3	rs35473265	C	T	0.328032	1006
3	rs4078334	C	G	0.0238569	1006
3	rs78712522	A	G	0.028827	1006
3	rs75679311	G	A	0.028827	1006
3	rs78996178	C	T	0.028827	1006
3	rs34515605	T	C	0.328032	1006
3	rs75438245	C	T	0.028827	1006
3	rs76099531	T	C	0.054672	1006
3	rs9828714	G	T	0.533797	1006
3	rs6804074	A	G	0.796223	1006
3	rs9853921	T	C	0.329026	1006
3	rs75457150	T	C	0.0745527	1006
3	rs143661459	C	T	0.0228628	1006
3	rs36019200	A	G	0.328032	1006
3	rs115859091	G	A	0.0149105	1006
3	rs56084062	A	C	0.328032	1006
3	rs9855472	C	T	0.971173	1006
3	rs12695364	A	G	0.327038	1006
3	rs149977642	C	T	0.0238569	1006
3	rs34724132	T	C	0.32505	1006
3	rs564283764	C	T	0.0109344	1006
3	rs112964287	C	T	0.0238569	1006
3	rs4688089	A	G	0.326044	1006
3	rs79760512	A	G	0.0168986	1006
3	rs62263542	A	G	0.0228628	1006
3	rs9843209	C	T	0.589463	1006
3	rs9843822	G	A	0.589463	1006
3	rs77451619	G	A	0.0516899	1006
3	rs147313414	T	A	0.0208748	1006
3	rs34572450	C	G	0.32505	1006
3	rs9826003	A	C	0.183897	1006
3	rs34936151	T	C	0.289264	1006
3	rs6800810	T	C	0.0785288	1006
3	rs79149295	T	C	0.0526839	1006
3	rs35166459	A	T	0.32505	1006
3	rs4688091	A	C	0.32505	1006
3	rs6791678	G	A	0.0526839	1006
3	rs201521067	C	T	0.0178926	1006
3	rs115245606	A	G	0.0228628	1006
3	rs141594009	C	T	0.0228628	1006
3	rs72963685	C	T	0.0785288	1006
3	rs79612635	G	A	0.028827	1006
3	rs4447753	C	T	0.543738	1006
3	rs138256381	T	C	0.0228628	1006
3	rs9842856	A	T	0.543738	1006
3	rs116816472	C	T	0.0228628	1006
3	rs76447880	A	G	0.0337972	1006
3	rs114052734	A	G	0.0248509	1006
3	rs114703951	T	A	0.0248509	1006
3	rs12636586	G	A	0.0258449	1006
3	rs12636589	C	T	0.0775348	1006
3	rs13077091	G	A	0.326044	1006
3	rs115182101	T	C	0.0228628	1006
3	rs4467450	A	G	0.542744	1006
3	rs78413910	A	G	0.028827	1006
3	rs140251238	C	G	0.00994036	1006
3	rs13067981	T	C	0.28827	1006
3	rs142115019	G	A	0.0228628	1006
3	rs148829754	T	C	0.0178926	1006
3	rs76967666	C	T	0.0248509	1006
3	rs148168819	A	C	0.0238569	1006
3	rs36109087	T	C	0.33499	1006
3	rs11928812	G	A	0.028827	1006
3	rs9883568	G	A	0.54175	1006
3	rs34626650	G	A	0.310139	1006
3	rs75607100	C	T	0.0705765	1006
3	rs1473642	C	G	0.028827	1006
3	rs77590963	G	A	0.028827	1006
3	rs140050115	T	C	0.0168986	1006
3	rs9289098	T	C	0.199801	1006
3	rs117677350	G	A	0.0347913	1006
3	rs1880115	T	C	0.558648	1006
3	rs1403773	A	G	0.10835	1006
3	rs1403772	A	C	0.0795229	1006
3	rs1403771	T	C	0.459245	1006
3	rs141455033	C	A	0.0228628	1006
3	rs6765811	C	T	0.028827	1006
3	rs73863375	C	G	0.0258449	1006
3	rs62273432	T	C	0.286282	1006
3	rs78100582	A	G	0.0526839	1006
3	rs9837673	T	A	0.028827	1006
3	rs9818428	G	A	0.028827	1006
3	rs6800470	A	T	0.028827	1006
3	rs78306309	A	G	0.028827	1006
3	rs1566418	A	G	0.542744	1006
3	rs4687910	C	T	0.0795229	1006
3	rs189883584	G	T	0.0149105	1006
3	rs779216	A	G	0.45825	1006
3	rs150467121	C	A	0.0168986	1006
3	rs138213448	G	A	0.028827	1006
3	rs143230314	G	A	0.0248509	1006
3	rs111527810	C	T	0.166004	1006
3	rs143000619	C	G	0.0188867	1006
3	rs779215	C	G	0.348907	1006
3	rs111268885	A	G	0.166998	1006
3	rs779214	T	C	0.45825	1006
3	rs11919423	C	T	0.028827	1006
3	rs13086760	C	T	0.356859	1006
3	rs146875274	G	A	0.0228628	1006
3	rs143753122	C	T	0.028827	1006
3	rs59741372	A	C	0.0238569	1006
3	rs78715374	T	C	0.0168986	1006
3	rs11710953	C	G	0.542744	1006
3	rs75389542	C	T	0.166004	1006
3	rs75147773	C	T	0.055666	1006
3	rs58143260	A	C	0.0805169	1006
3	rs144625157	C	T	0.0228628	1006
3	rs779213	T	G	0.45825	1006
3	rs57159456	C	T	0.0795229	1006
3	rs77235201	G	A	0.0725646	1006
3	rs75609992	C	A	0.055666	1006
3	rs9844299	G	A	0.028827	1006
3	rs779212	C	T	0.332008	1006
3	rs58763880	G	A	0.0238569	1006
3	rs114754836	G	A	0.0228628	1006
3	rs9811733	A	C	0.109344	1006
3	rs12492280	C	T	0.0725646	1006
3	rs78867154	C	T	0.0109344	1006
3	rs9874084	T	C	0.109344	1006
3	rs9816487	A	G	0.109344	1006
3	rs115206276	T	C	0.0387674	1006
3	rs9854696	G	C	0.028827	1006
3	rs74886831	C	A	0.027833	1006
3	rs17281325	A	G	0.0795229	1006
3	rs10934444	T	C	0.10835	1006
3	rs62273433	C	T	0.026839	1006
3	rs1499991	G	A	0.328032	1006
3	rs9879647	A	G	0.10835	1006
3	rs1499990	A	C	0.323062	1006
3	rs141676888	G	C	0.0228628	1006
3	rs1696532	A	G	0.341948	1006
3	rs9868004	T	C	0.180915	1006
3	rs1696531	T	C	0.318091	1006
3	rs1696530	T	C	0.342942	1006
3	rs12486432	A	G	0.449304	1006
3	rs11719223	T	G	0.5666	1006
3	rs78750869	C	T	0.0725646	1006
3	rs76369550	C	T	0.0298211	1006
3	rs12636082	G	A	0.0228628	1006
3	rs78121764	C	T	0.0178926	1006
3	rs143260093	G	T	0.00795229	1006
3	rs3107838	A	G	0.961233	1006
3	rs112081907	C	T	0.0685885	1006
3	rs16828176	C	G	0.084493	1006
3	rs79154828	C	T	0.0328032	1006
3	rs6802983	G	T	0.55666	1006
3	rs1499989	C	T	0.480119	1006
3	rs75560011	A	G	0.0427435	1006
3	rs73863390	C	T	0.0328032	1006
3	rs9831693	A	C	0.0477137	1006
3	rs78411406	A	C	0.0308151	1006
3	rs9870222	G	A	0.0765408	1006
3	rs111620553	A	C	0.0347913	1006
3	rs62273434	A	G	0.0467197	1006
3	rs59043052	A	G	0.16004	1006
3	rs4688094	G	C	0.547714	1006
3	rs16828183	T	G	0.162028	1006
3	rs9809738	G	A	0.0457256	1006
3	rs62273443	C	T	0.0506958	1006
3	rs78960665	C	T	0.027833	1006
3	rs114096512	G	C	0.0397614	1006
3	rs114724586	G	A	0.027833	1006
3	rs12490011	G	A	0.0248509	1006
3	rs1447590	C	T	0.473161	1006
3	rs77581733	T	C	0.0447316	1006
3	rs9814887	A	G	0.473161	1006
3	rs77917376	T	C	0.0308151	1006
3	rs12496945	T	C	0.0308151	1006
3	rs7645113	C	G	0.59841	1006
3	rs75210463	G	C	0.475149	1006
3	rs1720773	T	C	0.0964215	1006
3	rs116037496	G	A	0.0188867	1006
3	rs9825425	A	T	0.122266	1006
3	rs62273444	G	A	0.0467197	1006
3	rs75103305	G	A	0.028827	1006
3	rs73179273	T	C	0.159046	1006
3	rs4687911	C	T	0.0467197	1006
3	rs28665861	C	A	0.0477137	1006
3	rs78806158	T	A	0.0397614	1006
3	rs16828198	T	C	0.0467197	1006
3	rs79438746	A	T	0.028827	1006
3	rs6779441	A	G	0.054672	1006
3	rs62273445	T	G	0.0487078	1006
3	rs73865908	C	T	0.470179	1006
3	rs1374757	G	A	0.026839	1006
3	rs28507086	T	C	0.028827	1006
3	rs116769532	A	G	0.0377734	1006
3	rs4687912	T	C	0.59841	1006
3	rs6793840	A	G	0.472167	1006
3	rs705261	T	C	0.423459	1006
3	rs705260	A	C	0.340954	1006
3	rs9817965	C	A	0.271372	1006
3	rs705259	C	T	0.261431	1006
3	rs705258	A	G	0.333996	1006
3	rs4688095	T	C	0.473161	1006
3	rs779626	C	T	0.262425	1006
3	rs114915220	C	T	0.0119284	1006
3	rs779627	T	C	0.837972	1006
3	rs13321191	T	C	0.0497018	1006
3	rs13317596	C	T	0.0705765	1006
3	rs779206	G	A	0.76839	1006
3	rs7620960	T	C	0.50497	1006
3	rs9870502	A	C	0.0497018	1006
3	rs779207	C	A	0.261431	1006
3	rs9289099	C	T	0.473161	1006
3	rs28599600	A	G	0.0497018	1006
3	rs74433471	G	C	0.0298211	1006
3	rs9631454	G	A	0.250497	1006
3	rs73179275	G	T	0.161034	1006
3	rs76913597	T	C	0.473161	1006
3	rs705257	A	C	0.293241	1006
3	rs705256	A	G	0.364811	1006
3	rs76309355	C	G	0.027833	1006
3	rs79769871	A	G	0.0208748	1006
3	rs74965432	A	G	0.0208748	1006
3	rs9864573	A	T	0.0497018	1006
3	rs80223312	C	A	0.0576541	1006
3	rs779589	A	G	0.315109	1006
3	rs779590	T	C	0.294235	1006
3	rs779591	A	G	0.837972	1006
3	rs79994352	A	T	0.27336	1006
3	rs779593	T	C	0.264414	1006
3	rs11920144	G	A	0.473161	1006
3	rs779594	T	C	0.263419	1006
3	rs779595	G	C	0.837972	1006
3	rs115989362	T	C	0.0208748	1006
3	rs779596	C	T	0.262425	1006
3	rs75119391	T	C	0.27336	1006
3	rs1083756	A	G	0.264414	1006
3	rs1083757	A	G	0.333002	1006
3	rs2865538	T	C	0.161034	1006
3	rs1083758	A	G	0.837972	1006
3	rs779597	T	C	0.261431	1006
3	rs1083759	A	G	0.637177	1006
3	rs62273447	G	T	0.0109344	1006
3	rs74794999	T	C	0.0238569	1006
3	rs1083760	C	T	0.261431	1006
3	rs80226383	A	G	0.0238569	1006
3	rs79083139	A	C	0.0238569	1006
3	rs1083761	A	T	0.837972	1006
3	rs79271823	T	C	0.027833	1006
3	rs79302089	C	T	0.0149105	1006
3	rs9820664	A	G	0.0497018	1006
3	rs2865537	G	C	0.477137	1006
3	rs116797752	G	T	0.0914513	1006
3	rs138361548	A	G	0.0208748	1006
3	rs779599	A	G	0.290258	1006
3	rs11712350	C	T	0.473161	1006
3	rs11712356	C	G	0.473161	1006
3	rs79795593	A	G	0.0208748	1006
3	rs114568121	T	A	0.0208748	1006
3	rs151143773	G	A	0.0218688	1006
3	rs142468470	C	T	0.0208748	1006
3	rs187608059	G	A	0.00596421	1006
3	rs7647375	T	G	0.477137	1006
3	rs9846144	C	T	0.473161	1006
3	rs62273452	C	T	0.0705765	1006
3	rs115132688	T	C	0.0208748	1006
3	rs116696016	A	C	0.0208748	1006
3	rs114313611	C	G	0.0208748	1006
3	rs143077639	G	A	0.0208748	1006
3	rs139788670	G	A	0.0208748	1006
3	rs150903066	G	A	0.0119284	1006
3	rs1066610	C	T	0.836978	1006
3	rs147710023	A	G	0.0129225	1006
3	rs1083647	T	C	0.310139	1006
3	rs115879165	G	A	0.0208748	1006
3	rs151215887	G	A	0.00497018	1006
3	rs60723903	C	T	0.0497018	1006
3	rs114354541	T	C	0.026839	1006
3	rs779210	T	C	0.284294	1006
3	rs116489154	G	T	0.0208748	1006
3	rs147325936	G	A	0.0119284	1006
3	rs779209	T	G	0.292247	1006
3	rs142560771	C	T	0.0208748	1006
3	rs112594995	A	T	0.027833	1006
3	rs112342344	C	T	0.027833	1006
3	rs111338602	G	A	0.0487078	1006
3	rs145161582	G	A	0.00596421	1006
3	rs1083649	T	C	0.282306	1006
3	rs1083648	C	T	0.261431	1006
3	rs1083767	C	T	0.282306	1006
3	rs1083768	A	G	0.261431	1006
3	rs1083769	T	G	0.261431	1006
3	rs114060407	T	C	0.0308151	1006
3	rs116477328	G	T	0.158052	1006
3	rs9878588	G	A	0.27336	1006
3	rs9878747	G	C	0.27336	1006
3	rs1696528	T	C	0.787276	1006
3	rs62273457	A	C	0.0497018	1006
3	rs79476793	A	C	0.027833	1006
3	rs76584133	A	G	0.0208748	1006
3	rs1613683	C	A	0.313121	1006
3	rs1696495	G	A	0.78827	1006
3	rs9828380	T	C	0.474155	1006
3	rs1720806	A	G	0.261431	1006
3	rs810451	A	T	0.293241	1006
3	rs9846412	A	T	0.474155	1006
3	rs779203	A	G	0.261431	1006
3	rs779202	T	C	0.0994036	1006
3	rs79372407	T	A	0.0208748	1006
3	rs78139448	G	C	0.27336	1006
3	rs779201	G	C	0.313121	1006
3	rs77720760	C	T	0.0208748	1006
3	rs9865837	G	A	0.0725646	1006
3	rs114477010	T	C	0.0208748	1006
3	rs78683769	T	C	0.0208748	1006
3	rs77631215	T	C	0.0208748	1006
3	rs28854882	A	G	0.49503	1006
3	rs150153880	C	T	0.0208748	1006
3	rs28892992	G	A	0.0487078	1006
3	rs1584322	A	G	0.49503	1006
3	rs779200	C	T	0.260437	1006
3	rs779199	T	C	0.294235	1006
3	rs779198	T	G	0.261431	1006
3	rs1584321	G	A	0.0318091	1006
3	rs779197	A	G	0.261431	1006
3	rs1066603	A	G	0.76839	1006
3	rs76650668	C	A	0.0208748	1006
3	rs116037195	G	C	0.0208748	1006
3	rs1066602	A	G	0.764414	1006
3	rs74600026	A	T	0.0168986	1006
3	rs779196	A	G	0.756461	1006
3	rs779195	C	A	0.734592	1006
3	rs76754865	A	C	0.0208748	1006
3	rs75789145	C	A	0.0208748	1006
3	rs74784017	T	C	0.0208748	1006
3	rs705267	C	T	0.0208748	1006
3	rs7624940	T	G	0.49503	1006
3	rs7627204	T	C	0.474155	1006
3	rs62273458	C	T	0.0487078	1006
3	rs1696488	T	A	0.837972	1006
3	rs78670157	T	C	0.027833	1006
3	rs9812918	C	A	0.274354	1006
3	rs9813191	G	A	0.49503	1006
3	rs73179284	C	T	0.161034	1006
3	rs1696487	T	G	0.294235	1006
3	rs148853431	C	T	0.0208748	1006
3	rs114346467	A	T	0.0198807	1006
3	rs9837689	T	C	0.475149	1006
3	rs75927910	C	T	0.0208748	1006
3	rs77975613	T	A	0.199801	1006
3	rs12630337	C	G	0.312127	1006
3	rs1961264	C	G	0.0487078	1006
3	rs61710392	T	G	0.027833	1006
3	rs62273459	G	T	0.0497018	1006
3	rs13074387	A	C	0.837972	1006
3	rs7620150	T	C	0.474155	1006
3	rs77672971	G	A	0.0208748	1006
3	rs779607	T	C	0.294235	1006
3	rs75835687	G	A	0.0715706	1006
3	rs77300857	T	C	0.0208748	1006
3	rs779608	A	G	0.837972	1006
3	rs1720810	C	T	0.260437	1006
3	rs1665969	A	G	0.836978	1006
3	rs77579258	T	A	0.201789	1006
3	rs9829946	T	C	0.475149	1006
3	rs809663	T	G	0.290258	1006
3	rs9830279	T	G	0.0497018	1006
3	rs141116084	C	A	0.0119284	1006
3	rs80353459	T	A	0.198807	1006
3	rs75788300	C	T	0.0298211	1006
3	rs9815965	C	G	0.271372	1006
3	rs779609	A	G	0.837972	1006
3	rs9289100	A	G	0.0497018	1006
3	rs11708195	C	A	0.49006	1006
3	rs11716034	A	G	0.489066	1006
3	rs16828233	G	A	0.267396	1006
3	rs16828234	C	G	0.267396	1006
3	rs79839237	G	A	0.26839	1006
3	rs779610	C	G	0.293241	1006
3	rs16828236	A	T	0.26839	1006
3	rs9864321	A	G	0.491054	1006
3	rs142503422	T	C	0.00994036	1006
3	rs28758387	T	C	0.472167	1006
3	rs62274781	G	T	0.0198807	1006
3	rs73179286	A	C	0.16501	1006
3	rs705266	T	C	0.293241	1006
3	rs705265	G	T	0.833996	1006
3	rs705264	C	A	0.263419	1006
3	rs705263	G	A	0.292247	1006
3	rs11720114	T	C	0.469185	1006
3	rs779218	A	G	0.833002	1006
3	rs1597057	T	C	0.491054	1006
3	rs75136090	C	A	0.0218688	1006
3	rs779219	C	A	0.0318091	1006
3	rs1079969	T	A	0.491054	1006
3	rs114029313	C	A	0.0218688	1006
3	rs1720798	G	A	0.293241	1006
3	rs1348969	T	C	0.491054	1006
3	rs7647894	T	C	0.0218688	1006
3	rs1392271	C	T	0.260437	1006
3	rs79131036	T	C	0.0218688	1006
3	rs77304950	G	A	0.0218688	1006
3	rs4687913	T	C	0.0487078	1006
3	rs80351612	A	G	0.0308151	1006
3	rs1968010	T	C	0.470179	1006
3	rs28427525	C	T	0.0487078	1006
3	rs779617	T	C	0.260437	1006
3	rs9819777	A	C	0.470179	1006
3	rs809664	G	C	0.833002	1006
3	rs28373285	G	A	0.0477137	1006
3	rs779616	T	C	0.831014	1006
3	rs779615	C	T	0.2833	1006
3	rs779614	C	T	0.261431	1006
3	rs17281381	A	C	0.0238569	1006
3	rs11707585	T	G	0.291252	1006
3	rs1720809	G	A	0.259443	1006
3	rs4688099	A	T	0.468191	1006
3	rs1696506	T	C	0.831014	1006
3	rs10049485	C	T	0.0497018	1006
3	rs150692120	C	A	0.0516899	1006
3	rs1696505	T	C	0.83002	1006
3	rs75941798	T	C	0.0188867	1006
3	rs6797447	G	A	0.0218688	1006
3	rs62274785	C	T	0.0487078	1006
3	rs1353917	T	C	0.292247	1006
3	rs57673682	T	G	0.0318091	1006
3	rs112532483	G	C	0.0119284	1006
3	rs114304547	T	C	0.0139165	1006
3	rs74285398	T	G	0.0298211	1006
3	rs28853947	C	T	0.26839	1006
3	rs60500613	C	T	0.0298211	1006
3	rs1696504	A	G	0.363817	1006
3	rs13314327	T	G	0.468191	1006
3	rs1447591	C	G	0.291252	1006
3	rs61210202	C	T	0.0308151	1006
3	rs78651237	G	T	0.0218688	1006
3	rs77752591	C	T	0.0159046	1006
3	rs141756923	G	C	0.0109344	1006
3	rs6806804	C	T	0.0298211	1006
3	rs75723228	C	A	0.0218688	1006
3	rs60225171	C	T	0.0228628	1006
3	rs60612486	A	T	0.0487078	1006
3	rs112796838	A	C	0.0308151	1006
3	rs141561593	G	A	0.0218688	1006
3	rs150906254	C	T	0.0477137	1006
3	rs13087409	A	C	0.0974155	1006
3	rs57213717	G	A	0.0487078	1006
3	rs1617428	T	C	0.260437	1006
3	rs112552806	A	G	0.469185	1006
3	rs6807523	C	A	0.0218688	1006
3	rs6774404	T	A	0.0308151	1006
3	rs72967532	T	C	0.0228628	1006
3	rs3104616	T	C	0.332008	1006
3	rs9839474	A	C	0.833002	1006
3	rs113862050	T	C	0.207753	1006
3	rs9843990	A	G	0.469185	1006
3	rs7635166	A	T	0.0228628	1006
3	rs1083754	T	C	0.831014	1006
3	rs1947145	C	G	0.469185	1006
3	rs1083755	T	A	0.831014	1006
3	rs2166753	G	A	0.548708	1006
3	rs80156371	A	T	0.0298211	1006
3	rs74952568	C	T	0.0298211	1006
3	rs2084350	A	G	0.0705765	1006
3	rs1696512	G	C	0.259443	1006
3	rs1066605	G	A	0.808151	1006
3	rs56827334	T	C	0.0298211	1006
3	rs1066604	A	G	0.309145	1006
3	rs112844470	C	T	0.027833	1006
3	rs9823427	C	T	0.0477137	1006
3	rs62274791	G	A	0.0487078	1006
3	rs9653891	G	C	0.470179	1006
3	rs2121711	C	T	0.0258449	1006
3	rs9832676	C	G	0.0487078	1006
3	rs9653892	T	A	0.469185	1006
3	rs779588	C	T	0.259443	1006
3	rs146478723	C	T	0.0516899	1006
3	rs56179103	T	C	0.272366	1006
3	rs779625	A	T	0.259443	1006
3	rs779624	T	C	0.832008	1006
3	rs1499987	C	T	0.164016	1006
3	rs78822708	G	C	0.468191	1006
3	rs112316991	G	T	0.468191	1006
3	rs77674010	C	T	0.26839	1006
3	rs3886876	G	A	0.26839	1006
3	rs62274793	T	C	0.0248509	1006
3	rs74904850	A	G	0.00994036	1006
3	rs6791396	T	C	0.0795229	1006
3	rs9864759	A	T	0.0497018	1006
3	rs1374763	T	A	0.469185	1006
3	rs62274794	C	T	0.0497018	1006
3	rs523911	A	C	0.260437	1006
3	rs495402	C	T	0.831014	1006
3	rs580719	A	C	0.832008	1006
3	rs75869296	C	T	0.0218688	1006
3	rs1447594	A	G	0.0805169	1006
3	rs16828316	G	A	0.0228628	1006
3	rs6438450	G	C	0.0805169	1006
3	rs2865542	C	T	0.570577	1006
3	rs73179294	G	A	0.0228628	1006
3	rs76702603	G	A	0.0218688	1006
3	rs481782	C	T	0.740557	1006
3	rs9820674	A	G	0.269384	1006
3	rs192762639	C	T	0.00795229	1006
3	rs112928669	A	G	0.026839	1006
3	rs74285401	T	C	0.0308151	1006
3	rs9821035	A	G	0.0785288	1006
3	rs9835004	C	T	0.269384	1006
3	rs491064	A	C	0.167992	1006
3	rs1499986	T	C	0.0467197	1006
3	rs9872618	A	C	0.269384	1006
3	rs74606256	C	T	0.027833	1006
3	rs9856360	T	C	0.269384	1006
3	rs16828323	G	T	0.0218688	1006
3	rs9841940	G	C	0.32505	1006
3	rs2865543	C	G	0.270378	1006
3	rs545157	T	A	0.368787	1006
3	rs1566417	C	T	0.270378	1006
3	rs56716442	A	G	0.0258449	1006
3	rs1374760	G	A	0.324056	1006
3	rs498082	A	G	0.692843	1006
3	rs575566	A	C	0.692843	1006
3	rs73179299	T	C	0.00894632	1006
3	rs7645143	C	T	0.027833	1006
3	rs1447593	G	A	0.267396	1006
3	rs74463452	A	G	0.0516899	1006
3	rs536720	C	T	0.367793	1006
3	rs78628794	G	C	0.0258449	1006
3	rs564172	T	A	0.692843	1006
3	rs1374762	G	C	0.201789	1006
3	rs10934447	G	A	0.190855	1006
3	rs13325798	C	T	0.301193	1006
3	rs138235001	C	T	0.0168986	1006
3	rs13325935	G	T	0.329026	1006
3	rs481034	T	C	0.693837	1006
3	rs481955	C	G	0.693837	1006
3	rs482107	T	A	0.692843	1006
3	rs149454503	T	C	0.027833	1006
3	rs78094714	C	T	0.027833	1006
3	rs139825790	C	A	0.028827	1006
3	rs515098	C	T	0.693837	1006
3	rs73179302	A	G	0.166998	1006
3	rs73180804	G	A	0.164016	1006
3	rs543313	A	T	0.692843	1006
3	rs543529	A	G	0.336978	1006
3	rs115392594	C	T	0.00994036	1006
3	rs73180807	C	A	0.166004	1006
3	rs571110	A	G	0.692843	1006
3	rs1587453	G	A	0.0964215	1006
3	rs6765710	A	G	0.027833	1006
3	rs6791000	G	A	0.356859	1006
3	rs113807793	A	C	0.027833	1006
3	rs76886488	A	G	0.027833	1006
3	rs79669550	G	A	0.027833	1006
3	rs115074020	T	C	0.0238569	1006
3	rs9876333	T	C	0.301193	1006
3	rs479362	C	T	0.692843	1006
3	rs474880	C	T	0.336978	1006
3	rs79525682	A	T	0.027833	1006
3	rs9861164	C	T	0.301193	1006
3	rs72967571	T	A	0.0725646	1006
3	rs76013879	A	C	0.332008	1006
3	rs114271740	C	T	0.0238569	1006
3	rs73180812	C	T	0.0258449	1006
3	rs9811613	T	C	0.302187	1006
3	rs521370	C	T	0.335984	1006
3	rs56367524	A	C	0.166998	1006
3	rs9815744	T	C	0.302187	1006
3	rs524954	C	A	0.691849	1006
3	rs75979705	T	C	0.027833	1006
3	rs550654	G	A	0.691849	1006
3	rs9834573	A	C	0.301193	1006
3	rs75298570	T	A	0.027833	1006
3	rs9881778	C	T	0.301193	1006
3	rs500097	C	T	0.692843	1006
3	rs503795	C	T	0.693837	1006
3	rs4687917	T	C	0.302187	1006
3	rs1696485	A	G	0.335984	1006
3	rs62274795	T	C	0.0188867	1006
3	rs540775296	G	A	0.00596421	1006
3	rs501971	T	C	0.692843	1006
3	rs76992573	C	T	0.028827	1006
3	rs556931	C	T	0.692843	1006
3	rs111679395	G	A	0.0298211	1006
3	rs4688101	A	G	0.515905	1006
3	rs77186689	C	T	0.054672	1006
3	rs78271918	A	T	0.026839	1006
3	rs78969637	C	T	0.0487078	1006
3	rs779800	G	T	0.353877	1006
3	rs114389071	A	G	0.0298211	1006
3	rs2865545	A	G	0.026839	1006
3	rs62274796	G	A	0.0487078	1006
3	rs524438	G	A	0.349901	1006
3	rs478362	A	G	0.343936	1006
3	rs12631946	T	C	0.026839	1006
3	rs518882	C	T	0.708748	1006
3	rs80133485	G	T	0.168986	1006
3	rs507145	G	A	0.708748	1006
3	rs184545816	A	C	0.00994036	1006
3	rs488628	G	A	0.243539	1006
3	rs9820591	C	A	0.414513	1006
3	rs491796	G	C	0.587475	1006
3	rs75989690	T	C	0.00894632	1006
3	rs492668	C	T	0.148111	1006
3	rs539284	A	G	0.149105	1006
3	rs62274804	T	C	0.0497018	1006
3	rs114740671	T	C	0.0218688	1006
3	rs480491	T	C	0.637177	1006
3	rs78623808	A	G	0.026839	1006
3	rs76734768	G	A	0.0298211	1006
3	rs16828363	G	T	0.148111	1006
3	rs9834379	T	C	0.308151	1006
3	rs181518255	G	A	0.00695825	1006
3	rs9815101	C	T	0.0487078	1006
3	rs9815320	G	A	0.308151	1006
3	rs35569653	C	T	0.026839	1006
3	rs508870	G	A	0.636183	1006
3	rs9824494	C	A	0.0487078	1006
3	rs7428892	G	T	0.356859	1006
3	rs6801360	A	T	0.0218688	1006
3	rs72967596	T	C	0.0964215	1006
3	rs73180822	T	C	0.0258449	1006
3	rs566459	T	C	0.148111	1006
3	rs78211686	A	G	0.026839	1006
3	rs60356911	A	T	0.0308151	1006
3	rs12330594	T	C	0.308151	1006
3	rs2218624	G	A	0.026839	1006
3	rs506192	T	C	0.637177	1006
3	rs75989649	G	A	0.0964215	1006
3	rs513011	C	G	0.244533	1006
3	rs77047904	A	C	0.026839	1006
3	rs13326806	A	T	0.307157	1006
3	rs13319845	C	T	0.307157	1006
3	rs545252	G	A	0.27833	1006
3	rs9813744	A	T	0.311133	1006
3	rs1827180	C	T	0.307157	1006
3	rs523712	C	G	0.587475	1006
3	rs9814621	A	C	0.0487078	1006
3	rs517313	T	C	0.245527	1006
3	rs487147	A	G	0.248509	1006
3	rs72969505	C	A	0.0964215	1006
3	rs576638	T	A	0.637177	1006
3	rs1083825	A	T	0.280318	1006
3	rs75420861	A	C	0.026839	1006
3	rs495761	A	G	0.637177	1006
3	rs12634754	C	T	0.026839	1006
3	rs504005	A	C	0.244533	1006
3	rs1614410	A	G	0.280318	1006
3	rs111773982	T	A	0.100398	1006
3	rs540615	A	C	0.245527	1006
3	rs531289	C	T	0.636183	1006
3	rs542459	T	C	0.244533	1006
3	rs4688102	G	T	0.0497018	1006
3	rs62274806	G	A	0.0477137	1006
3	rs77059093	C	T	0.0954274	1006
3	rs483368	A	C	0.153082	1006
3	rs72969514	A	T	0.0954274	1006
3	rs112897292	G	A	0.0129225	1006
3	rs2090713	T	G	0.0487078	1006
3	rs2102926	C	T	0.0477137	1006
3	rs62274807	A	T	0.0477137	1006
3	rs62274808	G	T	0.0477137	1006
3	rs489514	G	A	0.149105	1006
3	rs9882733	C	T	0.307157	1006
3	rs497009	A	G	0.588469	1006
3	rs62274809	C	T	0.0477137	1006
3	rs62274810	G	A	0.00596421	1006
3	rs72969515	C	G	0.0974155	1006
3	rs507092	T	C	0.153082	1006
3	rs16828422	A	C	0.026839	1006
3	rs555463	A	C	0.637177	1006
3	rs4688103	A	C	0.0487078	1006
3	rs513437	T	G	0.15507	1006
3	rs149273486	G	T	0.0198807	1006
3	rs475191	A	G	0.204771	1006
3	rs1520113	G	T	0.0944334	1006
3	rs62274811	G	T	0.0477137	1006
3	rs578424	A	G	0.153082	1006
3	rs483526	C	T	0.331014	1006
3	rs60736065	T	C	0.026839	1006
3	rs141188501	A	C	0.00695825	1006
3	rs525687	T	C	0.630219	1006
3	rs526633	A	G	0.630219	1006
3	rs112634131	T	G	0.0954274	1006
3	rs9848730	A	G	0.302187	1006
3	rs57506637	T	C	0.026839	1006
3	rs558882	A	C	0.203777	1006
3	rs9854169	A	C	0.305169	1006
3	rs572538	A	T	0.637177	1006
3	rs16828424	T	C	0.026839	1006
3	rs11708487	G	T	0.305169	1006
3	rs6808379	C	T	0.026839	1006
3	rs518166	T	C	0.152087	1006
3	rs142223072	T	C	0.0149105	1006
3	rs4688104	T	C	0.309145	1006
3	rs4688105	T	C	0.305169	1006
3	rs553070	C	A	0.202783	1006
3	rs566574	C	G	0.637177	1006
3	rs1447592	G	C	0.304175	1006
3	rs72969533	C	T	0.0964215	1006
3	rs80138751	C	G	0.0705765	1006
3	rs1348968	G	A	0.0497018	1006
3	rs6770820	G	A	0.0308151	1006
3	rs16828431	A	C	0.308151	1006
3	rs538740	T	C	0.204771	1006
3	rs577196	C	T	0.483101	1006
3	rs4688106	A	C	0.147117	1006
3	rs75814487	T	C	0.026839	1006
3	rs6790306	T	C	0.147117	1006
3	rs9830169	G	A	0.301193	1006
3	rs1401952	C	T	0.449304	1006
3	rs55803033	A	G	0.153082	1006
3	rs4688107	T	C	0.0516899	1006
3	rs548483	A	T	0.610338	1006
3	rs516560	C	T	0.692843	1006
3	rs75664695	C	T	0.153082	1006
3	rs16828457	G	C	0.152087	1006
3	rs16828459	C	T	0.0964215	1006
3	rs10511379	T	C	0.152087	1006
3	rs10511378	T	C	0.148111	1006
3	rs1374767	T	C	0.301193	1006
3	rs56233722	C	A	0.0705765	1006
3	rs499789	T	C	0.308151	1006
3	rs524245	C	T	0.638171	1006
3	rs72969543	T	C	0.0974155	1006
3	rs9683156	T	C	0.153082	1006
3	rs116432479	G	A	0.0139165	1006
3	rs1374768	C	T	0.153082	1006
3	rs73180835	G	A	0.152087	1006
3	rs1900604	T	C	0.149105	1006
3	rs10511377	C	A	0.153082	1006
3	rs9834139	C	T	0.302187	1006
3	rs151181716	A	G	0.00596421	1006
3	rs553769	C	T	0.60835	1006
3	rs62274813	T	G	0.149105	1006
3	rs557455	G	T	0.637177	1006
3	rs10511376	A	G	0.0258449	1006
3	rs147481837	C	T	0.00994036	1006
3	rs141895932	A	G	0.00695825	1006
3	rs1353918	T	C	0.338966	1006
3	rs72969547	C	T	0.149105	1006
3	rs72969548	A	T	0.0974155	1006
3	rs4688108	T	C	0.149105	1006
3	rs111502503	A	G	0.0258449	1006
3	rs2865845	A	C	0.149105	1006
3	rs10934448	G	A	0.154076	1006
3	rs10934449	T	C	0.152087	1006
3	rs116612716	G	A	0.0238569	1006
3	rs58719683	T	C	0.153082	1006
3	rs2970134	A	C	0.638171	1006
3	rs9880484	T	C	0.301193	1006
3	rs143489818	G	A	0.0119284	1006
3	rs2946798	T	G	0.638171	1006
3	rs2946799	T	C	0.307157	1006
3	rs73180839	C	A	0.153082	1006
3	rs73180840	T	C	0.153082	1006
3	rs75514439	A	G	0.026839	1006
3	rs75867334	C	T	0.026839	1006
3	rs73180841	G	A	0.153082	1006
3	rs1607672	G	T	0.149105	1006
3	rs112497433	G	T	0.0178926	1006
3	rs2970135	C	G	0.621272	1006
3	rs148449542	G	A	0.00894632	1006
3	rs2946800	A	T	0.308151	1006
3	rs2970136	T	C	0.611332	1006
3	rs79822710	C	T	0.0536779	1006
3	rs78424355	A	C	0.0974155	1006
3	rs2946803	C	T	0.639165	1006
3	rs2970138	G	C	0.308151	1006
3	rs17726851	T	A	0.16501	1006
3	rs59838637	C	T	0.0258449	1006
3	rs113304993	T	C	0.0357853	1006
3	rs12233581	C	T	0.175944	1006
3	rs7650108	C	T	0.0258449	1006
3	rs2946807	A	T	0.308151	1006
3	rs112837479	G	T	0.152087	1006
3	rs6764281	G	A	0.149105	1006
3	rs2946808	A	G	0.308151	1006
3	rs57001703	G	A	0.0258449	1006
3	rs62274825	T	C	0.150099	1006
3	rs2970143	T	G	0.61332	1006
3	rs2970144	T	C	0.457256	1006
3	rs28806309	A	G	0.305169	1006
3	rs9810617	G	T	0.308151	1006
3	rs142128273	C	G	0.0139165	1006
3	rs59751075	C	G	0.298211	1006
3	rs111405148	G	T	0.152087	1006
3	rs1520114	A	C	0.152087	1006
3	rs1520115	T	C	0.148111	1006
3	rs1520116	G	A	0.730616	1006
3	rs62274826	A	G	0.148111	1006
3	rs75340914	A	G	0.0337972	1006
3	rs77334219	C	T	0.313121	1006
3	rs62274827	C	A	0.0755467	1006
3	rs1520117	A	G	0.666998	1006
3	rs1949542	A	G	0.595427	1006
3	rs115123378	C	T	0.0298211	1006
3	rs1401953	A	G	0.762425	1006
3	rs1401954	G	A	0.762425	1006
3	rs7632701	A	C	0.162028	1006
3	rs12637646	A	C	0.112326	1006
3	rs9828410	T	C	0.163022	1006
3	rs9808947	C	T	0.307157	1006
3	rs7614154	G	A	0.175944	1006
3	rs16828549	G	C	0.0695825	1006
3	rs62274828	C	A	0.175944	1006
3	rs10511375	C	G	0.162028	1006
3	rs1520119	C	T	0.762425	1006
3	rs1356805	C	T	0.162028	1006
3	rs1401955	T	C	0.418489	1006
3	rs9289104	T	G	0.597416	1006
3	rs2970148	A	G	0.765408	1006
3	rs146390259	A	G	0.0149105	1006
3	rs12491385	T	C	0.112326	1006
3	rs10511374	G	C	0.112326	1006
3	rs73180846	T	A	0.0228628	1006
3	rs62274829	C	A	0.175944	1006
3	rs72622400	C	T	0.112326	1006
3	rs28482455	C	T	0.306163	1006
3	rs72622401	T	C	0.112326	1006
3	rs72622402	G	A	0.112326	1006
3	rs1520120	T	C	0.485089	1006
3	rs1520121	T	A	0.763419	1006
3	rs1915095	T	C	0.597416	1006
3	rs1915096	T	C	0.763419	1006
3	rs2970131	C	T	0.765408	1006
3	rs6781738	T	C	0.595427	1006
3	rs3920308	C	A	0.305169	1006
3	rs3974959	T	C	0.304175	1006
3	rs1520122	A	G	0.595427	1006
3	rs1520123	T	A	0.757455	1006
3	rs12637095	T	A	0.770378	1006
3	rs17676122	G	A	0.175944	1006
3	rs28410918	T	C	0.316103	1006
3	rs17676130	T	A	0.175944	1006
3	rs149836256	G	C	0.0238569	1006
3	rs116129935	C	T	0.0308151	1006
3	rs1607673	C	T	0.175944	1006
3	rs4688114	T	A	0.0238569	1006
3	rs4688115	T	C	0.316103	1006
3	rs188703986	C	T	0.00994036	1006
3	rs4688116	G	T	0.595427	1006
3	rs34289148	C	T	0.153082	1006
3	rs1401957	T	C	0.597416	1006
3	rs75713399	G	T	0.0188867	1006
3	rs2970125	G	T	0.774354	1006
3	rs72625403	C	T	0.126243	1006
3	rs4527371	G	A	0.599404	1006
3	rs116116241	G	A	0.0109344	1006
3	rs9849379	C	T	0.310139	1006
3	rs7637943	C	A	0.322068	1006
3	rs1915097	A	G	0.832008	1006
3	rs1915098	A	G	0.831014	1006
3	rs116627886	C	T	0.00397614	1006
3	rs2970124	A	C	0.704771	1006
3	rs11715251	C	A	0.477137	1006
3	rs12638367	T	G	0.477137	1006
3	rs1546683	C	T	0.704771	1006
3	rs17676297	A	G	0.223658	1006
3	rs2946811	T	C	0.225646	1006
3	rs13327271	T	C	0.479125	1006
3	rs74714143	G	A	0.354871	1006
3	rs13323664	G	A	0.477137	1006
3	rs13316535	A	T	0.119284	1006
3	rs1464309	G	C	0.704771	1006
3	rs1464310	T	C	0.225646	1006
3	rs1464311	T	C	0.148111	1006
3	rs11717594	G	A	0.0238569	1006
3	rs9828098	A	G	0.477137	1006
3	rs72625404	C	T	0.119284	1006
3	rs7618451	G	A	0.479125	1006
3	rs12630012	T	A	0.119284	1006
3	rs2970122	C	T	0.225646	1006
3	rs78422563	T	C	0.0755467	1006
3	rs9877285	C	A	0.479125	1006
3	rs138462036	T	C	0.00994036	1006
3	rs1520124	T	A	0.706759	1006
3	rs2139547	A	C	0.120278	1006
3	rs1983380	T	A	0.479125	1006
3	rs9832543	G	A	0.477137	1006
3	rs1520125	C	T	0.477137	1006
3	rs2946813	A	C	0.225646	1006
3	rs2970120	T	C	0.225646	1006
3	rs114578806	G	A	0.0208748	1006
3	rs1520126	G	T	0.704771	1006
3	rs1401958	T	C	0.225646	1006
3	rs139301106	G	A	0.00695825	1006
3	rs1401959	T	G	0.704771	1006
3	rs1520127	C	G	0.704771	1006
3	rs12492016	G	A	0.353877	1006
3	rs12634577	C	A	0.119284	1006
3	rs1401960	C	T	0.704771	1006
3	rs2102925	C	T	0.704771	1006
3	rs28649582	G	C	0.477137	1006
3	rs1520128	T	C	0.119284	1006
3	rs1520129	C	T	0.107356	1006
3	rs4687918	C	T	0.469185	1006
3	rs4687919	C	T	0.467197	1006
3	rs16828591	G	A	0.0218688	1006
3	rs2946815	C	T	0.235586	1006
3	rs1520131	T	C	0.706759	1006
3	rs2946816	A	T	0.235586	1006
3	rs2970117	T	G	0.356859	1006
3	rs57570219	C	A	0.120278	1006
3	rs74729757	G	A	0.107356	1006
3	rs9880522	G	A	0.346918	1006
3	rs1589282	G	A	0.916501	1006
3	rs58128735	C	T	0.469185	1006
3	rs12639472	T	C	0.120278	1006
3	rs28645420	G	A	0.355865	1006
3	rs62274857	G	A	0.0427435	1006
3	rs2946818	T	C	0.708748	1006
3	rs6808261	G	A	0.224652	1006
3	rs2970115	G	T	0.600398	1006
3	rs2946819	G	T	0.913519	1006
3	rs2946820	T	C	0.244533	1006
3	rs79773371	T	G	0.16998	1006
3	rs2946821	T	C	0.23161	1006
3	rs2970114	A	G	0.399602	1006
3	rs1554385	C	T	0.16501	1006
3	rs11706771	G	A	0.235586	1006
3	rs11710875	T	G	0.236581	1006
3	rs35338242	G	A	0.758449	1006
3	rs4146333	T	C	0.194831	1006
3	rs114839533	C	G	0.0168986	1006
3	rs1401951	T	C	0.399602	1006
3	rs62275962	T	C	0.102386	1006
3	rs62275963	A	T	0.102386	1006
3	rs2970110	G	T	0.292247	1006
3	rs2946824	T	A	0.274354	1006
3	rs6800781	A	G	0.105368	1006
3	rs939316	T	C	0.105368	1006
3	rs143926735	T	C	0.0149105	1006
3	rs6780730	T	C	0.102386	1006
3	rs569772946	G	A	0.00795229	1006
3	rs16828610	T	C	0.102386	1006
3	rs2946825	A	T	0.379722	1006
3	rs1113808	C	A	0.375746	1006
3	rs7636409	T	C	0.102386	1006
3	rs112461831	G	T	0.0208748	1006
3	rs62275965	C	T	0.0308151	1006
3	rs62275966	T	A	0.102386	1006
3	rs62275967	A	G	0.102386	1006
3	rs62275968	C	A	0.102386	1006
3	rs111543729	G	A	0.109344	1006
3	rs6785400	G	A	0.102386	1006
3	rs6785522	G	C	0.102386	1006
3	rs2970108	C	T	0.270378	1006
3	rs6767633	A	G	0.102386	1006
3	rs74566800	C	T	0.37674	1006
3	rs143255662	A	C	0.102386	1006
3	rs111751942	G	C	0.375746	1006
3	rs62275969	C	T	0.102386	1006
3	rs144191378	C	T	0.0188867	1006
3	rs62275970	C	T	0.102386	1006
3	rs78320193	T	A	0.0775348	1006
3	rs79797465	G	A	0.193837	1006
3	rs151002305	T	C	0.981113	1006
3	rs62275971	A	T	0.102386	1006
3	rs62275972	T	C	0.105368	1006
3	rs9758053	C	G	0.102386	1006
3	rs2222305	A	G	0.271372	1006
3	rs6808572	A	C	0.102386	1006
3	rs2203945	C	A	0.359841	1006
3	rs80278892	T	A	0.0596421	1006
3	rs147777785	A	G	0.0357853	1006
3	rs56337209	G	A	0.492048	1006
3	rs56147469	G	A	0.355865	1006
3	rs76731441	A	G	0.0626243	1006
3	rs139487903	T	C	0.0168986	1006
3	rs77892315	T	C	0.0248509	1006
3	rs187222019	C	A	0.00596421	1006
3	rs76012831	T	C	0.109344	1006
3	rs1464312	G	C	0.17992	1006
3	rs2037363	G	A	0.38171	1006
3	rs115026595	A	G	0.0715706	1006
3	rs2946796	T	C	0.284294	1006
3	rs2037362	T	C	0.284294	1006
3	rs2970106	A	G	0.388668	1006
3	rs1850943	T	C	0.385686	1006
3	rs2970104	A	G	0.385686	1006
3	rs2970103	G	A	0.385686	1006
3	rs77522702	A	T	0.101392	1006
3	rs74852705	C	T	0.0954274	1006
3	rs76987236	C	G	0.00894632	1006
3	rs77756430	G	A	0.110338	1006
3	rs4585187	C	G	0.715706	1006
3	rs4568124	C	T	0.7167	1006
3	rs77712546	T	C	0.102386	1006
3	rs4507245	T	A	0.614314	1006
3	rs6804586	G	A	0.614314	1006
3	rs4630940	C	A	0.614314	1006
3	rs6807699	G	A	0.641153	1006
3	rs6807887	G	A	0.614314	1006
3	rs4583648	A	G	0.717694	1006
3	rs4468967	A	T	0.615308	1006
3	rs7610392	G	A	0.615308	1006
3	rs77110926	T	C	0.102386	1006
3	rs10804536	A	C	0.615308	1006
3	rs112613255	T	C	0.102386	1006
3	rs10804537	C	T	0.717694	1006
3	rs10804538	C	G	0.615308	1006
3	rs6781993	T	C	0.615308	1006
3	rs77511521	A	G	0.0616302	1006
3	rs6769610	G	C	0.717694	1006
3	rs16828633	C	T	0.101392	1006
3	rs79029293	T	C	0.101392	1006
3	rs59732248	T	C	0.109344	1006
3	rs9843880	T	C	0.717694	1006
3	rs9865749	A	G	0.717694	1006
3	rs9828647	G	T	0.717694	1006
3	rs9828771	G	A	0.717694	1006
3	rs9848574	T	G	0.717694	1006
3	rs9866246	A	G	0.612326	1006
3	rs9828854	C	A	0.0318091	1006
3	rs74776711	G	A	0.0616302	1006
3	rs13086945	G	A	0.717694	1006
3	rs78598552	T	A	0.0427435	1006
3	rs78118112	T	C	0.05666	1006
3	rs9289105	T	C	0.7167	1006
3	rs12695370	A	G	0.61332	1006
3	rs12695371	T	G	0.717694	1006
3	rs4588353	T	C	0.2833	1006
3	rs4073589	T	C	0.717694	1006
3	rs4146786	C	A	0.612326	1006
3	rs4074439	T	C	0.7167	1006
3	rs4519687	G	A	0.7167	1006
3	rs76048159	C	T	0.0984095	1006
3	rs78500432	A	T	0.05666	1006
3	rs77233665	T	G	0.101392	1006
3	rs10804539	C	T	0.614314	1006
3	rs16828635	G	A	0.100398	1006
3	rs9682051	C	G	0.7167	1006
3	rs78460508	A	T	0.102386	1006
3	rs79373431	T	C	0.102386	1006
3	rs75059903	T	C	0.0715706	1006
3	rs12695372	A	T	0.7167	1006
3	rs9816586	A	G	0.7167	1006
3	rs4378953	C	T	0.611332	1006
3	rs5006116	A	G	0.7167	1006
3	rs56056704	T	C	0.614314	1006
3	rs12330691	C	T	0.611332	1006
3	rs4383519	C	T	0.0984095	1006
3	rs4355274	G	A	0.715706	1006
3	rs77749034	T	C	0.101392	1006
3	rs116524758	C	T	0.0248509	1006
```
