## Supplementary material for "Characterization of shared and ancestry-specific signals driving complex traits using multi-ancestry fine-mapping": s1_ref.bim

```
3	rs1501883	0	117272128	T	C
3	rs6802777	0	117273131	A	G
3	rs75372237	0	117273357	A	C
3	rs148107115	0	117275352	G	A
3	rs9838767	0	117275674	G	A
3	rs9810490	0	117277000	A	C
3	rs9854211	0	117278254	G	T
3	rs6796410	0	117278362	G	A
3	rs9799118	0	117278390	C	G
3	rs75036954	0	117278652	G	A
3	rs2937693	0	117279099	T	C
3	rs78945356	0	117279248	G	A
3	rs138436697	0	117279697	T	C
3	rs6438396	0	117280184	C	T
3	rs6803377	0	117280721	G	C
3	rs10934406	0	117280750	T	C
3	rs10934407	0	117280808	C	G
3	rs7644537	0	117280848	T	C
3	rs79406485	0	117282425	T	C
3	rs74893657	0	117283227	G	C
3	rs4855958	0	117283943	T	C
3	rs4855959	0	117284086	G	C
3	rs9830679	0	117284407	T	C
3	rs7620877	0	117284829	A	G
3	rs113944539	0	117285054	C	T
3	rs16827191	0	117285394	C	T
3	rs16827196	0	117285470	C	A
3	rs76454794	0	117285927	A	G
3	rs1316630	0	117286992	T	C
3	rs112173878	0	117287482	G	A
3	rs76462957	0	117287826	A	G
3	rs16827206	0	117288339	G	A
3	rs75743108	0	117288682	T	C
3	rs78537353	0	117288792	T	C
3	rs79436702	0	117289050	C	T
3	rs143462180	0	117289146	T	A
3	rs1472619	0	117289218	T	C
3	rs17721224	0	117289629	T	C
3	rs1381799	0	117290103	G	T
3	rs74677143	0	117290143	A	G
3	rs138127620	0	117290217	A	G
3	rs16827220	0	117290322	A	G
3	rs76843736	0	117290678	T	C
3	rs4855960	0	117291127	A	G
3	rs16827228	0	117291418	T	A
3	rs1501882	0	117291629	A	T
3	rs76273080	0	117292184	A	G
3	rs74363390	0	117292440	T	C
3	rs9867372	0	117292978	A	G
3	rs1903737	0	117293100	T	C
3	rs1903738	0	117293178	T	G
3	rs77098079	0	117293197	C	A
3	rs74637930	0	117293207	A	C
3	rs146907352	0	117293229	G	C
3	rs9830327	0	117293292	C	T
3	rs78771008	0	117293449	G	A
3	rs77582990	0	117293588	C	A
3	rs79387525	0	117293789	T	C
3	rs77960488	0	117293819	A	C
3	rs78568586	0	117293893	G	A
3	rs74285366	0	117294020	A	C
3	rs116485751	0	117294109	A	C
3	rs1015375	0	117294197	T	C
3	rs2134217	0	117294276	T	C
3	rs1463887	0	117294470	T	C
3	rs74751762	0	117294694	C	T
3	rs75139547	0	117295521	T	G
3	rs76211616	0	117295643	A	G
3	rs1354148	0	117295652	C	T
3	rs74373362	0	117295697	G	A
3	rs116018230	0	117295777	T	C
3	rs75075299	0	117295860	T	C
3	rs75227350	0	117296037	C	T
3	rs9818511	0	117296362	G	A
3	rs76634874	0	117296558	A	G
3	rs9856139	0	117296590	A	C
3	rs77484294	0	117296617	A	T
3	rs75945136	0	117296787	G	A
3	rs80083025	0	117297073	T	A
3	rs77821647	0	117297211	A	T
3	rs16827250	0	117297643	G	A
3	rs74285367	0	117297755	T	C
3	rs77103435	0	117297878	C	T
3	rs77917940	0	117297892	A	C
3	rs1501880	0	117297924	G	A
3	rs77193924	0	117297985	G	A
3	rs1393190	0	117298203	G	A
3	rs16827253	0	117298470	A	G
3	rs16827256	0	117298554	T	C
3	rs76151038	0	117298621	C	T
3	rs75180302	0	117299017	C	T
3	rs79798417	0	117299041	G	T
3	rs74477767	0	117299084	T	A
3	rs79070730	0	117299342	C	T
3	rs76707734	0	117299929	T	C
3	rs2036397	0	117300463	A	G
3	rs2036396	0	117300487	C	T
3	rs73161756	0	117300636	C	G
3	rs16827263	0	117300801	T	A
3	rs76284734	0	117300870	T	C
3	rs2036395	0	117300909	G	A
3	rs58352938	0	117300941	T	C
3	rs17665161	0	117301315	A	G
3	rs61324946	0	117301423	T	A
3	rs12491489	0	117301435	C	T
3	rs1501870	0	117301697	A	G
3	rs1501869	0	117302037	C	T
3	rs9850185	0	117302159	G	T
3	rs9849920	0	117302160	C	T
3	rs79990631	0	117302474	T	C
3	rs12496574	0	117303076	T	C
3	rs10934408	0	117303371	T	C
3	rs9818050	0	117303600	A	G
3	rs9818069	0	117303641	A	C
3	rs9289081	0	117303663	T	C
3	rs79584749	0	117303837	G	A
3	rs1501868	0	117304479	T	C
3	rs73862807	0	117304947	G	A
3	rs73862808	0	117304966	G	A
3	rs9289082	0	117305626	A	T
3	rs9816789	0	117306131	G	T
3	rs72961476	0	117306234	C	G
3	rs9837013	0	117306470	T	A
3	rs1875517	0	117307567	G	A
3	rs1910039	0	117307826	G	A
3	rs1910038	0	117307834	C	A
3	rs1910037	0	117307988	T	A
3	rs1910036	0	117308019	T	A
3	rs76102962	0	117308166	T	C
3	rs2869794	0	117308550	T	C
3	rs2869789	0	117308715	A	C
3	rs2869788	0	117308736	C	T
3	rs2869787	0	117308818	T	C
3	rs142229584	0	117308869	A	G
3	rs1553305	0	117309096	C	G
3	rs2088913	0	117310069	A	G
3	rs13077206	0	117310938	T	C
3	rs1948758	0	117311444	G	A
3	rs4392450	0	117311722	C	T
3	rs4516643	0	117311967	G	A
3	rs4299513	0	117312050	C	T
3	rs4299512	0	117312060	C	T
3	rs4535259	0	117312189	G	C
3	rs4309759	0	117312215	C	G
3	rs79738420	0	117312486	A	G
3	rs2134216	0	117312666	T	C
3	rs2134215	0	117312755	A	C
3	rs6438397	0	117312905	T	C
3	rs6438398	0	117312993	T	C
3	rs55949665	0	117313417	T	C
3	rs1354145	0	117313459	A	T
3	rs140757043	0	117314216	C	T
3	rs1827378	0	117314217	G	A
3	rs1827377	0	117314293	C	T
3	rs141509087	0	117314332	C	T
3	rs1393186	0	117314526	T	A
3	rs35740581	0	117315279	T	C
3	rs11719399	0	117315806	A	G
3	rs34465253	0	117316006	A	C
3	rs35883702	0	117316062	C	G
3	rs78169203	0	117316309	T	G
3	rs1393185	0	117316586	G	A
3	rs7648036	0	117317175	T	C
3	rs9867074	0	117317188	T	C
3	rs9289083	0	117317237	G	A
3	rs9867393	0	117317414	T	C
3	rs9867543	0	117317508	T	C
3	rs145241094	0	117317509	C	G
3	rs75005410	0	117317709	G	T
3	rs7617085	0	117317959	A	G
3	rs7639287	0	117318039	C	A
3	rs7639730	0	117318506	C	G
3	rs16827300	0	117319173	A	G
3	rs13071808	0	117319322	G	A
3	rs9858858	0	117319696	G	C
3	rs872593	0	117319832	C	T
3	rs35105261	0	117319851	C	G
3	rs17721800	0	117320142	T	C
3	rs9825513	0	117320255	A	G
3	rs870297	0	117320488	C	T
3	rs7646457	0	117320761	G	A
3	rs73161775	0	117321232	T	C
3	rs869851	0	117321318	C	T
3	rs1501867	0	117321762	T	C
3	rs1501866	0	117321792	A	G
3	rs1501865	0	117322048	G	A
3	rs1948757	0	117322077	G	A
3	rs1501864	0	117322099	G	C
3	rs1875516	0	117322419	T	A
3	rs7635869	0	117322634	C	T
3	rs9874907	0	117322795	G	A
3	rs114620426	0	117323259	C	A
3	rs13327057	0	117323306	G	A
3	rs73154882	0	117323462	C	T
3	rs11705856	0	117324327	G	A
3	rs7645035	0	117325445	C	T
3	rs7645105	0	117325451	C	T
3	rs16827323	0	117325738	C	T
3	rs17665462	0	117325769	A	C
3	rs10511370	0	117325977	C	T
3	rs13082421	0	117326560	C	T
3	rs76629080	0	117326709	C	T
3	rs13083079	0	117326804	G	T
3	rs11707363	0	117327243	T	C
3	rs1847024	0	117327947	G	A
3	rs6775299	0	117328208	T	A
3	rs4106004	0	117328241	G	A
3	rs1393188	0	117328531	C	T
3	rs1501873	0	117328770	C	G
3	rs1501872	0	117328781	C	T
3	rs76029860	0	117329069	A	T
3	rs11721241	0	117329656	C	A
3	rs1354147	0	117330255	C	T
3	rs79420942	0	117330383	T	G
3	rs1501871	0	117330716	G	A
3	rs1847023	0	117330858	G	A
3	rs13068949	0	117331203	A	T
3	rs116540222	0	117331256	C	T
3	rs58372070	0	117331622	T	A
3	rs35803195	0	117331911	C	A
3	rs116835437	0	117331989	A	G
3	rs11921570	0	117332660	T	C
3	rs67117446	0	117332739	C	A
3	rs73154896	0	117332798	G	A
3	rs6807117	0	117332828	C	T
3	rs6809736	0	117332915	G	A
3	rs76767246	0	117333060	C	T
3	rs74859674	0	117333394	A	G
3	rs78994517	0	117334200	A	T
3	rs2134218	0	117334407	A	G
3	rs77915472	0	117334882	C	T
3	rs12485721	0	117335240	G	A
3	rs12485703	0	117335320	C	T
3	rs1354151	0	117335421	C	T
3	rs115666488	0	117335548	T	C
3	rs80142251	0	117335817	C	T
3	rs13091185	0	117336784	T	A
3	rs78618504	0	117336845	T	A
3	rs79800597	0	117337316	T	A
3	rs13073644	0	117337394	A	C
3	rs35788002	0	117337447	C	T
3	rs1910041	0	117337578	T	C
3	rs1910042	0	117337659	G	A
3	rs1910043	0	117337662	A	C
3	rs13059762	0	117338327	T	G
3	rs76828226	0	117338543	G	A
3	rs11926806	0	117338983	A	T
3	rs13071062	0	117340030	T	G
3	rs115121341	0	117340131	T	C
3	rs11719486	0	117340171	A	T
3	rs6798632	0	117340316	T	C
3	rs6799099	0	117340745	T	C
3	rs73156205	0	117341562	T	C
3	rs10511369	0	117341844	T	C
3	rs114481447	0	117342039	C	T
3	rs79682267	0	117342970	T	C
3	rs4146331	0	117344000	G	A
3	rs142149437	0	117344825	A	C
3	rs2904196	0	117346618	T	C
3	rs13320071	0	117346671	C	T
3	rs11717676	0	117347043	T	C
3	rs9846870	0	117347142	C	A
3	rs9866901	0	117347179	T	C
3	rs147638470	0	117347365	T	C
3	rs9789952	0	117347510	A	C
3	rs72963486	0	117347582	C	T
3	rs72963487	0	117347632	A	C
3	rs77745942	0	117348227	G	T
3	rs140782230	0	117348684	G	A
3	rs13316081	0	117349754	A	G
3	rs35283847	0	117351054	A	G
3	rs10934409	0	117352205	C	T
3	rs73156214	0	117353284	A	G
3	rs9289084	0	117354689	C	T
3	rs6773314	0	117354726	A	G
3	rs6804100	0	117356239	C	T
3	rs73156217	0	117356256	T	C
3	rs12495332	0	117356744	C	T
3	rs146658086	0	117356945	T	A
3	rs6772369	0	117357839	T	C
3	rs34425273	0	117358280	T	C
3	rs9822969	0	117358841	T	A
3	rs4688082	0	117359005	G	A
3	rs4571263	0	117359448	G	T
3	rs9827695	0	117359454	T	C
3	rs6782333	0	117360385	T	C
3	rs79053876	0	117360425	T	C
3	rs114592562	0	117360634	T	C
3	rs12486116	0	117360670	G	C
3	rs9855030	0	117360905	A	G
3	rs73156226	0	117361205	T	C
3	rs35832454	0	117362069	G	A
3	rs66843558	0	117362520	G	C
3	rs80113471	0	117363117	A	C
3	rs6789437	0	117364460	A	G
3	rs9811942	0	117365707	C	T
3	rs9816414	0	117366248	C	T
3	rs9836562	0	117366399	T	C
3	rs72963497	0	117366415	T	C
3	rs11707500	0	117366742	G	T
3	rs6799173	0	117366881	A	G
3	rs6774738	0	117366927	C	T
3	rs34253696	0	117367637	C	A
3	rs4490391	0	117368587	A	G
3	rs4234669	0	117369137	T	G
3	rs9875044	0	117370148	A	C
3	rs34780599	0	117373008	G	A
3	rs115005013	0	117373108	T	C
3	rs78277014	0	117373204	T	C
3	rs35683801	0	117373435	G	T
3	rs4290831	0	117373538	T	C
3	rs73156235	0	117373632	G	A
3	rs9878830	0	117374132	T	G
3	rs4404477	0	117374768	C	T
3	rs4302404	0	117374983	A	T
3	rs35661924	0	117375108	T	C
3	rs4687915	0	117375222	G	T
3	rs4688100	0	117375223	C	T
3	rs11719197	0	117375276	A	G
3	rs77413732	0	117376030	C	T
3	rs34084699	0	117376407	C	T
3	rs146194390	0	117376630	C	T
3	rs4687916	0	117376883	C	T
3	rs76588974	0	117376912	T	C
3	rs74516256	0	117377296	G	A
3	rs72965512	0	117378416	G	A
3	rs9877923	0	117379540	T	C
3	rs9882233	0	117379876	T	C
3	rs4440150	0	117380644	T	C
3	rs67496240	0	117381170	C	G
3	rs76802979	0	117381812	T	C
3	rs67567139	0	117382317	A	T
3	rs34770366	0	117383005	G	A
3	rs75737241	0	117383424	A	G
3	rs12631137	0	117383588	T	C
3	rs6438401	0	117383949	C	T
3	rs66698353	0	117384122	T	C
3	rs67994307	0	117384926	T	C
3	rs185587352	0	117384981	G	A
3	rs73170763	0	117385612	C	A
3	rs56246108	0	117386054	A	G
3	rs72965521	0	117386195	G	A
3	rs35822430	0	117386314	T	G
3	rs114355602	0	117386403	C	T
3	rs5004095	0	117386805	A	G
3	rs79061222	0	117386982	C	T
3	rs138453687	0	117387105	T	C
3	rs12630103	0	117387275	T	C
3	rs76516051	0	117387853	T	C
3	rs4129532	0	117388199	A	C
3	rs4129531	0	117388201	C	G
3	rs78178165	0	117388446	G	T
3	rs4481182	0	117389497	A	C
3	rs4607140	0	117389568	A	G
3	rs76259969	0	117390220	G	T
3	rs6769454	0	117390399	G	A
3	rs9838441	0	117391661	T	C
3	rs9842984	0	117392138	T	C
3	rs9843443	0	117392403	T	C
3	rs6770925	0	117392463	T	C
3	rs6438402	0	117393297	C	T
3	rs75222640	0	117393399	C	T
3	rs6810300	0	117393772	C	A
3	rs6764568	0	117393911	G	T
3	rs6764707	0	117394180	C	G
3	rs77491966	0	117394231	G	T
3	rs9834255	0	117394534	C	T
3	rs9854242	0	117394540	T	C
3	rs9810976	0	117394973	G	A
3	rs112683553	0	117395218	T	C
3	rs4549308	0	117395704	G	A
3	rs61110202	0	117395865	A	G
3	rs13089304	0	117396017	T	C
3	rs12486585	0	117396085	G	A
3	rs13089654	0	117396172	T	A
3	rs9816831	0	117396557	C	T
3	rs56966452	0	117396642	T	G
3	rs7618876	0	117396701	G	C
3	rs139281509	0	117397169	A	G
3	rs72965542	0	117397266	A	G
3	rs72965544	0	117397731	G	A
3	rs4687926	0	117398036	C	T
3	rs4549307	0	117398040	A	G
3	rs4419408	0	117398376	T	C
3	rs4505740	0	117399168	A	T
3	rs34913454	0	117399268	T	C
3	rs12489391	0	117399655	C	G
3	rs4296623	0	117400506	G	A
3	rs115436518	0	117400672	T	C
3	rs72965548	0	117400680	G	A
3	rs72965549	0	117400968	C	T
3	rs62268504	0	117401007	A	T
3	rs13096883	0	117401020	A	C
3	rs13097393	0	117401172	C	T
3	rs4364201	0	117401194	T	C
3	rs115660899	0	117401228	C	T
3	rs4333117	0	117401286	G	A
3	rs13097890	0	117401316	G	A
3	rs4303899	0	117401371	A	G
3	rs7626992	0	117402131	A	C
3	rs13060712	0	117402174	C	T
3	rs72965557	0	117402902	C	T
3	rs35404260	0	117403529	G	A
3	rs142638792	0	117403878	T	C
3	rs72965559	0	117404077	G	C
3	rs7623072	0	117404284	T	G
3	rs7611528	0	117404407	C	T
3	rs10470402	0	117404464	T	C
3	rs10470307	0	117404733	T	C
3	rs4687932	0	117404900	T	C
3	rs10934410	0	117405417	T	C
3	rs12491949	0	117405615	A	G
3	rs12485527	0	117405616	C	T
3	rs12491950	0	117405628	A	T
3	rs12488998	0	117405836	T	G
3	rs9815477	0	117406460	C	A
3	rs4687934	0	117406676	A	C
3	rs9839895	0	117406974	T	C
3	rs3814059	0	117407287	A	G
3	rs116696779	0	117408104	T	C
3	rs36072939	0	117408458	A	C
3	rs10934411	0	117408884	G	T
3	rs9868143	0	117408964	A	G
3	rs9830786	0	117409067	C	G
3	rs72965564	0	117409621	C	G
3	rs141087408	0	117409677	A	G
3	rs6784348	0	117409985	C	A
3	rs3923050	0	117410498	T	C
3	rs12638315	0	117410811	A	G
3	rs7638822	0	117411392	A	G
3	rs10934412	0	117412236	A	G
3	rs10934413	0	117412301	T	C
3	rs4368528	0	117412594	A	C
3	rs4530562	0	117412666	C	T
3	rs7622910	0	117413094	G	A
3	rs78283876	0	117413232	T	G
3	rs6801023	0	117413272	A	C
3	rs4234649	0	117413844	T	C
3	rs4479631	0	117413999	C	T
3	rs4340729	0	117414663	G	A
3	rs6762532	0	117416230	A	C
3	rs144324185	0	117416901	C	T
3	rs4687943	0	117417770	T	C
3	rs6797381	0	117419198	C	T
3	rs4370056	0	117419241	T	C
3	rs75070215	0	117420006	A	T
3	rs7622543	0	117420173	A	G
3	rs146366477	0	117420283	T	C
3	rs4479632	0	117420462	C	T
3	rs4301042	0	117420673	A	G
3	rs75473411	0	117420849	C	A
3	rs75998714	0	117421188	C	T
3	rs55723389	0	117421410	G	T
3	rs9834537	0	117422447	A	T
3	rs78260802	0	117422563	C	T
3	rs4470556	0	117422565	C	T
3	rs12497856	0	117423962	C	T
3	rs114750780	0	117424404	T	C
3	rs4989493	0	117424740	G	C
3	rs9289086	0	117425366	A	C
3	rs4311242	0	117426199	T	A
3	rs4132417	0	117426258	A	T
3	rs6806221	0	117426869	G	C
3	rs13325341	0	117427214	C	A
3	rs7650244	0	117427237	G	T
3	rs6806811	0	117427559	C	T
3	rs4345097	0	117427801	T	C
3	rs9837554	0	117428016	A	G
3	rs9876090	0	117428376	C	G
3	rs9876351	0	117428402	G	A
3	rs6438403	0	117429566	G	T
3	rs9831684	0	117430624	T	C
3	rs9836262	0	117431159	T	A
3	rs10934414	0	117431438	A	T
3	rs7624146	0	117431535	A	C
3	rs7646668	0	117431660	G	A
3	rs9821871	0	117432286	C	G
3	rs76224702	0	117432982	T	A
3	rs138906394	0	117433066	C	T
3	rs9827246	0	117433335	C	T
3	rs7622723	0	117434021	T	C
3	rs7611591	0	117434379	G	A
3	rs78216248	0	117434403	A	G
3	rs6788389	0	117434501	A	C
3	rs74920464	0	117434799	G	A
3	rs12629100	0	117435160	C	A
3	rs6438404	0	117435438	C	T
3	rs142474521	0	117436044	G	A
3	rs4128683	0	117436509	A	T
3	rs75387906	0	117436684	A	T
3	rs4635741	0	117436989	T	C
3	rs62264880	0	117437446	T	A
3	rs9289087	0	117438965	T	C
3	rs28482251	0	117439546	T	C
3	rs9289088	0	117439576	T	C
3	rs6805520	0	117439642	A	G
3	rs6781396	0	117439643	C	T
3	rs4367097	0	117439718	G	T
3	rs77205807	0	117439865	T	C
3	rs4496519	0	117440792	T	C
3	rs4568174	0	117441231	A	G
3	rs34966250	0	117441246	G	T
3	rs73170795	0	117441787	G	C
3	rs76635354	0	117443772	G	C
3	rs78740340	0	117444073	C	T
3	rs4234650	0	117444389	T	C
3	rs11708141	0	117444741	A	C
3	rs4579045	0	117446460	C	T
3	rs4579044	0	117446602	C	T
3	rs13325314	0	117448084	T	C
3	rs7638638	0	117448314	G	T
3	rs9851198	0	117448419	G	A
3	rs67200870	0	117448657	G	A
3	rs76386787	0	117448788	G	A
3	rs62264883	0	117448801	G	C
3	rs73865426	0	117449176	T	C
3	rs73865427	0	117449219	T	C
3	rs9876009	0	117449309	T	C
3	rs9861188	0	117449955	G	A
3	rs10934415	0	117450634	C	G
3	rs142927875	0	117451476	A	G
3	rs9829549	0	117451692	A	G
3	rs13087569	0	117452365	A	G
3	rs6789622	0	117452437	C	T
3	rs73865430	0	117452608	G	A
3	rs13326570	0	117453031	C	T
3	rs12638661	0	117453184	G	T
3	rs73170801	0	117453233	G	A
3	rs28415488	0	117453240	C	T
3	rs114520694	0	117453355	T	G
3	rs6809420	0	117454822	T	G
3	rs7614884	0	117456677	T	G
3	rs7647501	0	117456698	G	A
3	rs143534377	0	117458278	C	T
3	rs79114636	0	117458601	C	A
3	rs4234655	0	117459549	C	T
3	rs13099229	0	117459823	G	A
3	rs36024643	0	117460638	G	A
3	rs4687983	0	117460670	G	A
3	rs7645653	0	117460879	C	G
3	rs35061282	0	117460894	A	G
3	rs7613799	0	117461468	T	C
3	rs7646416	0	117461709	C	T
3	rs4388006	0	117462045	T	C
3	rs9827230	0	117463389	C	T
3	rs12494942	0	117463681	A	T
3	rs115116620	0	117463885	T	G
3	rs74793909	0	117464108	T	C
3	rs114164636	0	117464294	G	A
3	rs9833119	0	117464639	G	A
3	rs147299362	0	117464668	A	G
3	rs13059541	0	117465114	G	A
3	rs4687991	0	117465231	G	A
3	rs146876490	0	117465867	G	A
3	rs78461566	0	117466036	T	C
3	rs3924564	0	117466927	T	A
3	rs3924565	0	117467589	C	A
3	rs73172607	0	117467731	T	A
3	rs62264887	0	117467902	T	C
3	rs9841981	0	117471598	C	T
3	rs7641170	0	117471895	A	C
3	rs74352594	0	117472378	T	C
3	rs4128263	0	117472959	T	C
3	rs149879545	0	117473074	C	A
3	rs6776684	0	117473496	C	A
3	rs4687996	0	117473977	G	A
3	rs4234658	0	117474165	A	G
3	rs66909038	0	117474339	T	C
3	rs4234659	0	117474384	C	T
3	rs4602427	0	117474457	C	G
3	rs9858155	0	117474735	C	T
3	rs12489588	0	117475051	C	T
3	rs13088380	0	117475558	C	G
3	rs9872763	0	117475683	A	G
3	rs73172611	0	117476177	G	A
3	rs9845464	0	117477240	G	A
3	rs114883023	0	117478123	G	A
3	rs4687856	0	117479214	T	C
3	rs114369083	0	117480395	G	A
3	rs58531875	0	117481133	G	A
3	rs139906443	0	117481356	G	A
3	rs73172612	0	117481556	A	G
3	rs76181182	0	117481589	T	C
3	rs11717841	0	117481675	G	A
3	rs140442467	0	117481890	G	A
3	rs4277716	0	117482359	C	T
3	rs4687857	0	117482545	G	A
3	rs4687858	0	117482687	T	A
3	rs28393218	0	117483615	A	G
3	rs35541348	0	117483783	G	A
3	rs6808588	0	117484067	T	C
3	rs73172614	0	117484200	T	C
3	rs77299912	0	117484272	T	C
3	rs6796398	0	117484334	C	T
3	rs6796552	0	117484462	C	G
3	rs72967262	0	117484674	A	G
3	rs112620351	0	117484931	A	G
3	rs11928772	0	117485085	T	C
3	rs75155406	0	117485229	C	T
3	rs10212197	0	117485403	A	G
3	rs59497431	0	117485903	G	A
3	rs58043966	0	117486091	C	G
3	rs56035025	0	117487089	T	A
3	rs116595559	0	117487305	G	T
3	rs4687862	0	117487571	G	T
3	rs4615111	0	117487601	G	T
3	rs4687864	0	117487836	A	G
3	rs78012097	0	117487869	T	A
3	rs4687865	0	117487901	C	A
3	rs9681843	0	117488003	A	G
3	rs72951507	0	117488125	G	T
3	rs76764057	0	117488135	C	T
3	rs78706396	0	117488811	C	T
3	rs4687866	0	117488858	A	G
3	rs4325949	0	117489088	A	G
3	rs4234660	0	117489105	T	C
3	rs4444741	0	117489520	G	A
3	rs59298747	0	117489528	A	G
3	rs4320082	0	117489779	A	C
3	rs4571264	0	117489859	G	T
3	rs4499636	0	117490114	C	T
3	rs73865457	0	117490478	T	C
3	rs72951517	0	117490499	T	A
3	rs72951520	0	117490523	G	A
3	rs72951522	0	117490625	C	T
3	rs12634683	0	117490818	A	G
3	rs12630024	0	117491182	C	T
3	rs4610260	0	117491325	G	A
3	rs57702713	0	117491576	G	T
3	rs73863131	0	117491577	A	T
3	rs72951523	0	117491624	G	C
3	rs9821162	0	117491870	G	C
3	rs72951524	0	117491882	A	T
3	rs72951527	0	117492046	A	C
3	rs149347405	0	117492064	T	C
3	rs6769449	0	117492138	T	C
3	rs6805393	0	117492152	G	A
3	rs55924379	0	117492178	A	G
3	rs56201452	0	117492192	C	G
3	rs4456894	0	117492656	C	A
3	rs4257577	0	117492698	G	A
3	rs4487268	0	117492710	C	T
3	rs4487267	0	117492720	C	A
3	rs4328832	0	117492759	G	A
3	rs4264758	0	117492815	A	G
3	rs4441688	0	117492843	C	T
3	rs4688015	0	117493093	G	A
3	rs4688016	0	117493165	C	G
3	rs4688017	0	117493173	A	G
3	rs9827255	0	117493528	C	T
3	rs4146336	0	117493600	A	C
3	rs4314207	0	117493638	T	C
3	rs4410466	0	117493644	T	C
3	rs4146338	0	117493964	C	T
3	rs4465973	0	117494643	T	C
3	rs4282091	0	117495196	A	G
3	rs148670517	0	117495974	T	A
3	rs7642118	0	117496982	A	C
3	rs4295194	0	117497089	C	T
3	rs148439849	0	117497363	C	T
3	rs4521266	0	117497709	G	A
3	rs9825760	0	117498342	G	T
3	rs9825668	0	117498437	C	T
3	rs9825959	0	117498625	C	T
3	rs148594745	0	117498666	C	A
3	rs142555636	0	117499031	G	A
3	rs150412775	0	117499287	A	T
3	rs547261386	0	117499553	G	A
3	rs58577598	0	117504672	T	C
3	rs7635561	0	117505310	A	C
3	rs72951552	0	117505864	C	A
3	rs11926918	0	117506589	T	A
3	rs188438626	0	117506841	A	C
3	rs62264891	0	117507145	C	A
3	rs114535732	0	117507603	C	T
3	rs36087142	0	117508499	T	C
3	rs9861346	0	117508846	C	T
3	rs6783233	0	117509984	C	T
3	rs34981078	0	117510714	T	C
3	rs10934416	0	117510861	T	C
3	rs59394152	0	117511935	G	T
3	rs13097934	0	117511952	A	G
3	rs55800289	0	117512013	C	G
3	rs13062198	0	117513200	G	A
3	rs13084363	0	117513204	T	A
3	rs115805211	0	117513441	G	A
3	rs13062694	0	117513489	G	A
3	rs12635476	0	117514168	A	G
3	rs10934417	0	117515084	C	T
3	rs12495601	0	117515091	C	T
3	rs74514443	0	117515452	G	A
3	rs66511648	0	117515519	T	C
3	rs58609575	0	117516542	G	T
3	rs6786565	0	117516744	G	A
3	rs6799530	0	117516836	T	A
3	rs73863144	0	117516947	C	T
3	rs9842435	0	117517339	A	G
3	rs9825411	0	117517627	T	C
3	rs74696602	0	117517652	C	T
3	rs9917626	0	117518108	C	G
3	rs11711127	0	117518996	T	G
3	rs77979264	0	117519001	A	G
3	rs16827547	0	117519310	A	T
3	rs6799997	0	117520297	G	T
3	rs7644473	0	117520833	G	T
3	rs9845897	0	117521125	T	C
3	rs9864015	0	117521471	A	G
3	rs73182462	0	117521519	A	G
3	rs12494770	0	117521612	A	G
3	rs73182464	0	117521896	A	G
3	rs71325315	0	117521904	T	C
3	rs13065007	0	117522712	T	A
3	rs12489939	0	117522951	C	T
3	rs12490005	0	117522976	G	A
3	rs139681746	0	117523126	C	T
3	rs9842336	0	117524434	C	T
3	rs149193483	0	117524891	A	T
3	rs6438409	0	117525798	T	C
3	rs78793415	0	117526062	C	T
3	rs13076169	0	117526240	A	C
3	rs12491422	0	117526264	T	C
3	rs11925312	0	117526533	A	G
3	rs6438410	0	117527708	A	T
3	rs13083738	0	117527768	G	A
3	rs75337685	0	117528026	G	A
3	rs13088588	0	117528279	C	A
3	rs7630428	0	117528682	A	G
3	rs6776422	0	117529128	T	G
3	rs7633157	0	117529266	A	G
3	rs7428847	0	117529467	T	C
3	rs13095397	0	117529485	G	T
3	rs7426801	0	117529700	G	C
3	rs6438411	0	117529734	T	C
3	rs6438412	0	117529749	G	C
3	rs76056092	0	117529854	T	C
3	rs76998788	0	117530031	T	C
3	rs13081204	0	117530644	T	C
3	rs144013460	0	117530649	T	C
3	rs62264956	0	117530775	C	T
3	rs4688045	0	117531290	C	G
3	rs9856456	0	117532231	C	T
3	rs62264957	0	117532595	A	C
3	rs73163706	0	117533506	A	G
3	rs55718530	0	117534125	T	C
3	rs56279622	0	117534174	C	T
3	rs13314491	0	117534488	T	C
3	rs9990303	0	117534867	T	G
3	rs71616192	0	117535588	T	C
3	rs4688049	0	117535613	C	T
3	rs4688050	0	117535656	C	T
3	rs4688051	0	117535689	C	T
3	rs4688052	0	117535926	A	C
3	rs73163707	0	117536135	A	T
3	rs9985380	0	117536205	G	A
3	rs62266061	0	117536409	C	T
3	rs4687889	0	117537439	T	C
3	rs72645714	0	117538126	G	T
3	rs114746491	0	117538755	C	T
3	rs9289090	0	117539211	A	G
3	rs7431379	0	117539255	T	C
3	rs76595362	0	117539311	C	T
3	rs9827935	0	117539387	A	T
3	rs72645715	0	117539808	G	A
3	rs72645716	0	117539817	G	A
3	rs56077465	0	117540517	C	T
3	rs56148567	0	117540528	A	G
3	rs6438413	0	117540758	A	T
3	rs9843364	0	117542047	A	G
3	rs116446056	0	117542067	T	C
3	rs12491308	0	117542401	A	G
3	rs72645717	0	117542504	A	T
3	rs187823395	0	117542645	T	C
3	rs4688055	0	117542942	C	T
3	rs9831027	0	117542954	T	C
3	rs7430635	0	117543231	T	G
3	rs10934419	0	117543342	A	C
3	rs140869422	0	117543615	C	G
3	rs72648856	0	117544347	C	T
3	rs4688058	0	117544873	G	A
3	rs6438414	0	117544977	T	C
3	rs55707511	0	117545012	A	G
3	rs13084497	0	117545074	G	T
3	rs72648857	0	117545608	A	G
3	rs6438415	0	117545620	T	C
3	rs73163713	0	117545743	T	A
3	rs114496673	0	117546182	G	A
3	rs72648858	0	117546389	T	C
3	rs62266064	0	117546871	T	C
3	rs62266065	0	117547059	C	T
3	rs73163715	0	117547177	A	G
3	rs6438416	0	117547273	T	C
3	rs73163717	0	117547470	A	C
3	rs6438417	0	117547715	G	T
3	rs73163719	0	117547737	C	T
3	rs6438418	0	117547988	C	T
3	rs57484319	0	117548136	C	A
3	rs9810470	0	117548461	C	T
3	rs77978168	0	117548556	G	A
3	rs7615595	0	117548575	A	G
3	rs7640333	0	117548912	G	C
3	rs190244615	0	117549013	T	C
3	rs9834986	0	117549152	T	C
3	rs7652546	0	117549385	T	C
3	rs78679158	0	117549468	T	A
3	rs13066603	0	117549667	A	G
3	rs76131979	0	117549670	G	T
3	rs6414274	0	117550037	G	C
3	rs73163723	0	117550078	A	G
3	rs6799739	0	117550279	C	G
3	rs6438419	0	117550431	G	A
3	rs6438420	0	117550596	T	C
3	rs146944231	0	117550722	C	T
3	rs4688063	0	117551193	A	C
3	rs4688064	0	117551526	C	T
3	rs10934420	0	117552111	T	C
3	rs6792102	0	117553543	C	A
3	rs6807654	0	117554065	T	C
3	rs73163726	0	117554093	C	T
3	rs78449328	0	117554497	T	G
3	rs10934421	0	117554862	A	C
3	rs9856039	0	117554891	A	G
3	rs55689237	0	117554899	C	G
3	rs9838478	0	117554999	T	C
3	rs10804533	0	117555219	T	C
3	rs9839006	0	117555345	T	C
3	rs7432387	0	117555656	C	T
3	rs6414275	0	117556014	C	T
3	rs144327881	0	117556061	C	T
3	rs114630697	0	117556981	G	A
3	rs6769349	0	117557000	T	A
3	rs7616370	0	117557127	T	A
3	rs7429567	0	117557503	A	G
3	rs7433480	0	117557541	C	G
3	rs12330365	0	117557678	G	A
3	rs73163732	0	117557698	T	C
3	rs35239854	0	117557935	G	A
3	rs77788637	0	117558349	T	C
3	rs6438421	0	117558457	A	T
3	rs77988000	0	117558482	C	T
3	rs6438422	0	117558655	T	C
3	rs114047552	0	117559102	A	G
3	rs113270417	0	117559947	G	A
3	rs6438423	0	117560873	T	C
3	rs9870342	0	117560930	T	C
3	rs6776553	0	117561317	A	G
3	rs79080492	0	117561803	C	T
3	rs11715566	0	117562436	C	T
3	rs73163739	0	117562846	A	T
3	rs7433883	0	117563473	C	A
3	rs12495276	0	117564422	C	T
3	rs4687896	0	117564462	G	A
3	rs11718201	0	117566093	T	G
3	rs74396858	0	117566817	C	A
3	rs4687897	0	117567127	T	C
3	rs7641471	0	117567340	A	G
3	rs7432631	0	117567983	A	G
3	rs141534013	0	117569765	T	C
3	rs9833554	0	117570657	A	C
3	rs13066879	0	117570729	T	G
3	rs9876710	0	117571515	G	A
3	rs9853830	0	117574032	A	G
3	rs4688065	0	117574318	T	C
3	rs13090448	0	117574367	T	C
3	rs6438424	0	117574822	A	C
3	rs34889950	0	117575722	C	G
3	rs6438425	0	117576341	T	C
3	rs6438426	0	117577223	T	C
3	rs75035329	0	117577346	A	G
3	rs77254990	0	117577393	A	G
3	rs7430821	0	117577418	G	A
3	rs7432982	0	117577783	T	C
3	rs77590457	0	117577936	C	T
3	rs74684867	0	117578062	C	A
3	rs9847139	0	117578066	A	G
3	rs6438427	0	117578672	T	A
3	rs3883861	0	117579582	T	A
3	rs147536745	0	117579750	A	C
3	rs7611124	0	117580198	T	C
3	rs73163755	0	117581266	G	T
3	rs4688066	0	117581422	T	C
3	rs4687898	0	117582228	C	T
3	rs7430696	0	117582652	G	C
3	rs9874340	0	117583482	A	G
3	rs115940158	0	117583568	C	T
3	rs9790189	0	117583647	T	A
3	rs12330885	0	117584607	A	T
3	rs4688067	0	117584724	G	A
3	rs7427162	0	117586681	T	C
3	rs79184039	0	117586856	G	A
3	rs80173797	0	117586992	T	C
3	rs6438428	0	117587489	A	G
3	rs115655748	0	117587987	C	T
3	rs115972269	0	117589176	T	C
3	rs35763679	0	117589290	C	T
3	rs6788088	0	117589477	A	G
3	rs6788211	0	117589610	A	G
3	rs13100226	0	117590202	C	T
3	rs7431169	0	117590508	A	T
3	rs62266129	0	117590704	G	C
3	rs4687899	0	117590982	T	C
3	rs4129471	0	117591256	C	T
3	rs78443029	0	117591301	T	C
3	rs7622841	0	117591356	A	G
3	rs7432757	0	117591424	C	T
3	rs140029361	0	117591531	G	A
3	rs6804394	0	117592348	C	A
3	rs13070320	0	117592664	C	A
3	rs13093355	0	117592830	T	C
3	rs7433864	0	117593483	C	A
3	rs12054269	0	117593588	C	A
3	rs13082166	0	117594511	C	T
3	rs13062344	0	117594586	T	C
3	rs9812067	0	117594641	T	C
3	rs116359750	0	117594744	G	A
3	rs4688068	0	117595779	T	C
3	rs62263074	0	117596323	T	A
3	rs114644620	0	117596943	A	G
3	rs7428169	0	117597070	C	A
3	rs13090744	0	117597383	T	A
3	rs9875219	0	117597695	T	G
3	rs73163774	0	117598023	C	T
3	rs9860111	0	117598159	G	T
3	rs55979908	0	117598306	A	C
3	rs9860811	0	117598638	G	C
3	rs9861126	0	117598804	G	A
3	rs9827046	0	117598985	A	C
3	rs9809760	0	117599116	T	C
3	rs9289092	0	117599362	A	G
3	rs62263076	0	117599798	C	T
3	rs11710605	0	117600135	A	G
3	rs144503347	0	117600186	C	T
3	rs11718574	0	117600367	G	A
3	rs73163777	0	117600454	T	C
3	rs73163779	0	117600473	G	A
3	rs73163781	0	117600551	G	C
3	rs4128928	0	117600996	G	C
3	rs35905683	0	117601716	G	A
3	rs113786703	0	117602013	G	T
3	rs73163783	0	117602144	T	C
3	rs73163784	0	117602186	T	G
3	rs6791692	0	117602481	T	C
3	rs9881641	0	117602500	C	T
3	rs9826300	0	117602536	T	C
3	rs6778857	0	117602595	G	T
3	rs17665813	0	117603115	T	C
3	rs4687900	0	117603205	G	A
3	rs4688069	0	117603333	G	A
3	rs13061956	0	117603579	A	C
3	rs13066948	0	117604050	C	G
3	rs56204450	0	117604215	G	A
3	rs73163796	0	117604432	G	A
3	rs11716966	0	117605599	T	C
3	rs62263082	0	117605611	C	T
3	rs4277680	0	117605916	A	G
3	rs115099360	0	117606314	T	C
3	rs11713893	0	117606479	C	T
3	rs11713924	0	117606557	C	T
3	rs77532182	0	117606691	C	A
3	rs7617580	0	117607027	A	G
3	rs74841593	0	117607195	T	G
3	rs1947515	0	117607590	A	G
3	rs73183039	0	117607873	C	T
3	rs6766743	0	117609293	T	C
3	rs77555610	0	117609302	T	G
3	rs1947514	0	117610122	A	G
3	rs13064457	0	117610244	T	A
3	rs73183041	0	117610500	C	A
3	rs936202	0	117610618	A	T
3	rs77248648	0	117610766	G	A
3	rs936201	0	117610937	T	C
3	rs6791342	0	117611140	G	T
3	rs1993408	0	117611485	A	C
3	rs73168303	0	117611715	G	A
3	rs56256549	0	117612102	A	G
3	rs73168305	0	117612958	T	C
3	rs55734908	0	117613268	A	T
3	rs6773646	0	117613353	A	C
3	rs56051552	0	117613726	C	T
3	rs9811234	0	117613786	G	T
3	rs78977215	0	117614054	C	G
3	rs55929115	0	117614158	T	A
3	rs1456192	0	117614563	C	T
3	rs1456191	0	117614743	A	T
3	rs1456190	0	117614778	A	C
3	rs1471065	0	117615165	A	G
3	rs62263112	0	117615515	T	C
3	rs1585086	0	117615717	G	C
3	rs1585085	0	117615754	T	C
3	rs1585084	0	117616044	C	T
3	rs1585083	0	117616053	A	G
3	rs7433886	0	117616137	C	T
3	rs56174517	0	117616218	G	T
3	rs59470461	0	117616314	A	C
3	rs55704727	0	117616431	C	T
3	rs2124553	0	117616580	A	G
3	rs9878469	0	117617279	C	A
3	rs62263114	0	117617722	T	A
3	rs10155053	0	117617872	G	T
3	rs73168332	0	117617950	G	A
3	rs17666058	0	117618520	C	T
3	rs6791432	0	117618668	A	G
3	rs7616499	0	117618954	C	G
3	rs7628356	0	117619129	T	C
3	rs16827703	0	117619163	G	C
3	rs1378834	0	117619402	G	T
3	rs7639030	0	117619529	A	G
3	rs17722625	0	117619953	A	T
3	rs13070842	0	117620618	C	T
3	rs1378833	0	117620923	A	C
3	rs1378832	0	117621025	A	G
3	rs9824671	0	117621183	G	A
3	rs9824903	0	117621537	C	T
3	rs9825191	0	117621657	C	T
3	rs73168344	0	117621933	T	A
3	rs62263115	0	117622116	G	A
3	rs115421700	0	117622511	C	A
3	rs62263116	0	117622719	T	G
3	rs1463405	0	117622731	T	C
3	rs1463404	0	117622827	A	C
3	rs77026324	0	117623083	G	C
3	rs1463403	0	117623116	C	T
3	rs13073833	0	117623955	T	G
3	rs13094045	0	117624010	C	T
3	rs62263117	0	117624131	A	G
3	rs12690547	0	117624334	C	T
3	rs6769144	0	117624517	C	T
3	rs112437945	0	117624850	A	G
3	rs1456189	0	117625292	T	A
3	rs1563439	0	117625819	C	T
3	rs13319324	0	117625826	T	C
3	rs9822630	0	117626149	C	T
3	rs138296976	0	117626152	T	G
3	rs13320120	0	117626192	T	C
3	rs9823063	0	117626233	G	T
3	rs9842902	0	117626305	T	C
3	rs1598536	0	117626419	C	T
3	rs114345483	0	117626609	T	C
3	rs1598535	0	117626694	C	A
3	rs1456188	0	117626896	C	T
3	rs28645478	0	117626946	C	T
3	rs4498038	0	117627108	A	G
3	rs9828034	0	117627235	C	A
3	rs1456186	0	117627405	G	C
3	rs73168370	0	117627472	A	C
3	rs4597702	0	117627545	A	C
3	rs1456185	0	117627687	C	A
3	rs79850829	0	117627947	T	C
3	rs6783146	0	117628528	G	T
3	rs62263118	0	117629053	C	T
3	rs9859501	0	117629691	T	C
3	rs142027822	0	117629809	T	C
3	rs4123721	0	117630086	T	A
3	rs62263119	0	117630175	T	G
3	rs62263120	0	117630253	A	G
3	rs62263121	0	117630348	T	C
3	rs6765305	0	117630401	A	G
3	rs62263122	0	117630669	T	C
3	rs1456199	0	117630803	G	A
3	rs151125058	0	117631042	G	T
3	rs9849654	0	117631199	G	C
3	rs6775313	0	117631777	C	A
3	rs62263123	0	117632263	G	A
3	rs111375528	0	117632631	C	T
3	rs35048916	0	117632669	C	T
3	rs9861022	0	117633757	C	T
3	rs13080344	0	117634193	G	A
3	rs62264762	0	117634443	C	A
3	rs716937	0	117635027	G	A
3	rs716936	0	117635198	T	C
3	rs144301203	0	117635343	T	C
3	rs77172368	0	117635915	C	G
3	rs73168378	0	117636234	G	T
3	rs1563437	0	117636639	G	T
3	rs1016236	0	117636802	A	C
3	rs75478708	0	117636996	G	C
3	rs9853117	0	117637053	G	A
3	rs9815484	0	117637295	A	G
3	rs62264763	0	117637305	G	A
3	rs1456193	0	117637697	T	C
3	rs2045307	0	117638221	C	T
3	rs76521651	0	117638946	G	C
3	rs4688071	0	117639224	G	T
3	rs1456183	0	117639441	C	T
3	rs61511085	0	117639521	T	C
3	rs62264764	0	117639575	G	A
3	rs56310214	0	117640127	G	A
3	rs7649429	0	117640167	G	C
3	rs6805565	0	117640199	C	A
3	rs61384494	0	117640660	C	T
3	rs62264766	0	117641227	A	G
3	rs116261938	0	117641593	A	C
3	rs9819787	0	117641679	T	G
3	rs57945129	0	117641724	C	T
3	rs62264767	0	117642005	A	C
3	rs6807173	0	117642281	T	G
3	rs6794831	0	117642484	C	A
3	rs6795060	0	117642675	C	A
3	rs62264768	0	117642924	T	C
3	rs62264769	0	117643464	A	T
3	rs1378837	0	117644213	A	G
3	rs76036812	0	117644300	T	C
3	rs73168386	0	117644339	T	C
3	rs74550053	0	117644670	C	T
3	rs7645813	0	117644797	C	T
3	rs7615944	0	117645301	T	A
3	rs73168388	0	117645824	C	T
3	rs62264770	0	117645883	C	T
3	rs75518850	0	117646712	G	C
3	rs4146374	0	117646914	T	A
3	rs62264771	0	117647197	G	T
3	rs114731692	0	117647272	G	T
3	rs62264772	0	117647281	G	A
3	rs9878630	0	117647314	G	A
3	rs62264773	0	117647875	G	A
3	rs6778926	0	117647898	T	G
3	rs62264774	0	117647906	C	G
3	rs62264775	0	117648002	A	C
3	rs77855782	0	117648314	C	T
3	rs1350162	0	117649184	A	T
3	rs1350161	0	117649219	G	T
3	rs75968838	0	117649722	A	G
3	rs7631320	0	117650116	T	C
3	rs1378836	0	117650681	A	G
3	rs56255439	0	117651366	C	A
3	rs114632673	0	117651476	C	T
3	rs55779525	0	117651483	A	C
3	rs16827737	0	117652206	T	C
3	rs78118238	0	117652973	T	G
3	rs1378835	0	117653416	T	G
3	rs62264777	0	117653515	G	C
3	rs62264778	0	117653627	G	T
3	rs75803784	0	117654406	T	C
3	rs1456196	0	117654553	C	A
3	rs62264779	0	117654731	G	T
3	rs62264780	0	117654869	T	C
3	rs34618910	0	117655058	C	T
3	rs58533135	0	117655311	T	C
3	rs62264782	0	117655445	C	A
3	rs1563438	0	117656521	C	T
3	rs142384767	0	117656895	T	A
3	rs73168397	0	117657197	C	T
3	rs1456195	0	117657351	C	T
3	rs62264783	0	117658033	G	A
3	rs1610148	0	117658899	G	C
3	rs1456182	0	117659680	G	A
3	rs72955862	0	117660578	A	G
3	rs1456184	0	117660767	G	T
3	rs75643565	0	117660792	T	C
3	rs1350158	0	117660973	T	A
3	rs1350159	0	117661009	A	T
3	rs78238437	0	117661570	T	G
3	rs73168399	0	117661669	G	A
3	rs73168400	0	117661691	T	C
3	rs12485874	0	117661765	A	G
3	rs114510689	0	117662066	T	C
3	rs78929252	0	117662948	T	G
3	rs6438430	0	117663518	G	A
3	rs6784897	0	117663877	G	T
3	rs73168401	0	117664242	T	C
3	rs55864156	0	117664968	C	G
3	rs55958423	0	117665187	T	C
3	rs1902416	0	117665332	C	G
3	rs62264816	0	117666232	C	G
3	rs1585082	0	117666390	C	G
3	rs12496237	0	117667180	T	A
3	rs150861470	0	117667519	T	C
3	rs73168402	0	117667643	G	C
3	rs10934425	0	117668240	T	C
3	rs61157132	0	117668438	T	C
3	rs7643173	0	117668533	C	T
3	rs2870561	0	117668751	G	A
3	rs73176600	0	117670597	T	C
3	rs73176601	0	117670666	G	A
3	rs113203850	0	117671457	A	C
3	rs17722838	0	117671762	T	C
3	rs16827743	0	117671918	C	T
3	rs62264819	0	117671941	T	C
3	rs55958116	0	117672772	C	T
3	rs61355450	0	117673164	T	C
3	rs56007132	0	117673206	G	A
3	rs865309	0	117674799	G	A
3	rs9829042	0	117674862	A	G
3	rs78292537	0	117675347	G	A
3	rs2925313	0	117675543	G	T
3	rs74705363	0	117675907	T	C
3	rs145080130	0	117677366	G	A
3	rs843853	0	117677801	A	C
3	rs817504	0	117678862	A	C
3	rs115650985	0	117678888	A	G
3	rs74887132	0	117679011	C	A
3	rs114663578	0	117679014	C	T
3	rs817505	0	117679207	G	C
3	rs817506	0	117679394	A	G
3	rs9283566	0	117680258	G	T
3	rs6786454	0	117680597	T	C
3	rs817507	0	117681065	A	C
3	rs10514762	0	117681473	C	A
3	rs72955899	0	117681561	C	T
3	rs138867994	0	117681636	G	C
3	rs79113600	0	117681717	C	T
3	rs17722965	0	117681910	C	T
3	rs58555654	0	117682600	A	G
3	rs17722976	0	117683223	C	T
3	rs74926102	0	117683322	T	C
3	rs76824186	0	117684110	T	C
3	rs78910935	0	117684447	C	T
3	rs11712259	0	117684615	C	T
3	rs6796374	0	117685000	A	T
3	rs817508	0	117685576	T	C
3	rs56209551	0	117686262	A	G
3	rs56401741	0	117686289	C	T
3	rs2605530	0	117686558	A	C
3	rs76839679	0	117686933	T	C
3	rs77371775	0	117688301	A	G
3	rs75425578	0	117688416	C	T
3	rs2925314	0	117688669	G	C
3	rs6783140	0	117688676	G	A
3	rs75651176	0	117688914	T	C
3	rs73178510	0	117689733	C	A
3	rs2860308	0	117690309	T	G
3	rs9849010	0	117690978	G	A
3	rs76560906	0	117691936	T	C
3	rs77851182	0	117692387	A	T
3	rs1499970	0	117692767	G	A
3	rs12497319	0	117692990	T	C
3	rs58596664	0	117693291	C	G
3	rs817492	0	117693473	T	C
3	rs865308	0	117694794	T	C
3	rs73178511	0	117695528	T	G
3	rs73178513	0	117697825	A	G
3	rs2605532	0	117698800	T	C
3	rs41371853	0	117698968	T	C
3	rs1499968	0	117699039	G	T
3	rs2650073	0	117699627	T	A
3	rs11710334	0	117700277	A	G
3	rs2605533	0	117700370	T	C
3	rs7649441	0	117700384	G	T
3	rs7627393	0	117700733	A	G
3	rs7620036	0	117700866	G	A
3	rs7632354	0	117701735	T	G
3	rs750833	0	117701965	C	T
3	rs705219	0	117702270	T	A
3	rs817494	0	117702510	A	G
3	rs12639024	0	117702573	C	T
3	rs817495	0	117702762	G	A
3	rs76349944	0	117703389	A	G
3	rs817496	0	117703581	G	A
3	rs817497	0	117703832	T	C
3	rs17723204	0	117704340	T	C
3	rs77089169	0	117704489	T	C
3	rs56238203	0	117705473	G	T
3	rs817498	0	117705796	A	G
3	rs861000	0	117709091	G	A
3	rs78472680	0	117709177	T	C
3	rs67038230	0	117709237	A	G
3	rs11716855	0	117709493	C	A
3	rs11709110	0	117709714	A	G
3	rs17723244	0	117710096	A	G
3	rs79657114	0	117710580	T	C
3	rs10212334	0	117711968	A	G
3	rs1499969	0	117712461	G	A
3	rs116596693	0	117713049	T	C
3	rs817500	0	117713444	T	G
3	rs17723301	0	117715588	C	A
3	rs147388131	0	117716195	C	T
3	rs10934426	0	117717570	T	G
3	rs13094010	0	117717774	C	G
3	rs12497810	0	117718112	G	A
3	rs13078800	0	117718238	T	A
3	rs141306447	0	117719171	A	G
3	rs1499971	0	117719537	A	C
3	rs1499972	0	117719538	A	C
3	rs59562727	0	117719958	G	C
3	rs2085323	0	117719972	G	A
3	rs817503	0	117720034	C	T
3	rs861001	0	117720355	A	G
3	rs2925312	0	117720473	C	T
3	rs843852	0	117721428	A	G
3	rs817502	0	117721659	A	G
3	rs17667014	0	117721744	C	T
3	rs10934427	0	117721983	T	C
3	rs17667088	0	117722101	A	G
3	rs861672	0	117722546	A	C
3	rs10934428	0	117723946	A	G
3	rs866001	0	117724023	G	A
3	rs6792076	0	117724113	A	G
3	rs1456198	0	117724189	C	A
3	rs1456197	0	117724393	T	C
3	rs78433397	0	117725780	C	T
3	rs56302821	0	117726162	A	C
3	rs1093464	0	117726256	C	T
3	rs145997374	0	117727136	G	A
3	rs76144224	0	117729056	C	G
3	rs57174837	0	117729680	T	A
3	rs80129130	0	117729949	C	T
3	rs74666011	0	117730982	C	T
3	rs10511373	0	117731061	C	A
3	rs17723666	0	117731650	A	C
3	rs2870563	0	117732581	C	G
3	rs77395525	0	117732586	C	T
3	rs17723684	0	117732681	G	A
3	rs58077016	0	117733015	G	A
3	rs861673	0	117733019	A	G
3	rs150334389	0	117733256	G	A
3	rs112390226	0	117733414	C	T
3	rs73178525	0	117733565	T	C
3	rs817513	0	117733823	A	T
3	rs78930502	0	117734228	G	A
3	rs817512	0	117734787	T	C
3	rs116186854	0	117735354	G	T
3	rs7644556	0	117735413	T	C
3	rs817511	0	117735524	C	T
3	rs78664801	0	117735820	T	C
3	rs115228220	0	117735926	A	T
3	rs191580206	0	117736847	A	C
3	rs16827837	0	117736877	G	C
3	rs73178528	0	117737142	C	A
3	rs17667317	0	117737280	A	G
3	rs77623553	0	117738151	G	A
3	rs6773270	0	117738204	A	G
3	rs12635844	0	117738381	C	T
3	rs6798512	0	117738666	G	A
3	rs7645152	0	117739148	C	T
3	rs116579338	0	117739723	C	T
3	rs73178531	0	117740136	G	C
3	rs73178532	0	117740195	T	A
3	rs73178533	0	117740412	C	T
3	rs57481709	0	117740485	T	C
3	rs817515	0	117740707	G	A
3	rs60707757	0	117740993	C	G
3	rs1378831	0	117742024	G	A
3	rs1353916	0	117742484	T	A
3	rs114627784	0	117743092	G	T
3	rs56247556	0	117743147	T	C
3	rs56308781	0	117743152	A	T
3	rs56380279	0	117743174	G	A
3	rs61424839	0	117743490	G	A
3	rs57308391	0	117743538	T	C
3	rs72957873	0	117743996	A	T
3	rs11922943	0	117744171	A	C
3	rs75308462	0	117744461	T	A
3	rs79487167	0	117744530	G	A
3	rs77177807	0	117744535	T	C
3	rs1093463	0	117744762	C	T
3	rs12637064	0	117744968	G	A
3	rs6782296	0	117745881	A	G
3	rs116170707	0	117745981	C	T
3	rs75141989	0	117746627	T	C
3	rs58125970	0	117746780	G	A
3	rs77331252	0	117747023	A	G
3	rs77490200	0	117747044	C	T
3	rs6762091	0	117747272	G	T
3	rs149555448	0	117747332	C	T
3	rs58739278	0	117747748	G	A
3	rs1093462	0	117747756	C	T
3	rs12634615	0	117748947	A	G
3	rs12629379	0	117748994	C	T
3	rs60106549	0	117749148	C	G
3	rs76062896	0	117749327	G	A
3	rs846184	0	117749852	C	T
3	rs817510	0	117750008	G	A
3	rs2124552	0	117750272	A	G
3	rs817509	0	117750861	A	G
3	rs73178541	0	117751059	A	G
3	rs73178542	0	117751440	T	C
3	rs2124549	0	117751753	A	G
3	rs6773858	0	117752400	T	C
3	rs71325318	0	117752496	C	T
3	rs17667504	0	117753147	T	C
3	rs10934430	0	117754491	T	G
3	rs60926571	0	117754849	T	C
3	rs11711199	0	117755084	T	C
3	rs74427865	0	117755348	C	T
3	rs7618215	0	117755434	G	T
3	rs7618267	0	117755470	G	C
3	rs7640109	0	117755493	A	C
3	rs7618293	0	117755528	G	A
3	rs864199	0	117755612	T	C
3	rs10934431	0	117756351	C	A
3	rs61636746	0	117756491	A	G
3	rs843855	0	117756535	G	A
3	rs141924764	0	117756560	G	A
3	rs2062513	0	117756614	T	C
3	rs1353915	0	117756918	C	A
3	rs1353914	0	117756940	C	T
3	rs115297874	0	117756962	C	T
3	rs1353913	0	117757110	A	T
3	rs1353912	0	117757201	C	T
3	rs1499983	0	117757581	T	G
3	rs843854	0	117757755	G	A
3	rs59446206	0	117758204	T	A
3	rs61503512	0	117758331	T	C
3	rs79066398	0	117758721	A	C
3	rs1824066	0	117759038	T	C
3	rs11920023	0	117759138	C	A
3	rs11920098	0	117759284	C	T
3	rs11920150	0	117759417	C	A
3	rs35774607	0	117759426	C	G
3	rs74427140	0	117759856	C	T
3	rs78705981	0	117760644	G	A
3	rs10934432	0	117760645	C	G
3	rs1948697	0	117761066	C	G
3	rs11705911	0	117761237	A	C
3	rs11922307	0	117761379	C	T
3	rs28778701	0	117761991	T	C
3	rs13066366	0	117762458	C	T
3	rs78564014	0	117762951	A	G
3	rs59416261	0	117763007	G	T
3	rs4688073	0	117763592	C	T
3	rs113766958	0	117763713	T	C
3	rs73178551	0	117763825	A	G
3	rs148030177	0	117764016	C	A
3	rs9883310	0	117764075	T	A
3	rs144313884	0	117764674	G	A
3	rs7430079	0	117764697	G	T
3	rs6438431	0	117764777	A	C
3	rs9841711	0	117765684	G	T
3	rs78821569	0	117765883	G	A
3	rs74285384	0	117765916	C	T
3	rs6803402	0	117765968	T	C
3	rs113554839	0	117766362	C	T
3	rs75925305	0	117766431	G	A
3	rs16827873	0	117767325	T	A
3	rs73178552	0	117767360	T	A
3	rs116236961	0	117767410	T	G
3	rs111539524	0	117767432	A	G
3	rs9824021	0	117769089	A	T
3	rs6765407	0	117769305	T	C
3	rs10934433	0	117769495	T	C
3	rs12485759	0	117770111	T	C
3	rs77119390	0	117770361	G	C
3	rs78380942	0	117770441	T	A
3	rs9968218	0	117771082	C	A
3	rs1604060	0	117772036	A	G
3	rs1995248	0	117772364	C	G
3	rs1392269	0	117772444	A	C
3	rs1499981	0	117773472	C	T
3	rs79047122	0	117773537	G	A
3	rs12695358	0	117773652	G	T
3	rs10212130	0	117773924	G	C
3	rs10212136	0	117774388	G	T
3	rs11915336	0	117774395	G	T
3	rs72957899	0	117774750	C	A
3	rs1499980	0	117775381	T	C
3	rs1499979	0	117775639	T	A
3	rs1995247	0	117775851	C	T
3	rs1995246	0	117775989	T	C
3	rs1995245	0	117776020	C	T
3	rs80124602	0	117777298	C	T
3	rs10934434	0	117777678	T	G
3	rs1353911	0	117777904	A	G
3	rs1353910	0	117778176	C	T
3	rs1499978	0	117778292	C	T
3	rs1392267	0	117778458	G	A
3	rs1392266	0	117778488	G	T
3	rs115904032	0	117778867	G	A
3	rs79468815	0	117779018	G	T
3	rs2062512	0	117779793	G	A
3	rs2062511	0	117779856	A	G
3	rs2062510	0	117780054	T	C
3	rs9837638	0	117780725	T	C
3	rs12635310	0	117783532	T	C
3	rs12637855	0	117783773	A	G
3	rs1843635	0	117784277	G	A
3	rs1601576	0	117784605	T	C
3	rs1601575	0	117784677	T	C
3	rs140743555	0	117784777	G	A
3	rs9839426	0	117784815	G	A
3	rs9815332	0	117784973	G	T
3	rs11923410	0	117785290	A	T
3	rs10804534	0	117785362	C	T
3	rs10212155	0	117785505	G	A
3	rs7629908	0	117785709	T	A
3	rs7618341	0	117785807	C	T
3	rs56057526	0	117786191	G	A
3	rs7621319	0	117786519	G	A
3	rs145395162	0	117786873	G	A
3	rs73865254	0	117786912	C	G
3	rs13101184	0	117787397	T	C
3	rs1604052	0	117787646	C	T
3	rs1604053	0	117787759	A	C
3	rs1604054	0	117787838	G	T
3	rs1604055	0	117787920	C	T
3	rs12495547	0	117788198	A	G
3	rs12489199	0	117788332	G	A
3	rs6781508	0	117788362	C	T
3	rs1604056	0	117788752	T	G
3	rs1604057	0	117788850	G	A
3	rs1604058	0	117789058	C	T
3	rs58624759	0	117789126	G	A
3	rs71325320	0	117789362	C	T
3	rs114841235	0	117790478	G	A
3	rs7428253	0	117790938	G	A
3	rs12695360	0	117791990	C	G
3	rs1909589	0	117792060	T	C
3	rs9790167	0	117792162	G	C
3	rs138467733	0	117792174	C	G
3	rs2865303	0	117792986	G	C
3	rs6780616	0	117793459	C	A
3	rs11925566	0	117794284	G	A
3	rs114775167	0	117794951	G	A
3	rs1587450	0	117794987	G	A
3	rs12633400	0	117795188	C	T
3	rs114734533	0	117795913	C	T
3	rs1159496	0	117796083	A	G
3	rs77283004	0	117796091	G	A
3	rs80229204	0	117796164	A	G
3	rs7613785	0	117796490	A	G
3	rs7636194	0	117796601	G	A
3	rs10049204	0	117796775	C	G
3	rs113710073	0	117797026	A	C
3	rs9289094	0	117797074	C	G
3	rs13063665	0	117797096	A	G
3	rs10934437	0	117797620	C	A
3	rs35291665	0	117799179	C	T
3	rs138080019	0	117799392	G	C
3	rs1392265	0	117800545	T	G
3	rs1499977	0	117800791	T	A
3	rs720452	0	117800896	G	A
3	rs1392264	0	117801245	G	A
3	rs1499976	0	117801330	T	C
3	rs723105	0	117801808	A	T
3	rs2046514	0	117802166	T	C
3	rs2046513	0	117802224	C	T
3	rs2046512	0	117802332	C	T
3	rs1499975	0	117802643	A	C
3	rs2062509	0	117803039	T	G
3	rs12639508	0	117803220	G	A
3	rs73185909	0	117803450	T	C
3	rs9828285	0	117803574	T	C
3	rs6780140	0	117803839	C	T
3	rs11714254	0	117803963	A	G
3	rs1032165	0	117803966	G	A
3	rs141244165	0	117804081	C	T
3	rs114405886	0	117804135	C	T
3	rs1154693	0	117804154	A	G
3	rs73185911	0	117804360	A	G
3	rs4399884	0	117805338	G	A
3	rs768917	0	117805617	T	C
3	rs76404553	0	117805698	G	A
3	rs901381	0	117805908	A	T
3	rs1499974	0	117806045	A	G
3	rs115535331	0	117806137	C	T
3	rs73185917	0	117807220	G	A
3	rs7638106	0	117807324	C	T
3	rs6794093	0	117807681	G	A
3	rs143502176	0	117808179	A	C
3	rs10804535	0	117809901	C	T
3	rs13086714	0	117811094	G	A
3	rs11710990	0	117811759	A	T
3	rs1846613	0	117812178	G	C
3	rs1604059	0	117813403	T	A
3	rs150684520	0	117813965	G	A
3	rs7643559	0	117814279	G	A
3	rs150022026	0	117814352	G	C
3	rs1909588	0	117814587	G	C
3	rs13101107	0	117815022	T	C
3	rs1909590	0	117815843	A	T
3	rs73185925	0	117816097	G	A
3	rs17724734	0	117817206	A	C
3	rs77888655	0	117819256	G	C
3	rs73185928	0	117819818	G	A
3	rs55989628	0	117820304	A	G
3	rs1499982	0	117820386	C	T
3	rs12629990	0	117820401	C	G
3	rs6807926	0	117821879	C	T
3	rs7619072	0	117822025	T	C
3	rs6438436	0	117822149	C	T
3	rs10049077	0	117822657	C	A
3	rs1032164	0	117822894	G	A
3	rs75220936	0	117822910	C	T
3	rs75652614	0	117823059	G	A
3	rs12637675	0	117823764	A	G
3	rs6770134	0	117825077	G	A
3	rs7639058	0	117825329	A	C
3	rs6794842	0	117825518	A	G
3	rs4688075	0	117825623	A	G
3	rs10433401	0	117825677	C	T
3	rs4688076	0	117825865	G	T
3	rs6773631	0	117826311	C	G
3	rs6786663	0	117826351	T	C
3	rs78897514	0	117826606	C	T
3	rs56376353	0	117826733	T	C
3	rs75273418	0	117827029	T	C
3	rs10433402	0	117827193	G	C
3	rs10433403	0	117827774	C	T
3	rs9289095	0	117827857	A	G
3	rs16845342	0	117828500	A	G
3	rs6781017	0	117828628	G	A
3	rs6780942	0	117828678	C	T
3	rs9846164	0	117831077	G	A
3	rs4688077	0	117831093	A	G
3	rs17674036	0	117831744	T	C
3	rs6776498	0	117832569	G	C
3	rs6776611	0	117832678	G	A
3	rs16827959	0	117832779	T	C
3	rs9856373	0	117833035	C	T
3	rs16827961	0	117833398	C	A
3	rs983022	0	117833663	T	C
3	rs983021	0	117833880	A	G
3	rs6782757	0	117834047	C	T
3	rs9825200	0	117834775	A	G
3	rs9876113	0	117834868	A	G
3	rs147086362	0	117835427	T	A
3	rs78709167	0	117836677	G	A
3	rs974190	0	117836841	T	C
3	rs16827974	0	117837222	G	A
3	rs56385956	0	117837428	G	A
3	rs1499984	0	117838063	G	T
3	rs12630232	0	117838369	A	G
3	rs55989408	0	117838784	C	T
3	rs116667794	0	117839274	G	A
3	rs114621997	0	117839587	T	C
3	rs2129229	0	117840295	T	G
3	rs28827211	0	117840406	A	G
3	rs79099625	0	117840887	T	C
3	rs12637764	0	117841022	C	T
3	rs67984297	0	117841270	A	T
3	rs1392270	0	117841734	G	A
3	rs116791588	0	117841946	T	A
3	rs6438439	0	117842340	T	A
3	rs1386013	0	117842505	C	T
3	rs7649019	0	117842552	T	C
3	rs75809874	0	117842925	C	T
3	rs147346832	0	117843263	C	G
3	rs12695361	0	117843316	T	A
3	rs73187919	0	117843450	A	T
3	rs67754990	0	117843617	C	T
3	rs73187921	0	117843690	A	T
3	rs9812745	0	117844848	C	T
3	rs77542745	0	117845532	A	T
3	rs73187924	0	117845922	A	T
3	rs12637582	0	117846019	G	A
3	rs147369582	0	117846308	G	A
3	rs75622723	0	117846471	A	C
3	rs931334	0	117846566	G	A
3	rs1352120	0	117847462	G	T
3	rs75677301	0	117847658	A	T
3	rs9824534	0	117848028	T	A
3	rs12639025	0	117848041	G	A
3	rs147143167	0	117848065	A	G
3	rs9879999	0	117848144	C	T
3	rs12491016	0	117848157	A	G
3	rs12639053	0	117848297	C	G
3	rs76060582	0	117848526	T	C
3	rs114500611	0	117848598	G	A
3	rs1486337	0	117849019	G	A
3	rs35919487	0	117849091	A	C
3	rs76009271	0	117849222	C	T
3	rs79138974	0	117849223	A	T
3	rs931335	0	117849603	A	G
3	rs4688079	0	117850135	G	T
3	rs73187934	0	117851183	C	T
3	rs12487406	0	117851350	G	A
3	rs60645795	0	117851848	G	T
3	rs60743751	0	117851953	C	T
3	rs77221869	0	117851967	G	A
3	rs143571527	0	117851982	G	A
3	rs11917814	0	117852018	C	T
3	rs73187939	0	117852387	T	C
3	rs66534365	0	117852464	A	T
3	rs73187940	0	117852926	T	C
3	rs73187941	0	117853105	G	A
3	rs57144000	0	117853150	A	G
3	rs56249925	0	117853855	C	T
3	rs55940350	0	117853902	G	A
3	rs114761552	0	117854164	C	G
3	rs74741345	0	117854381	G	C
3	rs142038318	0	117854908	T	C
3	rs116039666	0	117854994	G	A
3	rs1601578	0	117855040	T	A
3	rs115756471	0	117855128	A	G
3	rs73187943	0	117855198	C	A
3	rs77286464	0	117855340	G	A
3	rs10934440	0	117855415	T	G
3	rs12489592	0	117855419	T	C
3	rs114784102	0	117856341	C	A
3	rs73187946	0	117856929	C	T
3	rs114274733	0	117856950	C	T
3	rs73187947	0	117857062	A	C
3	rs114528714	0	117858088	G	A
3	rs74513515	0	117858117	A	G
3	rs56215204	0	117858190	A	T
3	rs141175080	0	117858392	A	T
3	rs12634886	0	117858671	T	C
3	rs11919779	0	117859378	C	T
3	rs9840186	0	117859867	G	C
3	rs9860833	0	117860421	T	A
3	rs2902974	0	117860473	T	C
3	rs148532441	0	117860943	A	G
3	rs62263472	0	117860972	C	A
3	rs140613231	0	117861504	C	T
3	rs113663289	0	117861835	A	C
3	rs112812750	0	117861927	T	A
3	rs148849508	0	117862298	C	T
3	rs4596140	0	117862637	T	C
3	rs2865305	0	117862801	A	G
3	rs9856797	0	117863210	G	T
3	rs13322755	0	117863221	C	A
3	rs9876568	0	117863306	T	A
3	rs116190119	0	117863725	A	G
3	rs9877381	0	117863755	T	C
3	rs114623810	0	117863795	T	C
3	rs147459626	0	117863925	G	T
3	rs9862093	0	117864225	G	C
3	rs35983583	0	117864526	T	C
3	rs9825082	0	117864839	A	G
3	rs78336596	0	117865235	T	C
3	rs73180976	0	117865403	C	T
3	rs78344323	0	117865566	G	C
3	rs34295638	0	117865810	A	G
3	rs78906078	0	117865897	G	T
3	rs73863314	0	117866263	A	G
3	rs80010759	0	117866274	T	C
3	rs148170663	0	117866718	T	C
3	rs73180978	0	117866794	G	A
3	rs74783757	0	117866877	T	C
3	rs12492237	0	117867053	G	A
3	rs12485841	0	117867460	A	T
3	rs12492428	0	117867662	G	A
3	rs1160553	0	117868058	T	G
3	rs67531649	0	117868244	C	G
3	rs10934441	0	117868343	G	A
3	rs73180983	0	117868556	G	A
3	rs28527272	0	117869821	G	A
3	rs4688080	0	117870005	G	T
3	rs76700036	0	117870116	G	T
3	rs62263474	0	117870171	C	A
3	rs148119703	0	117870295	C	A
3	rs9865836	0	117870364	C	A
3	rs73180988	0	117870466	A	G
3	rs76197121	0	117871432	A	G
3	rs13325592	0	117871581	G	A
3	rs114348331	0	117871745	A	T
3	rs79722699	0	117871828	A	G
3	rs7614474	0	117871884	A	C
3	rs7636766	0	117872021	C	T
3	rs114476461	0	117872089	T	C
3	rs2171214	0	117872602	C	T
3	rs112764656	0	117872625	G	A
3	rs2129227	0	117872846	A	G
3	rs1304825	0	117873928	A	G
3	rs76125195	0	117874506	T	C
3	rs6799505	0	117874564	C	G
3	rs9825797	0	117874884	A	C
3	rs76789087	0	117875505	G	C
3	rs9809417	0	117875628	T	C
3	rs73180996	0	117875722	G	A
3	rs73180997	0	117876213	A	G
3	rs7627402	0	117876398	A	G
3	rs76800463	0	117876478	C	T
3	rs6784700	0	117876954	A	G
3	rs6773370	0	117877108	T	C
3	rs6808943	0	117877126	C	T
3	rs6809043	0	117877229	C	A
3	rs80264993	0	117877294	C	G
3	rs2101367	0	117877410	G	A
3	rs9681259	0	117877637	T	C
3	rs9683137	0	117877775	G	A
3	rs184874897	0	117877903	C	T
3	rs139087085	0	117877977	T	G
3	rs4301002	0	117878333	C	T
3	rs2129228	0	117878343	A	G
3	rs4525858	0	117878412	G	C
3	rs2171215	0	117878509	A	G
3	rs11917760	0	117878823	T	C
3	rs79797642	0	117879192	A	G
3	rs116071345	0	117879421	C	T
3	rs55687416	0	117881468	G	A
3	rs9821810	0	117881826	G	A
3	rs12488160	0	117881896	G	A
3	rs12488193	0	117881959	G	C
3	rs147363403	0	117882397	A	G
3	rs59261005	0	117883119	G	A
3	rs148762023	0	117883537	T	C
3	rs78548772	0	117884290	G	A
3	rs34967527	0	117884422	A	T
3	rs9837107	0	117884614	C	T
3	rs7427670	0	117884913	C	A
3	rs4687904	0	117885360	G	A
3	rs78176627	0	117886085	T	C
3	rs1564977	0	117886445	T	A
3	rs4318546	0	117887300	A	G
3	rs149813599	0	117887318	C	T
3	rs7623183	0	117887347	C	T
3	rs79720909	0	117887490	C	T
3	rs79954088	0	117888832	G	C
3	rs9835138	0	117889279	C	A
3	rs9835719	0	117889530	G	A
3	rs74479358	0	117889839	G	A
3	rs12490692	0	117890123	G	A
3	rs143031035	0	117890457	C	T
3	rs115422573	0	117890587	G	A
3	rs75131149	0	117890801	A	C
3	rs2865311	0	117891048	C	T
3	rs12498053	0	117891392	A	T
3	rs2865312	0	117891412	T	C
3	rs116392915	0	117891483	G	A
3	rs146135680	0	117891586	C	G
3	rs60227674	0	117891603	C	T
3	rs6438441	0	117891733	G	A
3	rs56804991	0	117892553	C	T
3	rs73182907	0	117892656	A	G
3	rs12638425	0	117892865	T	A
3	rs76211506	0	117892893	G	T
3	rs74731643	0	117893555	T	A
3	rs114090535	0	117894019	C	T
3	rs78206680	0	117894346	T	A
3	rs75704035	0	117894406	T	G
3	rs9843785	0	117895961	C	G
3	rs9881954	0	117896366	A	G
3	rs12492174	0	117897024	C	G
3	rs6771665	0	117897944	A	G
3	rs114639714	0	117898264	C	T
3	rs76819255	0	117898760	C	T
3	rs6797334	0	117898788	G	A
3	rs114737219	0	117899546	G	A
3	rs114369286	0	117899988	G	C
3	rs936871	0	117901341	G	T
3	rs1586371	0	117901965	A	G
3	rs73182911	0	117902962	G	C
3	rs73182914	0	117903064	C	T
3	rs9843575	0	117903161	A	C
3	rs9881538	0	117903273	C	T
3	rs1486336	0	117904003	T	C
3	rs17674391	0	117904499	G	A
3	rs73863320	0	117905010	G	C
3	rs4420860	0	117905498	A	G
3	rs2101368	0	117905578	C	T
3	rs4568127	0	117905780	T	C
3	rs78812992	0	117908045	T	C
3	rs142586868	0	117908590	G	A
3	rs80269065	0	117909059	A	G
3	rs2865313	0	117909752	A	C
3	rs10934442	0	117909905	C	G
3	rs12186059	0	117909989	C	T
3	rs147748816	0	117910500	G	A
3	rs142520165	0	117911887	T	A
3	rs34643665	0	117912507	G	A
3	rs6795313	0	117913539	G	A
3	rs73182919	0	117913613	T	C
3	rs9847571	0	117914137	A	G
3	rs6798645	0	117914451	G	A
3	rs114424464	0	117914522	C	T
3	rs4688081	0	117915454	G	A
3	rs958629	0	117916725	G	C
3	rs78984846	0	117916817	A	C
3	rs9846497	0	117919392	A	C
3	rs9846686	0	117919508	A	G
3	rs57255751	0	117919882	A	T
3	rs1906041	0	117919948	G	T
3	rs7616650	0	117919989	C	A
3	rs116390714	0	117920276	A	C
3	rs10934443	0	117921019	G	A
3	rs77503915	0	117921511	G	T
3	rs74341097	0	117921512	A	T
3	rs1843636	0	117921653	T	C
3	rs6804543	0	117921725	G	A
3	rs2101369	0	117921928	C	T
3	rs2087056	0	117922220	C	T
3	rs2087057	0	117922235	T	C
3	rs6438442	0	117922856	C	A
3	rs9829562	0	117923024	C	T
3	rs7609631	0	117923116	C	T
3	rs150891959	0	117923178	A	C
3	rs185323715	0	117923523	G	A
3	rs4687905	0	117923866	T	G
3	rs77720903	0	117923934	A	G
3	rs4687906	0	117924303	G	A
3	rs9835638	0	117924527	C	G
3	rs140415697	0	117925315	G	A
3	rs77699936	0	117925328	C	T
3	rs150349422	0	117925478	G	A
3	rs73173725	0	117926647	T	C
3	rs73173726	0	117926654	A	T
3	rs6775526	0	117926897	C	T
3	rs9822690	0	117927011	C	T
3	rs76159728	0	117927283	T	C
3	rs6776222	0	117927423	G	A
3	rs9824113	0	117927708	G	A
3	rs9848798	0	117928520	T	C
3	rs9849225	0	117928767	T	G
3	rs9829307	0	117928838	C	T
3	rs115553857	0	117928880	T	C
3	rs73173727	0	117928916	T	C
3	rs1386014	0	117928972	C	A
3	rs112700941	0	117929120	A	G
3	rs35399291	0	117930127	T	G
3	rs34380143	0	117930416	T	C
3	rs13073406	0	117930577	T	C
3	rs34431758	0	117930580	A	C
3	rs9811414	0	117931883	A	T
3	rs56892263	0	117931979	C	T
3	rs9849880	0	117932154	G	T
3	rs4490352	0	117932200	C	T
3	rs75073049	0	117932397	T	C
3	rs34336353	0	117932519	A	C
3	rs143381048	0	117932643	C	A
3	rs115276629	0	117932915	C	A
3	rs141907261	0	117933299	A	T
3	rs9855301	0	117933416	C	T
3	rs75527874	0	117933854	T	C
3	rs4493424	0	117933948	C	T
3	rs4630939	0	117934056	G	A
3	rs57389256	0	117934067	T	G
3	rs75030092	0	117934086	G	A
3	rs73863342	0	117934669	A	T
3	rs73173730	0	117934877	C	G
3	rs114581664	0	117935357	C	T
3	rs4234667	0	117935358	C	T
3	rs75740900	0	117935380	A	G
3	rs74776175	0	117935429	C	G
3	rs4688084	0	117935444	A	G
3	rs4513445	0	117935655	T	C
3	rs77172529	0	117935991	A	G
3	rs9843202	0	117936502	C	A
3	rs9848366	0	117937212	G	A
3	rs79153799	0	117937347	G	A
3	rs28709428	0	117938123	G	A
3	rs3923048	0	117938182	T	G
3	rs3923047	0	117938250	G	A
3	rs35892856	0	117938766	G	A
3	rs78209532	0	117939489	A	T
3	rs9859467	0	117939524	G	A
3	rs9821669	0	117939731	A	G
3	rs74650828	0	117940185	T	C
3	rs9864556	0	117940394	G	A
3	rs114774024	0	117940414	G	A
3	rs9827055	0	117940746	A	C
3	rs9864951	0	117940844	C	A
3	rs56341638	0	117941100	A	G
3	rs7632874	0	117941141	G	A
3	rs7644665	0	117941297	T	G
3	rs7633041	0	117941314	G	A
3	rs9870265	0	117941821	C	T
3	rs75565941	0	117941947	G	A
3	rs13070830	0	117942423	T	A
3	rs9875601	0	117942839	C	T
3	rs9879524	0	117942897	C	T
3	rs34001487	0	117943337	G	A
3	rs76427358	0	117943845	T	C
3	rs4688086	0	117943857	C	T
3	rs4688087	0	117943952	G	A
3	rs76479544	0	117944198	T	C
3	rs113281818	0	117944220	A	G
3	rs55738463	0	117944481	T	C
3	rs192498015	0	117945067	A	T
3	rs141021867	0	117945661	C	T
3	rs73173737	0	117946485	C	A
3	rs62263507	0	117946498	G	A
3	rs73173738	0	117946535	T	C
3	rs143854080	0	117946543	A	G
3	rs73173739	0	117946641	C	T
3	rs73173740	0	117947391	C	G
3	rs73173741	0	117947804	A	G
3	rs4428171	0	117948652	C	A
3	rs191555783	0	117949189	A	G
3	rs4588351	0	117949318	T	C
3	rs4475033	0	117949331	A	T
3	rs73173744	0	117949508	G	A
3	rs4532128	0	117949958	T	C
3	rs4687907	0	117950223	A	G
3	rs34752513	0	117950335	G	A
3	rs4687908	0	117950410	C	T
3	rs73863349	0	117950497	G	A
3	rs77233729	0	117950834	T	C
3	rs77836607	0	117951422	C	G
3	rs75883408	0	117951814	T	A
3	rs66978872	0	117952174	C	T
3	rs4475034	0	117952509	G	T
3	rs74414836	0	117953179	G	A
3	rs72963666	0	117953187	A	G
3	rs6786510	0	117953381	A	G
3	rs12631907	0	117953396	C	T
3	rs6786524	0	117953427	A	T
3	rs9830366	0	117953605	C	A
3	rs56143301	0	117954265	A	G
3	rs9855363	0	117954415	T	A
3	rs36099759	0	117954586	A	G
3	rs7637612	0	117954937	A	G
3	rs187653535	0	117954946	A	G
3	rs34882592	0	117955437	G	A
3	rs34041864	0	117955855	A	C
3	rs35473265	0	117956001	C	T
3	rs4078334	0	117956937	C	G
3	rs78712522	0	117956956	A	G
3	rs75679311	0	117956992	G	A
3	rs78996178	0	117957187	C	T
3	rs34515605	0	117957214	T	C
3	rs75438245	0	117958013	C	T
3	rs76099531	0	117958269	T	C
3	rs9828714	0	117958399	G	T
3	rs6804074	0	117958778	A	G
3	rs9853921	0	117959502	T	C
3	rs75457150	0	117960091	T	C
3	rs143661459	0	117960254	C	T
3	rs36019200	0	117960258	A	G
3	rs115859091	0	117960408	G	A
3	rs56084062	0	117961027	A	C
3	rs9855472	0	117963639	C	T
3	rs12695364	0	117964066	A	G
3	rs149977642	0	117964362	C	T
3	rs34724132	0	117964588	T	C
3	rs564283764	0	117964635	C	T
3	rs112964287	0	117964701	C	T
3	rs4688089	0	117964993	A	G
3	rs79760512	0	117966009	A	G
3	rs62263542	0	117966429	A	G
3	rs9843209	0	117966601	C	T
3	rs9843822	0	117966792	G	A
3	rs77451619	0	117967507	G	A
3	rs147313414	0	117967718	T	A
3	rs34572450	0	117968068	C	G
3	rs9826003	0	117970128	A	C
3	rs34936151	0	117970600	T	C
3	rs6800810	0	117971466	T	C
3	rs79149295	0	117971792	T	C
3	rs35166459	0	117972033	A	T
3	rs4688091	0	117972228	A	C
3	rs6791678	0	117972493	G	A
3	rs201521067	0	117972846	C	T
3	rs115245606	0	117973124	A	G
3	rs141594009	0	117973154	C	T
3	rs72963685	0	117973317	C	T
3	rs79612635	0	117973318	G	A
3	rs4447753	0	117973455	C	T
3	rs138256381	0	117973612	T	C
3	rs9842856	0	117973666	A	T
3	rs116816472	0	117973783	C	T
3	rs76447880	0	117974148	A	G
3	rs114052734	0	117974682	A	G
3	rs114703951	0	117974729	T	A
3	rs12636586	0	117974999	G	A
3	rs12636589	0	117975155	C	T
3	rs13077091	0	117975301	G	A
3	rs115182101	0	117975419	T	C
3	rs4467450	0	117975423	A	G
3	rs78413910	0	117975873	A	G
3	rs140251238	0	117976278	C	G
3	rs13067981	0	117976887	T	C
3	rs142115019	0	117977015	G	A
3	rs148829754	0	117977658	T	C
3	rs76967666	0	117977674	C	T
3	rs148168819	0	117977710	A	C
3	rs36109087	0	117978128	T	C
3	rs11928812	0	117978812	G	A
3	rs9883568	0	117979050	G	A
3	rs34626650	0	117981014	G	A
3	rs75607100	0	117981030	C	T
3	rs1473642	0	117981499	C	G
3	rs77590963	0	117982785	G	A
3	rs140050115	0	117983041	T	C
3	rs9289098	0	117983748	T	C
3	rs117677350	0	117983751	G	A
3	rs1880115	0	117983768	T	C
3	rs1403773	0	117983821	A	G
3	rs1403772	0	117983885	A	C
3	rs1403771	0	117984097	T	C
3	rs141455033	0	117984486	C	A
3	rs6765811	0	117984582	C	T
3	rs73863375	0	117985358	C	G
3	rs62273432	0	117985503	T	C
3	rs78100582	0	117986153	A	G
3	rs9837673	0	117986498	T	A
3	rs9818428	0	117986737	G	A
3	rs6800470	0	117987621	A	T
3	rs78306309	0	117987638	A	G
3	rs1566418	0	117988169	A	G
3	rs4687910	0	117988392	C	T
3	rs189883584	0	117988687	G	T
3	rs779216	0	117988722	A	G
3	rs150467121	0	117988738	C	A
3	rs138213448	0	117988745	G	A
3	rs143230314	0	117988895	G	A
3	rs111527810	0	117989027	C	T
3	rs143000619	0	117989100	C	G
3	rs779215	0	117989156	C	G
3	rs111268885	0	117989358	A	G
3	rs779214	0	117989420	T	C
3	rs11919423	0	117989429	C	T
3	rs13086760	0	117989448	C	T
3	rs146875274	0	117989502	G	A
3	rs143753122	0	117989555	C	T
3	rs59741372	0	117989733	A	C
3	rs78715374	0	117989749	T	C
3	rs11710953	0	117989753	C	G
3	rs75389542	0	117989880	C	T
3	rs75147773	0	117990098	C	T
3	rs58143260	0	117990151	A	C
3	rs144625157	0	117990208	C	T
3	rs779213	0	117990524	T	G
3	rs57159456	0	117990587	C	T
3	rs77235201	0	117990879	G	A
3	rs75609992	0	117991172	C	A
3	rs9844299	0	117991173	G	A
3	rs779212	0	117991239	C	T
3	rs58763880	0	117991240	G	A
3	rs114754836	0	117991972	G	A
3	rs9811733	0	117992316	A	C
3	rs12492280	0	117992499	C	T
3	rs78867154	0	117992677	C	T
3	rs9874084	0	117992898	T	C
3	rs9816487	0	117992995	A	G
3	rs115206276	0	117993077	T	C
3	rs9854696	0	117993084	G	C
3	rs74886831	0	117995058	C	A
3	rs17281325	0	117995184	A	G
3	rs10934444	0	117995464	T	C
3	rs62273433	0	117995890	C	T
3	rs1499991	0	117995930	G	A
3	rs9879647	0	117996013	A	G
3	rs1499990	0	117996140	A	C
3	rs141676888	0	117996988	G	C
3	rs1696532	0	117997380	A	G
3	rs9868004	0	117997442	T	C
3	rs1696531	0	117997499	T	C
3	rs1696530	0	117997735	T	C
3	rs12486432	0	117998391	A	G
3	rs11719223	0	117998781	T	G
3	rs78750869	0	117998840	C	T
3	rs76369550	0	117998867	C	T
3	rs12636082	0	117999221	G	A
3	rs78121764	0	117999270	C	T
3	rs143260093	0	117999323	G	T
3	rs3107838	0	118000047	A	G
3	rs112081907	0	118000136	C	T
3	rs16828176	0	118000477	C	G
3	rs79154828	0	118000516	C	T
3	rs6802983	0	118000812	G	T
3	rs1499989	0	118001204	C	T
3	rs75560011	0	118001228	A	G
3	rs73863390	0	118001324	C	T
3	rs9831693	0	118001529	A	C
3	rs78411406	0	118001756	A	C
3	rs9870222	0	118001826	G	A
3	rs111620553	0	118002829	A	C
3	rs62273434	0	118003304	A	G
3	rs59043052	0	118003359	A	G
3	rs4688094	0	118003477	G	C
3	rs16828183	0	118003640	T	G
3	rs9809738	0	118004002	G	A
3	rs62273443	0	118004336	C	T
3	rs78960665	0	118004770	C	T
3	rs114096512	0	118005236	G	C
3	rs114724586	0	118005258	G	A
3	rs12490011	0	118005530	G	A
3	rs1447590	0	118007381	C	T
3	rs77581733	0	118007727	T	C
3	rs9814887	0	118008716	A	G
3	rs77917376	0	118008773	T	C
3	rs12496945	0	118009224	T	C
3	rs7645113	0	118009876	C	G
3	rs75210463	0	118009924	G	C
3	rs1720773	0	118010360	T	C
3	rs116037496	0	118010392	G	A
3	rs9825425	0	118010630	A	T
3	rs62273444	0	118011008	G	A
3	rs75103305	0	118011195	G	A
3	rs73179273	0	118011770	T	C
3	rs4687911	0	118011918	C	T
3	rs28665861	0	118013145	C	A
3	rs78806158	0	118014138	T	A
3	rs16828198	0	118015581	T	C
3	rs79438746	0	118015735	A	T
3	rs6779441	0	118016233	A	G
3	rs62273445	0	118017529	T	G
3	rs73865908	0	118017538	C	T
3	rs1374757	0	118019042	G	A
3	rs28507086	0	118019080	T	C
3	rs116769532	0	118019439	A	G
3	rs4687912	0	118020424	T	C
3	rs6793840	0	118020670	A	G
3	rs705261	0	118020847	T	C
3	rs705260	0	118020932	A	C
3	rs9817965	0	118021475	C	A
3	rs705259	0	118021619	C	T
3	rs705258	0	118021746	A	G
3	rs4688095	0	118021980	T	C
3	rs779626	0	118022086	C	T
3	rs114915220	0	118022101	C	T
3	rs779627	0	118022111	T	C
3	rs13321191	0	118023326	T	C
3	rs13317596	0	118023489	C	T
3	rs779206	0	118023515	G	A
3	rs7620960	0	118023775	T	C
3	rs9870502	0	118023917	A	C
3	rs779207	0	118024283	C	A
3	rs9289099	0	118024325	C	T
3	rs28599600	0	118024605	A	G
3	rs74433471	0	118024815	G	C
3	rs9631454	0	118025605	G	A
3	rs73179275	0	118025728	G	T
3	rs76913597	0	118026319	T	C
3	rs705257	0	118026811	A	C
3	rs705256	0	118027602	A	G
3	rs76309355	0	118028116	C	G
3	rs79769871	0	118028198	A	G
3	rs74965432	0	118028215	A	G
3	rs9864573	0	118028479	A	T
3	rs80223312	0	118028547	C	A
3	rs779589	0	118028631	A	G
3	rs779590	0	118029066	T	C
3	rs779591	0	118029315	A	G
3	rs79994352	0	118029345	A	T
3	rs779593	0	118029874	T	C
3	rs11920144	0	118029962	G	A
3	rs779594	0	118030416	T	C
3	rs779595	0	118030675	G	C
3	rs115989362	0	118031027	T	C
3	rs779596	0	118031202	C	T
3	rs75119391	0	118031461	T	C
3	rs1083756	0	118031585	A	G
3	rs1083757	0	118031671	A	G
3	rs2865538	0	118032042	T	C
3	rs1083758	0	118032246	A	G
3	rs779597	0	118032519	T	C
3	rs1083759	0	118032676	A	G
3	rs62273447	0	118032820	G	T
3	rs74794999	0	118032965	T	C
3	rs1083760	0	118033052	C	T
3	rs80226383	0	118033118	A	G
3	rs79083139	0	118033225	A	C
3	rs1083761	0	118033277	A	T
3	rs79271823	0	118033518	T	C
3	rs79302089	0	118033723	C	T
3	rs9820664	0	118034182	A	G
3	rs2865537	0	118034449	G	C
3	rs116797752	0	118034632	G	T
3	rs138361548	0	118034652	A	G
3	rs779599	0	118034664	A	G
3	rs11712350	0	118036177	C	T
3	rs11712356	0	118036207	C	G
3	rs79795593	0	118036229	A	G
3	rs114568121	0	118036539	T	A
3	rs151143773	0	118036585	G	A
3	rs142468470	0	118036600	C	T
3	rs187608059	0	118036817	G	A
3	rs7647375	0	118036930	T	G
3	rs9846144	0	118037050	C	T
3	rs62273452	0	118037079	C	T
3	rs115132688	0	118037463	T	C
3	rs116696016	0	118038045	A	C
3	rs114313611	0	118038143	C	G
3	rs143077639	0	118038248	G	A
3	rs139788670	0	118038250	G	A
3	rs150903066	0	118038334	G	A
3	rs1066610	0	118038663	C	T
3	rs147710023	0	118038735	A	G
3	rs1083647	0	118038950	T	C
3	rs115879165	0	118038961	G	A
3	rs151215887	0	118039272	G	A
3	rs60723903	0	118039536	C	T
3	rs114354541	0	118039656	T	C
3	rs779210	0	118040091	T	C
3	rs116489154	0	118040266	G	T
3	rs147325936	0	118040491	G	A
3	rs779209	0	118040505	T	G
3	rs142560771	0	118040612	C	T
3	rs112594995	0	118040651	A	T
3	rs112342344	0	118040861	C	T
3	rs111338602	0	118041053	G	A
3	rs145161582	0	118041213	G	A
3	rs1083649	0	118041978	T	C
3	rs1083648	0	118041987	C	T
3	rs1083767	0	118042161	C	T
3	rs1083768	0	118042191	A	G
3	rs1083769	0	118042197	T	G
3	rs114060407	0	118043209	T	C
3	rs116477328	0	118043242	G	T
3	rs9878588	0	118043248	G	A
3	rs9878747	0	118043322	G	C
3	rs1696528	0	118043411	T	C
3	rs62273457	0	118043507	A	C
3	rs79476793	0	118043589	A	C
3	rs76584133	0	118044003	A	G
3	rs1613683	0	118044195	C	A
3	rs1696495	0	118044202	G	A
3	rs9828380	0	118044324	T	C
3	rs1720806	0	118044377	A	G
3	rs810451	0	118044443	A	T
3	rs9846412	0	118044526	A	T
3	rs779203	0	118044531	A	G
3	rs779202	0	118044825	T	C
3	rs79372407	0	118045109	T	A
3	rs78139448	0	118045334	G	C
3	rs779201	0	118045349	G	C
3	rs77720760	0	118045815	C	T
3	rs9865837	0	118045905	G	A
3	rs114477010	0	118046027	T	C
3	rs78683769	0	118046240	T	C
3	rs77631215	0	118046619	T	C
3	rs28854882	0	118046820	A	G
3	rs150153880	0	118046925	C	T
3	rs28892992	0	118046926	G	A
3	rs1584322	0	118047171	A	G
3	rs779200	0	118047265	C	T
3	rs779199	0	118047488	T	C
3	rs779198	0	118047518	T	G
3	rs1584321	0	118047534	G	A
3	rs779197	0	118047553	A	G
3	rs1066603	0	118047858	A	G
3	rs76650668	0	118048052	C	A
3	rs116037195	0	118048145	G	C
3	rs1066602	0	118048275	A	G
3	rs74600026	0	118048539	A	T
3	rs779196	0	118048559	A	G
3	rs779195	0	118048591	C	A
3	rs76754865	0	118048873	A	C
3	rs75789145	0	118048984	C	A
3	rs74784017	0	118049162	T	C
3	rs705267	0	118049362	C	T
3	rs7624940	0	118049844	T	G
3	rs7627204	0	118049877	T	C
3	rs62273458	0	118050102	C	T
3	rs1696488	0	118050388	T	A
3	rs78670157	0	118050608	T	C
3	rs9812918	0	118050718	C	A
3	rs9813191	0	118050742	G	A
3	rs73179284	0	118050798	C	T
3	rs1696487	0	118050974	T	G
3	rs148853431	0	118051349	C	T
3	rs114346467	0	118051462	A	T
3	rs9837689	0	118051487	T	C
3	rs75927910	0	118051635	C	T
3	rs77975613	0	118051754	T	A
3	rs12630337	0	118051831	C	G
3	rs1961264	0	118051941	C	G
3	rs61710392	0	118052159	T	G
3	rs62273459	0	118052201	G	T
3	rs13074387	0	118052277	A	C
3	rs7620150	0	118053046	T	C
3	rs77672971	0	118053358	G	A
3	rs779607	0	118053399	T	C
3	rs75835687	0	118053448	G	A
3	rs77300857	0	118053526	T	C
3	rs779608	0	118053585	A	G
3	rs1720810	0	118053953	C	T
3	rs1665969	0	118053954	A	G
3	rs77579258	0	118054616	T	A
3	rs9829946	0	118054886	T	C
3	rs809663	0	118054908	T	G
3	rs9830279	0	118055095	T	G
3	rs141116084	0	118055216	C	A
3	rs80353459	0	118055688	T	A
3	rs75788300	0	118056161	C	T
3	rs9815965	0	118056265	C	G
3	rs779609	0	118056518	A	G
3	rs9289100	0	118056581	A	G
3	rs11708195	0	118057034	C	A
3	rs11716034	0	118057337	A	G
3	rs16828233	0	118057546	G	A
3	rs16828234	0	118057633	C	G
3	rs79839237	0	118057733	G	A
3	rs779610	0	118057755	C	G
3	rs16828236	0	118057806	A	T
3	rs9864321	0	118058440	A	G
3	rs142503422	0	118059095	T	C
3	rs28758387	0	118059576	T	C
3	rs62274781	0	118061278	G	T
3	rs73179286	0	118062005	A	C
3	rs705266	0	118062305	T	C
3	rs705265	0	118062786	G	T
3	rs705264	0	118063670	C	A
3	rs705263	0	118063701	G	A
3	rs11720114	0	118064132	T	C
3	rs779218	0	118064370	A	G
3	rs1597057	0	118064392	T	C
3	rs75136090	0	118064530	C	A
3	rs779219	0	118064976	C	A
3	rs1079969	0	118065009	T	A
3	rs114029313	0	118065514	C	A
3	rs1720798	0	118065659	G	A
3	rs1348969	0	118066099	T	C
3	rs7647894	0	118067597	T	C
3	rs1392271	0	118067810	C	T
3	rs79131036	0	118067877	T	C
3	rs77304950	0	118068499	G	A
3	rs4687913	0	118068589	T	C
3	rs80351612	0	118068952	A	G
3	rs1968010	0	118069220	T	C
3	rs28427525	0	118069315	C	T
3	rs779617	0	118069610	T	C
3	rs9819777	0	118069690	A	C
3	rs809664	0	118070385	G	C
3	rs28373285	0	118070740	G	A
3	rs779616	0	118071348	T	C
3	rs779615	0	118071595	C	T
3	rs779614	0	118071606	C	T
3	rs17281381	0	118072248	A	C
3	rs11707585	0	118072479	T	G
3	rs1720809	0	118072690	G	A
3	rs4688099	0	118073871	A	T
3	rs1696506	0	118073895	T	C
3	rs10049485	0	118073927	C	T
3	rs150692120	0	118073993	C	A
3	rs1696505	0	118074247	T	C
3	rs75941798	0	118074543	T	C
3	rs6797447	0	118074576	G	A
3	rs62274785	0	118074598	C	T
3	rs1353917	0	118074939	T	C
3	rs57673682	0	118074977	T	G
3	rs112532483	0	118075232	G	C
3	rs114304547	0	118075307	T	C
3	rs74285398	0	118075567	T	G
3	rs28853947	0	118075859	C	T
3	rs60500613	0	118076503	C	T
3	rs1696504	0	118076504	A	G
3	rs13314327	0	118076714	T	G
3	rs1447591	0	118076832	C	G
3	rs61210202	0	118076835	C	T
3	rs78651237	0	118076837	G	T
3	rs77752591	0	118076976	C	T
3	rs141756923	0	118077008	G	C
3	rs6806804	0	118077087	C	T
3	rs75723228	0	118077248	C	A
3	rs60225171	0	118077490	C	T
3	rs60612486	0	118077513	A	T
3	rs112796838	0	118077528	A	C
3	rs141561593	0	118077562	G	A
3	rs150906254	0	118077670	C	T
3	rs13087409	0	118077682	A	C
3	rs57213717	0	118077711	G	A
3	rs1617428	0	118077750	T	C
3	rs112552806	0	118077822	A	G
3	rs6807523	0	118077827	C	A
3	rs6774404	0	118077924	T	A
3	rs72967532	0	118078471	T	C
3	rs3104616	0	118078487	T	C
3	rs9839474	0	118078662	A	C
3	rs113862050	0	118078947	T	C
3	rs9843990	0	118079080	A	G
3	rs7635166	0	118079782	A	T
3	rs1083754	0	118080017	T	C
3	rs1947145	0	118080240	C	G
3	rs1083755	0	118080350	T	A
3	rs2166753	0	118081025	G	A
3	rs80156371	0	118081138	A	T
3	rs74952568	0	118081290	C	T
3	rs2084350	0	118081347	A	G
3	rs1696512	0	118081620	G	C
3	rs1066605	0	118081778	G	A
3	rs56827334	0	118081961	T	C
3	rs1066604	0	118082087	A	G
3	rs112844470	0	118082451	C	T
3	rs9823427	0	118082739	C	T
3	rs62274791	0	118083186	G	A
3	rs9653891	0	118083825	G	C
3	rs2121711	0	118083854	C	T
3	rs9832676	0	118083933	C	G
3	rs9653892	0	118084224	T	A
3	rs779588	0	118084768	C	T
3	rs146478723	0	118085162	C	T
3	rs56179103	0	118085540	T	C
3	rs779625	0	118085756	A	T
3	rs779624	0	118085835	T	C
3	rs1499987	0	118085921	C	T
3	rs78822708	0	118086580	G	C
3	rs112316991	0	118086869	G	T
3	rs77674010	0	118086990	C	T
3	rs3886876	0	118087205	G	A
3	rs62274793	0	118087954	T	C
3	rs74904850	0	118088051	A	G
3	rs6791396	0	118088436	T	C
3	rs9864759	0	118088840	A	T
3	rs1374763	0	118088992	T	A
3	rs62274794	0	118089636	C	T
3	rs523911	0	118089714	A	C
3	rs495402	0	118089878	C	T
3	rs580719	0	118090320	A	C
3	rs75869296	0	118091144	C	T
3	rs1447594	0	118091164	A	G
3	rs16828316	0	118091467	G	A
3	rs6438450	0	118091873	G	C
3	rs2865542	0	118091976	C	T
3	rs73179294	0	118093631	G	A
3	rs76702603	0	118093755	G	A
3	rs481782	0	118094193	C	T
3	rs9820674	0	118094375	A	G
3	rs192762639	0	118094431	C	T
3	rs112928669	0	118094584	A	G
3	rs74285401	0	118094594	T	C
3	rs9821035	0	118094599	A	G
3	rs9835004	0	118094965	C	T
3	rs491064	0	118094992	A	C
3	rs1499986	0	118095009	T	C
3	rs9872618	0	118095045	A	C
3	rs74606256	0	118095749	C	T
3	rs9856360	0	118095784	T	C
3	rs16828323	0	118096118	G	T
3	rs9841940	0	118096779	G	C
3	rs2865543	0	118097392	C	G
3	rs545157	0	118097897	T	A
3	rs1566417	0	118097991	C	T
3	rs56716442	0	118098000	A	G
3	rs1374760	0	118098264	G	A
3	rs498082	0	118098571	A	G
3	rs575566	0	118098911	A	C
3	rs73179299	0	118099146	T	C
3	rs7645143	0	118100240	C	T
3	rs1447593	0	118100428	G	A
3	rs74463452	0	118100473	A	G
3	rs536720	0	118100550	C	T
3	rs78628794	0	118101217	G	C
3	rs564172	0	118101238	T	A
3	rs1374762	0	118101398	G	C
3	rs10934447	0	118101726	G	A
3	rs13325798	0	118102281	C	T
3	rs138235001	0	118102437	C	T
3	rs13325935	0	118102515	G	T
3	rs481034	0	118102723	T	C
3	rs481955	0	118102814	C	G
3	rs482107	0	118102866	T	A
3	rs149454503	0	118103270	T	C
3	rs78094714	0	118103411	C	T
3	rs139825790	0	118103453	C	A
3	rs515098	0	118103527	C	T
3	rs73179302	0	118104102	A	G
3	rs73180804	0	118104140	G	A
3	rs543313	0	118104246	A	T
3	rs543529	0	118104328	A	G
3	rs115392594	0	118104630	C	T
3	rs73180807	0	118105573	C	A
3	rs571110	0	118105630	A	G
3	rs1587453	0	118106643	G	A
3	rs6765710	0	118107342	A	G
3	rs6791000	0	118107820	G	A
3	rs113807793	0	118108203	A	C
3	rs76886488	0	118108387	A	G
3	rs79669550	0	118108992	G	A
3	rs115074020	0	118109169	T	C
3	rs9876333	0	118109763	T	C
3	rs479362	0	118109846	C	T
3	rs474880	0	118110028	C	T
3	rs79525682	0	118110223	A	T
3	rs9861164	0	118110441	C	T
3	rs72967571	0	118110745	T	A
3	rs76013879	0	118111004	A	C
3	rs114271740	0	118111176	C	T
3	rs73180812	0	118111490	C	T
3	rs9811613	0	118111664	T	C
3	rs521370	0	118111877	C	T
3	rs56367524	0	118111893	A	C
3	rs9815744	0	118112010	T	C
3	rs524954	0	118112242	C	A
3	rs75979705	0	118112472	T	C
3	rs550654	0	118112744	G	A
3	rs9834573	0	118112846	A	C
3	rs75298570	0	118112939	T	A
3	rs9881778	0	118114042	C	T
3	rs500097	0	118114690	C	T
3	rs503795	0	118115097	C	T
3	rs4687917	0	118115160	T	C
3	rs1696485	0	118115968	A	G
3	rs62274795	0	118116650	T	C
3	rs540775296	0	118116676	G	A
3	rs501971	0	118117266	T	C
3	rs76992573	0	118117308	C	T
3	rs556931	0	118117500	C	T
3	rs111679395	0	118118266	G	A
3	rs4688101	0	118118577	A	G
3	rs77186689	0	118118666	C	T
3	rs78271918	0	118118837	A	T
3	rs78969637	0	118119021	C	T
3	rs779800	0	118119032	G	T
3	rs114389071	0	118119102	A	G
3	rs2865545	0	118119150	A	G
3	rs62274796	0	118119408	G	A
3	rs524438	0	118119682	G	A
3	rs478362	0	118119840	A	G
3	rs12631946	0	118120131	T	C
3	rs518882	0	118120313	C	T
3	rs80133485	0	118120447	G	T
3	rs507145	0	118120661	G	A
3	rs184545816	0	118120947	A	C
3	rs488628	0	118121335	G	A
3	rs9820591	0	118121886	C	A
3	rs491796	0	118122723	G	C
3	rs75989690	0	118122760	T	C
3	rs492668	0	118122816	C	T
3	rs539284	0	118123274	A	G
3	rs62274804	0	118123774	T	C
3	rs114740671	0	118124359	T	C
3	rs480491	0	118125046	T	C
3	rs78623808	0	118125112	A	G
3	rs76734768	0	118125311	G	A
3	rs16828363	0	118125625	G	T
3	rs9834379	0	118126331	T	C
3	rs181518255	0	118126658	G	A
3	rs9815101	0	118126659	C	T
3	rs9815320	0	118126664	G	A
3	rs35569653	0	118127395	C	T
3	rs508870	0	118127406	G	A
3	rs9824494	0	118127859	C	A
3	rs7428892	0	118128081	G	T
3	rs6801360	0	118128136	A	T
3	rs72967596	0	118128227	T	C
3	rs73180822	0	118128241	T	C
3	rs566459	0	118128427	T	C
3	rs78211686	0	118128549	A	G
3	rs60356911	0	118128740	A	T
3	rs12330594	0	118129381	T	C
3	rs2218624	0	118130365	G	A
3	rs506192	0	118130411	T	C
3	rs75989649	0	118130426	G	A
3	rs513011	0	118130697	C	G
3	rs77047904	0	118130845	A	C
3	rs13326806	0	118131039	A	T
3	rs13319845	0	118131339	C	T
3	rs545252	0	118131964	G	A
3	rs9813744	0	118133154	A	T
3	rs1827180	0	118133572	C	T
3	rs523712	0	118133620	C	G
3	rs9814621	0	118133728	A	C
3	rs517313	0	118134320	T	C
3	rs487147	0	118135310	A	G
3	rs72969505	0	118136010	C	A
3	rs576638	0	118136322	T	A
3	rs1083825	0	118136831	A	T
3	rs75420861	0	118136877	A	C
3	rs495761	0	118137264	A	G
3	rs12634754	0	118138055	C	T
3	rs504005	0	118138143	A	C
3	rs1614410	0	118138386	A	G
3	rs111773982	0	118138513	T	A
3	rs540615	0	118138699	A	C
3	rs531289	0	118138786	C	T
3	rs542459	0	118138927	T	C
3	rs4688102	0	118139109	G	T
3	rs62274806	0	118139700	G	A
3	rs77059093	0	118140996	C	T
3	rs483368	0	118141050	A	C
3	rs72969514	0	118141896	A	T
3	rs112897292	0	118141928	G	A
3	rs2090713	0	118142356	T	G
3	rs2102926	0	118142641	C	T
3	rs62274807	0	118143653	A	T
3	rs62274808	0	118143720	G	T
3	rs489514	0	118144534	G	A
3	rs9882733	0	118144682	C	T
3	rs497009	0	118145448	A	G
3	rs62274809	0	118145526	C	T
3	rs62274810	0	118145730	G	A
3	rs72969515	0	118146715	C	G
3	rs507092	0	118146794	T	C
3	rs16828422	0	118146818	A	C
3	rs555463	0	118147207	A	C
3	rs4688103	0	118147263	A	C
3	rs513437	0	118147502	T	G
3	rs149273486	0	118147733	G	T
3	rs475191	0	118148198	A	G
3	rs1520113	0	118148413	G	T
3	rs62274811	0	118148509	G	T
3	rs578424	0	118148636	A	G
3	rs483526	0	118149105	C	T
3	rs60736065	0	118150063	T	C
3	rs141188501	0	118150139	A	C
3	rs525687	0	118150282	T	C
3	rs526633	0	118150377	A	G
3	rs112634131	0	118150490	T	G
3	rs9848730	0	118150688	A	G
3	rs57506637	0	118151054	T	C
3	rs558882	0	118151652	A	C
3	rs9854169	0	118151783	A	C
3	rs572538	0	118151889	A	T
3	rs16828424	0	118152666	T	C
3	rs11708487	0	118152813	G	T
3	rs6808379	0	118153310	C	T
3	rs518166	0	118153434	T	C
3	rs142223072	0	118153862	T	C
3	rs4688104	0	118154526	T	C
3	rs4688105	0	118154533	T	C
3	rs553070	0	118154937	C	A
3	rs566574	0	118155276	C	G
3	rs1447592	0	118155333	G	C
3	rs72969533	0	118155456	C	T
3	rs80138751	0	118156039	C	G
3	rs1348968	0	118156545	G	A
3	rs6770820	0	118156731	G	A
3	rs16828431	0	118156956	A	C
3	rs538740	0	118157095	T	C
3	rs577196	0	118157897	C	T
3	rs4688106	0	118157978	A	C
3	rs75814487	0	118158080	T	C
3	rs6790306	0	118158366	T	C
3	rs9830169	0	118159067	G	A
3	rs1401952	0	118159265	C	T
3	rs55803033	0	118159325	A	G
3	rs4688107	0	118160022	T	C
3	rs548483	0	118161024	A	T
3	rs516560	0	118161497	C	T
3	rs75664695	0	118161738	C	T
3	rs16828457	0	118161812	G	C
3	rs16828459	0	118162092	C	T
3	rs10511379	0	118162391	T	C
3	rs10511378	0	118162623	T	C
3	rs1374767	0	118162691	T	C
3	rs56233722	0	118163086	C	A
3	rs499789	0	118163149	T	C
3	rs524245	0	118163503	C	T
3	rs72969543	0	118163684	T	C
3	rs9683156	0	118164093	T	C
3	rs116432479	0	118164117	G	A
3	rs1374768	0	118164759	C	T
3	rs73180835	0	118164871	G	A
3	rs1900604	0	118164912	T	C
3	rs10511377	0	118165381	C	A
3	rs9834139	0	118165434	C	T
3	rs151181716	0	118165696	A	G
3	rs553769	0	118166055	C	T
3	rs62274813	0	118166075	T	G
3	rs557455	0	118166500	G	T
3	rs10511376	0	118166713	A	G
3	rs147481837	0	118167124	C	T
3	rs141895932	0	118167241	A	G
3	rs1353918	0	118167254	T	C
3	rs72969547	0	118167849	C	T
3	rs72969548	0	118167960	A	T
3	rs4688108	0	118168342	T	C
3	rs111502503	0	118168584	A	G
3	rs2865845	0	118168645	A	C
3	rs10934448	0	118168651	G	A
3	rs10934449	0	118168741	T	C
3	rs116612716	0	118169615	G	A
3	rs58719683	0	118169938	T	C
3	rs2970134	0	118169971	A	C
3	rs9880484	0	118170233	T	C
3	rs143489818	0	118170367	G	A
3	rs2946798	0	118170394	T	G
3	rs2946799	0	118170552	T	C
3	rs73180839	0	118170730	C	A
3	rs73180840	0	118170859	T	C
3	rs75514439	0	118170872	A	G
3	rs75867334	0	118170882	C	T
3	rs73180841	0	118170898	G	A
3	rs1607672	0	118171936	G	T
3	rs112497433	0	118173191	G	T
3	rs2970135	0	118173284	C	G
3	rs148449542	0	118173427	G	A
3	rs2946800	0	118173543	A	T
3	rs2970136	0	118174135	T	C
3	rs79822710	0	118174362	C	T
3	rs78424355	0	118174980	A	C
3	rs2946803	0	118174998	C	T
3	rs2970138	0	118175179	G	C
3	rs17726851	0	118175581	T	A
3	rs59838637	0	118175944	C	T
3	rs113304993	0	118176498	T	C
3	rs12233581	0	118177116	C	T
3	rs7650108	0	118177782	C	T
3	rs2946807	0	118178051	A	T
3	rs112837479	0	118178888	G	T
3	rs6764281	0	118179065	G	A
3	rs2946808	0	118179260	A	G
3	rs57001703	0	118179362	G	A
3	rs62274825	0	118179381	T	C
3	rs2970143	0	118179515	T	G
3	rs2970144	0	118179520	T	C
3	rs28806309	0	118180233	A	G
3	rs9810617	0	118180248	G	T
3	rs142128273	0	118180945	C	G
3	rs59751075	0	118181408	C	G
3	rs111405148	0	118181496	G	T
3	rs1520114	0	118182147	A	C
3	rs1520115	0	118182377	T	C
3	rs1520116	0	118182519	G	A
3	rs62274826	0	118182568	A	G
3	rs75340914	0	118182697	A	G
3	rs77334219	0	118183160	C	T
3	rs62274827	0	118183283	C	A
3	rs1520117	0	118183460	A	G
3	rs1949542	0	118183783	A	G
3	rs115123378	0	118183883	C	T
3	rs1401953	0	118183944	A	G
3	rs1401954	0	118184025	G	A
3	rs7632701	0	118184249	A	C
3	rs12637646	0	118184751	A	C
3	rs9828410	0	118185133	T	C
3	rs9808947	0	118185304	C	T
3	rs7614154	0	118185348	G	A
3	rs16828549	0	118185610	G	C
3	rs62274828	0	118185611	C	A
3	rs10511375	0	118185725	C	G
3	rs1520119	0	118185989	C	T
3	rs1356805	0	118186311	C	T
3	rs1401955	0	118186591	T	C
3	rs9289104	0	118186991	T	G
3	rs2970148	0	118187821	A	G
3	rs146390259	0	118187878	A	G
3	rs12491385	0	118188070	T	C
3	rs10511374	0	118188090	G	C
3	rs73180846	0	118188593	T	A
3	rs62274829	0	118188875	C	A
3	rs72622400	0	118189029	C	T
3	rs28482455	0	118189108	C	T
3	rs72622401	0	118189282	T	C
3	rs72622402	0	118189463	G	A
3	rs1520120	0	118189580	T	C
3	rs1520121	0	118189676	T	A
3	rs1915095	0	118190615	T	C
3	rs1915096	0	118190664	T	C
3	rs2970131	0	118190893	C	T
3	rs6781738	0	118190970	T	C
3	rs3920308	0	118191048	C	A
3	rs3974959	0	118191228	T	C
3	rs1520122	0	118191360	A	G
3	rs1520123	0	118191590	T	A
3	rs12637095	0	118192303	T	A
3	rs17676122	0	118193612	G	A
3	rs28410918	0	118193671	T	C
3	rs17676130	0	118193684	T	A
3	rs149836256	0	118194138	G	C
3	rs116129935	0	118194661	C	T
3	rs1607673	0	118194946	C	T
3	rs4688114	0	118195118	T	A
3	rs4688115	0	118195571	T	C
3	rs188703986	0	118195597	C	T
3	rs4688116	0	118195601	G	T
3	rs34289148	0	118196006	C	T
3	rs1401957	0	118196219	T	C
3	rs75713399	0	118196244	G	T
3	rs2970125	0	118196632	G	T
3	rs72625403	0	118197479	C	T
3	rs4527371	0	118197751	G	A
3	rs116116241	0	118197786	G	A
3	rs9849379	0	118198045	C	T
3	rs7637943	0	118198277	C	A
3	rs1915097	0	118198439	A	G
3	rs1915098	0	118198440	A	G
3	rs116627886	0	118199142	C	T
3	rs2970124	0	118199201	A	C
3	rs11715251	0	118199277	C	A
3	rs12638367	0	118199398	T	G
3	rs1546683	0	118199675	C	T
3	rs17676297	0	118199897	A	G
3	rs2946811	0	118200373	T	C
3	rs13327271	0	118200474	T	C
3	rs74714143	0	118200533	G	A
3	rs13323664	0	118200588	G	A
3	rs13316535	0	118200641	A	T
3	rs1464309	0	118201033	G	C
3	rs1464310	0	118201182	T	C
3	rs1464311	0	118201229	T	C
3	rs11717594	0	118201375	G	A
3	rs9828098	0	118201381	A	G
3	rs72625404	0	118201878	C	T
3	rs7618451	0	118202086	G	A
3	rs12630012	0	118202458	T	A
3	rs2970122	0	118202986	C	T
3	rs78422563	0	118203259	T	C
3	rs9877285	0	118203849	C	A
3	rs138462036	0	118204269	T	C
3	rs1520124	0	118204300	T	A
3	rs2139547	0	118204601	A	C
3	rs1983380	0	118204830	T	A
3	rs9832543	0	118205147	G	A
3	rs1520125	0	118206529	C	T
3	rs2946813	0	118206692	A	C
3	rs2970120	0	118206941	T	C
3	rs114578806	0	118207103	G	A
3	rs1520126	0	118207138	G	T
3	rs1401958	0	118207337	T	C
3	rs139301106	0	118207452	G	A
3	rs1401959	0	118207544	T	G
3	rs1520127	0	118207742	C	G
3	rs12492016	0	118207924	G	A
3	rs12634577	0	118208264	C	A
3	rs1401960	0	118208412	C	T
3	rs2102925	0	118209711	C	T
3	rs28649582	0	118209784	G	C
3	rs1520128	0	118211067	T	C
3	rs1520129	0	118211462	C	T
3	rs4687918	0	118211608	C	T
3	rs4687919	0	118211749	C	T
3	rs16828591	0	118212660	G	A
3	rs2946815	0	118212783	C	T
3	rs1520131	0	118212939	T	C
3	rs2946816	0	118213200	A	T
3	rs2970117	0	118213362	T	G
3	rs57570219	0	118213559	C	A
3	rs74729757	0	118214065	G	A
3	rs9880522	0	118214106	G	A
3	rs1589282	0	118214253	G	A
3	rs58128735	0	118214639	C	T
3	rs12639472	0	118216387	T	C
3	rs28645420	0	118216599	G	A
3	rs62274857	0	118216618	G	A
3	rs2946818	0	118217387	T	C
3	rs6808261	0	118218021	G	A
3	rs2970115	0	118218689	G	T
3	rs2946819	0	118218911	G	T
3	rs2946820	0	118218973	T	C
3	rs79773371	0	118219131	T	G
3	rs2946821	0	118219133	T	C
3	rs2970114	0	118219169	A	G
3	rs1554385	0	118220148	C	T
3	rs11706771	0	118220940	G	A
3	rs11710875	0	118221011	T	G
3	rs35338242	0	118221414	G	A
3	rs4146333	0	118223589	T	C
3	rs114839533	0	118225481	C	G
3	rs1401951	0	118226026	T	C
3	rs62275962	0	118226290	T	C
3	rs62275963	0	118226638	A	T
3	rs2970110	0	118227780	G	T
3	rs2946824	0	118228521	T	A
3	rs6800781	0	118228566	A	G
3	rs939316	0	118229370	T	C
3	rs143926735	0	118230410	T	C
3	rs6780730	0	118230867	T	C
3	rs569772946	0	118231195	G	A
3	rs16828610	0	118232666	T	C
3	rs2946825	0	118233233	A	T
3	rs1113808	0	118233970	C	A
3	rs7636409	0	118234309	T	C
3	rs112461831	0	118234448	G	T
3	rs62275965	0	118234655	C	T
3	rs62275966	0	118234927	T	A
3	rs62275967	0	118235566	A	G
3	rs62275968	0	118235571	C	A
3	rs111543729	0	118235930	G	A
3	rs6785400	0	118235965	G	A
3	rs6785522	0	118236083	G	C
3	rs2970108	0	118237767	C	T
3	rs6767633	0	118238013	A	G
3	rs74566800	0	118238621	C	T
3	rs143255662	0	118238817	A	C
3	rs111751942	0	118238849	G	C
3	rs62275969	0	118239404	C	T
3	rs144191378	0	118239436	C	T
3	rs62275970	0	118239492	C	T
3	rs78320193	0	118239980	T	A
3	rs79797465	0	118240239	G	A
3	rs151002305	0	118240364	T	C
3	rs62275971	0	118240890	A	T
3	rs62275972	0	118241001	T	C
3	rs9758053	0	118241146	C	G
3	rs2222305	0	118241354	A	G
3	rs6808572	0	118241424	A	C
3	rs2203945	0	118241645	C	A
3	rs80278892	0	118241834	T	A
3	rs147777785	0	118242891	A	G
3	rs56337209	0	118244171	G	A
3	rs56147469	0	118244574	G	A
3	rs76731441	0	118246336	A	G
3	rs139487903	0	118247036	T	C
3	rs77892315	0	118247385	T	C
3	rs187222019	0	118247559	C	A
3	rs76012831	0	118248282	T	C
3	rs1464312	0	118248580	G	C
3	rs2037363	0	118248695	G	A
3	rs115026595	0	118248939	A	G
3	rs2946796	0	118249037	T	C
3	rs2037362	0	118249116	T	C
3	rs2970106	0	118249473	A	G
3	rs1850943	0	118249675	T	C
3	rs2970104	0	118250292	A	G
3	rs2970103	0	118250340	G	A
3	rs77522702	0	118250462	A	T
3	rs74852705	0	118250759	C	T
3	rs76987236	0	118250783	C	G
3	rs77756430	0	118250799	G	A
3	rs4585187	0	118250908	C	G
3	rs4568124	0	118251979	C	T
3	rs77712546	0	118252396	T	C
3	rs4507245	0	118252489	T	A
3	rs6804586	0	118252680	G	A
3	rs4630940	0	118252847	C	A
3	rs6807699	0	118253469	G	A
3	rs6807887	0	118253664	G	A
3	rs4583648	0	118254095	A	G
3	rs4468967	0	118254190	A	T
3	rs7610392	0	118254649	G	A
3	rs77110926	0	118254707	T	C
3	rs10804536	0	118254960	A	C
3	rs112613255	0	118255042	T	C
3	rs10804537	0	118255313	C	T
3	rs10804538	0	118255364	C	G
3	rs6781993	0	118256200	T	C
3	rs77511521	0	118256441	A	G
3	rs6769610	0	118256624	G	C
3	rs16828633	0	118257029	C	T
3	rs79029293	0	118257268	T	C
3	rs59732248	0	118258466	T	C
3	rs9843880	0	118258715	T	C
3	rs9865749	0	118259141	A	G
3	rs9828647	0	118259218	G	T
3	rs9828771	0	118259270	G	A
3	rs9848574	0	118259320	T	G
3	rs9866246	0	118259421	A	G
3	rs9828854	0	118259527	C	A
3	rs74776711	0	118259810	G	A
3	rs13086945	0	118260078	G	A
3	rs78598552	0	118260322	T	A
3	rs78118112	0	118260415	T	C
3	rs9289105	0	118261407	T	C
3	rs12695370	0	118261582	A	G
3	rs12695371	0	118261605	T	G
3	rs4588353	0	118261707	T	C
3	rs4073589	0	118262517	T	C
3	rs4146786	0	118262881	C	A
3	rs4074439	0	118263121	T	C
3	rs4519687	0	118264450	G	A
3	rs76048159	0	118264658	C	T
3	rs78500432	0	118265735	A	T
3	rs77233665	0	118265962	T	G
3	rs10804539	0	118267080	C	T
3	rs16828635	0	118267295	G	A
3	rs9682051	0	118267497	C	G
3	rs78460508	0	118267530	A	T
3	rs79373431	0	118267573	T	C
3	rs75059903	0	118267713	T	C
3	rs12695372	0	118269099	A	T
3	rs9816586	0	118269774	A	G
3	rs4378953	0	118270148	C	T
3	rs5006116	0	118270394	A	G
3	rs56056704	0	118270640	T	C
3	rs12330691	0	118270772	C	T
3	rs4383519	0	118270809	C	T
3	rs4355274	0	118271631	G	A
3	rs77749034	0	118271837	T	C
3	rs116524758	0	118271900	C	T
```
