## Supplementary material for "Characterization of shared and ancestry-specific signals driving complex traits using multi-ancestry fine-mapping": s1_snps.txt

```
rs1501883
rs6802777
rs75372237
rs148107115
rs9838767
rs9810490
rs9854211
rs6796410
rs9799118
rs75036954
rs2937693
rs78945356
rs138436697
rs6438396
rs6803377
rs10934406
rs10934407
rs7644537
rs79406485
rs74893657
rs4855958
rs4855959
rs9830679
rs7620877
rs113944539
rs16827191
rs16827196
rs76454794
rs1316630
rs112173878
rs76462957
rs16827206
rs75743108
rs78537353
rs79436702
rs143462180
rs1472619
rs17721224
rs1381799
rs74677143
rs138127620
rs16827220
rs76843736
rs4855960
rs16827228
rs1501882
rs76273080
rs74363390
rs9867372
rs1903737
rs1903738
rs77098079
rs74637930
rs146907352
rs9830327
rs78771008
rs77582990
rs79387525
rs77960488
rs78568586
rs74285366
rs116485751
rs1015375
rs2134217
rs1463887
rs74751762
rs75139547
rs76211616
rs1354148
rs74373362
rs116018230
rs75075299
rs75227350
rs9818511
rs76634874
rs9856139
rs77484294
rs75945136
rs80083025
rs77821647
rs16827250
rs74285367
rs77103435
rs77917940
rs1501880
rs77193924
rs1393190
rs16827253
rs16827256
rs76151038
rs75180302
rs79798417
rs74477767
rs79070730
rs76707734
rs2036397
rs2036396
rs73161756
rs16827263
rs76284734
rs2036395
rs58352938
rs17665161
rs61324946
rs12491489
rs1501870
rs1501869
rs9850185
rs9849920
rs79990631
rs12496574
rs10934408
rs9818050
rs9818069
rs9289081
rs79584749
rs1501868
rs73862807
rs73862808
rs9289082
rs9816789
rs72961476
rs9837013
rs1875517
rs1910039
rs1910038
rs1910037
rs1910036
rs76102962
rs2869794
rs2869789
rs2869788
rs2869787
rs142229584
rs1553305
rs2088913
rs13077206
rs1948758
rs4392450
rs4516643
rs4299513
rs4299512
rs4535259
rs4309759
rs79738420
rs2134216
rs2134215
rs6438397
rs6438398
rs55949665
rs1354145
rs140757043
rs1827378
rs1827377
rs141509087
rs1393186
rs35740581
rs11719399
rs34465253
rs35883702
rs78169203
rs1393185
rs7648036
rs9867074
rs9289083
rs9867393
rs9867543
rs145241094
rs75005410
rs7617085
rs7639287
rs7639730
rs16827300
rs13071808
rs9858858
rs872593
rs35105261
rs17721800
rs9825513
rs870297
rs7646457
rs73161775
rs869851
rs1501867
rs1501866
rs1501865
rs1948757
rs1501864
rs1875516
rs7635869
rs9874907
rs114620426
rs13327057
rs73154882
rs11705856
rs7645035
rs7645105
rs16827323
rs17665462
rs10511370
rs13082421
rs76629080
rs13083079
rs11707363
rs1847024
rs6775299
rs4106004
rs1393188
rs1501873
rs1501872
rs76029860
rs11721241
rs1354147
rs79420942
rs1501871
rs1847023
rs13068949
rs116540222
rs58372070
rs35803195
rs116835437
rs11921570
rs67117446
rs73154896
rs6807117
rs6809736
rs76767246
rs74859674
rs78994517
rs2134218
rs77915472
rs12485721
rs12485703
rs1354151
rs115666488
rs80142251
rs13091185
rs78618504
rs79800597
rs13073644
rs35788002
rs1910041
rs1910042
rs1910043
rs13059762
rs76828226
rs11926806
rs13071062
rs115121341
rs11719486
rs6798632
rs6799099
rs73156205
rs10511369
rs114481447
rs79682267
rs4146331
rs142149437
rs2904196
rs13320071
rs11717676
rs9846870
rs9866901
rs147638470
rs9789952
rs72963486
rs72963487
rs77745942
rs140782230
rs13316081
rs35283847
rs10934409
rs73156214
rs9289084
rs6773314
rs6804100
rs73156217
rs12495332
rs146658086
rs6772369
rs34425273
rs9822969
rs4688082
rs4571263
rs9827695
rs6782333
rs79053876
rs114592562
rs12486116
rs9855030
rs73156226
rs35832454
rs66843558
rs80113471
rs6789437
rs9811942
rs9816414
rs9836562
rs72963497
rs11707500
rs6799173
rs6774738
rs34253696
rs4490391
rs4234669
rs9875044
rs34780599
rs115005013
rs78277014
rs35683801
rs4290831
rs73156235
rs9878830
rs4404477
rs4302404
rs35661924
rs4687915
rs4688100
rs11719197
rs77413732
rs34084699
rs146194390
rs4687916
rs76588974
rs74516256
rs72965512
rs9877923
rs9882233
rs4440150
rs67496240
rs76802979
rs67567139
rs34770366
rs75737241
rs12631137
rs6438401
rs66698353
rs67994307
rs185587352
rs73170763
rs56246108
rs72965521
rs35822430
rs114355602
rs5004095
rs79061222
rs138453687
rs12630103
rs76516051
rs4129532
rs4129531
rs78178165
rs4481182
rs4607140
rs76259969
rs6769454
rs9838441
rs9842984
rs9843443
rs6770925
rs6438402
rs75222640
rs6810300
rs6764568
rs6764707
rs77491966
rs9834255
rs9854242
rs9810976
rs112683553
rs4549308
rs61110202
rs13089304
rs12486585
rs13089654
rs9816831
rs56966452
rs7618876
rs139281509
rs72965542
rs72965544
rs4687926
rs4549307
rs4419408
rs4505740
rs34913454
rs12489391
rs4296623
rs115436518
rs72965548
rs72965549
rs62268504
rs13096883
rs13097393
rs4364201
rs115660899
rs4333117
rs13097890
rs4303899
rs7626992
rs13060712
rs72965557
rs35404260
rs142638792
rs72965559
rs7623072
rs7611528
rs10470402
rs10470307
rs4687932
rs10934410
rs12491949
rs12485527
rs12491950
rs12488998
rs9815477
rs4687934
rs9839895
rs3814059
rs116696779
rs36072939
rs10934411
rs9868143
rs9830786
rs72965564
rs141087408
rs6784348
rs3923050
rs12638315
rs7638822
rs10934412
rs10934413
rs4368528
rs4530562
rs7622910
rs78283876
rs6801023
rs4234649
rs4479631
rs4340729
rs6762532
rs144324185
rs4687943
rs6797381
rs4370056
rs75070215
rs7622543
rs146366477
rs4479632
rs4301042
rs75473411
rs75998714
rs55723389
rs9834537
rs78260802
rs4470556
rs12497856
rs114750780
rs4989493
rs9289086
rs4311242
rs4132417
rs6806221
rs13325341
rs7650244
rs6806811
rs4345097
rs9837554
rs9876090
rs9876351
rs6438403
rs9831684
rs9836262
rs10934414
rs7624146
rs7646668
rs9821871
rs76224702
rs138906394
rs9827246
rs7622723
rs7611591
rs78216248
rs6788389
rs74920464
rs12629100
rs6438404
rs142474521
rs4128683
rs75387906
rs4635741
rs62264880
rs9289087
rs28482251
rs9289088
rs6805520
rs6781396
rs4367097
rs77205807
rs4496519
rs4568174
rs34966250
rs73170795
rs76635354
rs78740340
rs4234650
rs11708141
rs4579045
rs4579044
rs13325314
rs7638638
rs9851198
rs67200870
rs76386787
rs62264883
rs73865426
rs73865427
rs9876009
rs9861188
rs10934415
rs142927875
rs9829549
rs13087569
rs6789622
rs73865430
rs13326570
rs12638661
rs73170801
rs28415488
rs114520694
rs6809420
rs7614884
rs7647501
rs143534377
rs79114636
rs4234655
rs13099229
rs36024643
rs4687983
rs7645653
rs35061282
rs7613799
rs7646416
rs4388006
rs9827230
rs12494942
rs115116620
rs74793909
rs114164636
rs9833119
rs147299362
rs13059541
rs4687991
rs146876490
rs78461566
rs3924564
rs3924565
rs73172607
rs62264887
rs9841981
rs7641170
rs74352594
rs4128263
rs149879545
rs6776684
rs4687996
rs4234658
rs66909038
rs4234659
rs4602427
rs9858155
rs12489588
rs13088380
rs9872763
rs73172611
rs9845464
rs114883023
rs4687856
rs114369083
rs58531875
rs139906443
rs73172612
rs76181182
rs11717841
rs140442467
rs4277716
rs4687857
rs4687858
rs28393218
rs35541348
rs6808588
rs73172614
rs77299912
rs6796398
rs6796552
rs72967262
rs112620351
rs11928772
rs75155406
rs10212197
rs59497431
rs58043966
rs56035025
rs116595559
rs4687862
rs4615111
rs4687864
rs78012097
rs4687865
rs9681843
rs72951507
rs76764057
rs78706396
rs4687866
rs4325949
rs4234660
rs4444741
rs59298747
rs4320082
rs4571264
rs4499636
rs73865457
rs72951517
rs72951520
rs72951522
rs12634683
rs12630024
rs4610260
rs57702713
rs73863131
rs72951523
rs9821162
rs72951524
rs72951527
rs149347405
rs6769449
rs6805393
rs55924379
rs56201452
rs4456894
rs4257577
rs4487268
rs4487267
rs4328832
rs4264758
rs4441688
rs4688015
rs4688016
rs4688017
rs9827255
rs4146336
rs4314207
rs4410466
rs4146338
rs4465973
rs4282091
rs148670517
rs7642118
rs4295194
rs148439849
rs4521266
rs9825760
rs9825668
rs9825959
rs148594745
rs142555636
rs150412775
rs547261386
rs58577598
rs7635561
rs72951552
rs11926918
rs188438626
rs62264891
rs114535732
rs36087142
rs9861346
rs6783233
rs34981078
rs10934416
rs59394152
rs13097934
rs55800289
rs13062198
rs13084363
rs115805211
rs13062694
rs12635476
rs10934417
rs12495601
rs74514443
rs66511648
rs58609575
rs6786565
rs6799530
rs73863144
rs9842435
rs9825411
rs74696602
rs9917626
rs11711127
rs77979264
rs16827547
rs6799997
rs7644473
rs9845897
rs9864015
rs73182462
rs12494770
rs73182464
rs71325315
rs13065007
rs12489939
rs12490005
rs139681746
rs9842336
rs149193483
rs6438409
rs78793415
rs13076169
rs12491422
rs11925312
rs6438410
rs13083738
rs75337685
rs13088588
rs7630428
rs6776422
rs7633157
rs7428847
rs13095397
rs7426801
rs6438411
rs6438412
rs76056092
rs76998788
rs13081204
rs144013460
rs62264956
rs4688045
rs9856456
rs62264957
rs73163706
rs55718530
rs56279622
rs13314491
rs9990303
rs71616192
rs4688049
rs4688050
rs4688051
rs4688052
rs73163707
rs9985380
rs62266061
rs4687889
rs72645714
rs114746491
rs9289090
rs7431379
rs76595362
rs9827935
rs72645715
rs72645716
rs56077465
rs56148567
rs6438413
rs9843364
rs116446056
rs12491308
rs72645717
rs187823395
rs4688055
rs9831027
rs7430635
rs10934419
rs140869422
rs72648856
rs4688058
rs6438414
rs55707511
rs13084497
rs72648857
rs6438415
rs73163713
rs114496673
rs72648858
rs62266064
rs62266065
rs73163715
rs6438416
rs73163717
rs6438417
rs73163719
rs6438418
rs57484319
rs9810470
rs77978168
rs7615595
rs7640333
rs190244615
rs9834986
rs7652546
rs78679158
rs13066603
rs76131979
rs6414274
rs73163723
rs6799739
rs6438419
rs6438420
rs146944231
rs4688063
rs4688064
rs10934420
rs6792102
rs6807654
rs73163726
rs78449328
rs10934421
rs9856039
rs55689237
rs9838478
rs10804533
rs9839006
rs7432387
rs6414275
rs144327881
rs114630697
rs6769349
rs7616370
rs7429567
rs7433480
rs12330365
rs73163732
rs35239854
rs77788637
rs6438421
rs77988000
rs6438422
rs114047552
rs113270417
rs6438423
rs9870342
rs6776553
rs79080492
rs11715566
rs73163739
rs7433883
rs12495276
rs4687896
rs11718201
rs74396858
rs4687897
rs7641471
rs7432631
rs141534013
rs9833554
rs13066879
rs9876710
rs9853830
rs4688065
rs13090448
rs6438424
rs34889950
rs6438425
rs6438426
rs75035329
rs77254990
rs7430821
rs7432982
rs77590457
rs74684867
rs9847139
rs6438427
rs3883861
rs147536745
rs7611124
rs73163755
rs4688066
rs4687898
rs7430696
rs9874340
rs115940158
rs9790189
rs12330885
rs4688067
rs7427162
rs79184039
rs80173797
rs6438428
rs115655748
rs115972269
rs35763679
rs6788088
rs6788211
rs13100226
rs7431169
rs62266129
rs4687899
rs4129471
rs78443029
rs7622841
rs7432757
rs140029361
rs6804394
rs13070320
rs13093355
rs7433864
rs12054269
rs13082166
rs13062344
rs9812067
rs116359750
rs4688068
rs62263074
rs114644620
rs7428169
rs13090744
rs9875219
rs73163774
rs9860111
rs55979908
rs9860811
rs9861126
rs9827046
rs9809760
rs9289092
rs62263076
rs11710605
rs144503347
rs11718574
rs73163777
rs73163779
rs73163781
rs4128928
rs35905683
rs113786703
rs73163783
rs73163784
rs6791692
rs9881641
rs9826300
rs6778857
rs17665813
rs4687900
rs4688069
rs13061956
rs13066948
rs56204450
rs73163796
rs11716966
rs62263082
rs4277680
rs115099360
rs11713893
rs11713924
rs77532182
rs7617580
rs74841593
rs1947515
rs73183039
rs6766743
rs77555610
rs1947514
rs13064457
rs73183041
rs936202
rs77248648
rs936201
rs6791342
rs1993408
rs73168303
rs56256549
rs73168305
rs55734908
rs6773646
rs56051552
rs9811234
rs78977215
rs55929115
rs1456192
rs1456191
rs1456190
rs1471065
rs62263112
rs1585086
rs1585085
rs1585084
rs1585083
rs7433886
rs56174517
rs59470461
rs55704727
rs2124553
rs9878469
rs62263114
rs10155053
rs73168332
rs17666058
rs6791432
rs7616499
rs7628356
rs16827703
rs1378834
rs7639030
rs17722625
rs13070842
rs1378833
rs1378832
rs9824671
rs9824903
rs9825191
rs73168344
rs62263115
rs115421700
rs62263116
rs1463405
rs1463404
rs77026324
rs1463403
rs13073833
rs13094045
rs62263117
rs12690547
rs6769144
rs112437945
rs1456189
rs1563439
rs13319324
rs9822630
rs138296976
rs13320120
rs9823063
rs9842902
rs1598536
rs114345483
rs1598535
rs1456188
rs28645478
rs4498038
rs9828034
rs1456186
rs73168370
rs4597702
rs1456185
rs79850829
rs6783146
rs62263118
rs9859501
rs142027822
rs4123721
rs62263119
rs62263120
rs62263121
rs6765305
rs62263122
rs1456199
rs151125058
rs9849654
rs6775313
rs62263123
rs111375528
rs35048916
rs9861022
rs13080344
rs62264762
rs716937
rs716936
rs144301203
rs77172368
rs73168378
rs1563437
rs1016236
rs75478708
rs9853117
rs9815484
rs62264763
rs1456193
rs2045307
rs76521651
rs4688071
rs1456183
rs61511085
rs62264764
rs56310214
rs7649429
rs6805565
rs61384494
rs62264766
rs116261938
rs9819787
rs57945129
rs62264767
rs6807173
rs6794831
rs6795060
rs62264768
rs62264769
rs1378837
rs76036812
rs73168386
rs74550053
rs7645813
rs7615944
rs73168388
rs62264770
rs75518850
rs4146374
rs62264771
rs114731692
rs62264772
rs9878630
rs62264773
rs6778926
rs62264774
rs62264775
rs77855782
rs1350162
rs1350161
rs75968838
rs7631320
rs1378836
rs56255439
rs114632673
rs55779525
rs16827737
rs78118238
rs1378835
rs62264777
rs62264778
rs75803784
rs1456196
rs62264779
rs62264780
rs34618910
rs58533135
rs62264782
rs1563438
rs142384767
rs73168397
rs1456195
rs62264783
rs1610148
rs1456182
rs72955862
rs1456184
rs75643565
rs1350158
rs1350159
rs78238437
rs73168399
rs73168400
rs12485874
rs114510689
rs78929252
rs6438430
rs6784897
rs73168401
rs55864156
rs55958423
rs1902416
rs62264816
rs1585082
rs12496237
rs150861470
rs73168402
rs10934425
rs61157132
rs7643173
rs2870561
rs73176600
rs73176601
rs113203850
rs17722838
rs16827743
rs62264819
rs55958116
rs61355450
rs56007132
rs865309
rs9829042
rs78292537
rs2925313
rs74705363
rs145080130
rs843853
rs817504
rs115650985
rs74887132
rs114663578
rs817505
rs817506
rs9283566
rs6786454
rs817507
rs10514762
rs72955899
rs138867994
rs79113600
rs17722965
rs58555654
rs17722976
rs74926102
rs76824186
rs78910935
rs11712259
rs6796374
rs817508
rs56209551
rs56401741
rs2605530
rs76839679
rs77371775
rs75425578
rs2925314
rs6783140
rs75651176
rs73178510
rs2860308
rs9849010
rs76560906
rs77851182
rs1499970
rs12497319
rs58596664
rs817492
rs865308
rs73178511
rs73178513
rs2605532
rs41371853
rs1499968
rs2650073
rs11710334
rs2605533
rs7649441
rs7627393
rs7620036
rs7632354
rs750833
rs705219
rs817494
rs12639024
rs817495
rs76349944
rs817496
rs817497
rs17723204
rs77089169
rs56238203
rs817498
rs861000
rs78472680
rs67038230
rs11716855
rs11709110
rs17723244
rs79657114
rs10212334
rs1499969
rs116596693
rs817500
rs17723301
rs147388131
rs10934426
rs13094010
rs12497810
rs13078800
rs141306447
rs1499971
rs1499972
rs59562727
rs2085323
rs817503
rs861001
rs2925312
rs843852
rs817502
rs17667014
rs10934427
rs17667088
rs861672
rs10934428
rs866001
rs6792076
rs1456198
rs1456197
rs78433397
rs56302821
rs1093464
rs145997374
rs76144224
rs57174837
rs80129130
rs74666011
rs10511373
rs17723666
rs2870563
rs77395525
rs17723684
rs58077016
rs861673
rs150334389
rs112390226
rs73178525
rs817513
rs78930502
rs817512
rs116186854
rs7644556
rs817511
rs78664801
rs115228220
rs191580206
rs16827837
rs73178528
rs17667317
rs77623553
rs6773270
rs12635844
rs6798512
rs7645152
rs116579338
rs73178531
rs73178532
rs73178533
rs57481709
rs817515
rs60707757
rs1378831
rs1353916
rs114627784
rs56247556
rs56308781
rs56380279
rs61424839
rs57308391
rs72957873
rs11922943
rs75308462
rs79487167
rs77177807
rs1093463
rs12637064
rs6782296
rs116170707
rs75141989
rs58125970
rs77331252
rs77490200
rs6762091
rs149555448
rs58739278
rs1093462
rs12634615
rs12629379
rs60106549
rs76062896
rs846184
rs817510
rs2124552
rs817509
rs73178541
rs73178542
rs2124549
rs6773858
rs71325318
rs17667504
rs10934430
rs60926571
rs11711199
rs74427865
rs7618215
rs7618267
rs7640109
rs7618293
rs864199
rs10934431
rs61636746
rs843855
rs141924764
rs2062513
rs1353915
rs1353914
rs115297874
rs1353913
rs1353912
rs1499983
rs843854
rs59446206
rs61503512
rs79066398
rs1824066
rs11920023
rs11920098
rs11920150
rs35774607
rs74427140
rs78705981
rs10934432
rs1948697
rs11705911
rs11922307
rs28778701
rs13066366
rs78564014
rs59416261
rs4688073
rs113766958
rs73178551
rs148030177
rs9883310
rs144313884
rs7430079
rs6438431
rs9841711
rs78821569
rs74285384
rs6803402
rs113554839
rs75925305
rs16827873
rs73178552
rs116236961
rs111539524
rs9824021
rs6765407
rs10934433
rs12485759
rs77119390
rs78380942
rs9968218
rs1604060
rs1995248
rs1392269
rs1499981
rs79047122
rs12695358
rs10212130
rs10212136
rs11915336
rs72957899
rs1499980
rs1499979
rs1995247
rs1995246
rs1995245
rs80124602
rs10934434
rs1353911
rs1353910
rs1499978
rs1392267
rs1392266
rs115904032
rs79468815
rs2062512
rs2062511
rs2062510
rs9837638
rs12635310
rs12637855
rs1843635
rs1601576
rs1601575
rs140743555
rs9839426
rs9815332
rs11923410
rs10804534
rs10212155
rs7629908
rs7618341
rs56057526
rs7621319
rs145395162
rs73865254
rs13101184
rs1604052
rs1604053
rs1604054
rs1604055
rs12495547
rs12489199
rs6781508
rs1604056
rs1604057
rs1604058
rs58624759
rs71325320
rs114841235
rs7428253
rs12695360
rs1909589
rs9790167
rs138467733
rs2865303
rs6780616
rs11925566
rs114775167
rs1587450
rs12633400
rs114734533
rs1159496
rs77283004
rs80229204
rs7613785
rs7636194
rs10049204
rs113710073
rs9289094
rs13063665
rs10934437
rs35291665
rs138080019
rs1392265
rs1499977
rs720452
rs1392264
rs1499976
rs723105
rs2046514
rs2046513
rs2046512
rs1499975
rs2062509
rs12639508
rs73185909
rs9828285
rs6780140
rs11714254
rs1032165
rs141244165
rs114405886
rs1154693
rs73185911
rs4399884
rs768917
rs76404553
rs901381
rs1499974
rs115535331
rs73185917
rs7638106
rs6794093
rs143502176
rs10804535
rs13086714
rs11710990
rs1846613
rs1604059
rs150684520
rs7643559
rs150022026
rs1909588
rs13101107
rs1909590
rs73185925
rs17724734
rs77888655
rs73185928
rs55989628
rs1499982
rs12629990
rs6807926
rs7619072
rs6438436
rs10049077
rs1032164
rs75220936
rs75652614
rs12637675
rs6770134
rs7639058
rs6794842
rs4688075
rs10433401
rs4688076
rs6773631
rs6786663
rs78897514
rs56376353
rs75273418
rs10433402
rs10433403
rs9289095
rs16845342
rs6781017
rs6780942
rs9846164
rs4688077
rs17674036
rs6776498
rs6776611
rs16827959
rs9856373
rs16827961
rs983022
rs983021
rs6782757
rs9825200
rs9876113
rs147086362
rs78709167
rs974190
rs16827974
rs56385956
rs1499984
rs12630232
rs55989408
rs116667794
rs114621997
rs2129229
rs28827211
rs79099625
rs12637764
rs67984297
rs1392270
rs116791588
rs6438439
rs1386013
rs7649019
rs75809874
rs147346832
rs12695361
rs73187919
rs67754990
rs73187921
rs9812745
rs77542745
rs73187924
rs12637582
rs147369582
rs75622723
rs931334
rs1352120
rs75677301
rs9824534
rs12639025
rs147143167
rs9879999
rs12491016
rs12639053
rs76060582
rs114500611
rs1486337
rs35919487
rs76009271
rs79138974
rs931335
rs4688079
rs73187934
rs12487406
rs60645795
rs60743751
rs77221869
rs143571527
rs11917814
rs73187939
rs66534365
rs73187940
rs73187941
rs57144000
rs56249925
rs55940350
rs114761552
rs74741345
rs142038318
rs116039666
rs1601578
rs115756471
rs73187943
rs77286464
rs10934440
rs12489592
rs114784102
rs73187946
rs114274733
rs73187947
rs114528714
rs74513515
rs56215204
rs141175080
rs12634886
rs11919779
rs9840186
rs9860833
rs2902974
rs148532441
rs62263472
rs140613231
rs113663289
rs112812750
rs148849508
rs4596140
rs2865305
rs9856797
rs13322755
rs9876568
rs116190119
rs9877381
rs114623810
rs147459626
rs9862093
rs35983583
rs9825082
rs78336596
rs73180976
rs78344323
rs34295638
rs78906078
rs73863314
rs80010759
rs148170663
rs73180978
rs74783757
rs12492237
rs12485841
rs12492428
rs1160553
rs67531649
rs10934441
rs73180983
rs28527272
rs4688080
rs76700036
rs62263474
rs148119703
rs9865836
rs73180988
rs76197121
rs13325592
rs114348331
rs79722699
rs7614474
rs7636766
rs114476461
rs2171214
rs112764656
rs2129227
rs1304825
rs76125195
rs6799505
rs9825797
rs76789087
rs9809417
rs73180996
rs73180997
rs7627402
rs76800463
rs6784700
rs6773370
rs6808943
rs6809043
rs80264993
rs2101367
rs9681259
rs9683137
rs184874897
rs139087085
rs4301002
rs2129228
rs4525858
rs2171215
rs11917760
rs79797642
rs116071345
rs55687416
rs9821810
rs12488160
rs12488193
rs147363403
rs59261005
rs148762023
rs78548772
rs34967527
rs9837107
rs7427670
rs4687904
rs78176627
rs1564977
rs4318546
rs149813599
rs7623183
rs79720909
rs79954088
rs9835138
rs9835719
rs74479358
rs12490692
rs143031035
rs115422573
rs75131149
rs2865311
rs12498053
rs2865312
rs116392915
rs146135680
rs60227674
rs6438441
rs56804991
rs73182907
rs12638425
rs76211506
rs74731643
rs114090535
rs78206680
rs75704035
rs9843785
rs9881954
rs12492174
rs6771665
rs114639714
rs76819255
rs6797334
rs114737219
rs114369286
rs936871
rs1586371
rs73182911
rs73182914
rs9843575
rs9881538
rs1486336
rs17674391
rs73863320
rs4420860
rs2101368
rs4568127
rs78812992
rs142586868
rs80269065
rs2865313
rs10934442
rs12186059
rs147748816
rs142520165
rs34643665
rs6795313
rs73182919
rs9847571
rs6798645
rs114424464
rs4688081
rs958629
rs78984846
rs9846497
rs9846686
rs57255751
rs1906041
rs7616650
rs116390714
rs10934443
rs77503915
rs74341097
rs1843636
rs6804543
rs2101369
rs2087056
rs2087057
rs6438442
rs9829562
rs7609631
rs150891959
rs185323715
rs4687905
rs77720903
rs4687906
rs9835638
rs140415697
rs77699936
rs150349422
rs73173725
rs73173726
rs6775526
rs9822690
rs76159728
rs6776222
rs9824113
rs9848798
rs9849225
rs9829307
rs115553857
rs73173727
rs1386014
rs112700941
rs35399291
rs34380143
rs13073406
rs34431758
rs9811414
rs56892263
rs9849880
rs4490352
rs75073049
rs34336353
rs143381048
rs115276629
rs141907261
rs9855301
rs75527874
rs4493424
rs4630939
rs57389256
rs75030092
rs73863342
rs73173730
rs114581664
rs4234667
rs75740900
rs74776175
rs4688084
rs4513445
rs77172529
rs9843202
rs9848366
rs79153799
rs28709428
rs3923048
rs3923047
rs35892856
rs78209532
rs9859467
rs9821669
rs74650828
rs9864556
rs114774024
rs9827055
rs9864951
rs56341638
rs7632874
rs7644665
rs7633041
rs9870265
rs75565941
rs13070830
rs9875601
rs9879524
rs34001487
rs76427358
rs4688086
rs4688087
rs76479544
rs113281818
rs55738463
rs192498015
rs141021867
rs73173737
rs62263507
rs73173738
rs143854080
rs73173739
rs73173740
rs73173741
rs4428171
rs191555783
rs4588351
rs4475033
rs73173744
rs4532128
rs4687907
rs34752513
rs4687908
rs73863349
rs77233729
rs77836607
rs75883408
rs66978872
rs4475034
rs74414836
rs72963666
rs6786510
rs12631907
rs6786524
rs9830366
rs56143301
rs9855363
rs36099759
rs7637612
rs187653535
rs34882592
rs34041864
rs35473265
rs4078334
rs78712522
rs75679311
rs78996178
rs34515605
rs75438245
rs76099531
rs9828714
rs6804074
rs9853921
rs75457150
rs143661459
rs36019200
rs115859091
rs56084062
rs9855472
rs12695364
rs149977642
rs34724132
rs564283764
rs112964287
rs4688089
rs79760512
rs62263542
rs9843209
rs9843822
rs77451619
rs147313414
rs34572450
rs9826003
rs34936151
rs6800810
rs79149295
rs35166459
rs4688091
rs6791678
rs201521067
rs115245606
rs141594009
rs72963685
rs79612635
rs4447753
rs138256381
rs9842856
rs116816472
rs76447880
rs114052734
rs114703951
rs12636586
rs12636589
rs13077091
rs115182101
rs4467450
rs78413910
rs140251238
rs13067981
rs142115019
rs148829754
rs76967666
rs148168819
rs36109087
rs11928812
rs9883568
rs34626650
rs75607100
rs1473642
rs77590963
rs140050115
rs9289098
rs117677350
rs1880115
rs1403773
rs1403772
rs1403771
rs141455033
rs6765811
rs73863375
rs62273432
rs78100582
rs9837673
rs9818428
rs6800470
rs78306309
rs1566418
rs4687910
rs189883584
rs779216
rs150467121
rs138213448
rs143230314
rs111527810
rs143000619
rs779215
rs111268885
rs779214
rs11919423
rs13086760
rs146875274
rs143753122
rs59741372
rs78715374
rs11710953
rs75389542
rs75147773
rs58143260
rs144625157
rs779213
rs57159456
rs77235201
rs75609992
rs9844299
rs779212
rs58763880
rs114754836
rs9811733
rs12492280
rs78867154
rs9874084
rs9816487
rs115206276
rs9854696
rs74886831
rs17281325
rs10934444
rs62273433
rs1499991
rs9879647
rs1499990
rs141676888
rs1696532
rs9868004
rs1696531
rs1696530
rs12486432
rs11719223
rs78750869
rs76369550
rs12636082
rs78121764
rs143260093
rs3107838
rs112081907
rs16828176
rs79154828
rs6802983
rs1499989
rs75560011
rs73863390
rs9831693
rs78411406
rs9870222
rs111620553
rs62273434
rs59043052
rs4688094
rs16828183
rs9809738
rs62273443
rs78960665
rs114096512
rs114724586
rs12490011
rs1447590
rs77581733
rs9814887
rs77917376
rs12496945
rs7645113
rs75210463
rs1720773
rs116037496
rs9825425
rs62273444
rs75103305
rs73179273
rs4687911
rs28665861
rs78806158
rs16828198
rs79438746
rs6779441
rs62273445
rs73865908
rs1374757
rs28507086
rs116769532
rs4687912
rs6793840
rs705261
rs705260
rs9817965
rs705259
rs705258
rs4688095
rs779626
rs114915220
rs779627
rs13321191
rs13317596
rs779206
rs7620960
rs9870502
rs779207
rs9289099
rs28599600
rs74433471
rs9631454
rs73179275
rs76913597
rs705257
rs705256
rs76309355
rs79769871
rs74965432
rs9864573
rs80223312
rs779589
rs779590
rs779591
rs79994352
rs779593
rs11920144
rs779594
rs779595
rs115989362
rs779596
rs75119391
rs1083756
rs1083757
rs2865538
rs1083758
rs779597
rs1083759
rs62273447
rs74794999
rs1083760
rs80226383
rs79083139
rs1083761
rs79271823
rs79302089
rs9820664
rs2865537
rs116797752
rs138361548
rs779599
rs11712350
rs11712356
rs79795593
rs114568121
rs151143773
rs142468470
rs187608059
rs7647375
rs9846144
rs62273452
rs115132688
rs116696016
rs114313611
rs143077639
rs139788670
rs150903066
rs1066610
rs147710023
rs1083647
rs115879165
rs151215887
rs60723903
rs114354541
rs779210
rs116489154
rs147325936
rs779209
rs142560771
rs112594995
rs112342344
rs111338602
rs145161582
rs1083649
rs1083648
rs1083767
rs1083768
rs1083769
rs114060407
rs116477328
rs9878588
rs9878747
rs1696528
rs62273457
rs79476793
rs76584133
rs1613683
rs1696495
rs9828380
rs1720806
rs810451
rs9846412
rs779203
rs779202
rs79372407
rs78139448
rs779201
rs77720760
rs9865837
rs114477010
rs78683769
rs77631215
rs28854882
rs150153880
rs28892992
rs1584322
rs779200
rs779199
rs779198
rs1584321
rs779197
rs1066603
rs76650668
rs116037195
rs1066602
rs74600026
rs779196
rs779195
rs76754865
rs75789145
rs74784017
rs705267
rs7624940
rs7627204
rs62273458
rs1696488
rs78670157
rs9812918
rs9813191
rs73179284
rs1696487
rs148853431
rs114346467
rs9837689
rs75927910
rs77975613
rs12630337
rs1961264
rs61710392
rs62273459
rs13074387
rs7620150
rs77672971
rs779607
rs75835687
rs77300857
rs779608
rs1720810
rs1665969
rs77579258
rs9829946
rs809663
rs9830279
rs141116084
rs80353459
rs75788300
rs9815965
rs779609
rs9289100
rs11708195
rs11716034
rs16828233
rs16828234
rs79839237
rs779610
rs16828236
rs9864321
rs142503422
rs28758387
rs62274781
rs73179286
rs705266
rs705265
rs705264
rs705263
rs11720114
rs779218
rs1597057
rs75136090
rs779219
rs1079969
rs114029313
rs1720798
rs1348969
rs7647894
rs1392271
rs79131036
rs77304950
rs4687913
rs80351612
rs1968010
rs28427525
rs779617
rs9819777
rs809664
rs28373285
rs779616
rs779615
rs779614
rs17281381
rs11707585
rs1720809
rs4688099
rs1696506
rs10049485
rs150692120
rs1696505
rs75941798
rs6797447
rs62274785
rs1353917
rs57673682
rs112532483
rs114304547
rs74285398
rs28853947
rs60500613
rs1696504
rs13314327
rs1447591
rs61210202
rs78651237
rs77752591
rs141756923
rs6806804
rs75723228
rs60225171
rs60612486
rs112796838
rs141561593
rs150906254
rs13087409
rs57213717
rs1617428
rs112552806
rs6807523
rs6774404
rs72967532
rs3104616
rs9839474
rs113862050
rs9843990
rs7635166
rs1083754
rs1947145
rs1083755
rs2166753
rs80156371
rs74952568
rs2084350
rs1696512
rs1066605
rs56827334
rs1066604
rs112844470
rs9823427
rs62274791
rs9653891
rs2121711
rs9832676
rs9653892
rs779588
rs146478723
rs56179103
rs779625
rs779624
rs1499987
rs78822708
rs112316991
rs77674010
rs3886876
rs62274793
rs74904850
rs6791396
rs9864759
rs1374763
rs62274794
rs523911
rs495402
rs580719
rs75869296
rs1447594
rs16828316
rs6438450
rs2865542
rs73179294
rs76702603
rs481782
rs9820674
rs192762639
rs112928669
rs74285401
rs9821035
rs9835004
rs491064
rs1499986
rs9872618
rs74606256
rs9856360
rs16828323
rs9841940
rs2865543
rs545157
rs1566417
rs56716442
rs1374760
rs498082
rs575566
rs73179299
rs7645143
rs1447593
rs74463452
rs536720
rs78628794
rs564172
rs1374762
rs10934447
rs13325798
rs138235001
rs13325935
rs481034
rs481955
rs482107
rs149454503
rs78094714
rs139825790
rs515098
rs73179302
rs73180804
rs543313
rs543529
rs115392594
rs73180807
rs571110
rs1587453
rs6765710
rs6791000
rs113807793
rs76886488
rs79669550
rs115074020
rs9876333
rs479362
rs474880
rs79525682
rs9861164
rs72967571
rs76013879
rs114271740
rs73180812
rs9811613
rs521370
rs56367524
rs9815744
rs524954
rs75979705
rs550654
rs9834573
rs75298570
rs9881778
rs500097
rs503795
rs4687917
rs1696485
rs62274795
rs540775296
rs501971
rs76992573
rs556931
rs111679395
rs4688101
rs77186689
rs78271918
rs78969637
rs779800
rs114389071
rs2865545
rs62274796
rs524438
rs478362
rs12631946
rs518882
rs80133485
rs507145
rs184545816
rs488628
rs9820591
rs491796
rs75989690
rs492668
rs539284
rs62274804
rs114740671
rs480491
rs78623808
rs76734768
rs16828363
rs9834379
rs181518255
rs9815101
rs9815320
rs35569653
rs508870
rs9824494
rs7428892
rs6801360
rs72967596
rs73180822
rs566459
rs78211686
rs60356911
rs12330594
rs2218624
rs506192
rs75989649
rs513011
rs77047904
rs13326806
rs13319845
rs545252
rs9813744
rs1827180
rs523712
rs9814621
rs517313
rs487147
rs72969505
rs576638
rs1083825
rs75420861
rs495761
rs12634754
rs504005
rs1614410
rs111773982
rs540615
rs531289
rs542459
rs4688102
rs62274806
rs77059093
rs483368
rs72969514
rs112897292
rs2090713
rs2102926
rs62274807
rs62274808
rs489514
rs9882733
rs497009
rs62274809
rs62274810
rs72969515
rs507092
rs16828422
rs555463
rs4688103
rs513437
rs149273486
rs475191
rs1520113
rs62274811
rs578424
rs483526
rs60736065
rs141188501
rs525687
rs526633
rs112634131
rs9848730
rs57506637
rs558882
rs9854169
rs572538
rs16828424
rs11708487
rs6808379
rs518166
rs142223072
rs4688104
rs4688105
rs553070
rs566574
rs1447592
rs72969533
rs80138751
rs1348968
rs6770820
rs16828431
rs538740
rs577196
rs4688106
rs75814487
rs6790306
rs9830169
rs1401952
rs55803033
rs4688107
rs548483
rs516560
rs75664695
rs16828457
rs16828459
rs10511379
rs10511378
rs1374767
rs56233722
rs499789
rs524245
rs72969543
rs9683156
rs116432479
rs1374768
rs73180835
rs1900604
rs10511377
rs9834139
rs151181716
rs553769
rs62274813
rs557455
rs10511376
rs147481837
rs141895932
rs1353918
rs72969547
rs72969548
rs4688108
rs111502503
rs2865845
rs10934448
rs10934449
rs116612716
rs58719683
rs2970134
rs9880484
rs143489818
rs2946798
rs2946799
rs73180839
rs73180840
rs75514439
rs75867334
rs73180841
rs1607672
rs112497433
rs2970135
rs148449542
rs2946800
rs2970136
rs79822710
rs78424355
rs2946803
rs2970138
rs17726851
rs59838637
rs113304993
rs12233581
rs7650108
rs2946807
rs112837479
rs6764281
rs2946808
rs57001703
rs62274825
rs2970143
rs2970144
rs28806309
rs9810617
rs142128273
rs59751075
rs111405148
rs1520114
rs1520115
rs1520116
rs62274826
rs75340914
rs77334219
rs62274827
rs1520117
rs1949542
rs115123378
rs1401953
rs1401954
rs7632701
rs12637646
rs9828410
rs9808947
rs7614154
rs16828549
rs62274828
rs10511375
rs1520119
rs1356805
rs1401955
rs9289104
rs2970148
rs146390259
rs12491385
rs10511374
rs73180846
rs62274829
rs72622400
rs28482455
rs72622401
rs72622402
rs1520120
rs1520121
rs1915095
rs1915096
rs2970131
rs6781738
rs3920308
rs3974959
rs1520122
rs1520123
rs12637095
rs17676122
rs28410918
rs17676130
rs149836256
rs116129935
rs1607673
rs4688114
rs4688115
rs188703986
rs4688116
rs34289148
rs1401957
rs75713399
rs2970125
rs72625403
rs4527371
rs116116241
rs9849379
rs7637943
rs1915097
rs1915098
rs116627886
rs2970124
rs11715251
rs12638367
rs1546683
rs17676297
rs2946811
rs13327271
rs74714143
rs13323664
rs13316535
rs1464309
rs1464310
rs1464311
rs11717594
rs9828098
rs72625404
rs7618451
rs12630012
rs2970122
rs78422563
rs9877285
rs138462036
rs1520124
rs2139547
rs1983380
rs9832543
rs1520125
rs2946813
rs2970120
rs114578806
rs1520126
rs1401958
rs139301106
rs1401959
rs1520127
rs12492016
rs12634577
rs1401960
rs2102925
rs28649582
rs1520128
rs1520129
rs4687918
rs4687919
rs16828591
rs2946815
rs1520131
rs2946816
rs2970117
rs57570219
rs74729757
rs9880522
rs1589282
rs58128735
rs12639472
rs28645420
rs62274857
rs2946818
rs6808261
rs2970115
rs2946819
rs2946820
rs79773371
rs2946821
rs2970114
rs1554385
rs11706771
rs11710875
rs35338242
rs4146333
rs114839533
rs1401951
rs62275962
rs62275963
rs2970110
rs2946824
rs6800781
rs939316
rs143926735
rs6780730
rs569772946
rs16828610
rs2946825
rs1113808
rs7636409
rs112461831
rs62275965
rs62275966
rs62275967
rs62275968
rs111543729
rs6785400
rs6785522
rs2970108
rs6767633
rs74566800
rs143255662
rs111751942
rs62275969
rs144191378
rs62275970
rs78320193
rs79797465
rs151002305
rs62275971
rs62275972
rs9758053
rs2222305
rs6808572
rs2203945
rs80278892
rs147777785
rs56337209
rs56147469
rs76731441
rs139487903
rs77892315
rs187222019
rs76012831
rs1464312
rs2037363
rs115026595
rs2946796
rs2037362
rs2970106
rs1850943
rs2970104
rs2970103
rs77522702
rs74852705
rs76987236
rs77756430
rs4585187
rs4568124
rs77712546
rs4507245
rs6804586
rs4630940
rs6807699
rs6807887
rs4583648
rs4468967
rs7610392
rs77110926
rs10804536
rs112613255
rs10804537
rs10804538
rs6781993
rs77511521
rs6769610
rs16828633
rs79029293
rs59732248
rs9843880
rs9865749
rs9828647
rs9828771
rs9848574
rs9866246
rs9828854
rs74776711
rs13086945
rs78598552
rs78118112
rs9289105
rs12695370
rs12695371
rs4588353
rs4073589
rs4146786
rs4074439
rs4519687
rs76048159
rs78500432
rs77233665
rs10804539
rs16828635
rs9682051
rs78460508
rs79373431
rs75059903
rs12695372
rs9816586
rs4378953
rs5006116
rs56056704
rs12330691
rs4383519
rs4355274
rs77749034
rs116524758
```
