## Supplementary material for "Characterization of shared and ancestry-specific signals driving complex traits using multi-ancestry fine-mapping": s2.afreq

```
#CHROM	ID	REF	ALT	ALT_FREQS	OBS_CT
3	rs1501883	T	C	0.556548	1008
3	rs6802777	A	G	0.411706	1008
3	rs77020975	G	T	0.0128968	1008
3	rs6796410	G	A	0.463294	1008
3	rs9799118	C	G	0.464286	1008
3	rs2937693	T	C	0.552579	1008
3	rs78945356	G	A	0.0386905	1008
3	rs6438396	C	T	0.447421	1008
3	rs6803377	G	C	0.465278	1008
3	rs10934406	T	C	0.407738	1008
3	rs10934407	C	G	0.448413	1008
3	rs7644537	T	C	0.406746	1008
3	rs74893657	G	C	0.0416667	1008
3	rs4855958	T	C	0.454365	1008
3	rs4855959	G	C	0.509921	1008
3	rs9830679	T	C	0.412698	1008
3	rs7620877	A	G	0.468254	1008
3	rs16827191	C	T	0.0406746	1008
3	rs16827196	C	A	0.0406746	1008
3	rs76454794	A	G	0.0406746	1008
3	rs76462957	A	G	0.0396825	1008
3	rs16827206	G	A	0.0416667	1008
3	rs75743108	T	C	0.0396825	1008
3	rs78537353	T	C	0.0396825	1008
3	rs79436702	C	T	0.0416667	1008
3	rs1472619	T	C	0.406746	1008
3	rs142666044	G	A	0.0287698	1008
3	rs1381799	G	T	0.0416667	1008
3	rs74677143	A	G	0.0416667	1008
3	rs16827220	A	G	0.0396825	1008
3	rs76843736	T	C	0.0416667	1008
3	rs16827228	T	A	0.0327381	1008
3	rs1501882	A	T	0.40873	1008
3	rs76273080	A	G	0.0416667	1008
3	rs74363390	T	C	0.0416667	1008
3	rs9867372	A	G	0.405754	1008
3	rs1903737	T	C	0.0416667	1008
3	rs1903738	T	G	0.0416667	1008
3	rs77098079	C	A	0.0396825	1008
3	rs74637930	A	C	0.0416667	1008
3	rs9830327	C	T	0.404762	1008
3	rs78771008	G	A	0.0416667	1008
3	rs79387525	T	C	0.0426587	1008
3	rs77960488	A	C	0.0416667	1008
3	rs78568586	G	A	0.0396825	1008
3	rs74285366	A	C	0.0416667	1008
3	rs118184462	T	A	0.0198413	1008
3	rs1015375	T	C	0.549603	1008
3	rs2134217	T	C	0.0416667	1008
3	rs1463887	T	C	0.0416667	1008
3	rs74751762	C	T	0.0416667	1008
3	rs139984951	C	T	0.00992063	1008
3	rs75139547	T	G	0.0416667	1008
3	rs76211616	A	G	0.0416667	1008
3	rs1354148	C	T	0.405754	1008
3	rs74373362	G	A	0.0416667	1008
3	rs116018230	T	C	0.0416667	1008
3	rs75075299	T	C	0.0416667	1008
3	rs75227350	C	T	0.0416667	1008
3	rs9818511	G	A	0.444444	1008
3	rs76634874	A	G	0.0416667	1008
3	rs9856139	A	C	0.550595	1008
3	rs77484294	A	T	0.0416667	1008
3	rs75945136	G	A	0.0347222	1008
3	rs80083025	T	A	0.0416667	1008
3	rs77821647	A	T	0.0347222	1008
3	rs16827250	G	A	0.0347222	1008
3	rs74285367	T	C	0.0347222	1008
3	rs77917940	A	C	0.0327381	1008
3	rs1501880	G	A	0.40377	1008
3	rs77193924	G	A	0.0347222	1008
3	rs1393190	G	A	0.536706	1008
3	rs16827253	A	G	0.0347222	1008
3	rs16827256	T	C	0.0347222	1008
3	rs76151038	C	T	0.0347222	1008
3	rs75180302	C	T	0.0347222	1008
3	rs79798417	G	T	0.0347222	1008
3	rs74477767	T	A	0.0347222	1008
3	rs79070730	C	T	0.0347222	1008
3	rs79171985	G	A	0.0208333	1008
3	rs76707734	T	C	0.0416667	1008
3	rs2036397	A	G	0.501984	1008
3	rs2036396	C	T	0.500992	1008
3	rs76284734	T	C	0.0426587	1008
3	rs2036395	G	A	0.50496	1008
3	rs58352938	T	C	0.0426587	1008
3	rs17665161	A	G	0.547619	1008
3	rs61324946	T	A	0.0426587	1008
3	rs12491489	C	T	0.501984	1008
3	rs1501870	A	G	0.547619	1008
3	rs1501869	C	T	0.50496	1008
3	rs9849920	C	T	0.545635	1008
3	rs148027097	T	C	0.0168651	1008
3	rs79990631	T	C	0.0406746	1008
3	rs12496574	T	C	0.549603	1008
3	rs10934408	T	C	0.511905	1008
3	rs144377565	C	A	0.015873	1008
3	rs9818050	A	G	0.552579	1008
3	rs9818069	A	C	0.550595	1008
3	rs9289081	T	C	0.550595	1008
3	rs79584749	G	A	0.0416667	1008
3	rs1501868	T	C	0.511905	1008
3	rs73862807	G	A	0.0337302	1008
3	rs73862808	G	A	0.0337302	1008
3	rs9289082	A	T	0.540675	1008
3	rs9837013	T	A	0.499008	1008
3	rs1875517	G	A	0.497024	1008
3	rs1910039	G	A	0.498016	1008
3	rs1910038	C	A	0.498016	1008
3	rs1910037	T	A	0.499008	1008
3	rs1910036	T	A	0.498016	1008
3	rs2869794	T	C	0.498016	1008
3	rs2869789	A	C	0.498016	1008
3	rs2869788	C	T	0.498016	1008
3	rs2869787	T	C	0.499008	1008
3	rs1553305	C	G	0.499008	1008
3	rs2088913	A	G	0.499008	1008
3	rs13077206	T	C	0.527778	1008
3	rs1948758	G	A	0.527778	1008
3	rs4516643	G	A	0.527778	1008
3	rs4299513	C	T	0.527778	1008
3	rs4299512	C	T	0.527778	1008
3	rs4535259	G	C	0.527778	1008
3	rs4309759	C	G	0.527778	1008
3	rs79738420	A	G	0.0744048	1008
3	rs2134216	T	C	0.527778	1008
3	rs2134215	A	C	0.527778	1008
3	rs6438397	T	C	0.527778	1008
3	rs6438398	T	C	0.527778	1008
3	rs1354145	A	T	0.526786	1008
3	rs150984055	G	A	0.030754	1008
3	rs1827378	G	A	0.527778	1008
3	rs1827377	C	T	0.198413	1008
3	rs141509087	C	T	0.00198413	1008
3	rs1393186	T	A	0.529762	1008
3	rs11719399	A	G	0.526786	1008
3	rs34465253	A	C	0.456349	1008
3	rs35883702	C	G	0.454365	1008
3	rs78169203	T	G	0.0515873	1008
3	rs1393185	G	A	0.521825	1008
3	rs7648036	T	C	0.525794	1008
3	rs9867074	T	C	0.525794	1008
3	rs9289083	G	A	0.525794	1008
3	rs9867393	T	C	0.526786	1008
3	rs9867543	T	C	0.525794	1008
3	rs75005410	G	T	0.00198413	1008
3	rs7617085	A	G	0.525794	1008
3	rs78152521	T	C	0.0357143	1008
3	rs7639287	C	A	0.52381	1008
3	rs13071808	G	A	0.0555556	1008
3	rs76383499	A	G	0.0505952	1008
3	rs143365515	C	T	0.0109127	1008
3	rs9858858	G	C	0.519841	1008
3	rs872593	C	T	0.519841	1008
3	rs35105261	C	G	0.0555556	1008
3	rs9825513	A	G	0.519841	1008
3	rs870297	C	T	0.519841	1008
3	rs7646457	G	A	0.0555556	1008
3	rs73161775	T	C	0.0654762	1008
3	rs869851	C	T	0.518849	1008
3	rs1501867	T	C	0.52381	1008
3	rs1501866	A	G	0.520833	1008
3	rs1501865	G	A	0.518849	1008
3	rs1948757	G	A	0.0634921	1008
3	rs1501864	G	C	0.518849	1008
3	rs1875516	T	A	0.518849	1008
3	rs7635869	C	T	0.518849	1008
3	rs9874907	G	A	0.521825	1008
3	rs148689924	A	G	0.0238095	1008
3	rs11705856	G	A	0.521825	1008
3	rs7645035	C	T	0.522817	1008
3	rs7645105	C	T	0.522817	1008
3	rs16827323	C	T	0.0555556	1008
3	rs10511370	C	T	0.0555556	1008
3	rs13082421	C	T	0.520833	1008
3	rs76629080	C	T	0.0724206	1008
3	rs13083079	G	T	0.520833	1008
3	rs1847024	G	A	0.517857	1008
3	rs6775299	T	A	0.272817	1008
3	rs4106004	G	A	0.517857	1008
3	rs1393188	C	T	0.517857	1008
3	rs1501872	C	T	0.517857	1008
3	rs138347581	G	A	0.0297619	1008
3	rs72963446	A	G	0.0615079	1008
3	rs11721241	C	A	0.440476	1008
3	rs1354147	C	T	0.519841	1008
3	rs1501871	G	A	0.519841	1008
3	rs1847023	G	A	0.520833	1008
3	rs13068949	A	T	0.441468	1008
3	rs76913440	C	T	0.078373	1008
3	rs35803195	C	A	0.441468	1008
3	rs72963456	T	C	0.078373	1008
3	rs67117446	C	A	0.520833	1008
3	rs73154896	G	A	0.255952	1008
3	rs6807117	C	T	0.520833	1008
3	rs6809736	G	A	0.794643	1008
3	rs146574256	A	T	0.0188492	1008
3	rs75895670	G	T	0.0605159	1008
3	rs2134218	A	G	0.527778	1008
3	rs12485721	G	A	0.444444	1008
3	rs12485703	C	T	0.444444	1008
3	rs1354151	C	T	0.52381	1008
3	rs13091185	T	A	0.526786	1008
3	rs13073644	A	C	0.530754	1008
3	rs77873410	A	T	0.0585317	1008
3	rs35788002	C	T	0.452381	1008
3	rs1910041	T	C	0.530754	1008
3	rs1910042	G	A	0.529762	1008
3	rs1910043	A	C	0.530754	1008
3	rs13059762	T	G	0.530754	1008
3	rs11926806	A	T	0.077381	1008
3	rs13071062	T	G	0.47619	1008
3	rs11719486	A	T	0.530754	1008
3	rs6798632	T	C	0.530754	1008
3	rs6799099	T	C	0.531746	1008
3	rs10511369	T	C	0.429563	1008
3	rs117322643	G	A	0.046627	1008
3	rs79682267	T	C	0.0634921	1008
3	rs77755820	T	C	0.0575397	1008
3	rs4146331	G	A	0.536706	1008
3	rs2904196	T	C	0.584325	1008
3	rs13320071	C	T	0.131944	1008
3	rs9846870	C	A	0.59623	1008
3	rs9866901	T	C	0.597222	1008
3	rs9789952	A	C	0.244048	1008
3	rs72963486	C	T	0.259921	1008
3	rs72963487	A	C	0.271825	1008
3	rs13316081	A	G	0.24504	1008
3	rs35283847	A	G	0.123016	1008
3	rs10934409	C	T	0.286706	1008
3	rs73156214	A	G	0.303571	1008
3	rs117625031	G	A	0.0277778	1008
3	rs185629709	C	G	0.00992063	1008
3	rs9289084	C	T	0.203373	1008
3	rs6773314	A	G	0.213294	1008
3	rs6804100	C	T	0.322421	1008
3	rs73156217	T	C	0.121032	1008
3	rs12495332	C	T	0.579365	1008
3	rs6772369	T	C	0.440476	1008
3	rs9822969	T	A	0.349206	1008
3	rs4571263	G	T	0.694444	1008
3	rs9827695	T	C	0.229167	1008
3	rs6782333	T	C	0.122024	1008
3	rs12486116	G	C	0.250992	1008
3	rs9855030	A	G	0.240079	1008
3	rs73156226	T	C	0.122024	1008
3	rs35832454	G	A	0.12004	1008
3	rs66843558	G	C	0.12004	1008
3	rs80113471	A	C	0.119048	1008
3	rs6789437	A	G	0.702381	1008
3	rs9811942	C	T	0.202381	1008
3	rs9816414	C	T	0.169643	1008
3	rs9836562	T	C	0.724206	1008
3	rs72963497	T	C	0.284722	1008
3	rs11707500	G	T	0.169643	1008
3	rs6799173	A	G	0.177579	1008
3	rs6774738	C	T	0.435516	1008
3	rs34253696	C	A	0.113095	1008
3	rs12630987	G	A	0.0704365	1008
3	rs185469526	C	T	0.00396825	1008
3	rs4490391	A	G	0.444444	1008
3	rs4234669	T	G	0.240079	1008
3	rs9875044	A	C	0.727183	1008
3	rs145757966	G	T	0.0257937	1008
3	rs34780599	G	A	0.115079	1008
3	rs35683801	G	T	0.115079	1008
3	rs9878830	T	G	0.237103	1008
3	rs4404477	C	T	0.429563	1008
3	rs4302404	A	T	0.114087	1008
3	rs35661924	T	C	0.114087	1008
3	rs4687915	G	T	0.16369	1008
3	rs4688100	C	T	0.16369	1008
3	rs77413732	C	T	0.0863095	1008
3	rs4687916	C	T	0.431548	1008
3	rs76588974	T	C	0.265873	1008
3	rs74516256	G	A	0.0833333	1008
3	rs142737360	G	A	0.0257937	1008
3	rs72965512	G	A	0.274802	1008
3	rs9877923	T	C	0.114087	1008
3	rs9882233	T	C	0.115079	1008
3	rs140101621	C	T	0.0168651	1008
3	rs4440150	T	C	0.60119	1008
3	rs67496240	C	G	0.112103	1008
3	rs76802979	T	C	0.0843254	1008
3	rs67567139	A	T	0.118056	1008
3	rs34770366	G	A	0.114087	1008
3	rs75737241	A	G	0.0793651	1008
3	rs12631137	T	C	0.289683	1008
3	rs6438401	C	T	0.390873	1008
3	rs66698353	T	C	0.115079	1008
3	rs67994307	T	C	0.116071	1008
3	rs73170763	C	A	0.119048	1008
3	rs56246108	A	G	0.114087	1008
3	rs72965521	G	A	0.265873	1008
3	rs35822430	T	G	0.114087	1008
3	rs147847980	A	G	0.0109127	1008
3	rs5004095	A	G	0.251984	1008
3	rs12630103	T	C	0.284722	1008
3	rs76516051	T	C	0.0833333	1008
3	rs4129532	A	C	0.394841	1008
3	rs4129531	C	G	0.27877	1008
3	rs4481182	A	C	0.635913	1008
3	rs4607140	A	G	0.253968	1008
3	rs76259969	G	T	0.0803571	1008
3	rs9838441	T	C	0.255952	1008
3	rs9842984	T	C	0.712302	1008
3	rs9843443	T	C	0.373016	1008
3	rs6770925	T	C	0.256944	1008
3	rs6438402	C	T	0.513889	1008
3	rs6810300	C	A	0.512897	1008
3	rs6764568	G	T	0.511905	1008
3	rs6764707	C	G	0.512897	1008
3	rs77491966	G	T	0.262897	1008
3	rs9834255	C	T	0.240079	1008
3	rs9854242	T	C	0.512897	1008
3	rs9810976	G	A	0.514881	1008
3	rs4549308	G	A	0.707341	1008
3	rs61110202	A	G	0.206349	1008
3	rs13089304	T	C	0.519841	1008
3	rs12486585	G	A	0.515873	1008
3	rs13089654	T	A	0.107143	1008
3	rs9816831	C	T	0.514881	1008
3	rs56966452	T	G	0.27877	1008
3	rs7618876	G	C	0.518849	1008
3	rs72965542	A	G	0.280754	1008
3	rs72965544	G	A	0.279762	1008
3	rs4687926	C	T	0.233135	1008
3	rs4549307	A	G	0.295635	1008
3	rs4419408	T	C	0.710317	1008
3	rs4505740	A	T	0.545635	1008
3	rs34913454	T	C	0.106151	1008
3	rs12489391	C	G	0.551587	1008
3	rs4296623	G	A	0.28373	1008
3	rs72965548	G	A	0.280754	1008
3	rs72965549	C	T	0.292659	1008
3	rs62268504	A	T	0.258929	1008
3	rs13096883	A	C	0.106151	1008
3	rs13097393	C	T	0.106151	1008
3	rs4364201	T	C	0.292659	1008
3	rs4333117	G	A	0.732143	1008
3	rs13097890	G	A	0.106151	1008
3	rs4303899	A	G	0.292659	1008
3	rs118101640	G	T	0.031746	1008
3	rs7626992	A	C	0.266865	1008
3	rs13060712	C	T	0.106151	1008
3	rs72965557	C	T	0.274802	1008
3	rs142123504	C	T	0.0287698	1008
3	rs117066497	G	A	0.0267857	1008
3	rs35404260	G	A	0.108135	1008
3	rs72965559	G	C	0.496032	1008
3	rs7623072	T	G	0.660714	1008
3	rs7611528	C	T	0.106151	1008
3	rs10470402	T	C	0.551587	1008
3	rs10470307	T	C	0.270833	1008
3	rs10934410	T	C	0.553571	1008
3	rs12491949	A	G	0.291667	1008
3	rs12485527	C	T	0.291667	1008
3	rs12491950	A	T	0.290675	1008
3	rs12488998	T	G	0.261905	1008
3	rs9815477	C	A	0.261905	1008
3	rs4687934	A	C	0.284722	1008
3	rs9839895	T	C	0.271825	1008
3	rs3814059	A	G	0.503968	1008
3	rs36072939	A	C	0.111111	1008
3	rs10934411	G	T	0.27877	1008
3	rs9868143	A	G	0.75496	1008
3	rs9830786	C	G	0.659722	1008
3	rs72965564	C	G	0.27877	1008
3	rs6784348	C	A	0.544643	1008
3	rs3923050	T	C	0.266865	1008
3	rs12638315	A	G	0.149802	1008
3	rs7638822	A	G	0.552579	1008
3	rs74607770	C	T	0.0337302	1008
3	rs10934412	A	G	0.549603	1008
3	rs10934413	T	C	0.265873	1008
3	rs4368528	A	C	0.662698	1008
3	rs4530562	C	T	0.260913	1008
3	rs7622910	G	A	0.662698	1008
3	rs78283876	T	G	0.231151	1008
3	rs4234649	T	C	0.652778	1008
3	rs4479631	C	T	0.109127	1008
3	rs4340729	G	A	0.433532	1008
3	rs6762532	A	C	0.393849	1008
3	rs78709205	C	T	0.0446429	1008
3	rs6797381	C	T	0.380952	1008
3	rs4370056	T	C	0.380952	1008
3	rs75070215	A	T	0.0833333	1008
3	rs7622543	A	G	0.377976	1008
3	rs4479632	C	T	0.251984	1008
3	rs4301042	A	G	0.734127	1008
3	rs9834537	A	T	0.37004	1008
3	rs78260802	C	T	0.264881	1008
3	rs4470556	C	T	0.374008	1008
3	rs12497856	C	T	0.27381	1008
3	rs4989493	G	C	0.424603	1008
3	rs9289086	A	C	0.393849	1008
3	rs4311242	T	A	0.738095	1008
3	rs4132417	A	T	0.391865	1008
3	rs78539529	T	C	0.0208333	1008
3	rs6806221	G	C	0.602183	1008
3	rs13325341	C	A	0.0505952	1008
3	rs7650244	G	T	0.369048	1008
3	rs4345097	T	C	0.728175	1008
3	rs9837554	A	G	0.0386905	1008
3	rs9876090	C	G	0.808532	1008
3	rs9876351	G	A	0.90377	1008
3	rs6438403	G	T	0.884921	1008
3	rs9831684	T	C	0.53869	1008
3	rs9836262	T	A	0.224206	1008
3	rs7624146	A	C	0.534722	1008
3	rs7646668	G	A	0.250992	1008
3	rs9821871	C	G	0.234127	1008
3	rs76224702	T	A	0.0793651	1008
3	rs9827246	C	T	0.774802	1008
3	rs7622723	T	C	0.237103	1008
3	rs7611591	G	A	0.232143	1008
3	rs6788389	A	C	0.884921	1008
3	rs12629100	C	A	0.22123	1008
3	rs6438404	C	T	0.901786	1008
3	rs147088566	T	C	0.0178571	1008
3	rs4128683	A	T	0.30754	1008
3	rs138697621	A	T	0.00496032	1008
3	rs75387906	A	T	0.225198	1008
3	rs4635741	T	C	0.309524	1008
3	rs62264880	T	A	0.270833	1008
3	rs9289087	T	C	0.242063	1008
3	rs28482251	T	C	0.0793651	1008
3	rs9289088	T	C	0.237103	1008
3	rs6805520	A	G	0.80754	1008
3	rs6781396	C	T	0.28869	1008
3	rs4367097	G	T	0.225198	1008
3	rs77205807	T	C	0.0793651	1008
3	rs4496519	T	C	0.820437	1008
3	rs4568174	A	G	0.81746	1008
3	rs34966250	G	T	0.276786	1008
3	rs78740340	C	T	0.222222	1008
3	rs4234650	T	C	0.885913	1008
3	rs4579045	C	T	0.657738	1008
3	rs4579044	C	T	0.361111	1008
3	rs13325314	T	C	0.0357143	1008
3	rs7638638	G	T	0.635913	1008
3	rs9851198	G	A	0.0267857	1008
3	rs78314050	C	T	0.0833333	1008
3	rs67200870	G	A	0.35119	1008
3	rs62264883	G	C	0.356151	1008
3	rs73865426	T	C	0.237103	1008
3	rs73865427	T	C	0.237103	1008
3	rs9876009	T	C	0.0357143	1008
3	rs9861188	G	A	0.0267857	1008
3	rs10934415	C	G	0.362103	1008
3	rs9829549	A	G	0.944444	1008
3	rs75538130	G	A	0.0853175	1008
3	rs13087569	A	G	0.360119	1008
3	rs6789622	C	T	0.647817	1008
3	rs73865430	G	A	0.222222	1008
3	rs13326570	C	T	0.281746	1008
3	rs12638661	G	T	0.361111	1008
3	rs73170801	G	A	0.0257937	1008
3	rs138003949	G	A	0.0277778	1008
3	rs6809420	T	G	0.947421	1008
3	rs7614884	T	G	0.375992	1008
3	rs7647501	G	A	0.281746	1008
3	rs79114636	C	A	0.219246	1008
3	rs4234655	C	T	0.431548	1008
3	rs13099229	G	A	0.360119	1008
3	rs36024643	G	A	0.362103	1008
3	rs4687983	G	A	0.647817	1008
3	rs7645653	C	G	0.430556	1008
3	rs35061282	A	G	0.367063	1008
3	rs7613799	T	C	0.426587	1008
3	rs7646416	C	T	0.423611	1008
3	rs4388006	T	C	0.239087	1008
3	rs9827230	C	T	0.393849	1008
3	rs12494942	A	T	0.371032	1008
3	rs74793909	T	C	0.0386905	1008
3	rs9833119	G	A	0.0257937	1008
3	rs78098857	A	G	0.193452	1008
3	rs13059541	G	A	0.359127	1008
3	rs4687991	G	A	0.385913	1008
3	rs78461566	T	C	0.0386905	1008
3	rs3924564	T	A	0.37004	1008
3	rs3924565	C	A	0.0267857	1008
3	rs73172607	T	A	0.0257937	1008
3	rs62264887	T	C	0.375992	1008
3	rs9841981	C	T	0.0654762	1008
3	rs149565977	C	T	0.015873	1008
3	rs7641170	A	C	0.729167	1008
3	rs74352594	T	C	0.202381	1008
3	rs4128263	T	C	0.371032	1008
3	rs6776684	C	A	0.43254	1008
3	rs4687996	G	A	0.0625	1008
3	rs4234658	A	G	0.0267857	1008
3	rs66909038	T	C	0.373016	1008
3	rs4234659	C	T	0.0267857	1008
3	rs4602427	C	G	0.944444	1008
3	rs79913985	T	C	0.0267857	1008
3	rs9858155	C	T	0.0357143	1008
3	rs12489588	C	T	0.0654762	1008
3	rs13088380	C	G	0.366071	1008
3	rs9872763	A	G	0.0634921	1008
3	rs73172611	G	A	0.0257937	1008
3	rs9845464	G	A	0.0357143	1008
3	rs4687856	T	C	0.363095	1008
3	rs58531875	G	A	0.366071	1008
3	rs11717841	G	A	0.316468	1008
3	rs4277716	C	T	0.0367063	1008
3	rs4687857	G	A	0.31746	1008
3	rs4687858	T	A	0.724206	1008
3	rs77735659	C	T	0.0793651	1008
3	rs35541348	G	A	0.585317	1008
3	rs6808588	T	C	0.00198413	1008
3	rs77299912	T	C	0.0138889	1008
3	rs6796552	C	G	0.71131	1008
3	rs72967262	A	G	0.303571	1008
3	rs112620351	A	G	0.0198413	1008
3	rs75155406	C	T	0.0406746	1008
3	rs10212197	A	G	0.361111	1008
3	rs146963575	C	T	0.0396825	1008
3	rs59497431	G	A	0.298611	1008
3	rs58043966	C	G	0.34127	1008
3	rs4687862	G	T	0.302579	1008
3	rs4615111	G	T	0.678571	1008
3	rs4687864	A	G	0.303571	1008
3	rs9681843	A	G	0.0198413	1008
3	rs72951507	G	T	0.302579	1008
3	rs76764057	C	T	0.242063	1008
3	rs4325949	A	G	0.573413	1008
3	rs4234660	T	C	0.303571	1008
3	rs4444741	G	A	0.301587	1008
3	rs59298747	A	G	0.251984	1008
3	rs4320082	A	C	0.574405	1008
3	rs4571264	G	T	0.297619	1008
3	rs4499636	C	T	0.300595	1008
3	rs73865457	T	C	0.300595	1008
3	rs72951520	G	A	0.300595	1008
3	rs72951522	C	T	0.300595	1008
3	rs12634683	A	G	0.303571	1008
3	rs12630024	C	T	0.300595	1008
3	rs4610260	G	A	0.0188492	1008
3	rs57702713	G	T	0.301587	1008
3	rs73863131	A	T	0.302579	1008
3	rs72951523	G	C	0.300595	1008
3	rs117243678	G	A	0.00793651	1008
3	rs9821162	G	C	0.0188492	1008
3	rs72951524	A	T	0.301587	1008
3	rs72951527	A	C	0.303571	1008
3	rs6769449	T	C	0.363095	1008
3	rs6805393	G	A	0.325397	1008
3	rs55924379	A	G	0.304563	1008
3	rs56201452	C	G	0.304563	1008
3	rs4456894	C	A	0.301587	1008
3	rs4257577	G	A	0.301587	1008
3	rs4487268	C	T	0.301587	1008
3	rs4487267	C	A	0.368056	1008
3	rs4328832	G	A	0.301587	1008
3	rs4264758	A	G	0.301587	1008
3	rs4441688	C	T	0.28869	1008
3	rs4688015	G	A	0.303571	1008
3	rs4688016	C	G	0.303571	1008
3	rs4688017	A	G	0.303571	1008
3	rs9827255	C	T	0.0188492	1008
3	rs4146336	A	C	0.659722	1008
3	rs4314207	T	C	0.302579	1008
3	rs4410466	T	C	0.302579	1008
3	rs4146338	C	T	0.982143	1008
3	rs4465973	T	C	0.0188492	1008
3	rs4282091	A	G	0.0188492	1008
3	rs7642118	A	C	0.675595	1008
3	rs4295194	C	T	0.285714	1008
3	rs186789416	G	T	0.0178571	1008
3	rs148439849	C	T	0.284722	1008
3	rs140820748	G	A	0.0436508	1008
3	rs4521266	G	A	0.411706	1008
3	rs9825760	G	T	0.0188492	1008
3	rs9825668	C	T	0.0188492	1008
3	rs9825959	C	T	0.0188492	1008
3	rs148594745	C	A	0.281746	1008
3	rs138168141	C	T	0.0178571	1008
3	rs58577598	T	C	0.303571	1008
3	rs7635561	A	C	0.299603	1008
3	rs72951552	C	A	0.284722	1008
3	rs11926918	T	A	0.964286	1008
3	rs62264891	C	A	0.380952	1008
3	rs114535732	C	T	0.0376984	1008
3	rs36087142	T	C	0.0347222	1008
3	rs9861346	C	T	0.981151	1008
3	rs6783233	C	T	0.0188492	1008
3	rs34981078	T	C	0.637897	1008
3	rs10934416	T	C	0.293651	1008
3	rs77420363	C	G	0.0327381	1008
3	rs59394152	G	T	0.375	1008
3	rs13097934	A	G	0.964286	1008
3	rs55800289	C	G	0.261905	1008
3	rs77058559	G	A	0.0515873	1008
3	rs13062198	G	A	0.411706	1008
3	rs13084363	T	A	0.411706	1008
3	rs13062694	G	A	0.411706	1008
3	rs12635476	A	G	0.292659	1008
3	rs78553756	A	G	0.0813492	1008
3	rs12495601	C	T	0.28373	1008
3	rs74514443	G	A	0.0109127	1008
3	rs66511648	T	C	0.015873	1008
3	rs58609575	G	T	0.348214	1008
3	rs6799530	T	A	0.0902778	1008
3	rs73863144	C	T	0.352183	1008
3	rs9842435	A	G	0.989087	1008
3	rs9825411	T	C	0.0634921	1008
3	rs74696602	C	T	0.123016	1008
3	rs9917626	C	G	0.356151	1008
3	rs11711127	T	G	0.0267857	1008
3	rs77979264	A	G	0.00198413	1008
3	rs16827547	A	T	0.537698	1008
3	rs6799997	G	T	0.989087	1008
3	rs7644473	G	T	0.989087	1008
3	rs9845897	T	C	0.0634921	1008
3	rs9864015	A	G	0.0615079	1008
3	rs73182462	A	G	0.0267857	1008
3	rs12494770	A	G	0.899802	1008
3	rs73182464	A	G	0.0267857	1008
3	rs71325315	T	C	0.0297619	1008
3	rs13065007	T	A	0.414683	1008
3	rs12489939	C	T	0.414683	1008
3	rs12490005	G	A	0.409722	1008
3	rs9842336	C	T	0.0605159	1008
3	rs6438409	T	C	0.0902778	1008
3	rs78793415	C	T	0.166667	1008
3	rs13076169	A	C	0.541667	1008
3	rs12491422	T	C	0.541667	1008
3	rs6438410	A	T	0.642857	1008
3	rs13083738	G	A	0.439484	1008
3	rs13088588	C	A	0.0297619	1008
3	rs7630428	A	G	0.0109127	1008
3	rs6776422	T	G	0.444444	1008
3	rs7633157	A	G	0.0763889	1008
3	rs7428847	T	C	0.56746	1008
3	rs13095397	G	T	0.412698	1008
3	rs7426801	G	C	0.638889	1008
3	rs6438411	T	C	0.642857	1008
3	rs6438412	G	C	0.637897	1008
3	rs13081204	T	C	0.565476	1008
3	rs62264956	C	T	0.0109127	1008
3	rs4688045	C	G	0.0605159	1008
3	rs9856456	C	T	0.639881	1008
3	rs62264957	A	C	0.00992063	1008
3	rs117795958	A	G	0.0188492	1008
3	rs73163706	A	G	0.0267857	1008
3	rs55718530	T	C	0.00992063	1008
3	rs13314491	T	C	0.0625	1008
3	rs9990303	T	G	0.0892857	1008
3	rs71616192	T	C	0.418651	1008
3	rs4688050	C	T	0.509921	1008
3	rs4688051	C	T	0.0892857	1008
3	rs117788661	A	G	0.0208333	1008
3	rs4688052	A	C	0.640873	1008
3	rs73163707	A	T	0.00992063	1008
3	rs62266061	C	T	0.00992063	1008
3	rs74882658	G	C	0.0297619	1008
3	rs4687889	T	C	0.0902778	1008
3	rs72645714	G	T	0.0575397	1008
3	rs9289090	A	G	0.642857	1008
3	rs7431379	T	C	0.569444	1008
3	rs76595362	C	T	0.124008	1008
3	rs9827935	A	T	0.642857	1008
3	rs72645715	G	A	0.0575397	1008
3	rs72645716	G	A	0.0575397	1008
3	rs116969288	T	C	0.031746	1008
3	rs56077465	C	T	0.00992063	1008
3	rs56148567	A	G	0.00992063	1008
3	rs6438413	A	T	0.642857	1008
3	rs9843364	A	G	0.667659	1008
3	rs12491308	A	G	0.378968	1008
3	rs72645717	A	T	0.0575397	1008
3	rs4688055	C	T	0.666667	1008
3	rs9831027	T	C	0.0605159	1008
3	rs7430635	T	G	0.0605159	1008
3	rs10934419	A	C	0.597222	1008
3	rs72648856	C	T	0.0545635	1008
3	rs6438414	T	C	0.606151	1008
3	rs55707511	A	G	0.0525794	1008
3	rs13084497	G	T	0.465278	1008
3	rs72648857	A	G	0.0565476	1008
3	rs6438415	T	C	0.669643	1008
3	rs73163713	T	A	0.0525794	1008
3	rs72648858	T	C	0.0575397	1008
3	rs62266064	T	C	0.00992063	1008
3	rs62266065	C	T	0.00992063	1008
3	rs73163715	A	G	0.0525794	1008
3	rs6438416	T	C	0.667659	1008
3	rs73163717	A	C	0.0525794	1008
3	rs6438417	G	T	0.0714286	1008
3	rs73163719	C	T	0.0525794	1008
3	rs6438418	C	T	0.0714286	1008
3	rs57484319	C	A	0.378968	1008
3	rs9810470	C	T	0.665675	1008
3	rs7615595	A	G	0.665675	1008
3	rs7640333	G	C	0.664683	1008
3	rs190244615	T	C	0.00496032	1008
3	rs9834986	T	C	0.0595238	1008
3	rs7652546	T	C	0.668651	1008
3	rs78679158	T	A	0.133929	1008
3	rs13066603	A	G	0.463294	1008
3	rs6414274	G	C	0.664683	1008
3	rs73163723	A	G	0.143849	1008
3	rs6799739	C	G	0.0595238	1008
3	rs6438419	G	A	0.406746	1008
3	rs6438420	T	C	0.669643	1008
3	rs4688063	A	C	0.66369	1008
3	rs4688064	C	T	0.0515873	1008
3	rs10934420	T	C	0.55754	1008
3	rs6792102	C	A	0.0525794	1008
3	rs142199309	G	T	0.0238095	1008
3	rs6807654	T	C	0.669643	1008
3	rs73163726	C	T	0.0515873	1008
3	rs10934421	A	C	0.608135	1008
3	rs9856039	A	G	0.0575397	1008
3	rs55689237	C	G	0.00992063	1008
3	rs9838478	T	C	0.0595238	1008
3	rs10804533	T	C	0.55754	1008
3	rs7432387	C	T	0.0585317	1008
3	rs6414275	C	T	0.66369	1008
3	rs6769349	T	A	0.666667	1008
3	rs7616370	T	A	0.666667	1008
3	rs7429567	A	G	0.606151	1008
3	rs7433480	C	G	0.662698	1008
3	rs12330365	G	A	0.0585317	1008
3	rs73163732	T	C	0.0496032	1008
3	rs35239854	G	A	0.030754	1008
3	rs77788637	T	C	0.0565476	1008
3	rs6438421	A	T	0.667659	1008
3	rs77988000	C	T	0.0565476	1008
3	rs6438422	T	C	0.668651	1008
3	rs114047552	A	G	0.015873	1008
3	rs113270417	G	A	0.0496032	1008
3	rs6438423	T	C	0.667659	1008
3	rs9870342	T	C	0.0615079	1008
3	rs117102382	T	C	0.0674603	1008
3	rs6776553	A	G	0.66369	1008
3	rs11715566	C	T	0.551587	1008
3	rs73163739	A	T	0.0496032	1008
3	rs7433883	C	A	0.0615079	1008
3	rs12495276	C	T	0.37996	1008
3	rs4687896	G	A	0.60119	1008
3	rs201396357	G	A	0.666667	1008
3	rs11718201	T	G	0.548611	1008
3	rs74396858	C	A	0.103175	1008
3	rs4687897	T	C	0.666667	1008
3	rs7641471	A	G	0.605159	1008
3	rs7432631	A	G	0.0496032	1008
3	rs148022230	G	A	0.014881	1008
3	rs9833554	A	C	0.0605159	1008
3	rs13066879	T	G	0.605159	1008
3	rs190660784	G	T	0.014881	1008
3	rs56740479	T	A	0.0545635	1008
3	rs9853830	A	G	0.666667	1008
3	rs4688065	T	C	0.0605159	1008
3	rs13090448	T	C	0.561508	1008
3	rs6438424	A	C	0.556548	1008
3	rs34889950	C	G	0.0496032	1008
3	rs6438425	T	C	0.667659	1008
3	rs6438426	T	C	0.667659	1008
3	rs75035329	A	G	0.0575397	1008
3	rs7432982	T	C	0.667659	1008
3	rs9847139	A	G	0.0605159	1008
3	rs140869276	C	T	0.00496032	1008
3	rs6438427	T	A	0.665675	1008
3	rs74354487	T	C	0.155754	1008
3	rs3883861	T	A	0.600198	1008
3	rs7611124	T	C	0.0605159	1008
3	rs73163755	G	T	0.0496032	1008
3	rs4688066	T	C	0.662698	1008
3	rs4687898	C	T	0.0585317	1008
3	rs7430696	G	C	0.660714	1008
3	rs9874340	A	G	0.0615079	1008
3	rs77043511	T	G	0.0545635	1008
3	rs9790189	T	A	0.553571	1008
3	rs12330885	A	T	0.0585317	1008
3	rs4688067	G	A	0.659722	1008
3	rs7427162	T	C	0.0496032	1008
3	rs79184039	G	A	0.0575397	1008
3	rs80173797	T	C	0.0575397	1008
3	rs6438428	A	G	0.659722	1008
3	rs117681277	G	T	0.106151	1008
3	rs35763679	C	T	0.400794	1008
3	rs6788088	A	G	0.65873	1008
3	rs6788211	A	G	0.600198	1008
3	rs13100226	C	T	0.550595	1008
3	rs7431169	A	T	0.599206	1008
3	rs62266129	G	C	0.0109127	1008
3	rs4687899	T	C	0.589286	1008
3	rs4129471	C	T	0.600198	1008
3	rs78443029	T	C	0.0565476	1008
3	rs7432757	C	T	0.589286	1008
3	rs77035437	C	T	0.113095	1008
3	rs6804394	C	A	0.550595	1008
3	rs13070320	C	A	0.60119	1008
3	rs118013470	A	G	0.0128968	1008
3	rs13093355	T	C	0.600198	1008
3	rs7433864	C	A	0.550595	1008
3	rs12054269	C	A	0.40377	1008
3	rs13082166	C	T	0.602183	1008
3	rs13062344	T	C	0.602183	1008
3	rs4688068	T	C	0.603175	1008
3	rs62263074	T	A	0.145833	1008
3	rs114644620	A	G	0.00496032	1008
3	rs7428169	C	A	0.402778	1008
3	rs13090744	T	A	0.402778	1008
3	rs9875219	T	G	0.613095	1008
3	rs73163774	C	T	0.0496032	1008
3	rs55979908	A	C	0.00992063	1008
3	rs9860811	G	C	0.0575397	1008
3	rs9861126	G	A	0.0565476	1008
3	rs9827046	A	C	0.0565476	1008
3	rs9809760	T	C	0.460317	1008
3	rs9289092	A	G	0.204365	1008
3	rs78289376	G	A	0.0555556	1008
3	rs62263076	C	T	0.00992063	1008
3	rs11710605	A	G	0.0496032	1008
3	rs73163777	T	C	0.0496032	1008
3	rs73163779	G	A	0.0496032	1008
3	rs73163781	G	C	0.0496032	1008
3	rs4128928	G	C	0.59127	1008
3	rs35905683	G	A	0.0496032	1008
3	rs113786703	G	T	0.149802	1008
3	rs73163783	T	C	0.0496032	1008
3	rs73163784	T	G	0.0496032	1008
3	rs6791692	T	C	0.0496032	1008
3	rs9881641	C	T	0.611111	1008
3	rs9826300	T	C	0.0595238	1008
3	rs6778857	G	T	0.0505952	1008
3	rs17665813	T	C	0.0496032	1008
3	rs4687900	G	A	0.659722	1008
3	rs4688069	G	A	0.659722	1008
3	rs13061956	A	C	0.404762	1008
3	rs13066948	C	G	0.542659	1008
3	rs56204450	G	A	0.00992063	1008
3	rs73163796	G	A	0.0496032	1008
3	rs11716966	T	C	0.0496032	1008
3	rs62263082	C	T	0.00992063	1008
3	rs4277680	A	G	0.541667	1008
3	rs11713893	C	T	0.540675	1008
3	rs11713924	C	T	0.661706	1008
3	rs7617580	A	G	0.0505952	1008
3	rs1947515	A	G	0.661706	1008
3	rs73183039	C	T	0.0505952	1008
3	rs6766743	T	C	0.0496032	1008
3	rs1947514	A	G	0.662698	1008
3	rs13064457	T	A	0.541667	1008
3	rs73183041	C	A	0.00992063	1008
3	rs936202	A	T	0.0595238	1008
3	rs936201	T	C	0.0595238	1008
3	rs6791342	G	T	0.0505952	1008
3	rs1993408	A	C	0.541667	1008
3	rs73168303	G	A	0.0505952	1008
3	rs56256549	A	G	0.00992063	1008
3	rs73168305	T	C	0.0496032	1008
3	rs55734908	A	T	0.00992063	1008
3	rs6773646	A	C	0.662698	1008
3	rs56051552	C	T	0.0109127	1008
3	rs9811234	G	T	0.0585317	1008
3	rs55929115	T	A	0.0109127	1008
3	rs1456192	C	T	0.604167	1008
3	rs1456191	A	T	0.604167	1008
3	rs1456190	A	C	0.647817	1008
3	rs1471065	A	G	0.597222	1008
3	rs62263112	T	C	0.00595238	1008
3	rs1585086	G	C	0.605159	1008
3	rs1585085	T	C	0.655754	1008
3	rs1585084	C	T	0.0595238	1008
3	rs1585083	A	G	0.0595238	1008
3	rs7433886	C	T	0.0595238	1008
3	rs56174517	G	T	0.00595238	1008
3	rs59470461	A	C	0.00793651	1008
3	rs55704727	C	T	0.00595238	1008
3	rs2124553	A	G	0.599206	1008
3	rs9878469	C	A	0.604167	1008
3	rs62263114	T	A	0.00595238	1008
3	rs10155053	G	T	0.542659	1008
3	rs17666058	C	T	0.0505952	1008
3	rs6791432	A	G	0.610119	1008
3	rs7616499	C	G	0.611111	1008
3	rs7628356	T	C	0.603175	1008
3	rs16827703	G	C	0.0525794	1008
3	rs1378834	G	T	0.660714	1008
3	rs7639030	A	G	0.0565476	1008
3	rs17722625	A	T	0.0505952	1008
3	rs13070842	C	T	0.550595	1008
3	rs1378833	A	C	0.660714	1008
3	rs1378832	A	G	0.659722	1008
3	rs9824671	G	A	0.659722	1008
3	rs9824903	C	T	0.0605159	1008
3	rs9825191	C	T	0.661706	1008
3	rs62263115	G	A	0.00595238	1008
3	rs62263116	T	G	0.00595238	1008
3	rs1463405	T	C	0.659722	1008
3	rs1463404	A	C	0.659722	1008
3	rs1463403	C	T	0.652778	1008
3	rs13073833	T	G	0.600198	1008
3	rs13094045	C	T	0.600198	1008
3	rs12690547	C	T	0.660714	1008
3	rs6769144	C	T	0.00595238	1008
3	rs1456189	T	A	0.661706	1008
3	rs1563439	C	T	0.604167	1008
3	rs13319324	T	C	0.139881	1008
3	rs9822630	C	T	0.600198	1008
3	rs13320120	T	C	0.0525794	1008
3	rs9823063	G	T	0.60119	1008
3	rs9842902	T	C	0.0525794	1008
3	rs1598536	C	T	0.660714	1008
3	rs1598535	C	A	0.60119	1008
3	rs1456188	C	T	0.660714	1008
3	rs28645478	C	T	0.0595238	1008
3	rs4498038	A	G	0.660714	1008
3	rs9828034	C	A	0.0585317	1008
3	rs1456186	G	C	0.602183	1008
3	rs73168370	A	C	0.0496032	1008
3	rs4597702	A	C	0.600198	1008
3	rs1456185	C	A	0.60119	1008
3	rs79850829	T	C	0.138889	1008
3	rs6783146	G	T	0.0595238	1008
3	rs62263118	C	T	0.00595238	1008
3	rs117465880	C	T	0.0178571	1008
3	rs9859501	T	C	0.569444	1008
3	rs4123721	T	A	0.1875	1008
3	rs62263119	T	G	0.00595238	1008
3	rs62263120	A	G	0.00595238	1008
3	rs62263121	T	C	0.00595238	1008
3	rs6765305	A	G	0.047619	1008
3	rs62263122	T	C	0.00595238	1008
3	rs1456199	G	A	0.679563	1008
3	rs9849654	G	C	0.0605159	1008
3	rs6775313	C	A	0.618056	1008
3	rs62263123	G	A	0.00595238	1008
3	rs35048916	C	T	0.618056	1008
3	rs9861022	C	T	0.678571	1008
3	rs13080344	G	A	0.621032	1008
3	rs62264762	C	A	0.00595238	1008
3	rs716937	G	A	0.679563	1008
3	rs716936	T	C	0.62004	1008
3	rs144301203	T	C	0.00496032	1008
3	rs144905793	C	A	0.0337302	1008
3	rs73168378	G	T	0.00595238	1008
3	rs1563437	G	T	0.679563	1008
3	rs75478708	G	C	0.0525794	1008
3	rs9853117	G	A	0.679563	1008
3	rs78142346	A	T	0.014881	1008
3	rs9815484	A	G	0.62004	1008
3	rs62264763	G	A	0.00595238	1008
3	rs142874712	A	T	0.0208333	1008
3	rs1456193	T	C	0.62004	1008
3	rs2045307	C	T	0.617063	1008
3	rs4688071	G	T	0.047619	1008
3	rs1456183	C	T	0.619048	1008
3	rs61511085	T	C	0.0525794	1008
3	rs62264764	G	A	0.0595238	1008
3	rs56310214	G	A	0.00595238	1008
3	rs7649429	G	C	0.0595238	1008
3	rs6805565	C	A	0.384921	1008
3	rs61384494	C	T	0.0595238	1008
3	rs62264766	A	G	0.00595238	1008
3	rs116261938	A	C	0.0525794	1008
3	rs9819787	T	G	0.68254	1008
3	rs57945129	C	T	0.0674603	1008
3	rs117302926	A	T	0.0496032	1008
3	rs62264767	A	C	0.0595238	1008
3	rs6807173	T	G	0.00595238	1008
3	rs6794831	C	A	0.00595238	1008
3	rs6795060	C	A	0.0585317	1008
3	rs62264768	T	C	0.0595238	1008
3	rs62264769	A	T	0.0595238	1008
3	rs79485311	A	G	0.0753968	1008
3	rs1378837	A	G	0.679563	1008
3	rs76036812	T	C	0.0525794	1008
3	rs73168386	T	C	0.0595238	1008
3	rs74550053	C	T	0.0525794	1008
3	rs7645813	C	T	0.679563	1008
3	rs7615944	T	A	0.68254	1008
3	rs73168388	C	T	0.00595238	1008
3	rs62264770	C	T	0.0585317	1008
3	rs4146374	T	A	0.681548	1008
3	rs62264771	G	T	0.0595238	1008
3	rs114731692	G	T	0.0525794	1008
3	rs62264772	G	A	0.0595238	1008
3	rs9878630	G	A	0.133929	1008
3	rs148609442	A	G	0.0178571	1008
3	rs62264773	G	A	0.0595238	1008
3	rs6778926	T	G	0.622024	1008
3	rs62264774	C	G	0.00595238	1008
3	rs62264775	A	C	0.0595238	1008
3	rs77855782	C	T	0.0525794	1008
3	rs1350162	A	T	0.68254	1008
3	rs1350161	G	T	0.68254	1008
3	rs148922776	C	T	0.014881	1008
3	rs75968838	A	G	0.0525794	1008
3	rs7631320	T	C	0.00595238	1008
3	rs1378836	A	G	0.686508	1008
3	rs56255439	C	A	0.0595238	1008
3	rs114632673	C	T	0.0525794	1008
3	rs55779525	A	C	0.00595238	1008
3	rs16827737	T	C	0.1875	1008
3	rs78118238	T	G	0.0525794	1008
3	rs1378835	T	G	0.575397	1008
3	rs62264777	G	C	0.0595238	1008
3	rs62264778	G	T	0.0595238	1008
3	rs75803784	T	C	0.0525794	1008
3	rs1456196	C	A	0.0595238	1008
3	rs62264779	G	T	0.00694444	1008
3	rs62264780	T	C	0.0595238	1008
3	rs58533135	T	C	0.0595238	1008
3	rs62264782	C	A	0.00595238	1008
3	rs1563438	C	T	0.047619	1008
3	rs73168397	C	T	0.00595238	1008
3	rs1456195	C	T	0.637897	1008
3	rs62264783	G	A	0.00694444	1008
3	rs1610148	G	C	0.047619	1008
3	rs1456182	G	A	0.00595238	1008
3	rs72955862	A	G	0.362103	1008
3	rs1456184	G	T	0.569444	1008
3	rs75643565	T	C	0.047619	1008
3	rs1350158	T	A	0.948413	1008
3	rs115586187	A	C	0.0337302	1008
3	rs73168399	G	A	0.047619	1008
3	rs73168400	T	C	0.047619	1008
3	rs12485874	A	G	0.385913	1008
3	rs117386512	A	C	0.0119048	1008
3	rs6438430	G	A	0.0496032	1008
3	rs6784897	G	T	0.986111	1008
3	rs73168401	T	C	0.0674603	1008
3	rs55864156	C	G	0.00694444	1008
3	rs55958423	T	C	0.0496032	1008
3	rs62264816	C	G	0.00595238	1008
3	rs1585082	C	G	0.948413	1008
3	rs12496237	T	A	0.361111	1008
3	rs73168402	G	C	0.047619	1008
3	rs61157132	T	C	0.362103	1008
3	rs7643173	C	T	0.047619	1008
3	rs73176600	T	C	0.047619	1008
3	rs73176601	G	A	0.047619	1008
3	rs113203850	A	C	0.0694444	1008
3	rs17722838	T	C	0.0694444	1008
3	rs16827743	C	T	0.361111	1008
3	rs62264819	T	C	0.00595238	1008
3	rs55958116	C	T	0.00595238	1008
3	rs61355450	T	C	0.0198413	1008
3	rs56007132	G	A	0.0535714	1008
3	rs865309	G	A	0.978175	1008
3	rs9829042	A	G	0.560516	1008
3	rs78292537	G	A	0.0198413	1008
3	rs2925313	G	T	0.945437	1008
3	rs74705363	T	C	0.0198413	1008
3	rs79014784	A	G	0.0327381	1008
3	rs817504	A	C	0.994048	1008
3	rs115650985	A	G	0.0198413	1008
3	rs74887132	C	A	0.0198413	1008
3	rs114663578	C	T	0.0198413	1008
3	rs817505	G	C	0.564484	1008
3	rs817506	A	G	0.994048	1008
3	rs9283566	G	T	0.559524	1008
3	rs6786454	T	C	0.363095	1008
3	rs140623033	C	T	0.00992063	1008
3	rs817507	A	C	0.994048	1008
3	rs10514762	C	A	0.363095	1008
3	rs17722965	C	T	0.047619	1008
3	rs58555654	A	G	0.0188492	1008
3	rs139064216	A	T	0.014881	1008
3	rs17722976	C	T	0.047619	1008
3	rs114629362	G	A	0.030754	1008
3	rs116569665	T	A	0.030754	1008
3	rs76824186	T	C	0.0188492	1008
3	rs11712259	C	T	0.047619	1008
3	rs6796374	A	T	0.363095	1008
3	rs817508	T	C	0.994048	1008
3	rs56401741	C	T	0.047619	1008
3	rs76839679	T	C	0.0218254	1008
3	rs77371775	A	G	0.0218254	1008
3	rs75425578	C	T	0.0188492	1008
3	rs2925314	G	C	0.5625	1008
3	rs6783140	G	A	0.362103	1008
3	rs75651176	T	C	0.0218254	1008
3	rs73178510	C	A	0.047619	1008
3	rs2860308	T	G	0.994048	1008
3	rs77485020	T	C	0.0198413	1008
3	rs9849010	G	A	0.560516	1008
3	rs75891092	G	C	0.047619	1008
3	rs79346467	C	T	0.0555556	1008
3	rs76560906	T	C	0.0188492	1008
3	rs77851182	A	T	0.0188492	1008
3	rs1499970	G	A	0.994048	1008
3	rs12497319	T	C	0.363095	1008
3	rs58596664	C	G	0.362103	1008
3	rs817492	T	C	0.992063	1008
3	rs73178511	T	G	0.0178571	1008
3	rs73178513	A	G	0.0188492	1008
3	rs41371853	T	C	0.047619	1008
3	rs1499968	G	T	0.0188492	1008
3	rs11710334	A	G	0.0188492	1008
3	rs2605533	T	C	0.558532	1008
3	rs7649441	G	T	0.047619	1008
3	rs7627393	A	G	0.047619	1008
3	rs7620036	G	A	0.047619	1008
3	rs75573719	C	G	0.0654762	1008
3	rs7632354	T	G	0.0664683	1008
3	rs750833	C	T	0.0684524	1008
3	rs705219	T	A	0.992063	1008
3	rs12639024	C	T	0.366071	1008
3	rs817495	G	A	0.923611	1008
3	rs74316071	A	G	0.125	1008
3	rs76349944	A	G	0.0188492	1008
3	rs817496	G	A	0.923611	1008
3	rs817497	T	C	0.556548	1008
3	rs77089169	T	C	0.365079	1008
3	rs56238203	G	T	0.0714286	1008
3	rs817498	A	G	0.556548	1008
3	rs78472680	T	C	0.365079	1008
3	rs67038230	A	G	0.0496032	1008
3	rs11716855	C	A	0.0714286	1008
3	rs11709110	A	G	0.0684524	1008
3	rs17723244	A	G	0.0684524	1008
3	rs150078953	C	T	0.0168651	1008
3	rs79657114	T	C	0.0188492	1008
3	rs10212334	A	G	0.364087	1008
3	rs1499969	G	A	0.0496032	1008
3	rs817500	T	G	0.99504	1008
3	rs17723301	C	A	0.0684524	1008
3	rs10934426	T	G	0.447421	1008
3	rs13094010	C	G	0.559524	1008
3	rs12497810	G	A	0.361111	1008
3	rs13078800	T	A	0.559524	1008
3	rs1499971	A	C	0.99504	1008
3	rs1499972	A	C	0.99504	1008
3	rs59562727	G	C	0.0704365	1008
3	rs2085323	G	A	0.558532	1008
3	rs861001	A	G	0.99504	1008
3	rs2925312	C	T	0.99504	1008
3	rs78110499	G	A	0.0128968	1008
3	rs843852	A	G	0.99504	1008
3	rs17667014	C	T	0.0704365	1008
3	rs10934427	T	C	0.434524	1008
3	rs17667088	A	G	0.0505952	1008
3	rs117407635	T	C	0.031746	1008
3	rs10934428	A	G	0.43254	1008
3	rs866001	G	A	0.99504	1008
3	rs6792076	A	G	0.434524	1008
3	rs1456197	T	C	0.558532	1008
3	rs78433397	C	T	0.363095	1008
3	rs56302821	A	C	0.0505952	1008
3	rs1093464	C	T	0.99504	1008
3	rs57174837	T	A	0.383929	1008
3	rs10511373	C	A	0.382937	1008
3	rs2870563	C	G	0.0505952	1008
3	rs17723684	G	A	0.0505952	1008
3	rs58077016	G	A	0.0505952	1008
3	rs861673	A	G	0.99504	1008
3	rs150334389	G	A	0.0198413	1008
3	rs112390226	C	T	0.0198413	1008
3	rs817513	A	T	0.99504	1008
3	rs78930502	G	A	0.363095	1008
3	rs817512	T	C	0.99504	1008
3	rs7644556	T	C	0.0505952	1008
3	rs817511	C	T	0.560516	1008
3	rs78664801	T	C	0.0198413	1008
3	rs78428795	G	T	0.0753968	1008
3	rs191580206	A	C	0.356151	1008
3	rs16827837	G	C	0.357143	1008
3	rs73178528	C	A	0.0545635	1008
3	rs17667317	A	G	0.0565476	1008
3	rs77623553	G	A	0.240079	1008
3	rs6773270	A	G	0.0188492	1008
3	rs12635844	C	T	0.41369	1008
3	rs6798512	G	A	0.0188492	1008
3	rs7645152	C	T	0.0565476	1008
3	rs73178531	G	C	0.0565476	1008
3	rs73178532	T	A	0.0565476	1008
3	rs73178533	C	T	0.0565476	1008
3	rs57481709	T	C	0.0565476	1008
3	rs817515	G	A	0.560516	1008
3	rs60707757	C	G	0.41369	1008
3	rs116966055	T	A	0.0218254	1008
3	rs147456332	G	A	0.0416667	1008
3	rs1353916	T	A	0.0188492	1008
3	rs56247556	T	C	0.415675	1008
3	rs56308781	A	T	0.0585317	1008
3	rs56380279	G	A	0.415675	1008
3	rs140858213	C	T	0.0257937	1008
3	rs61424839	G	A	0.41369	1008
3	rs57308391	T	C	0.41369	1008
3	rs72957873	A	T	0.0188492	1008
3	rs11922943	A	C	0.357143	1008
3	rs75308462	T	A	0.357143	1008
3	rs79487167	G	A	0.357143	1008
3	rs77177807	T	C	0.357143	1008
3	rs1093463	C	T	0.99504	1008
3	rs12637064	G	A	0.357143	1008
3	rs6782296	A	G	0.41369	1008
3	rs75141989	T	C	0.0188492	1008
3	rs58125970	G	A	0.357143	1008
3	rs77331252	A	G	0.0188492	1008
3	rs77490200	C	T	0.0188492	1008
3	rs6762091	G	T	0.0565476	1008
3	rs58739278	G	A	0.0565476	1008
3	rs12634615	A	G	0.434524	1008
3	rs12629379	C	T	0.357143	1008
3	rs60106549	C	G	0.0585317	1008
3	rs76062896	G	A	0.289683	1008
3	rs846184	C	T	0.99504	1008
3	rs817510	G	A	0.230159	1008
3	rs2124552	A	G	0.357143	1008
3	rs2124550	A	T	0.0337302	1008
3	rs817509	A	G	0.989087	1008
3	rs73178541	A	G	0.415675	1008
3	rs73178542	T	C	0.0585317	1008
3	rs2124549	A	G	0.415675	1008
3	rs6773858	T	C	0.0565476	1008
3	rs17667504	T	C	0.0585317	1008
3	rs10934430	T	G	0.0585317	1008
3	rs60926571	T	C	0.357143	1008
3	rs11711199	T	C	0.0188492	1008
3	rs7618215	G	T	0.0585317	1008
3	rs7618267	G	C	0.0585317	1008
3	rs7640109	A	C	0.0585317	1008
3	rs7618293	G	A	0.0585317	1008
3	rs864199	T	C	0.99504	1008
3	rs10934431	C	A	0.0565476	1008
3	rs61636746	A	G	0.0585317	1008
3	rs1353915	C	A	0.0585317	1008
3	rs1353914	C	T	0.0585317	1008
3	rs1353913	A	T	0.0585317	1008
3	rs1353912	C	T	0.0585317	1008
3	rs1499983	T	G	0.0585317	1008
3	rs843854	G	A	0.99504	1008
3	rs59446206	T	A	0.357143	1008
3	rs61503512	T	C	0.0585317	1008
3	rs79066398	A	C	0.357143	1008
3	rs1824066	T	C	0.0565476	1008
3	rs11920023	C	A	0.357143	1008
3	rs11920098	C	T	0.357143	1008
3	rs11920150	C	A	0.357143	1008
3	rs35774607	C	G	0.231151	1008
3	rs74427140	C	T	0.0188492	1008
3	rs78705981	G	A	0.0188492	1008
3	rs10934432	C	G	0.357143	1008
3	rs1948697	C	G	0.359127	1008
3	rs11705911	A	C	0.0188492	1008
3	rs11922307	C	T	0.560516	1008
3	rs28778701	T	C	0.558532	1008
3	rs78564014	A	G	0.357143	1008
3	rs59416261	G	T	0.0565476	1008
3	rs4688073	C	T	0.0565476	1008
3	rs113766958	T	C	0.359127	1008
3	rs9883310	T	A	0.560516	1008
3	rs141717678	A	C	0.0228175	1008
3	rs140351004	G	C	0.0188492	1008
3	rs7430079	G	T	0.560516	1008
3	rs6438431	A	C	0.415675	1008
3	rs118026331	A	G	0.0287698	1008
3	rs9841711	G	T	0.560516	1008
3	rs78821569	G	A	0.358135	1008
3	rs74285384	C	T	0.358135	1008
3	rs6803402	T	C	0.414683	1008
3	rs113554839	C	T	0.358135	1008
3	rs75925305	G	A	0.358135	1008
3	rs16827873	T	A	0.358135	1008
3	rs73178552	T	A	0.0565476	1008
3	rs116236961	T	G	0.0188492	1008
3	rs111539524	A	G	0.358135	1008
3	rs76020131	C	G	0.0357143	1008
3	rs9824021	A	T	0.561508	1008
3	rs6765407	T	C	0.412698	1008
3	rs10934433	T	C	0.414683	1008
3	rs12485759	T	C	0.358135	1008
3	rs77119390	G	C	0.358135	1008
3	rs78380942	T	A	0.358135	1008
3	rs76570731	C	A	0.0198413	1008
3	rs9968218	C	A	0.0565476	1008
3	rs1604060	A	G	0.99504	1008
3	rs1995248	C	G	0.560516	1008
3	rs1392269	A	C	0.0188492	1008
3	rs1499981	C	T	0.582341	1008
3	rs79047122	G	A	0.0188492	1008
3	rs12695358	G	T	0.580357	1008
3	rs10212130	G	C	0.559524	1008
3	rs10212136	G	T	0.558532	1008
3	rs11915336	G	T	0.55754	1008
3	rs72957899	C	A	0.00297619	1008
3	rs1499980	T	C	0.559524	1008
3	rs1499979	T	A	0.559524	1008
3	rs1995247	C	T	0.559524	1008
3	rs1995246	T	C	0.559524	1008
3	rs1995245	C	T	0.975198	1008
3	rs10934434	T	G	0.358135	1008
3	rs1353911	A	G	0.97619	1008
3	rs1353910	C	T	0.97619	1008
3	rs1499978	C	T	0.97619	1008
3	rs150122146	T	C	0.00496032	1008
3	rs1392267	G	A	0.559524	1008
3	rs1392266	G	T	0.559524	1008
3	rs2062512	G	A	0.559524	1008
3	rs2062511	A	G	0.97619	1008
3	rs2062510	T	C	0.559524	1008
3	rs9837638	T	C	0.559524	1008
3	rs12635310	T	C	0.358135	1008
3	rs12637855	A	G	0.357143	1008
3	rs1843635	G	A	0.555556	1008
3	rs1601576	T	C	0.555556	1008
3	rs1601575	T	C	0.555556	1008
3	rs9839426	G	A	0.420635	1008
3	rs9815332	G	T	0.555556	1008
3	rs11923410	A	T	0.00297619	1008
3	rs10804534	C	T	0.555556	1008
3	rs10212155	G	A	0.97619	1008
3	rs7629908	T	A	0.555556	1008
3	rs7618341	C	T	0.555556	1008
3	rs56057526	G	A	0.0555556	1008
3	rs7621319	G	A	0.555556	1008
3	rs73865254	C	G	0.322421	1008
3	rs13101184	T	C	0.559524	1008
3	rs1604052	C	T	0.560516	1008
3	rs1604053	A	C	0.561508	1008
3	rs1604054	G	T	0.560516	1008
3	rs1604055	C	T	0.560516	1008
3	rs12495547	A	G	0.412698	1008
3	rs12489199	G	A	0.350198	1008
3	rs6781508	C	T	0.558532	1008
3	rs1604056	T	G	0.560516	1008
3	rs1604057	G	A	0.405754	1008
3	rs1604058	C	T	0.560516	1008
3	rs58624759	G	A	0.0555556	1008
3	rs71325320	C	T	0.321429	1008
3	rs7428253	G	A	0.553571	1008
3	rs369391156	G	A	0.0823413	1008
3	rs187203609	G	A	0.0238095	1008
3	rs12695360	C	G	0.553571	1008
3	rs1909589	T	C	0.554563	1008
3	rs9790167	G	C	0.363095	1008
3	rs79147489	A	G	0.030754	1008
3	rs2865303	G	C	0.975198	1008
3	rs6780616	C	A	0.553571	1008
3	rs11925566	G	A	0.350198	1008
3	rs1587450	G	A	0.566468	1008
3	rs12633400	C	T	0.350198	1008
3	rs1159496	A	G	0.975198	1008
3	rs7613785	A	G	0.56746	1008
3	rs7636194	G	A	0.564484	1008
3	rs10049204	C	G	0.00297619	1008
3	rs9289094	C	G	0.568452	1008
3	rs13063665	A	G	0.56746	1008
3	rs10934437	C	A	0.35119	1008
3	rs35291665	C	T	0.229167	1008
3	rs1392265	T	G	0.565476	1008
3	rs1499977	T	A	0.359127	1008
3	rs142486136	G	C	0.0119048	1008
3	rs720452	G	A	0.554563	1008
3	rs1392264	G	A	0.00297619	1008
3	rs1499976	T	C	0.97619	1008
3	rs723105	A	T	0.553571	1008
3	rs2046513	C	T	0.553571	1008
3	rs2046512	C	T	0.553571	1008
3	rs1499975	A	C	0.419643	1008
3	rs80148255	G	C	0.0376984	1008
3	rs2062509	T	G	0.975198	1008
3	rs12639508	G	A	0.352183	1008
3	rs73185909	T	C	0.0565476	1008
3	rs9828285	T	C	0.566468	1008
3	rs6780140	C	T	0.554563	1008
3	rs11714254	A	G	0.00297619	1008
3	rs1032165	G	A	0.418651	1008
3	rs1154693	A	G	0.973214	1008
3	rs4399884	G	A	0.555556	1008
3	rs768917	T	C	0.418651	1008
3	rs901381	A	T	0.555556	1008
3	rs1499974	A	G	0.555556	1008
3	rs75609869	C	G	0.0634921	1008
3	rs73185917	G	A	0.0565476	1008
3	rs7638106	C	T	0.555556	1008
3	rs6794093	G	A	0.917659	1008
3	rs10804535	C	T	0.352183	1008
3	rs13086714	G	A	0.0396825	1008
3	rs1846613	G	C	0.918651	1008
3	rs77345574	T	C	0.0565476	1008
3	rs1604059	T	A	0.918651	1008
3	rs7643559	G	A	0.918651	1008
3	rs150022026	G	C	0.0555556	1008
3	rs1909588	G	C	0.917659	1008
3	rs13101107	T	C	0.917659	1008
3	rs1909590	A	T	0.97619	1008
3	rs73185925	G	A	0.0575397	1008
3	rs17724734	A	C	0.0555556	1008
3	rs74454134	C	G	0.0436508	1008
3	rs73185928	G	A	0.0555556	1008
3	rs55989628	A	G	0.0595238	1008
3	rs1499982	C	T	0.974206	1008
3	rs12629990	C	G	0.34623	1008
3	rs6807926	C	T	0.553571	1008
3	rs7619072	T	C	0.0585317	1008
3	rs6438436	C	T	0.614087	1008
3	rs10049077	C	A	0.368056	1008
3	rs1032164	G	A	0.314484	1008
3	rs75220936	C	T	0.014881	1008
3	rs75652614	G	A	0.291667	1008
3	rs12637675	A	G	0.869048	1008
3	rs6770134	G	A	0.572421	1008
3	rs7639058	A	C	0.348214	1008
3	rs6794842	A	G	0.578373	1008
3	rs4688075	A	G	0.578373	1008
3	rs10433401	C	T	0.291667	1008
3	rs4688076	G	T	0.578373	1008
3	rs6773631	C	G	0.93254	1008
3	rs6786663	T	C	0.93254	1008
3	rs78897514	C	T	0.290675	1008
3	rs56376353	T	C	0.0575397	1008
3	rs75273418	T	C	0.338294	1008
3	rs10433402	G	C	0.590278	1008
3	rs10433403	C	T	0.272817	1008
3	rs9289095	A	G	0.594246	1008
3	rs16845342	A	G	0.606151	1008
3	rs6781017	G	A	0.272817	1008
3	rs6780942	C	T	0.334325	1008
3	rs9846164	G	A	0.334325	1008
3	rs4688077	A	G	0.931548	1008
3	rs6776498	G	C	0.991071	1008
3	rs6776611	G	A	0.614087	1008
3	rs16827959	T	C	0.287698	1008
3	rs78767957	C	T	0.00992063	1008
3	rs16827961	C	A	0.286706	1008
3	rs983022	T	C	0.610119	1008
3	rs983021	A	G	0.606151	1008
3	rs6782757	C	T	0.610119	1008
3	rs9825200	A	G	0.614087	1008
3	rs9876113	A	G	0.345238	1008
3	rs974190	T	C	0.244048	1008
3	rs16827974	G	A	0.0644841	1008
3	rs56385956	G	A	0.0644841	1008
3	rs77586990	G	C	0.0625	1008
3	rs1499984	G	T	0.938492	1008
3	rs12630232	A	G	0.397817	1008
3	rs55989408	C	T	0.121032	1008
3	rs116667794	G	A	0.0188492	1008
3	rs145738116	T	A	0.030754	1008
3	rs2129229	T	G	0.386905	1008
3	rs28827211	A	G	0.125992	1008
3	rs79099625	T	C	0.0565476	1008
3	rs12637764	C	T	0.384921	1008
3	rs67984297	A	T	0.125992	1008
3	rs1392270	G	A	0.125992	1008
3	rs116791588	T	A	0.0565476	1008
3	rs6438439	T	A	0.125992	1008
3	rs1386013	C	T	0.99504	1008
3	rs7649019	T	C	0.0565476	1008
3	rs75809874	C	T	0.00297619	1008
3	rs73187919	A	T	0.0654762	1008
3	rs67754990	C	T	0.125992	1008
3	rs73187921	A	T	0.125992	1008
3	rs142383122	T	G	0.0248016	1008
3	rs9812745	C	T	0.125992	1008
3	rs77542745	A	T	0.0565476	1008
3	rs73187924	A	T	0.0654762	1008
3	rs12637582	G	A	0.195437	1008
3	rs75622723	A	C	0.39881	1008
3	rs1352120	G	T	0.125992	1008
3	rs75677301	A	T	0.0565476	1008
3	rs9824534	T	A	0.125992	1008
3	rs12639025	G	A	0.383929	1008
3	rs9879999	C	T	0.126984	1008
3	rs12491016	A	G	0.0565476	1008
3	rs12639053	C	G	0.385913	1008
3	rs1486337	G	A	0.509921	1008
3	rs35919487	A	C	0.22619	1008
3	rs76009271	C	T	0.382937	1008
3	rs79138974	A	T	0.382937	1008
3	rs931335	A	G	0.125992	1008
3	rs4688079	G	T	0.125992	1008
3	rs73187934	C	T	0.0654762	1008
3	rs12487406	G	A	0.125992	1008
3	rs60645795	G	T	0.122024	1008
3	rs60743751	C	T	0.385913	1008
3	rs77221869	G	A	0.0188492	1008
3	rs11917814	C	T	0.464286	1008
3	rs73187939	T	C	0.122024	1008
3	rs66534365	A	T	0.125992	1008
3	rs73187940	T	C	0.520833	1008
3	rs73187941	G	A	0.0654762	1008
3	rs57144000	A	G	0.0188492	1008
3	rs56249925	C	T	0.126984	1008
3	rs55940350	G	A	0.127976	1008
3	rs74741345	G	C	0.39881	1008
3	rs1601578	T	A	0.124008	1008
3	rs73187943	C	A	0.0654762	1008
3	rs77286464	G	A	0.0188492	1008
3	rs10934440	T	G	0.526786	1008
3	rs12489592	T	C	0.125	1008
3	rs73187947	A	C	0.0664683	1008
3	rs114528714	G	A	0.0188492	1008
3	rs74513515	A	G	0.0575397	1008
3	rs56215204	A	T	0.0664683	1008
3	rs12634886	T	C	0.393849	1008
3	rs11919779	C	T	0.124008	1008
3	rs9840186	G	C	0.124008	1008
3	rs9860833	T	A	0.124008	1008
3	rs2902974	T	C	0.397817	1008
3	rs62263472	C	A	0.00198413	1008
3	rs140613231	C	T	0.0575397	1008
3	rs113663289	A	C	0.397817	1008
3	rs112812750	T	A	0.0664683	1008
3	rs4596140	T	C	0.124008	1008
3	rs2865305	A	G	0.124008	1008
3	rs9856797	G	T	0.127976	1008
3	rs13322755	C	A	0.124008	1008
3	rs9876568	T	A	0.511905	1008
3	rs9877381	T	C	0.127976	1008
3	rs9862093	G	C	0.127976	1008
3	rs35983583	T	C	0.0674603	1008
3	rs9825082	A	G	0.512897	1008
3	rs78336596	T	C	0.0575397	1008
3	rs78344323	G	C	0.0575397	1008
3	rs34295638	A	G	0.464286	1008
3	rs192145229	A	G	0.0208333	1008
3	rs73863314	A	G	0.395833	1008
3	rs73180978	G	A	0.0664683	1008
3	rs12492237	G	A	0.127976	1008
3	rs12485841	A	T	0.124008	1008
3	rs12492428	G	A	0.127976	1008
3	rs117605632	C	T	0.00694444	1008
3	rs1160553	T	G	0.0664683	1008
3	rs67531649	C	G	0.124008	1008
3	rs10934441	G	A	0.519841	1008
3	rs73180983	G	A	0.0664683	1008
3	rs76670981	T	C	0.0327381	1008
3	rs28527272	G	A	0.126984	1008
3	rs4688080	G	T	0.509921	1008
3	rs76700036	G	T	0.0575397	1008
3	rs62263474	C	A	0.452381	1008
3	rs9865836	C	A	0.126984	1008
3	rs118125197	G	T	0.047619	1008
3	rs73180988	A	G	0.0664683	1008
3	rs78437776	C	T	0.0873016	1008
3	rs78023414	T	C	0.00595238	1008
3	rs76197121	A	G	0.0575397	1008
3	rs13325592	G	A	0.510913	1008
3	rs7614474	A	C	0.123016	1008
3	rs78294470	G	A	0.177579	1008
3	rs7636766	C	T	0.123016	1008
3	rs2171214	C	T	0.0654762	1008
3	rs148429258	C	G	0.0208333	1008
3	rs2129227	A	G	0.0664683	1008
3	rs1304825	A	G	0.127976	1008
3	rs76125195	T	C	0.395833	1008
3	rs6799505	C	G	0.0654762	1008
3	rs9825797	A	C	0.126984	1008
3	rs76789087	G	C	0.0575397	1008
3	rs9809417	T	C	0.126984	1008
3	rs73180997	A	G	0.0654762	1008
3	rs7627402	A	G	0.126984	1008
3	rs117036140	G	A	0.0138889	1008
3	rs6784700	A	G	0.127976	1008
3	rs6773370	T	C	0.126984	1008
3	rs6808943	C	T	0.126984	1008
3	rs6809043	C	A	0.0654762	1008
3	rs80264993	C	G	0.0575397	1008
3	rs2101367	G	A	0.99504	1008
3	rs9681259	T	C	0.99504	1008
3	rs9683137	G	A	0.123016	1008
3	rs4301002	C	T	0.454365	1008
3	rs2129228	A	G	0.124008	1008
3	rs4525858	G	C	0.524802	1008
3	rs2171215	A	G	0.127976	1008
3	rs11917760	T	C	0.520833	1008
3	rs79797642	A	G	0.0575397	1008
3	rs55687416	G	A	0.0654762	1008
3	rs9821810	G	A	0.99504	1008
3	rs12488160	G	A	0.0575397	1008
3	rs12488193	G	C	0.509921	1008
3	rs150526984	G	T	0.0178571	1008
3	rs59261005	G	A	0.368056	1008
3	rs78548772	G	A	0.00694444	1008
3	rs34967527	A	T	0.469246	1008
3	rs9837107	C	T	0.126984	1008
3	rs4687904	G	A	0.368056	1008
3	rs78176627	T	C	0.0575397	1008
3	rs1564977	T	A	0.126984	1008
3	rs4318546	A	G	0.511905	1008
3	rs7623183	C	T	0.0575397	1008
3	rs79720909	C	T	0.0198413	1008
3	rs79954088	G	C	0.0188492	1008
3	rs9835138	C	A	0.126984	1008
3	rs9835719	G	A	0.0664683	1008
3	rs74479358	G	A	0.0188492	1008
3	rs12490692	G	A	0.0575397	1008
3	rs75131149	A	C	0.0575397	1008
3	rs12498053	A	T	0.367063	1008
3	rs77861511	A	G	0.178571	1008
3	rs60227674	C	T	0.0188492	1008
3	rs6438441	G	A	0.496032	1008
3	rs56804991	C	T	0.0704365	1008
3	rs73182907	A	G	0.131944	1008
3	rs12635106	C	T	0.0188492	1008
3	rs12638425	T	A	0.374008	1008
3	rs76211506	G	T	0.0674603	1008
3	rs74731643	T	A	0.0188492	1008
3	rs78206680	T	A	0.371032	1008
3	rs75983291	G	A	0.0744048	1008
3	rs12492174	C	G	0.487103	1008
3	rs192972650	A	G	0.0168651	1008
3	rs6771665	A	G	0.244048	1008
3	rs79379120	G	A	0.0694444	1008
3	rs77658820	C	T	0.0694444	1008
3	rs73182911	G	C	0.0694444	1008
3	rs73182914	C	T	0.0694444	1008
3	rs9881538	C	T	0.924603	1008
3	rs143014938	T	C	0.014881	1008
3	rs1486336	T	C	0.924603	1008
3	rs185331256	G	C	0.0178571	1008
3	rs73863320	G	C	0.392857	1008
3	rs4420860	A	G	0.0496032	1008
3	rs2101368	C	T	0.0188492	1008
3	rs4568127	T	C	0.0496032	1008
3	rs80269065	A	G	0.0496032	1008
3	rs78812867	C	T	0.014881	1008
3	rs34643665	G	A	0.214286	1008
3	rs6795313	G	A	0.875992	1008
3	rs6798645	G	A	0.875992	1008
3	rs114424464	C	T	0.0188492	1008
3	rs4688081	G	A	0.858135	1008
3	rs958629	G	C	0.975198	1008
3	rs138121810	A	G	0.046627	1008
3	rs117047289	C	T	0.0178571	1008
3	rs9846497	A	C	0.975198	1008
3	rs57255751	A	T	0.410714	1008
3	rs1906041	G	T	0.443452	1008
3	rs74285395	A	G	0.109127	1008
3	rs77503915	G	T	0.0188492	1008
3	rs74341097	A	T	0.0188492	1008
3	rs78005330	A	G	0.0664683	1008
3	rs148005479	C	T	0.0178571	1008
3	rs142709839	G	A	0.0168651	1008
3	rs150891959	A	C	0.00198413	1008
3	rs149611809	G	A	0.0535714	1008
3	rs4687905	T	G	0.920635	1008
3	rs77720903	A	G	0.00297619	1008
3	rs77699936	C	T	0.0188492	1008
3	rs73173725	T	C	0.0882937	1008
3	rs73173726	A	T	0.0882937	1008
3	rs139630859	C	T	0.0297619	1008
3	rs9848798	T	C	0.0188492	1008
3	rs115553857	T	C	0.0188492	1008
3	rs73173727	T	C	0.0734127	1008
3	rs9811414	A	T	0.141865	1008
3	rs56892263	C	T	0.380952	1008
3	rs9849880	G	T	0.123016	1008
3	rs75073049	T	C	0.0188492	1008
3	rs75527874	T	C	0.0188492	1008
3	rs4630939	G	A	0.919643	1008
3	rs57389256	T	G	0.395833	1008
3	rs75030092	G	A	0.0734127	1008
3	rs73863342	A	T	0.395833	1008
3	rs4688084	A	G	0.409722	1008
3	rs77172529	A	G	0.41369	1008
3	rs79153799	G	A	0.0734127	1008
3	rs28709428	G	A	0.0922619	1008
3	rs3923048	T	G	0.943452	1008
3	rs3923047	G	A	0.943452	1008
3	rs76201116	T	C	0.0347222	1008
3	rs78209532	A	T	0.0724206	1008
3	rs9859467	G	A	0.0922619	1008
3	rs9821669	A	G	0.944444	1008
3	rs9827055	A	C	0.0922619	1008
3	rs9864951	C	A	0.943452	1008
3	rs7632874	G	A	0.0545635	1008
3	rs7644665	T	G	0.0496032	1008
3	rs7633041	G	A	0.0545635	1008
3	rs75565941	G	A	0.0734127	1008
3	rs9875601	C	T	0.85119	1008
3	rs9879524	C	T	0.85119	1008
3	rs76427358	T	C	0.0496032	1008
3	rs4688087	G	A	0.0734127	1008
3	rs76479544	T	C	0.241071	1008
3	rs78847764	G	T	0.0327381	1008
3	rs55738463	T	C	0.0734127	1008
3	rs73173737	C	A	0.0734127	1008
3	rs73173739	C	T	0.0734127	1008
3	rs77647061	A	T	0.0218254	1008
3	rs73173740	C	G	0.0734127	1008
3	rs73173741	A	G	0.0734127	1008
3	rs79980541	T	C	0.253968	1008
3	rs4428171	C	A	0.869048	1008
3	rs4588351	T	C	0.950397	1008
3	rs4475033	A	T	0.950397	1008
3	rs4532128	T	C	0.480159	1008
3	rs73863349	G	A	0.371032	1008
3	rs77233729	T	C	0.0496032	1008
3	rs75883408	T	A	0.0902778	1008
3	rs4475034	G	T	0.451389	1008
3	rs184349808	C	A	0.0109127	1008
3	rs74414836	G	A	0.0704365	1008
3	rs72963666	A	G	0.400794	1008
3	rs6786510	A	G	0.0972222	1008
3	rs12631907	C	T	0.902778	1008
3	rs56143301	A	G	0.0714286	1008
3	rs9855363	T	A	0.0218254	1008
3	rs12486747	G	A	0.0138889	1008
3	rs4078334	C	G	0.373016	1008
3	rs78712522	A	G	0.015873	1008
3	rs75679311	G	A	0.015873	1008
3	rs78996178	C	T	0.0168651	1008
3	rs75438245	C	T	0.015873	1008
3	rs76099531	T	C	0.0496032	1008
3	rs147727207	G	A	0.0238095	1008
3	rs9828714	G	T	0.524802	1008
3	rs6804074	A	G	0.927579	1008
3	rs80137434	C	T	0.0357143	1008
3	rs75457150	T	C	0.243056	1008
3	rs9855472	C	T	0.983135	1008
3	rs112964287	C	T	0.404762	1008
3	rs79760512	A	G	0.0714286	1008
3	rs9843209	C	T	0.924603	1008
3	rs9843822	G	A	0.924603	1008
3	rs77451619	G	A	0.0505952	1008
3	rs75124003	A	G	0.014881	1008
3	rs9826003	A	C	0.0724206	1008
3	rs34936151	T	C	0.220238	1008
3	rs6800810	T	C	0.455357	1008
3	rs79149295	T	C	0.0505952	1008
3	rs6791678	G	A	0.0505952	1008
3	rs72963685	C	T	0.454365	1008
3	rs79612635	G	A	0.015873	1008
3	rs4447753	C	T	0.520833	1008
3	rs9842856	A	T	0.520833	1008
3	rs12636586	G	A	0.375	1008
3	rs12636589	C	T	0.425595	1008
3	rs4467450	A	G	0.549603	1008
3	rs78413910	A	G	0.015873	1008
3	rs193262408	A	T	0.0188492	1008
3	rs13067981	T	C	0.25	1008
3	rs115844614	C	T	0.0644841	1008
3	rs11928812	G	A	0.015873	1008
3	rs9883568	G	A	0.548611	1008
3	rs117266173	C	G	0.0238095	1008
3	rs75607100	C	T	0.210317	1008
3	rs1473642	C	G	0.015873	1008
3	rs118020162	C	A	0.0198413	1008
3	rs77590963	G	A	0.015873	1008
3	rs184229405	A	G	0.00396825	1008
3	rs9289098	T	C	0.0724206	1008
3	rs1880115	T	C	0.519841	1008
3	rs1403773	A	G	0.472222	1008
3	rs1403772	A	C	0.456349	1008
3	rs1403771	T	C	0.479167	1008
3	rs6765811	C	T	0.015873	1008
3	rs73863375	C	G	0.384921	1008
3	rs62273432	T	C	0.222222	1008
3	rs78100582	A	G	0.0505952	1008
3	rs9837673	T	A	0.015873	1008
3	rs9818428	G	A	0.015873	1008
3	rs6800470	A	T	0.015873	1008
3	rs78306309	A	G	0.015873	1008
3	rs117617047	T	C	0.0188492	1008
3	rs1566418	A	G	0.554563	1008
3	rs4687910	C	T	0.449405	1008
3	rs779216	A	G	0.472222	1008
3	rs138213448	G	A	0.015873	1008
3	rs149596382	C	T	0.030754	1008
3	rs150778311	A	G	0.0962302	1008
3	rs779214	T	C	0.478175	1008
3	rs11919423	C	T	0.015873	1008
3	rs13086760	C	T	0.448413	1008
3	rs184380386	C	G	0.030754	1008
3	rs143753122	C	T	0.015873	1008
3	rs59741372	A	C	0.404762	1008
3	rs78715374	T	C	0.0714286	1008
3	rs11710953	C	G	0.520833	1008
3	rs75147773	C	T	0.0505952	1008
3	rs58143260	A	C	0.44246	1008
3	rs779213	T	G	0.465278	1008
3	rs57159456	C	T	0.448413	1008
3	rs141737760	A	G	0.00793651	1008
3	rs77235201	G	A	0.228175	1008
3	rs77374977	C	G	0.0694444	1008
3	rs75609992	C	A	0.0505952	1008
3	rs9844299	G	A	0.015873	1008
3	rs58763880	G	A	0.37004	1008
3	rs9811733	A	C	0.472222	1008
3	rs12492280	C	T	0.228175	1008
3	rs9874084	T	C	0.472222	1008
3	rs9816487	A	G	0.472222	1008
3	rs9854696	G	C	0.015873	1008
3	rs17281325	A	G	0.0505952	1008
3	rs10934444	T	C	0.472222	1008
3	rs9879647	A	G	0.450397	1008
3	rs12486432	A	G	0.511905	1008
3	rs11719223	T	G	0.55754	1008
3	rs78750869	C	T	0.233135	1008
3	rs76369550	C	T	0.0525794	1008
3	rs12636082	G	A	0.385913	1008
3	rs78121764	C	T	0.0595238	1008
3	rs151010115	A	G	0.014881	1008
3	rs77947200	C	T	0.078373	1008
3	rs3107838	A	G	0.685516	1008
3	rs112081907	C	T	0.155754	1008
3	rs75006623	C	G	0.184524	1008
3	rs79596568	C	T	0.138889	1008
3	rs16828176	C	G	0.0803571	1008
3	rs79154828	C	T	0.0238095	1008
3	rs6802983	G	T	0.40873	1008
3	rs1499989	C	T	0.406746	1008
3	rs75560011	A	G	0.136905	1008
3	rs73863390	C	T	0.267857	1008
3	rs78411406	A	C	0.251984	1008
3	rs9870222	G	A	0.130952	1008
3	rs145567610	C	A	0.015873	1008
3	rs59043052	A	G	0.262897	1008
3	rs4688094	G	C	0.531746	1008
3	rs16828183	T	G	0.262897	1008
3	rs62273443	C	T	0.135913	1008
3	rs78960665	C	T	0.0505952	1008
3	rs114096512	G	C	0.0138889	1008
3	rs72965636	A	C	0.131944	1008
3	rs147526245	G	C	0.0257937	1008
3	rs1447590	C	T	0.261905	1008
3	rs77581733	T	C	0.0138889	1008
3	rs9814887	A	G	0.260913	1008
3	rs77917376	T	C	0.268849	1008
3	rs12496945	T	C	0.271825	1008
3	rs7645113	C	G	0.552579	1008
3	rs75210463	G	C	0.266865	1008
3	rs1720773	T	C	0.00198413	1008
3	rs9825425	A	T	0.290675	1008
3	rs75103305	G	A	0.135913	1008
3	rs73179273	T	C	0.25	1008
3	rs7647009	T	A	0.131944	1008
3	rs78806158	T	A	0.0138889	1008
3	rs16828198	T	C	0.147817	1008
3	rs79438746	A	T	0.135913	1008
3	rs6779441	A	G	0.14881	1008
3	rs12488725	A	C	0.0763889	1008
3	rs73865908	C	T	0.261905	1008
3	rs11927374	G	C	0.142857	1008
3	rs28507086	T	C	0.127976	1008
3	rs116769532	A	G	0.0119048	1008
3	rs73865910	C	T	0.142857	1008
3	rs4687912	T	C	0.554563	1008
3	rs6793840	A	G	0.27381	1008
3	rs705261	T	C	0.522817	1008
3	rs705260	A	C	0.343254	1008
3	rs144387728	T	C	0.0218254	1008
3	rs9817965	C	A	0.269841	1008
3	rs147833245	T	C	0.078373	1008
3	rs705259	C	T	0.183532	1008
3	rs705258	A	G	0.203373	1008
3	rs4688095	T	C	0.277778	1008
3	rs779626	C	T	0.18254	1008
3	rs779627	T	C	0.673611	1008
3	rs74945862	T	C	0.031746	1008
3	rs79799266	A	G	0.133929	1008
3	rs13317596	C	T	0.0198413	1008
3	rs779206	G	A	0.654762	1008
3	rs7620960	T	C	0.463294	1008
3	rs779207	C	A	0.191468	1008
3	rs9289099	C	T	0.270833	1008
3	rs76015930	T	G	0.134921	1008
3	rs74433471	G	C	0.188492	1008
3	rs9631454	G	A	0.00595238	1008
3	rs73179275	G	T	0.324405	1008
3	rs76913597	T	C	0.271825	1008
3	rs705257	A	C	0.383929	1008
3	rs705256	A	G	0.40377	1008
3	rs76309355	C	G	0.0525794	1008
3	rs79769871	A	G	0.0138889	1008
3	rs74965432	A	G	0.0138889	1008
3	rs779589	A	G	0.393849	1008
3	rs779590	T	C	0.37996	1008
3	rs779591	A	G	0.675595	1008
3	rs79994352	A	T	0.270833	1008
3	rs143718515	A	G	0.0178571	1008
3	rs779593	T	C	0.328373	1008
3	rs11920144	G	A	0.270833	1008
3	rs779594	T	C	0.327381	1008
3	rs779595	G	C	0.674603	1008
3	rs115989362	T	C	0.014881	1008
3	rs779596	C	T	0.191468	1008
3	rs75119391	T	C	0.269841	1008
3	rs1083756	A	G	0.326389	1008
3	rs1083757	A	G	0.21131	1008
3	rs2865538	T	C	0.325397	1008
3	rs1083758	A	G	0.674603	1008
3	rs779597	T	C	0.191468	1008
3	rs1083759	A	G	0.669643	1008
3	rs74794999	T	C	0.0138889	1008
3	rs1374764	A	C	0.134921	1008
3	rs1083760	C	T	0.191468	1008
3	rs80226383	A	G	0.0138889	1008
3	rs79083139	A	C	0.0138889	1008
3	rs1083761	A	T	0.674603	1008
3	rs79271823	T	C	0.0535714	1008
3	rs6804640	A	G	0.134921	1008
3	rs2865537	G	C	0.412698	1008
3	rs138361548	A	G	0.0138889	1008
3	rs779599	A	G	0.238095	1008
3	rs11712350	C	T	0.277778	1008
3	rs11712356	C	G	0.277778	1008
3	rs79795593	A	G	0.0138889	1008
3	rs114568121	T	A	0.0138889	1008
3	rs151143773	G	A	0.014881	1008
3	rs142468470	C	T	0.0138889	1008
3	rs7647375	T	G	0.41369	1008
3	rs9846144	C	T	0.27877	1008
3	rs62273452	C	T	0.0198413	1008
3	rs115132688	T	C	0.0138889	1008
3	rs116696016	A	C	0.0138889	1008
3	rs114313611	C	G	0.0138889	1008
3	rs143077639	G	A	0.0138889	1008
3	rs139788670	G	A	0.0138889	1008
3	rs139436065	G	A	0.0823413	1008
3	rs1066610	C	T	0.674603	1008
3	rs1083647	T	C	0.191468	1008
3	rs115879165	G	A	0.0138889	1008
3	rs181381720	C	T	0.00793651	1008
3	rs779210	T	C	0.333333	1008
3	rs116489154	G	T	0.0138889	1008
3	rs779209	T	G	0.373016	1008
3	rs142560771	C	T	0.0138889	1008
3	rs112594995	A	T	0.0545635	1008
3	rs116795817	T	G	0.134921	1008
3	rs112342344	C	T	0.0535714	1008
3	rs111338602	G	A	0.0664683	1008
3	rs1083649	T	C	0.198413	1008
3	rs1083648	C	T	0.185516	1008
3	rs1083767	C	T	0.198413	1008
3	rs1083768	A	G	0.184524	1008
3	rs1083769	T	G	0.185516	1008
3	rs150328829	T	G	0.128968	1008
3	rs137855318	T	G	0.128968	1008
3	rs143424278	A	G	0.128968	1008
3	rs114060407	T	C	0.184524	1008
3	rs116477328	G	T	0.260913	1008
3	rs9878588	G	A	0.279762	1008
3	rs9878747	G	C	0.277778	1008
3	rs1696528	T	C	0.660714	1008
3	rs79476793	A	C	0.0555556	1008
3	rs76584133	A	G	0.0138889	1008
3	rs1613683	C	A	0.381944	1008
3	rs1696495	G	A	0.66369	1008
3	rs9828380	T	C	0.277778	1008
3	rs1720806	A	G	0.185516	1008
3	rs810451	A	T	0.368056	1008
3	rs9846412	A	T	0.277778	1008
3	rs779203	A	G	0.185516	1008
3	rs779202	T	C	0.147817	1008
3	rs79372407	T	A	0.0138889	1008
3	rs78139448	G	C	0.276786	1008
3	rs779201	G	C	0.381944	1008
3	rs77720760	C	T	0.014881	1008
3	rs9865837	G	A	0.152778	1008
3	rs114477010	T	C	0.0138889	1008
3	rs78683769	T	C	0.0138889	1008
3	rs77631215	T	C	0.0138889	1008
3	rs116924387	C	A	0.0545635	1008
3	rs28854882	A	G	0.291667	1008
3	rs150153880	C	T	0.0138889	1008
3	rs1584322	A	G	0.292659	1008
3	rs76708277	C	A	0.128968	1008
3	rs779200	C	T	0.184524	1008
3	rs779199	T	C	0.368056	1008
3	rs779198	T	G	0.185516	1008
3	rs1584321	G	A	0.0138889	1008
3	rs779197	A	G	0.185516	1008
3	rs1066603	A	G	0.647817	1008
3	rs76650668	C	A	0.0138889	1008
3	rs116037195	G	C	0.0138889	1008
3	rs1066602	A	G	0.517857	1008
3	rs779196	A	G	0.478175	1008
3	rs779195	C	A	0.463294	1008
3	rs76754865	A	C	0.0138889	1008
3	rs75789145	C	A	0.0138889	1008
3	rs74784017	T	C	0.0138889	1008
3	rs705267	C	T	0.014881	1008
3	rs79409442	T	C	0.0545635	1008
3	rs7624940	T	G	0.293651	1008
3	rs7627204	T	C	0.27877	1008
3	rs72967511	T	G	0.133929	1008
3	rs35112221	A	G	0.0119048	1008
3	rs1696488	T	A	0.675595	1008
3	rs78670157	T	C	0.0545635	1008
3	rs9812918	C	A	0.277778	1008
3	rs9813191	G	A	0.292659	1008
3	rs73179284	C	T	0.324405	1008
3	rs79142712	G	A	0.133929	1008
3	rs1696487	T	G	0.373016	1008
3	rs148853431	C	T	0.0138889	1008
3	rs114346467	A	T	0.0138889	1008
3	rs9837689	T	C	0.279762	1008
3	rs75927910	C	T	0.0138889	1008
3	rs12630337	C	G	0.252976	1008
3	rs61710392	T	G	0.0535714	1008
3	rs13074387	A	C	0.675595	1008
3	rs7620150	T	C	0.27877	1008
3	rs77672971	G	A	0.0138889	1008
3	rs779607	T	C	0.374008	1008
3	rs77300857	T	C	0.0138889	1008
3	rs779608	A	G	0.675595	1008
3	rs1720810	C	T	0.184524	1008
3	rs1665969	A	G	0.675595	1008
3	rs58503380	T	G	0.134921	1008
3	rs9829946	T	C	0.27877	1008
3	rs809663	T	G	0.238095	1008
3	rs75788300	C	T	0.1875	1008
3	rs9815965	C	G	0.277778	1008
3	rs779609	A	G	0.675595	1008
3	rs11708195	C	A	0.292659	1008
3	rs11716034	A	G	0.292659	1008
3	rs16828233	G	A	0.277778	1008
3	rs16828234	C	G	0.277778	1008
3	rs79839237	G	A	0.277778	1008
3	rs779610	C	G	0.22619	1008
3	rs16828236	A	T	0.277778	1008
3	rs7621845	G	A	0.0853175	1008
3	rs9864321	A	G	0.293651	1008
3	rs76558842	A	G	0.0535714	1008
3	rs28758387	T	C	0.27877	1008
3	rs16828239	T	G	0.134921	1008
3	rs75564227	A	G	0.134921	1008
3	rs73179286	A	C	0.260913	1008
3	rs705266	T	C	0.436508	1008
3	rs705265	G	T	0.739087	1008
3	rs705264	C	A	0.248016	1008
3	rs705263	G	A	0.305556	1008
3	rs11720114	T	C	0.27877	1008
3	rs779218	A	G	0.740079	1008
3	rs1597057	T	C	0.292659	1008
3	rs75136090	C	A	0.0138889	1008
3	rs1079969	T	A	0.292659	1008
3	rs1720798	G	A	0.4375	1008
3	rs1348969	T	C	0.292659	1008
3	rs77183493	T	C	0.133929	1008
3	rs7647894	T	C	0.0138889	1008
3	rs1392271	C	T	0.184524	1008
3	rs79131036	T	C	0.0138889	1008
3	rs77304950	G	A	0.0138889	1008
3	rs80351612	A	G	0.188492	1008
3	rs1968010	T	C	0.27877	1008
3	rs779617	T	C	0.1875	1008
3	rs9819777	A	C	0.27877	1008
3	rs809664	G	C	0.677579	1008
3	rs779616	T	C	0.677579	1008
3	rs779615	C	T	0.200397	1008
3	rs779614	C	T	0.186508	1008
3	rs11707585	T	G	0.373016	1008
3	rs1720809	G	A	0.184524	1008
3	rs77587430	A	G	0.134921	1008
3	rs142395746	A	G	0.0128968	1008
3	rs4688099	A	T	0.277778	1008
3	rs1696506	T	C	0.676587	1008
3	rs1696505	T	C	0.677579	1008
3	rs6797447	G	A	0.0138889	1008
3	rs78182401	T	G	0.134921	1008
3	rs1353917	T	C	0.375	1008
3	rs57673682	T	G	0.193452	1008
3	rs180743276	C	T	0.0228175	1008
3	rs74368460	A	T	0.134921	1008
3	rs74285398	T	G	0.188492	1008
3	rs28853947	C	T	0.277778	1008
3	rs60500613	C	T	0.188492	1008
3	rs1696504	A	G	0.39881	1008
3	rs13314327	T	G	0.27877	1008
3	rs1447591	C	G	0.375	1008
3	rs61210202	C	T	0.1875	1008
3	rs78651237	G	T	0.0138889	1008
3	rs6806804	C	T	0.188492	1008
3	rs75723228	C	A	0.0138889	1008
3	rs60225171	C	T	0.0138889	1008
3	rs112796838	A	C	0.188492	1008
3	rs141561593	G	A	0.0138889	1008
3	rs13087409	A	C	0.00198413	1008
3	rs1617428	T	C	0.186508	1008
3	rs112552806	A	G	0.27877	1008
3	rs6807523	C	A	0.0138889	1008
3	rs117132253	C	A	0.121032	1008
3	rs6774404	T	A	0.188492	1008
3	rs112857527	C	T	0.0297619	1008
3	rs72967532	T	C	0.0138889	1008
3	rs3104616	T	C	0.207341	1008
3	rs9839474	A	C	0.677579	1008
3	rs9843990	A	G	0.27877	1008
3	rs7635166	A	T	0.0138889	1008
3	rs1083754	T	C	0.677579	1008
3	rs1947145	C	G	0.27877	1008
3	rs1083755	T	A	0.677579	1008
3	rs4428172	T	C	0.0287698	1008
3	rs2166753	G	A	0.475198	1008
3	rs80156371	A	T	0.186508	1008
3	rs74952568	C	T	0.1875	1008
3	rs2084350	A	G	0.0198413	1008
3	rs1696512	G	C	0.1875	1008
3	rs1066605	G	A	0.66369	1008
3	rs56827334	T	C	0.186508	1008
3	rs60306068	A	G	0.133929	1008
3	rs1066604	A	G	0.198413	1008
3	rs112844470	C	T	0.0525794	1008
3	rs9653891	G	C	0.27877	1008
3	rs9653892	T	A	0.27877	1008
3	rs779588	C	T	0.186508	1008
3	rs56179103	T	C	0.277778	1008
3	rs779625	A	T	0.1875	1008
3	rs779624	T	C	0.677579	1008
3	rs1499987	C	T	0.259921	1008
3	rs78822708	G	C	0.27877	1008
3	rs112316991	G	T	0.27877	1008
3	rs77674010	C	T	0.277778	1008
3	rs3886876	G	A	0.277778	1008
3	rs141832575	C	T	0.0198413	1008
3	rs6791396	T	C	0.194444	1008
3	rs1374763	T	A	0.27877	1008
3	rs523911	A	C	0.188492	1008
3	rs495402	C	T	0.676587	1008
3	rs580719	A	C	0.677579	1008
3	rs56931518	T	C	0.134921	1008
3	rs75869296	C	T	0.0138889	1008
3	rs1447594	A	G	0.194444	1008
3	rs16828316	G	A	0.0138889	1008
3	rs6438450	G	C	0.194444	1008
3	rs2865542	C	T	0.491071	1008
3	rs76416128	A	C	0.015873	1008
3	rs76702603	G	A	0.0138889	1008
3	rs79317243	T	C	0.0208333	1008
3	rs481782	C	T	0.8125	1008
3	rs9820674	A	G	0.277778	1008
3	rs74285401	T	C	0.1875	1008
3	rs9821035	A	G	0.194444	1008
3	rs9835004	C	T	0.277778	1008
3	rs491064	A	C	0.324405	1008
3	rs9872618	A	C	0.27877	1008
3	rs74606256	C	T	0.0525794	1008
3	rs9856360	T	C	0.27877	1008
3	rs16828323	G	T	0.0138889	1008
3	rs9841940	G	C	0.481151	1008
3	rs76271848	G	A	0.0178571	1008
3	rs2865543	C	G	0.276786	1008
3	rs545157	T	A	0.323413	1008
3	rs1566417	C	T	0.276786	1008
3	rs56716442	A	G	0.0168651	1008
3	rs1374760	G	A	0.480159	1008
3	rs498082	A	G	0.805556	1008
3	rs575566	A	C	0.805556	1008
3	rs7645143	C	T	0.0535714	1008
3	rs1447593	G	A	0.276786	1008
3	rs536720	C	T	0.323413	1008
3	rs564172	T	A	0.805556	1008
3	rs10934447	G	A	0.338294	1008
3	rs13325798	C	T	0.267857	1008
3	rs13325935	G	T	0.358135	1008
3	rs481034	T	C	0.813492	1008
3	rs481955	C	G	0.813492	1008
3	rs482107	T	A	0.813492	1008
3	rs149454503	T	C	0.164683	1008
3	rs78094714	C	T	0.164683	1008
3	rs515098	C	T	0.8125	1008
3	rs73179302	A	G	0.335317	1008
3	rs73180804	G	A	0.271825	1008
3	rs543313	A	T	0.811508	1008
3	rs543529	A	G	0.33631	1008
3	rs73180807	C	A	0.334325	1008
3	rs571110	A	G	0.811508	1008
3	rs6765710	A	G	0.162698	1008
3	rs117457279	G	C	0.0238095	1008
3	rs6791000	G	A	0.473214	1008
3	rs113807793	A	C	0.0863095	1008
3	rs76886488	A	G	0.0853175	1008
3	rs79669550	G	A	0.0843254	1008
3	rs115074020	T	C	0.0138889	1008
3	rs139806175	A	G	0.0327381	1008
3	rs9876333	T	C	0.291667	1008
3	rs479362	C	T	0.810516	1008
3	rs474880	C	T	0.337302	1008
3	rs79525682	A	T	0.0843254	1008
3	rs9861164	C	T	0.291667	1008
3	rs76013879	A	C	0.458333	1008
3	rs114271740	C	T	0.0138889	1008
3	rs9811613	T	C	0.292659	1008
3	rs521370	C	T	0.338294	1008
3	rs56367524	A	C	0.337302	1008
3	rs117043752	T	G	0.0376984	1008
3	rs9815744	T	C	0.292659	1008
3	rs524954	C	A	0.813492	1008
3	rs75979705	T	C	0.165675	1008
3	rs79920346	C	G	0.015873	1008
3	rs550654	G	A	0.8125	1008
3	rs9834573	A	C	0.291667	1008
3	rs75298570	T	A	0.0853175	1008
3	rs9881778	C	T	0.286706	1008
3	rs500097	C	T	0.8125	1008
3	rs503795	C	T	0.8125	1008
3	rs4687917	T	C	0.287698	1008
3	rs1696485	A	G	0.342262	1008
3	rs80184021	T	A	0.0367063	1008
3	rs501971	T	C	0.815476	1008
3	rs76992573	C	T	0.0138889	1008
3	rs556931	C	T	0.815476	1008
3	rs79077684	A	C	0.0565476	1008
3	rs111679395	G	A	0.295635	1008
3	rs4688101	A	G	0.322421	1008
3	rs78271918	A	T	0.194444	1008
3	rs779800	G	T	0.522817	1008
3	rs2865545	A	G	0.194444	1008
3	rs116979388	T	C	0.12004	1008
3	rs524438	G	A	0.521825	1008
3	rs478362	A	G	0.465278	1008
3	rs12631946	T	C	0.194444	1008
3	rs518882	C	T	0.785714	1008
3	rs507145	G	A	0.786706	1008
3	rs488628	G	A	0.266865	1008
3	rs9820591	C	A	0.532738	1008
3	rs491796	G	C	0.77877	1008
3	rs12633593	T	A	0.122024	1008
3	rs492668	C	T	0.264881	1008
3	rs539284	A	G	0.265873	1008
3	rs114740671	T	C	0.0138889	1008
3	rs75596061	A	G	0.0565476	1008
3	rs191937161	C	G	0.0109127	1008
3	rs480491	T	C	0.786706	1008
3	rs78623808	A	G	0.194444	1008
3	rs150098366	T	C	0.0218254	1008
3	rs76734768	G	A	0.250992	1008
3	rs16828363	G	T	0.265873	1008
3	rs9834379	T	C	0.256944	1008
3	rs9815320	G	A	0.256944	1008
3	rs35569653	C	T	0.194444	1008
3	rs508870	G	A	0.786706	1008
3	rs7428892	G	T	0.263889	1008
3	rs6801360	A	T	0.0138889	1008
3	rs566459	T	C	0.265873	1008
3	rs78211686	A	G	0.194444	1008
3	rs60356911	A	T	0.198413	1008
3	rs12330594	T	C	0.252976	1008
3	rs2218624	G	A	0.198413	1008
3	rs506192	T	C	0.786706	1008
3	rs513011	C	G	0.266865	1008
3	rs77047904	A	C	0.198413	1008
3	rs13326806	A	T	0.252976	1008
3	rs13319845	C	T	0.252976	1008
3	rs78832003	C	T	0.0575397	1008
3	rs545252	G	A	0.522817	1008
3	rs147806283	T	A	0.0138889	1008
3	rs76896288	A	G	0.0833333	1008
3	rs9813744	A	T	0.310516	1008
3	rs148342444	C	T	0.00595238	1008
3	rs1827180	C	T	0.252976	1008
3	rs523712	C	G	0.779762	1008
3	rs517313	T	C	0.266865	1008
3	rs487147	A	G	0.325397	1008
3	rs576638	T	A	0.786706	1008
3	rs1083825	A	T	0.524802	1008
3	rs75420861	A	C	0.198413	1008
3	rs495761	A	G	0.786706	1008
3	rs140723989	G	C	0.0119048	1008
3	rs12634754	C	T	0.198413	1008
3	rs504005	A	C	0.265873	1008
3	rs1614410	A	G	0.524802	1008
3	rs540615	A	C	0.265873	1008
3	rs531289	C	T	0.786706	1008
3	rs542459	T	C	0.265873	1008
3	rs189367731	T	C	0.0138889	1008
3	rs483368	A	C	0.265873	1008
3	rs75264680	C	T	0.014881	1008
3	rs1597060	C	T	0.0565476	1008
3	rs489514	G	A	0.263889	1008
3	rs9882733	C	T	0.25496	1008
3	rs497009	A	G	0.77877	1008
3	rs79542456	G	A	0.0565476	1008
3	rs507092	T	C	0.267857	1008
3	rs16828422	A	C	0.197421	1008
3	rs555463	A	C	0.78373	1008
3	rs513437	T	G	0.265873	1008
3	rs475191	A	G	0.272817	1008
3	rs578424	A	G	0.265873	1008
3	rs483526	C	T	0.532738	1008
3	rs60736065	T	C	0.198413	1008
3	rs525687	T	C	0.78373	1008
3	rs526633	A	G	0.78373	1008
3	rs9848730	A	G	0.308532	1008
3	rs57506637	T	C	0.198413	1008
3	rs558882	A	C	0.272817	1008
3	rs9854169	A	C	0.251984	1008
3	rs572538	A	T	0.78373	1008
3	rs16828424	T	C	0.198413	1008
3	rs11708487	G	T	0.251984	1008
3	rs12488242	C	T	0.0575397	1008
3	rs6808379	C	T	0.197421	1008
3	rs518166	T	C	0.263889	1008
3	rs4688104	T	C	0.308532	1008
3	rs4688105	T	C	0.251984	1008
3	rs553070	C	A	0.272817	1008
3	rs566574	C	G	0.764881	1008
3	rs1447592	G	C	0.251984	1008
3	rs6770820	G	A	0.256944	1008
3	rs16828431	A	C	0.308532	1008
3	rs538740	T	C	0.272817	1008
3	rs28519372	T	C	0.0386905	1008
3	rs577196	C	T	0.43254	1008
3	rs4688106	A	C	0.0267857	1008
3	rs75814487	T	C	0.199405	1008
3	rs6790306	T	C	0.0267857	1008
3	rs9830169	G	A	0.252976	1008
3	rs1401952	C	T	0.27877	1008
3	rs55803033	A	G	0.261905	1008
3	rs190419987	G	A	0.014881	1008
3	rs4688107	T	C	0.0257937	1008
3	rs12489911	C	T	0.0386905	1008
3	rs548483	A	T	0.583333	1008
3	rs515562	T	C	0.0386905	1008
3	rs516560	C	T	0.708333	1008
3	rs75664695	C	T	0.261905	1008
3	rs16828457	G	C	0.261905	1008
3	rs10511379	T	C	0.261905	1008
3	rs10511378	T	C	0.0277778	1008
3	rs1374767	T	C	0.251984	1008
3	rs571525	C	G	0.0386905	1008
3	rs499789	T	C	0.290675	1008
3	rs524245	C	T	0.78373	1008
3	rs9683156	T	C	0.262897	1008
3	rs56838930	C	T	0.0386905	1008
3	rs61703979	G	A	0.0386905	1008
3	rs1374768	C	T	0.260913	1008
3	rs73180835	G	A	0.260913	1008
3	rs1900604	T	C	0.0267857	1008
3	rs10511377	C	A	0.260913	1008
3	rs9834139	C	T	0.251984	1008
3	rs553769	C	T	0.579365	1008
3	rs62274813	T	G	0.0267857	1008
3	rs7643286	T	C	0.0386905	1008
3	rs555611	T	C	0.0386905	1008
3	rs557455	G	T	0.784722	1008
3	rs10511376	A	G	0.201389	1008
3	rs75306235	A	C	0.0386905	1008
3	rs1353918	T	C	0.203373	1008
3	rs72969547	C	T	0.0267857	1008
3	rs4688108	T	C	0.0277778	1008
3	rs111502503	A	G	0.114087	1008
3	rs2865845	A	C	0.0267857	1008
3	rs10934448	G	A	0.260913	1008
3	rs10934449	T	C	0.261905	1008
3	rs58719683	T	C	0.262897	1008
3	rs2970134	A	C	0.78373	1008
3	rs9880484	T	C	0.251984	1008
3	rs2946798	T	G	0.78373	1008
3	rs2946799	T	C	0.290675	1008
3	rs73180839	C	A	0.262897	1008
3	rs73180840	T	C	0.262897	1008
3	rs75514439	A	G	0.115079	1008
3	rs75867334	C	T	0.115079	1008
3	rs73180841	G	A	0.262897	1008
3	rs1607672	G	T	0.0267857	1008
3	rs112497433	G	T	0.115079	1008
3	rs2970135	C	G	0.583333	1008
3	rs2946800	A	T	0.290675	1008
3	rs140355197	T	C	0.0109127	1008
3	rs2970136	T	C	0.582341	1008
3	rs2970137	T	C	0.0396825	1008
3	rs2946803	C	T	0.78373	1008
3	rs16828512	C	G	0.0376984	1008
3	rs2970138	G	C	0.291667	1008
3	rs2946804	C	G	0.0396825	1008
3	rs117870542	A	G	0.0198413	1008
3	rs17726851	T	A	0.0555556	1008
3	rs2970139	T	C	0.0396825	1008
3	rs2946805	G	T	0.0396825	1008
3	rs59838637	C	T	0.198413	1008
3	rs2970140	T	C	0.0396825	1008
3	rs12233581	C	T	0.27381	1008
3	rs7650108	C	T	0.115079	1008
3	rs147386208	C	T	0.0367063	1008
3	rs2946807	A	T	0.291667	1008
3	rs2970141	G	C	0.0396825	1008
3	rs2970142	T	A	0.0396825	1008
3	rs112837479	G	T	0.260913	1008
3	rs6764281	G	A	0.0277778	1008
3	rs2946808	A	G	0.291667	1008
3	rs57001703	G	A	0.197421	1008
3	rs62274825	T	C	0.0277778	1008
3	rs2970143	T	G	0.58631	1008
3	rs2970144	T	C	0.319444	1008
3	rs28806309	A	G	0.290675	1008
3	rs9810617	G	T	0.290675	1008
3	rs59751075	C	G	0.250992	1008
3	rs111405148	G	T	0.262897	1008
3	rs574791753	A	T	0.00892857	1008
3	rs1520114	A	C	0.261905	1008
3	rs1520115	T	C	0.0277778	1008
3	rs1520116	G	A	0.784722	1008
3	rs62274826	A	G	0.0267857	1008
3	rs75340914	A	G	0.235119	1008
3	rs77334219	C	T	0.235119	1008
3	rs62274827	C	A	0.0267857	1008
3	rs1520117	A	G	0.919643	1008
3	rs1949542	A	G	0.644841	1008
3	rs1401953	A	G	0.919643	1008
3	rs1401954	G	A	0.919643	1008
3	rs7632701	A	C	0.271825	1008
3	rs145691154	T	G	0.0267857	1008
3	rs12637646	A	C	0.380952	1008
3	rs9828410	T	C	0.271825	1008
3	rs9808947	C	T	0.235119	1008
3	rs7614154	G	A	0.0277778	1008
3	rs16828549	G	C	0.0267857	1008
3	rs62274828	C	A	0.0277778	1008
3	rs10511375	C	G	0.271825	1008
3	rs1520119	C	T	0.919643	1008
3	rs1356805	C	T	0.271825	1008
3	rs1401955	T	C	0.616071	1008
3	rs9289104	T	G	0.643849	1008
3	rs2970148	A	G	0.919643	1008
3	rs12491385	T	C	0.380952	1008
3	rs10511374	G	C	0.380952	1008
3	rs117807843	T	C	0.014881	1008
3	rs62274829	C	A	0.0277778	1008
3	rs72622400	C	T	0.380952	1008
3	rs28482455	C	T	0.230159	1008
3	rs72622401	T	C	0.380952	1008
3	rs72622402	G	A	0.380952	1008
3	rs1520120	T	C	0.257937	1008
3	rs1520121	T	A	0.91369	1008
3	rs142326586	C	G	0.0248016	1008
3	rs1915095	T	C	0.642857	1008
3	rs1915096	T	C	0.91369	1008
3	rs2970131	C	T	0.912698	1008
3	rs6781738	T	C	0.638889	1008
3	rs3920308	C	A	0.230159	1008
3	rs145328541	C	G	0.0138889	1008
3	rs147668291	T	G	0.0238095	1008
3	rs3974959	T	C	0.229167	1008
3	rs1520122	A	G	0.638889	1008
3	rs1520123	T	A	0.914683	1008
3	rs12637095	T	A	0.915675	1008
3	rs17676122	G	A	0.0287698	1008
3	rs28410918	T	C	0.225198	1008
3	rs17676130	T	A	0.0287698	1008
3	rs1607673	C	T	0.0287698	1008
3	rs4688115	T	C	0.231151	1008
3	rs4688116	G	T	0.886905	1008
3	rs75442733	G	A	0.0446429	1008
3	rs34289148	C	T	0.267857	1008
3	rs1401957	T	C	0.892857	1008
3	rs75713399	G	T	0.0367063	1008
3	rs2970125	G	T	0.922619	1008
3	rs72625403	C	T	0.389881	1008
3	rs4527371	G	A	0.886905	1008
3	rs9849379	C	T	0.139881	1008
3	rs7637943	C	A	0.145833	1008
3	rs1915097	A	G	0.94246	1008
3	rs1915098	A	G	0.941468	1008
3	rs2970124	A	C	0.650794	1008
3	rs11715251	C	A	0.623016	1008
3	rs12638367	T	G	0.623016	1008
3	rs1546683	C	T	0.649802	1008
3	rs17676297	A	G	0.0267857	1008
3	rs2946811	T	C	0.0267857	1008
3	rs13327271	T	C	0.623016	1008
3	rs74714143	G	A	0.142857	1008
3	rs13323664	G	A	0.623016	1008
3	rs13316535	A	T	0.47619	1008
3	rs1464309	G	C	0.649802	1008
3	rs1464310	T	C	0.0257937	1008
3	rs1464311	T	C	0.0257937	1008
3	rs9828098	A	G	0.628968	1008
3	rs72625404	C	T	0.47619	1008
3	rs7618451	G	A	0.62996	1008
3	rs188302741	C	T	0.0287698	1008
3	rs12630012	T	A	0.47619	1008
3	rs2970122	C	T	0.0257937	1008
3	rs9877285	C	A	0.62004	1008
3	rs1520124	T	A	0.646825	1008
3	rs2139547	A	C	0.47619	1008
3	rs1983380	T	A	0.621032	1008
3	rs9832543	G	A	0.622024	1008
3	rs1520125	C	T	0.619048	1008
3	rs2946813	A	C	0.0257937	1008
3	rs2970120	T	C	0.0257937	1008
3	rs1520126	G	T	0.645833	1008
3	rs1401958	T	C	0.0257937	1008
3	rs181751616	A	G	0.00595238	1008
3	rs1401959	T	G	0.651786	1008
3	rs1520127	C	G	0.645833	1008
3	rs12492016	G	A	0.138889	1008
3	rs12634577	C	A	0.474206	1008
3	rs1401960	C	T	0.645833	1008
3	rs2102925	C	T	0.644841	1008
3	rs28649582	G	C	0.619048	1008
3	rs117527308	C	G	0.0396825	1008
3	rs1520128	T	C	0.475198	1008
3	rs4687918	C	T	0.618056	1008
3	rs75857408	A	G	0.0287698	1008
3	rs4687919	C	T	0.618056	1008
3	rs16828591	G	A	0.00198413	1008
3	rs2946815	C	T	0.0257937	1008
3	rs1520131	T	C	0.644841	1008
3	rs2946816	A	T	0.0257937	1008
3	rs2970117	T	G	0.488095	1008
3	rs57570219	C	A	0.475198	1008
3	rs9880522	G	A	0.141865	1008
3	rs1589282	G	A	0.939484	1008
3	rs58128735	C	T	0.618056	1008
3	rs138240123	C	A	0.0188492	1008
3	rs12639472	T	C	0.475198	1008
3	rs28645420	G	A	0.137897	1008
3	rs62274857	G	A	0.0257937	1008
3	rs2946818	T	C	0.64881	1008
3	rs6808261	G	A	0.0257937	1008
3	rs2970115	G	T	0.415675	1008
3	rs2946819	G	T	0.931548	1008
3	rs2946820	T	C	0.514881	1008
3	rs79773371	T	G	0.0277778	1008
3	rs2946821	T	C	0.518849	1008
3	rs2970114	A	G	0.549603	1008
3	rs145073098	C	T	0.0367063	1008
3	rs1554385	C	T	0.0297619	1008
3	rs76360571	G	A	0.0625	1008
3	rs11706771	G	A	0.507937	1008
3	rs11710875	T	G	0.498016	1008
3	rs35338242	G	A	0.429563	1008
3	rs117404665	C	T	0.0625	1008
3	rs76995126	C	G	0.014881	1008
3	rs117819879	A	G	0.191468	1008
3	rs4146333	T	C	0.455357	1008
3	rs77983339	T	C	0.0188492	1008
3	rs77698606	G	T	0.0625	1008
3	rs80004511	C	A	0.0625	1008
3	rs78604289	T	A	0.0714286	1008
3	rs1401951	T	C	0.580357	1008
3	rs62275962	T	C	0.030754	1008
3	rs186774155	T	A	0.0376984	1008
3	rs62275963	A	T	0.030754	1008
3	rs149145302	T	C	0.00694444	1008
3	rs2970110	G	T	0.477183	1008
3	rs2946824	T	A	0.480159	1008
3	rs6800781	A	G	0.103175	1008
3	rs117346037	T	C	0.0228175	1008
3	rs939316	T	C	0.103175	1008
3	rs6780054	G	A	0.0724206	1008
3	rs77727922	T	C	0.0198413	1008
3	rs6780730	T	C	0.030754	1008
3	rs147877476	A	T	0.0277778	1008
3	rs201617719	A	G	0.0724206	1008
3	rs80312456	T	C	0.0376984	1008
3	rs16828610	T	C	0.030754	1008
3	rs2946825	A	T	0.583333	1008
3	rs74403419	G	A	0.0724206	1008
3	rs79264487	A	G	0.0724206	1008
3	rs1113808	C	A	0.581349	1008
3	rs79463801	C	T	0.0724206	1008
3	rs61701638	T	G	0.0277778	1008
3	rs7636409	T	C	0.030754	1008
3	rs200857803	T	A	0.0724206	1008
3	rs62275965	C	T	0.030754	1008
3	rs62275966	T	A	0.030754	1008
3	rs77410460	C	T	0.0724206	1008
3	rs116870622	G	T	0.0724206	1008
3	rs62275967	A	G	0.030754	1008
3	rs62275968	C	A	0.030754	1008
3	rs6785400	G	A	0.030754	1008
3	rs117294335	C	T	0.0724206	1008
3	rs6785522	G	C	0.030754	1008
3	rs148155823	C	T	0.0724206	1008
3	rs142010049	C	T	0.0724206	1008
3	rs2970108	C	T	0.480159	1008
3	rs6767633	A	G	0.030754	1008
3	rs140293576	A	G	0.0724206	1008
3	rs74566800	C	T	0.583333	1008
3	rs143255662	A	C	0.030754	1008
3	rs111751942	G	C	0.583333	1008
3	rs62275969	C	T	0.030754	1008
3	rs62275970	C	T	0.030754	1008
3	rs78320193	T	A	0.0376984	1008
3	rs150927185	C	T	0.0724206	1008
3	rs79797465	G	A	0.44246	1008
3	rs147081357	G	A	0.0724206	1008
3	rs138488731	G	T	0.0724206	1008
3	rs62275971	A	T	0.030754	1008
3	rs62275972	T	C	0.103175	1008
3	rs9758053	C	G	0.030754	1008
3	rs2222305	A	G	0.480159	1008
3	rs6808572	A	C	0.0138889	1008
3	rs2203945	C	A	0.574405	1008
3	rs144969871	C	T	0.0724206	1008
3	rs147123781	A	G	0.0724206	1008
3	rs77082544	A	G	0.0724206	1008
3	rs75824918	G	C	0.0724206	1008
3	rs78591989	C	G	0.0724206	1008
3	rs56337209	G	A	0.324405	1008
3	rs56147469	G	A	0.133929	1008
3	rs75735617	C	T	0.0714286	1008
3	rs117836498	T	A	0.0714286	1008
3	rs117967943	C	T	0.0714286	1008
3	rs76537417	C	G	0.0714286	1008
3	rs78027220	G	C	0.0714286	1008
3	rs76921768	A	C	0.0714286	1008
3	rs76288861	T	C	0.0714286	1008
3	rs117338864	G	C	0.0416667	1008
3	rs78362855	G	C	0.0714286	1008
3	rs75001942	G	A	0.0714286	1008
3	rs76012831	T	C	0.303571	1008
3	rs1464313	A	G	0.0714286	1008
3	rs1464312	G	C	0.458333	1008
3	rs2037363	G	A	0.541667	1008
3	rs2946796	T	C	0.526786	1008
3	rs2037362	T	C	0.525794	1008
3	rs2970106	A	G	0.613095	1008
3	rs1850943	T	C	0.541667	1008
3	rs2970104	A	G	0.541667	1008
3	rs2970103	G	A	0.541667	1008
3	rs77522702	A	T	0.014881	1008
3	rs77756430	G	A	0.302579	1008
3	rs4585187	C	G	0.473214	1008
3	rs4568124	C	T	0.474206	1008
3	rs77712546	T	C	0.014881	1008
3	rs4507245	T	A	0.456349	1008
3	rs6804586	G	A	0.458333	1008
3	rs4630940	C	A	0.458333	1008
3	rs6807699	G	A	0.473214	1008
3	rs6807887	G	A	0.458333	1008
3	rs4583648	A	G	0.474206	1008
3	rs4468967	A	T	0.458333	1008
3	rs7610392	G	A	0.458333	1008
3	rs77110926	T	C	0.0704365	1008
3	rs10804536	A	C	0.458333	1008
3	rs112613255	T	C	0.014881	1008
3	rs10804537	C	T	0.473214	1008
3	rs10804538	C	G	0.458333	1008
3	rs6781993	T	C	0.458333	1008
3	rs6769610	G	C	0.53373	1008
3	rs76879239	C	T	0.0714286	1008
3	rs16828633	C	T	0.014881	1008
3	rs79029293	T	C	0.014881	1008
3	rs59732248	T	C	0.302579	1008
3	rs9843880	T	C	0.473214	1008
3	rs117141049	A	G	0.0714286	1008
3	rs9865749	A	G	0.473214	1008
3	rs9828647	G	T	0.473214	1008
3	rs9828771	G	A	0.473214	1008
3	rs9848574	T	G	0.473214	1008
3	rs9866246	A	G	0.386905	1008
3	rs13086945	G	A	0.473214	1008
3	rs9289105	T	C	0.473214	1008
3	rs12695370	A	G	0.386905	1008
3	rs12695371	T	G	0.473214	1008
3	rs4588353	T	C	0.526786	1008
3	rs4073589	T	C	0.473214	1008
3	rs4146786	C	A	0.386905	1008
3	rs4074439	T	C	0.470238	1008
3	rs4519687	G	A	0.473214	1008
3	rs76048159	C	T	0.014881	1008
3	rs77233665	T	G	0.014881	1008
3	rs10804539	C	T	0.458333	1008
3	rs16828635	G	A	0.014881	1008
3	rs9682051	C	G	0.474206	1008
3	rs78460508	A	T	0.0753968	1008
3	rs79373431	T	C	0.0753968	1008
3	rs12695372	A	T	0.473214	1008
3	rs190252715	C	T	0.0228175	1008
3	rs9816586	A	G	0.473214	1008
3	rs4378953	C	T	0.386905	1008
3	rs5006116	A	G	0.473214	1008
3	rs56056704	T	C	0.458333	1008
3	rs12330691	C	T	0.386905	1008
3	rs4383519	C	T	0.014881	1008
3	rs79088167	C	T	0.0714286	1008
3	rs4355274	G	A	0.505952	1008
3	rs77749034	T	C	0.014881	1008
```
