## Supplementary material for "Characterization of shared and ancestry-specific signals driving complex traits using multi-ancestry fine-mapping": s2_snps.txt

```
rs1501883
rs6802777
rs77020975
rs6796410
rs9799118
rs2937693
rs78945356
rs6438396
rs6803377
rs10934406
rs10934407
rs7644537
rs74893657
rs4855958
rs4855959
rs9830679
rs7620877
rs16827191
rs16827196
rs76454794
rs76462957
rs16827206
rs75743108
rs78537353
rs79436702
rs1472619
rs142666044
rs1381799
rs74677143
rs16827220
rs76843736
rs16827228
rs1501882
rs76273080
rs74363390
rs9867372
rs1903737
rs1903738
rs77098079
rs74637930
rs9830327
rs78771008
rs79387525
rs77960488
rs78568586
rs74285366
rs118184462
rs1015375
rs2134217
rs1463887
rs74751762
rs139984951
rs75139547
rs76211616
rs1354148
rs74373362
rs116018230
rs75075299
rs75227350
rs9818511
rs76634874
rs9856139
rs77484294
rs75945136
rs80083025
rs77821647
rs16827250
rs74285367
rs77917940
rs1501880
rs77193924
rs1393190
rs16827253
rs16827256
rs76151038
rs75180302
rs79798417
rs74477767
rs79070730
rs79171985
rs76707734
rs2036397
rs2036396
rs76284734
rs2036395
rs58352938
rs17665161
rs61324946
rs12491489
rs1501870
rs1501869
rs9849920
rs148027097
rs79990631
rs12496574
rs10934408
rs144377565
rs9818050
rs9818069
rs9289081
rs79584749
rs1501868
rs73862807
rs73862808
rs9289082
rs9837013
rs1875517
rs1910039
rs1910038
rs1910037
rs1910036
rs2869794
rs2869789
rs2869788
rs2869787
rs1553305
rs2088913
rs13077206
rs1948758
rs4516643
rs4299513
rs4299512
rs4535259
rs4309759
rs79738420
rs2134216
rs2134215
rs6438397
rs6438398
rs1354145
rs150984055
rs1827378
rs1827377
rs141509087
rs1393186
rs11719399
rs34465253
rs35883702
rs78169203
rs1393185
rs7648036
rs9867074
rs9289083
rs9867393
rs9867543
rs75005410
rs7617085
rs78152521
rs7639287
rs13071808
rs76383499
rs143365515
rs9858858
rs872593
rs35105261
rs9825513
rs870297
rs7646457
rs73161775
rs869851
rs1501867
rs1501866
rs1501865
rs1948757
rs1501864
rs1875516
rs7635869
rs9874907
rs148689924
rs11705856
rs7645035
rs7645105
rs16827323
rs10511370
rs13082421
rs76629080
rs13083079
rs1847024
rs6775299
rs4106004
rs1393188
rs1501872
rs138347581
rs72963446
rs11721241
rs1354147
rs1501871
rs1847023
rs13068949
rs76913440
rs35803195
rs72963456
rs67117446
rs73154896
rs6807117
rs6809736
rs146574256
rs75895670
rs2134218
rs12485721
rs12485703
rs1354151
rs13091185
rs13073644
rs77873410
rs35788002
rs1910041
rs1910042
rs1910043
rs13059762
rs11926806
rs13071062
rs11719486
rs6798632
rs6799099
rs10511369
rs117322643
rs79682267
rs77755820
rs4146331
rs2904196
rs13320071
rs9846870
rs9866901
rs9789952
rs72963486
rs72963487
rs13316081
rs35283847
rs10934409
rs73156214
rs117625031
rs185629709
rs9289084
rs6773314
rs6804100
rs73156217
rs12495332
rs6772369
rs9822969
rs4571263
rs9827695
rs6782333
rs12486116
rs9855030
rs73156226
rs35832454
rs66843558
rs80113471
rs6789437
rs9811942
rs9816414
rs9836562
rs72963497
rs11707500
rs6799173
rs6774738
rs34253696
rs12630987
rs185469526
rs4490391
rs4234669
rs9875044
rs145757966
rs34780599
rs35683801
rs9878830
rs4404477
rs4302404
rs35661924
rs4687915
rs4688100
rs77413732
rs4687916
rs76588974
rs74516256
rs142737360
rs72965512
rs9877923
rs9882233
rs140101621
rs4440150
rs67496240
rs76802979
rs67567139
rs34770366
rs75737241
rs12631137
rs6438401
rs66698353
rs67994307
rs73170763
rs56246108
rs72965521
rs35822430
rs147847980
rs5004095
rs12630103
rs76516051
rs4129532
rs4129531
rs4481182
rs4607140
rs76259969
rs9838441
rs9842984
rs9843443
rs6770925
rs6438402
rs6810300
rs6764568
rs6764707
rs77491966
rs9834255
rs9854242
rs9810976
rs4549308
rs61110202
rs13089304
rs12486585
rs13089654
rs9816831
rs56966452
rs7618876
rs72965542
rs72965544
rs4687926
rs4549307
rs4419408
rs4505740
rs34913454
rs12489391
rs4296623
rs72965548
rs72965549
rs62268504
rs13096883
rs13097393
rs4364201
rs4333117
rs13097890
rs4303899
rs118101640
rs7626992
rs13060712
rs72965557
rs142123504
rs117066497
rs35404260
rs72965559
rs7623072
rs7611528
rs10470402
rs10470307
rs10934410
rs12491949
rs12485527
rs12491950
rs12488998
rs9815477
rs4687934
rs9839895
rs3814059
rs36072939
rs10934411
rs9868143
rs9830786
rs72965564
rs6784348
rs3923050
rs12638315
rs7638822
rs74607770
rs10934412
rs10934413
rs4368528
rs4530562
rs7622910
rs78283876
rs4234649
rs4479631
rs4340729
rs6762532
rs78709205
rs6797381
rs4370056
rs75070215
rs7622543
rs4479632
rs4301042
rs9834537
rs78260802
rs4470556
rs12497856
rs4989493
rs9289086
rs4311242
rs4132417
rs78539529
rs6806221
rs13325341
rs7650244
rs4345097
rs9837554
rs9876090
rs9876351
rs6438403
rs9831684
rs9836262
rs7624146
rs7646668
rs9821871
rs76224702
rs9827246
rs7622723
rs7611591
rs6788389
rs12629100
rs6438404
rs147088566
rs4128683
rs138697621
rs75387906
rs4635741
rs62264880
rs9289087
rs28482251
rs9289088
rs6805520
rs6781396
rs4367097
rs77205807
rs4496519
rs4568174
rs34966250
rs78740340
rs4234650
rs4579045
rs4579044
rs13325314
rs7638638
rs9851198
rs78314050
rs67200870
rs62264883
rs73865426
rs73865427
rs9876009
rs9861188
rs10934415
rs9829549
rs75538130
rs13087569
rs6789622
rs73865430
rs13326570
rs12638661
rs73170801
rs138003949
rs6809420
rs7614884
rs7647501
rs79114636
rs4234655
rs13099229
rs36024643
rs4687983
rs7645653
rs35061282
rs7613799
rs7646416
rs4388006
rs9827230
rs12494942
rs74793909
rs9833119
rs78098857
rs13059541
rs4687991
rs78461566
rs3924564
rs3924565
rs73172607
rs62264887
rs9841981
rs149565977
rs7641170
rs74352594
rs4128263
rs6776684
rs4687996
rs4234658
rs66909038
rs4234659
rs4602427
rs79913985
rs9858155
rs12489588
rs13088380
rs9872763
rs73172611
rs9845464
rs4687856
rs58531875
rs11717841
rs4277716
rs4687857
rs4687858
rs77735659
rs35541348
rs6808588
rs77299912
rs6796552
rs72967262
rs112620351
rs75155406
rs10212197
rs146963575
rs59497431
rs58043966
rs4687862
rs4615111
rs4687864
rs9681843
rs72951507
rs76764057
rs4325949
rs4234660
rs4444741
rs59298747
rs4320082
rs4571264
rs4499636
rs73865457
rs72951520
rs72951522
rs12634683
rs12630024
rs4610260
rs57702713
rs73863131
rs72951523
rs117243678
rs9821162
rs72951524
rs72951527
rs6769449
rs6805393
rs55924379
rs56201452
rs4456894
rs4257577
rs4487268
rs4487267
rs4328832
rs4264758
rs4441688
rs4688015
rs4688016
rs4688017
rs9827255
rs4146336
rs4314207
rs4410466
rs4146338
rs4465973
rs4282091
rs7642118
rs4295194
rs186789416
rs148439849
rs140820748
rs4521266
rs9825760
rs9825668
rs9825959
rs148594745
rs138168141
rs58577598
rs7635561
rs72951552
rs11926918
rs62264891
rs114535732
rs36087142
rs9861346
rs6783233
rs34981078
rs10934416
rs77420363
rs59394152
rs13097934
rs55800289
rs77058559
rs13062198
rs13084363
rs13062694
rs12635476
rs78553756
rs12495601
rs74514443
rs66511648
rs58609575
rs6799530
rs73863144
rs9842435
rs9825411
rs74696602
rs9917626
rs11711127
rs77979264
rs16827547
rs6799997
rs7644473
rs9845897
rs9864015
rs73182462
rs12494770
rs73182464
rs71325315
rs13065007
rs12489939
rs12490005
rs9842336
rs6438409
rs78793415
rs13076169
rs12491422
rs6438410
rs13083738
rs13088588
rs7630428
rs6776422
rs7633157
rs7428847
rs13095397
rs7426801
rs6438411
rs6438412
rs13081204
rs62264956
rs4688045
rs9856456
rs62264957
rs117795958
rs73163706
rs55718530
rs13314491
rs9990303
rs71616192
rs4688050
rs4688051
rs117788661
rs4688052
rs73163707
rs62266061
rs74882658
rs4687889
rs72645714
rs9289090
rs7431379
rs76595362
rs9827935
rs72645715
rs72645716
rs116969288
rs56077465
rs56148567
rs6438413
rs9843364
rs12491308
rs72645717
rs4688055
rs9831027
rs7430635
rs10934419
rs72648856
rs6438414
rs55707511
rs13084497
rs72648857
rs6438415
rs73163713
rs72648858
rs62266064
rs62266065
rs73163715
rs6438416
rs73163717
rs6438417
rs73163719
rs6438418
rs57484319
rs9810470
rs7615595
rs7640333
rs190244615
rs9834986
rs7652546
rs78679158
rs13066603
rs6414274
rs73163723
rs6799739
rs6438419
rs6438420
rs4688063
rs4688064
rs10934420
rs6792102
rs142199309
rs6807654
rs73163726
rs10934421
rs9856039
rs55689237
rs9838478
rs10804533
rs7432387
rs6414275
rs6769349
rs7616370
rs7429567
rs7433480
rs12330365
rs73163732
rs35239854
rs77788637
rs6438421
rs77988000
rs6438422
rs114047552
rs113270417
rs6438423
rs9870342
rs117102382
rs6776553
rs11715566
rs73163739
rs7433883
rs12495276
rs4687896
rs201396357
rs11718201
rs74396858
rs4687897
rs7641471
rs7432631
rs148022230
rs9833554
rs13066879
rs190660784
rs56740479
rs9853830
rs4688065
rs13090448
rs6438424
rs34889950
rs6438425
rs6438426
rs75035329
rs7432982
rs9847139
rs140869276
rs6438427
rs74354487
rs3883861
rs7611124
rs73163755
rs4688066
rs4687898
rs7430696
rs9874340
rs77043511
rs9790189
rs12330885
rs4688067
rs7427162
rs79184039
rs80173797
rs6438428
rs117681277
rs35763679
rs6788088
rs6788211
rs13100226
rs7431169
rs62266129
rs4687899
rs4129471
rs78443029
rs7432757
rs77035437
rs6804394
rs13070320
rs118013470
rs13093355
rs7433864
rs12054269
rs13082166
rs13062344
rs4688068
rs62263074
rs114644620
rs7428169
rs13090744
rs9875219
rs73163774
rs55979908
rs9860811
rs9861126
rs9827046
rs9809760
rs9289092
rs78289376
rs62263076
rs11710605
rs73163777
rs73163779
rs73163781
rs4128928
rs35905683
rs113786703
rs73163783
rs73163784
rs6791692
rs9881641
rs9826300
rs6778857
rs17665813
rs4687900
rs4688069
rs13061956
rs13066948
rs56204450
rs73163796
rs11716966
rs62263082
rs4277680
rs11713893
rs11713924
rs7617580
rs1947515
rs73183039
rs6766743
rs1947514
rs13064457
rs73183041
rs936202
rs936201
rs6791342
rs1993408
rs73168303
rs56256549
rs73168305
rs55734908
rs6773646
rs56051552
rs9811234
rs55929115
rs1456192
rs1456191
rs1456190
rs1471065
rs62263112
rs1585086
rs1585085
rs1585084
rs1585083
rs7433886
rs56174517
rs59470461
rs55704727
rs2124553
rs9878469
rs62263114
rs10155053
rs17666058
rs6791432
rs7616499
rs7628356
rs16827703
rs1378834
rs7639030
rs17722625
rs13070842
rs1378833
rs1378832
rs9824671
rs9824903
rs9825191
rs62263115
rs62263116
rs1463405
rs1463404
rs1463403
rs13073833
rs13094045
rs12690547
rs6769144
rs1456189
rs1563439
rs13319324
rs9822630
rs13320120
rs9823063
rs9842902
rs1598536
rs1598535
rs1456188
rs28645478
rs4498038
rs9828034
rs1456186
rs73168370
rs4597702
rs1456185
rs79850829
rs6783146
rs62263118
rs117465880
rs9859501
rs4123721
rs62263119
rs62263120
rs62263121
rs6765305
rs62263122
rs1456199
rs9849654
rs6775313
rs62263123
rs35048916
rs9861022
rs13080344
rs62264762
rs716937
rs716936
rs144301203
rs144905793
rs73168378
rs1563437
rs75478708
rs9853117
rs78142346
rs9815484
rs62264763
rs142874712
rs1456193
rs2045307
rs4688071
rs1456183
rs61511085
rs62264764
rs56310214
rs7649429
rs6805565
rs61384494
rs62264766
rs116261938
rs9819787
rs57945129
rs117302926
rs62264767
rs6807173
rs6794831
rs6795060
rs62264768
rs62264769
rs79485311
rs1378837
rs76036812
rs73168386
rs74550053
rs7645813
rs7615944
rs73168388
rs62264770
rs4146374
rs62264771
rs114731692
rs62264772
rs9878630
rs148609442
rs62264773
rs6778926
rs62264774
rs62264775
rs77855782
rs1350162
rs1350161
rs148922776
rs75968838
rs7631320
rs1378836
rs56255439
rs114632673
rs55779525
rs16827737
rs78118238
rs1378835
rs62264777
rs62264778
rs75803784
rs1456196
rs62264779
rs62264780
rs58533135
rs62264782
rs1563438
rs73168397
rs1456195
rs62264783
rs1610148
rs1456182
rs72955862
rs1456184
rs75643565
rs1350158
rs115586187
rs73168399
rs73168400
rs12485874
rs117386512
rs6438430
rs6784897
rs73168401
rs55864156
rs55958423
rs62264816
rs1585082
rs12496237
rs73168402
rs61157132
rs7643173
rs73176600
rs73176601
rs113203850
rs17722838
rs16827743
rs62264819
rs55958116
rs61355450
rs56007132
rs865309
rs9829042
rs78292537
rs2925313
rs74705363
rs79014784
rs817504
rs115650985
rs74887132
rs114663578
rs817505
rs817506
rs9283566
rs6786454
rs140623033
rs817507
rs10514762
rs17722965
rs58555654
rs139064216
rs17722976
rs114629362
rs116569665
rs76824186
rs11712259
rs6796374
rs817508
rs56401741
rs76839679
rs77371775
rs75425578
rs2925314
rs6783140
rs75651176
rs73178510
rs2860308
rs77485020
rs9849010
rs75891092
rs79346467
rs76560906
rs77851182
rs1499970
rs12497319
rs58596664
rs817492
rs73178511
rs73178513
rs41371853
rs1499968
rs11710334
rs2605533
rs7649441
rs7627393
rs7620036
rs75573719
rs7632354
rs750833
rs705219
rs12639024
rs817495
rs74316071
rs76349944
rs817496
rs817497
rs77089169
rs56238203
rs817498
rs78472680
rs67038230
rs11716855
rs11709110
rs17723244
rs150078953
rs79657114
rs10212334
rs1499969
rs817500
rs17723301
rs10934426
rs13094010
rs12497810
rs13078800
rs1499971
rs1499972
rs59562727
rs2085323
rs861001
rs2925312
rs78110499
rs843852
rs17667014
rs10934427
rs17667088
rs117407635
rs10934428
rs866001
rs6792076
rs1456197
rs78433397
rs56302821
rs1093464
rs57174837
rs10511373
rs2870563
rs17723684
rs58077016
rs861673
rs150334389
rs112390226
rs817513
rs78930502
rs817512
rs7644556
rs817511
rs78664801
rs78428795
rs191580206
rs16827837
rs73178528
rs17667317
rs77623553
rs6773270
rs12635844
rs6798512
rs7645152
rs73178531
rs73178532
rs73178533
rs57481709
rs817515
rs60707757
rs116966055
rs147456332
rs1353916
rs56247556
rs56308781
rs56380279
rs140858213
rs61424839
rs57308391
rs72957873
rs11922943
rs75308462
rs79487167
rs77177807
rs1093463
rs12637064
rs6782296
rs75141989
rs58125970
rs77331252
rs77490200
rs6762091
rs58739278
rs12634615
rs12629379
rs60106549
rs76062896
rs846184
rs817510
rs2124552
rs2124550
rs817509
rs73178541
rs73178542
rs2124549
rs6773858
rs17667504
rs10934430
rs60926571
rs11711199
rs7618215
rs7618267
rs7640109
rs7618293
rs864199
rs10934431
rs61636746
rs1353915
rs1353914
rs1353913
rs1353912
rs1499983
rs843854
rs59446206
rs61503512
rs79066398
rs1824066
rs11920023
rs11920098
rs11920150
rs35774607
rs74427140
rs78705981
rs10934432
rs1948697
rs11705911
rs11922307
rs28778701
rs78564014
rs59416261
rs4688073
rs113766958
rs9883310
rs141717678
rs140351004
rs7430079
rs6438431
rs118026331
rs9841711
rs78821569
rs74285384
rs6803402
rs113554839
rs75925305
rs16827873
rs73178552
rs116236961
rs111539524
rs76020131
rs9824021
rs6765407
rs10934433
rs12485759
rs77119390
rs78380942
rs76570731
rs9968218
rs1604060
rs1995248
rs1392269
rs1499981
rs79047122
rs12695358
rs10212130
rs10212136
rs11915336
rs72957899
rs1499980
rs1499979
rs1995247
rs1995246
rs1995245
rs10934434
rs1353911
rs1353910
rs1499978
rs150122146
rs1392267
rs1392266
rs2062512
rs2062511
rs2062510
rs9837638
rs12635310
rs12637855
rs1843635
rs1601576
rs1601575
rs9839426
rs9815332
rs11923410
rs10804534
rs10212155
rs7629908
rs7618341
rs56057526
rs7621319
rs73865254
rs13101184
rs1604052
rs1604053
rs1604054
rs1604055
rs12495547
rs12489199
rs6781508
rs1604056
rs1604057
rs1604058
rs58624759
rs71325320
rs7428253
rs369391156
rs187203609
rs12695360
rs1909589
rs9790167
rs79147489
rs2865303
rs6780616
rs11925566
rs1587450
rs12633400
rs1159496
rs7613785
rs7636194
rs10049204
rs9289094
rs13063665
rs10934437
rs35291665
rs1392265
rs1499977
rs142486136
rs720452
rs1392264
rs1499976
rs723105
rs2046513
rs2046512
rs1499975
rs80148255
rs2062509
rs12639508
rs73185909
rs9828285
rs6780140
rs11714254
rs1032165
rs1154693
rs4399884
rs768917
rs901381
rs1499974
rs75609869
rs73185917
rs7638106
rs6794093
rs10804535
rs13086714
rs1846613
rs77345574
rs1604059
rs7643559
rs150022026
rs1909588
rs13101107
rs1909590
rs73185925
rs17724734
rs74454134
rs73185928
rs55989628
rs1499982
rs12629990
rs6807926
rs7619072
rs6438436
rs10049077
rs1032164
rs75220936
rs75652614
rs12637675
rs6770134
rs7639058
rs6794842
rs4688075
rs10433401
rs4688076
rs6773631
rs6786663
rs78897514
rs56376353
rs75273418
rs10433402
rs10433403
rs9289095
rs16845342
rs6781017
rs6780942
rs9846164
rs4688077
rs6776498
rs6776611
rs16827959
rs78767957
rs16827961
rs983022
rs983021
rs6782757
rs9825200
rs9876113
rs974190
rs16827974
rs56385956
rs77586990
rs1499984
rs12630232
rs55989408
rs116667794
rs145738116
rs2129229
rs28827211
rs79099625
rs12637764
rs67984297
rs1392270
rs116791588
rs6438439
rs1386013
rs7649019
rs75809874
rs73187919
rs67754990
rs73187921
rs142383122
rs9812745
rs77542745
rs73187924
rs12637582
rs75622723
rs1352120
rs75677301
rs9824534
rs12639025
rs9879999
rs12491016
rs12639053
rs1486337
rs35919487
rs76009271
rs79138974
rs931335
rs4688079
rs73187934
rs12487406
rs60645795
rs60743751
rs77221869
rs11917814
rs73187939
rs66534365
rs73187940
rs73187941
rs57144000
rs56249925
rs55940350
rs74741345
rs1601578
rs73187943
rs77286464
rs10934440
rs12489592
rs73187947
rs114528714
rs74513515
rs56215204
rs12634886
rs11919779
rs9840186
rs9860833
rs2902974
rs62263472
rs140613231
rs113663289
rs112812750
rs4596140
rs2865305
rs9856797
rs13322755
rs9876568
rs9877381
rs9862093
rs35983583
rs9825082
rs78336596
rs78344323
rs34295638
rs192145229
rs73863314
rs73180978
rs12492237
rs12485841
rs12492428
rs117605632
rs1160553
rs67531649
rs10934441
rs73180983
rs76670981
rs28527272
rs4688080
rs76700036
rs62263474
rs9865836
rs118125197
rs73180988
rs78437776
rs78023414
rs76197121
rs13325592
rs7614474
rs78294470
rs7636766
rs2171214
rs148429258
rs2129227
rs1304825
rs76125195
rs6799505
rs9825797
rs76789087
rs9809417
rs73180997
rs7627402
rs117036140
rs6784700
rs6773370
rs6808943
rs6809043
rs80264993
rs2101367
rs9681259
rs9683137
rs4301002
rs2129228
rs4525858
rs2171215
rs11917760
rs79797642
rs55687416
rs9821810
rs12488160
rs12488193
rs150526984
rs59261005
rs78548772
rs34967527
rs9837107
rs4687904
rs78176627
rs1564977
rs4318546
rs7623183
rs79720909
rs79954088
rs9835138
rs9835719
rs74479358
rs12490692
rs75131149
rs12498053
rs77861511
rs60227674
rs6438441
rs56804991
rs73182907
rs12635106
rs12638425
rs76211506
rs74731643
rs78206680
rs75983291
rs12492174
rs192972650
rs6771665
rs79379120
rs77658820
rs73182911
rs73182914
rs9881538
rs143014938
rs1486336
rs185331256
rs73863320
rs4420860
rs2101368
rs4568127
rs80269065
rs78812867
rs34643665
rs6795313
rs6798645
rs114424464
rs4688081
rs958629
rs138121810
rs117047289
rs9846497
rs57255751
rs1906041
rs74285395
rs77503915
rs74341097
rs78005330
rs148005479
rs142709839
rs150891959
rs149611809
rs4687905
rs77720903
rs77699936
rs73173725
rs73173726
rs139630859
rs9848798
rs115553857
rs73173727
rs9811414
rs56892263
rs9849880
rs75073049
rs75527874
rs4630939
rs57389256
rs75030092
rs73863342
rs4688084
rs77172529
rs79153799
rs28709428
rs3923048
rs3923047
rs76201116
rs78209532
rs9859467
rs9821669
rs9827055
rs9864951
rs7632874
rs7644665
rs7633041
rs75565941
rs9875601
rs9879524
rs76427358
rs4688087
rs76479544
rs78847764
rs55738463
rs73173737
rs73173739
rs77647061
rs73173740
rs73173741
rs79980541
rs4428171
rs4588351
rs4475033
rs4532128
rs73863349
rs77233729
rs75883408
rs4475034
rs184349808
rs74414836
rs72963666
rs6786510
rs12631907
rs56143301
rs9855363
rs12486747
rs4078334
rs78712522
rs75679311
rs78996178
rs75438245
rs76099531
rs147727207
rs9828714
rs6804074
rs80137434
rs75457150
rs9855472
rs112964287
rs79760512
rs9843209
rs9843822
rs77451619
rs75124003
rs9826003
rs34936151
rs6800810
rs79149295
rs6791678
rs72963685
rs79612635
rs4447753
rs9842856
rs12636586
rs12636589
rs4467450
rs78413910
rs193262408
rs13067981
rs115844614
rs11928812
rs9883568
rs117266173
rs75607100
rs1473642
rs118020162
rs77590963
rs184229405
rs9289098
rs1880115
rs1403773
rs1403772
rs1403771
rs6765811
rs73863375
rs62273432
rs78100582
rs9837673
rs9818428
rs6800470
rs78306309
rs117617047
rs1566418
rs4687910
rs779216
rs138213448
rs149596382
rs150778311
rs779214
rs11919423
rs13086760
rs184380386
rs143753122
rs59741372
rs78715374
rs11710953
rs75147773
rs58143260
rs779213
rs57159456
rs141737760
rs77235201
rs77374977
rs75609992
rs9844299
rs58763880
rs9811733
rs12492280
rs9874084
rs9816487
rs9854696
rs17281325
rs10934444
rs9879647
rs12486432
rs11719223
rs78750869
rs76369550
rs12636082
rs78121764
rs151010115
rs77947200
rs3107838
rs112081907
rs75006623
rs79596568
rs16828176
rs79154828
rs6802983
rs1499989
rs75560011
rs73863390
rs78411406
rs9870222
rs145567610
rs59043052
rs4688094
rs16828183
rs62273443
rs78960665
rs114096512
rs72965636
rs147526245
rs1447590
rs77581733
rs9814887
rs77917376
rs12496945
rs7645113
rs75210463
rs1720773
rs9825425
rs75103305
rs73179273
rs7647009
rs78806158
rs16828198
rs79438746
rs6779441
rs12488725
rs73865908
rs11927374
rs28507086
rs116769532
rs73865910
rs4687912
rs6793840
rs705261
rs705260
rs144387728
rs9817965
rs147833245
rs705259
rs705258
rs4688095
rs779626
rs779627
rs74945862
rs79799266
rs13317596
rs779206
rs7620960
rs779207
rs9289099
rs76015930
rs74433471
rs9631454
rs73179275
rs76913597
rs705257
rs705256
rs76309355
rs79769871
rs74965432
rs779589
rs779590
rs779591
rs79994352
rs143718515
rs779593
rs11920144
rs779594
rs779595
rs115989362
rs779596
rs75119391
rs1083756
rs1083757
rs2865538
rs1083758
rs779597
rs1083759
rs74794999
rs1374764
rs1083760
rs80226383
rs79083139
rs1083761
rs79271823
rs6804640
rs2865537
rs138361548
rs779599
rs11712350
rs11712356
rs79795593
rs114568121
rs151143773
rs142468470
rs7647375
rs9846144
rs62273452
rs115132688
rs116696016
rs114313611
rs143077639
rs139788670
rs139436065
rs1066610
rs1083647
rs115879165
rs181381720
rs779210
rs116489154
rs779209
rs142560771
rs112594995
rs116795817
rs112342344
rs111338602
rs1083649
rs1083648
rs1083767
rs1083768
rs1083769
rs150328829
rs137855318
rs143424278
rs114060407
rs116477328
rs9878588
rs9878747
rs1696528
rs79476793
rs76584133
rs1613683
rs1696495
rs9828380
rs1720806
rs810451
rs9846412
rs779203
rs779202
rs79372407
rs78139448
rs779201
rs77720760
rs9865837
rs114477010
rs78683769
rs77631215
rs116924387
rs28854882
rs150153880
rs1584322
rs76708277
rs779200
rs779199
rs779198
rs1584321
rs779197
rs1066603
rs76650668
rs116037195
rs1066602
rs779196
rs779195
rs76754865
rs75789145
rs74784017
rs705267
rs79409442
rs7624940
rs7627204
rs72967511
rs35112221
rs1696488
rs78670157
rs9812918
rs9813191
rs73179284
rs79142712
rs1696487
rs148853431
rs114346467
rs9837689
rs75927910
rs12630337
rs61710392
rs13074387
rs7620150
rs77672971
rs779607
rs77300857
rs779608
rs1720810
rs1665969
rs58503380
rs9829946
rs809663
rs75788300
rs9815965
rs779609
rs11708195
rs11716034
rs16828233
rs16828234
rs79839237
rs779610
rs16828236
rs7621845
rs9864321
rs76558842
rs28758387
rs16828239
rs75564227
rs73179286
rs705266
rs705265
rs705264
rs705263
rs11720114
rs779218
rs1597057
rs75136090
rs1079969
rs1720798
rs1348969
rs77183493
rs7647894
rs1392271
rs79131036
rs77304950
rs80351612
rs1968010
rs779617
rs9819777
rs809664
rs779616
rs779615
rs779614
rs11707585
rs1720809
rs77587430
rs142395746
rs4688099
rs1696506
rs1696505
rs6797447
rs78182401
rs1353917
rs57673682
rs180743276
rs74368460
rs74285398
rs28853947
rs60500613
rs1696504
rs13314327
rs1447591
rs61210202
rs78651237
rs6806804
rs75723228
rs60225171
rs112796838
rs141561593
rs13087409
rs1617428
rs112552806
rs6807523
rs117132253
rs6774404
rs112857527
rs72967532
rs3104616
rs9839474
rs9843990
rs7635166
rs1083754
rs1947145
rs1083755
rs4428172
rs2166753
rs80156371
rs74952568
rs2084350
rs1696512
rs1066605
rs56827334
rs60306068
rs1066604
rs112844470
rs9653891
rs9653892
rs779588
rs56179103
rs779625
rs779624
rs1499987
rs78822708
rs112316991
rs77674010
rs3886876
rs141832575
rs6791396
rs1374763
rs523911
rs495402
rs580719
rs56931518
rs75869296
rs1447594
rs16828316
rs6438450
rs2865542
rs76416128
rs76702603
rs79317243
rs481782
rs9820674
rs74285401
rs9821035
rs9835004
rs491064
rs9872618
rs74606256
rs9856360
rs16828323
rs9841940
rs76271848
rs2865543
rs545157
rs1566417
rs56716442
rs1374760
rs498082
rs575566
rs7645143
rs1447593
rs536720
rs564172
rs10934447
rs13325798
rs13325935
rs481034
rs481955
rs482107
rs149454503
rs78094714
rs515098
rs73179302
rs73180804
rs543313
rs543529
rs73180807
rs571110
rs6765710
rs117457279
rs6791000
rs113807793
rs76886488
rs79669550
rs115074020
rs139806175
rs9876333
rs479362
rs474880
rs79525682
rs9861164
rs76013879
rs114271740
rs9811613
rs521370
rs56367524
rs117043752
rs9815744
rs524954
rs75979705
rs79920346
rs550654
rs9834573
rs75298570
rs9881778
rs500097
rs503795
rs4687917
rs1696485
rs80184021
rs501971
rs76992573
rs556931
rs79077684
rs111679395
rs4688101
rs78271918
rs779800
rs2865545
rs116979388
rs524438
rs478362
rs12631946
rs518882
rs507145
rs488628
rs9820591
rs491796
rs12633593
rs492668
rs539284
rs114740671
rs75596061
rs191937161
rs480491
rs78623808
rs150098366
rs76734768
rs16828363
rs9834379
rs9815320
rs35569653
rs508870
rs7428892
rs6801360
rs566459
rs78211686
rs60356911
rs12330594
rs2218624
rs506192
rs513011
rs77047904
rs13326806
rs13319845
rs78832003
rs545252
rs147806283
rs76896288
rs9813744
rs148342444
rs1827180
rs523712
rs517313
rs487147
rs576638
rs1083825
rs75420861
rs495761
rs140723989
rs12634754
rs504005
rs1614410
rs540615
rs531289
rs542459
rs189367731
rs483368
rs75264680
rs1597060
rs489514
rs9882733
rs497009
rs79542456
rs507092
rs16828422
rs555463
rs513437
rs475191
rs578424
rs483526
rs60736065
rs525687
rs526633
rs9848730
rs57506637
rs558882
rs9854169
rs572538
rs16828424
rs11708487
rs12488242
rs6808379
rs518166
rs4688104
rs4688105
rs553070
rs566574
rs1447592
rs6770820
rs16828431
rs538740
rs28519372
rs577196
rs4688106
rs75814487
rs6790306
rs9830169
rs1401952
rs55803033
rs190419987
rs4688107
rs12489911
rs548483
rs515562
rs516560
rs75664695
rs16828457
rs10511379
rs10511378
rs1374767
rs571525
rs499789
rs524245
rs9683156
rs56838930
rs61703979
rs1374768
rs73180835
rs1900604
rs10511377
rs9834139
rs553769
rs62274813
rs7643286
rs555611
rs557455
rs10511376
rs75306235
rs1353918
rs72969547
rs4688108
rs111502503
rs2865845
rs10934448
rs10934449
rs58719683
rs2970134
rs9880484
rs2946798
rs2946799
rs73180839
rs73180840
rs75514439
rs75867334
rs73180841
rs1607672
rs112497433
rs2970135
rs2946800
rs140355197
rs2970136
rs2970137
rs2946803
rs16828512
rs2970138
rs2946804
rs117870542
rs17726851
rs2970139
rs2946805
rs59838637
rs2970140
rs12233581
rs7650108
rs147386208
rs2946807
rs2970141
rs2970142
rs112837479
rs6764281
rs2946808
rs57001703
rs62274825
rs2970143
rs2970144
rs28806309
rs9810617
rs59751075
rs111405148
rs574791753
rs1520114
rs1520115
rs1520116
rs62274826
rs75340914
rs77334219
rs62274827
rs1520117
rs1949542
rs1401953
rs1401954
rs7632701
rs145691154
rs12637646
rs9828410
rs9808947
rs7614154
rs16828549
rs62274828
rs10511375
rs1520119
rs1356805
rs1401955
rs9289104
rs2970148
rs12491385
rs10511374
rs117807843
rs62274829
rs72622400
rs28482455
rs72622401
rs72622402
rs1520120
rs1520121
rs142326586
rs1915095
rs1915096
rs2970131
rs6781738
rs3920308
rs145328541
rs147668291
rs3974959
rs1520122
rs1520123
rs12637095
rs17676122
rs28410918
rs17676130
rs1607673
rs4688115
rs4688116
rs75442733
rs34289148
rs1401957
rs75713399
rs2970125
rs72625403
rs4527371
rs9849379
rs7637943
rs1915097
rs1915098
rs2970124
rs11715251
rs12638367
rs1546683
rs17676297
rs2946811
rs13327271
rs74714143
rs13323664
rs13316535
rs1464309
rs1464310
rs1464311
rs9828098
rs72625404
rs7618451
rs188302741
rs12630012
rs2970122
rs9877285
rs1520124
rs2139547
rs1983380
rs9832543
rs1520125
rs2946813
rs2970120
rs1520126
rs1401958
rs181751616
rs1401959
rs1520127
rs12492016
rs12634577
rs1401960
rs2102925
rs28649582
rs117527308
rs1520128
rs4687918
rs75857408
rs4687919
rs16828591
rs2946815
rs1520131
rs2946816
rs2970117
rs57570219
rs9880522
rs1589282
rs58128735
rs138240123
rs12639472
rs28645420
rs62274857
rs2946818
rs6808261
rs2970115
rs2946819
rs2946820
rs79773371
rs2946821
rs2970114
rs145073098
rs1554385
rs76360571
rs11706771
rs11710875
rs35338242
rs117404665
rs76995126
rs117819879
rs4146333
rs77983339
rs77698606
rs80004511
rs78604289
rs1401951
rs62275962
rs186774155
rs62275963
rs149145302
rs2970110
rs2946824
rs6800781
rs117346037
rs939316
rs6780054
rs77727922
rs6780730
rs147877476
rs201617719
rs80312456
rs16828610
rs2946825
rs74403419
rs79264487
rs1113808
rs79463801
rs61701638
rs7636409
rs200857803
rs62275965
rs62275966
rs77410460
rs116870622
rs62275967
rs62275968
rs6785400
rs117294335
rs6785522
rs148155823
rs142010049
rs2970108
rs6767633
rs140293576
rs74566800
rs143255662
rs111751942
rs62275969
rs62275970
rs78320193
rs150927185
rs79797465
rs147081357
rs138488731
rs62275971
rs62275972
rs9758053
rs2222305
rs6808572
rs2203945
rs144969871
rs147123781
rs77082544
rs75824918
rs78591989
rs56337209
rs56147469
rs75735617
rs117836498
rs117967943
rs76537417
rs78027220
rs76921768
rs76288861
rs117338864
rs78362855
rs75001942
rs76012831
rs1464313
rs1464312
rs2037363
rs2946796
rs2037362
rs2970106
rs1850943
rs2970104
rs2970103
rs77522702
rs77756430
rs4585187
rs4568124
rs77712546
rs4507245
rs6804586
rs4630940
rs6807699
rs6807887
rs4583648
rs4468967
rs7610392
rs77110926
rs10804536
rs112613255
rs10804537
rs10804538
rs6781993
rs6769610
rs76879239
rs16828633
rs79029293
rs59732248
rs9843880
rs117141049
rs9865749
rs9828647
rs9828771
rs9848574
rs9866246
rs13086945
rs9289105
rs12695370
rs12695371
rs4588353
rs4073589
rs4146786
rs4074439
rs4519687
rs76048159
rs77233665
rs10804539
rs16828635
rs9682051
rs78460508
rs79373431
rs12695372
rs190252715
rs9816586
rs4378953
rs5006116
rs56056704
rs12330691
rs4383519
rs79088167
rs4355274
rs77749034
```
