## Supplementary material for "Characterization of shared and ancestry-specific signals driving complex traits using multi-ancestry fine-mapping": susiex_nc3.cs80.cs

```
CS_ID	SNP	BP	REF_ALLELE	ALT_ALLELE	REF_FRQ	BETA	SE	-LOG10P	CS_PIP	OVRL_PIP
1	rs62266065	117547059	T,T	C,C	0.868787,0.990079	-0.0323399,-0.0199478	0.00585591,0.0431319	7.47625,0.191293	0.0208331	0.0208331
1	rs59470461	117616314	C,C	A,A	0.866799,0.992063	-0.0318923,-0.0358387	0.00581871,0.0481747	7.37372,0.340162	0.0196247	0.0196247
1	rs55929115	117614158	A,A	T,T	0.867793,0.989087	-0.0319079,-0.035231	0.0058372,0.0411453	7.33773,0.406876	0.0190277	0.0190277
1	rs62266129	117590704	C,C	G,G	0.867793,0.989087	-0.0321921,-0.0160565	0.0058372,0.0411453	7.45741,0.157166	0.0189246	0.0189246
1	rs1604060	117772036	G,G	A,A	0.121272,0.00496	0.0334003,0.0180217	0.00605664,0.0608474	7.45658,0.115151	0.0188311	0.0188311
1	rs55704727	117616431	T,T	C,C	0.867793,0.994048	-0.0319528,-0.04187	0.0058372,0.0555718	7.35657,0.345645	0.0184267	0.0184267
1	rs56174517	117616218	T,T	G,G	0.867793,0.994048	-0.0319528,-0.0405971	0.0058372,0.0555718	7.35657,0.332487	0.0181417	0.0181417
1	rs73183041	117610500	A,A	C,C	0.867793,0.990079	-0.0320626,-0.0228457	0.0058372,0.0431319	7.40274,0.224506	0.0178323	0.0178323
1	rs55979908	117598306	C,C	A,A	0.867793,0.990079	-0.0320626,-0.0217064	0.0058372,0.0431319	7.40274,0.211278	0.0176098	0.0176098
1	rs56204450	117604215	A,A	G,G	0.867793,0.990079	-0.0318885,-0.0241434	0.0058372,0.0431319	7.32957,0.239846	0.0154381	0.0154381
1	rs55689237	117554899	G,G	C,C	0.868787,0.990079	-0.0320314,-0.0166914	0.00585591,0.0431319	7.34656,0.155668	0.0152458	0.0152458
1	rs111375528	117632631	T,NA	C,NA	0.868787,NA	-0.0307973,NA	0.00585591,NA	6.83952,NA	0.0149942	0.0149942
1	rs62266064	117546871	C,C	T,T	0.868787,0.990079	-0.0319461,-0.0222113	0.00585591,0.0431319	7.31091,0.217112	0.0148793	0.0148793
1	rs62264768	117642924	C,C	T,T	0.828032,0.940476	-0.0287972,-0.00618609	0.00523953,0.0180669	7.41096,0.135459	0.0146041	0.0146041
1	rs62264779	117654731	T,T	G,G	0.867793,0.993056	-0.0317773,-0.0319897	0.0058372,0.0514752	7.28303,0.272217	0.0144325	0.0144325
1	rs62263082	117605611	T,T	C,C	0.867793,0.990079	-0.0317994,-0.0237667	0.0058372,0.0431319	7.29227,0.235363	0.0141712	0.0141712
1	rs62263076	117599798	T,T	C,C	0.867793,0.990079	-0.0317994,-0.022398	0.0058372,0.0431319	7.29227,0.219282	0.0139515	0.0139515
1	rs62264769	117643464	T,T	A,A	0.828032,0.940476	-0.0287096,-0.00613761	0.00523953,0.0180669	7.36987,0.134262	0.013349	0.013349
1	rs73168386	117644339	C,C	T,T	0.828032,0.940476	-0.0287096,-0.00608912	0.00523953,0.0180669	7.36987,0.133067	0.0133379	0.0133379
1	rs6795060	117642675	A,A	C,C	0.828032,0.941468	-0.0287534,-0.00623501	0.00523953,0.0182098	7.3904,0.135459	0.0130522	0.0130522
1	rs55734908	117613268	T,T	A,A	0.867793,0.990079	-0.0316253,-0.028174	0.0058372,0.0431319	7.21963,0.289355	0.0128025	0.0128025
1	rs61384494	117640660	T,T	C,C	0.828032,0.940476	-0.0286698,-0.00604063	0.00523953,0.0180669	7.35123,0.131875	0.0127994	0.0127994
1	rs56051552	117613726	T,T	C,C	0.868787,0.989087	-0.0317267,-0.0256752	0.00585591,0.0411453	7.21963,0.273583	0.0126704	0.0126704
1	rs62263116	117622719	G,G	T,T	0.867793,0.994048	-0.0316426,-0.0314176	0.0058372,0.0555718	7.22684,0.24273	0.0123973	0.0123973
1	rs56256549	117612102	G,G	A,A	0.867793,0.990079	-0.0315807,-0.0286659	0.0058372,0.0431319	7.2011,0.295592	0.0123817	0.0123817
1	rs817500	117713444	G,G	T,T	0.121272,0.00496	0.0328772,0.0257355	0.00605664,0.0608474	7.24489,0.172417	0.0123553	0.0123553
1	rs7649429	117640167	C,C	G,G	0.828032,0.940476	-0.028626,-0.00584176	0.00523953,0.0180669	7.33074,0.127007	0.0122034	0.0122034
1	rs62263114	117617722	A,A	T,T	0.867793,0.994048	-0.0314956,-0.0349368	0.0058372,0.0555718	7.1658,0.276085	0.0112407	0.0112407
1	rs2925312	117720473	T,T	C,C	0.121272,0.00496	0.0327511,0.0261183	0.00605664,0.0608474	7.19436,0.175389	0.0110941	0.0110941
1	rs705219	117702270	A,A	T,T	0.121272,0.007937	0.0324184,0.0427502	0.00605664,0.0481732	7.06184,0.426144	0.0108774	0.0108774
1	rs817512	117734787	C,C	T,T	0.121272,0.00496	0.0327045,0.0271374	0.00605664,0.0608474	7.1757,0.183359	0.0107211	0.0107211
1	rs62263112	117615515	C,C	T,T	0.867793,0.994048	-0.0314065,-0.0354842	0.0058372,0.0555718	7.1289,0.281391	0.0104337	0.0104337
1	rs866001	117724023	A,A	G,G	0.122266,0.00496	0.0325897,0.0234729	0.00603539,0.0608474	7.1757,0.155107	0.010197	0.010197
1	rs1093464	117726256	T,T	C,C	0.120278,0.00496	0.0327786,0.023393	0.00607818,0.0608474	7.15893,0.154504	0.0100042	0.0100042
1	rs6807173	117642281	G,G	T,T	0.867793,0.994048	-0.0314065,-0.030798	0.0058372,0.0555718	7.1289,0.236991	0.00996118	0.00996118
1	rs861673	117733019	G,G	A,A	0.121272,0.00496	0.0326205,0.0268788	0.00605664,0.0608474	7.14218,0.181328	0.00994997	0.00994997
1	rs6794831	117642484	A,A	C,C	0.867793,0.994048	-0.0314065,-0.0305548	0.0058372,0.0555718	7.1289,0.234749	0.00993898	0.00993898
1	rs861001	117720355	G,G	A,A	0.121272,0.00496	0.0326205,0.0261983	0.00605664,0.0608474	7.14218,0.176011	0.00990745	0.00990745
1	rs73168378	117636234	T,T	G,G	0.867793,0.994048	-0.0313659,-0.0335542	0.0058372,0.0555718	7.11215,0.262826	0.00986285	0.00986285
1	rs843852	117721428	G,G	A,A	0.120278,0.00496	0.0327365,0.0261983	0.00607818,0.0608474	7.14218,0.176011	0.00980001	0.00980001
1	rs56310214	117640127	A,A	G,G	0.867793,0.994048	-0.0314065,-0.0288904	0.0058372,0.0555718	7.1289,0.219575	0.00979295	0.00979295
1	rs843854	117757755	A,A	G,G	0.121272,0.00496	0.0325739,0.0270164	0.00605664,0.0608474	7.12359,0.182408	0.00956381	0.00956381
1	rs62264762	117634443	A,A	C,C	0.866799,0.994048	-0.0312221,-0.0336406	0.00581871,0.0555718	7.09376,0.263648	0.00949618	0.00949618
1	rs817513	117733823	T,T	A,A	0.121272,0.00496	0.0325739,0.0233044	0.00605664,0.0608474	7.12359,0.153835	0.00935462	0.00935462
1	rs62263122	117630669	C,C	T,T	0.867793,0.994048	-0.0312767,-0.0341275	0.0058372,0.0555718	7.07538,0.268299	0.00915795	0.00915795
1	rs62263118	117629053	T,T	C,C	0.867793,0.994048	-0.0313213,-0.0291422	0.0058372,0.0555718	7.09376,0.221851	0.00909249	0.00909249
1	rs62263115	117622116	A,A	G,G	0.867793,0.994048	-0.0312767,-0.033146	0.0058372,0.0555718	7.07538,0.258949	0.0090682	0.0090682
1	rs1093463	117744762	T,T	C,C	0.121272,0.00496	0.0324899,0.028998	0.00605664,0.0608474	7.0902,0.198138	0.00901137	0.00901137
1	rs62264766	117641227	G,G	A,A	0.867793,0.994048	-0.0312767,-0.0304345	0.0058372,0.0555718	7.07538,0.233644	0.00883768	0.00883768
1	rs62263121	117630348	C,C	T,T	0.867793,0.994048	-0.0312321,-0.0338841	0.0058372,0.0555718	7.05703,0.265971	0.00877813	0.00877813
1	rs62263120	117630253	G,G	A,A	0.867793,0.994048	-0.0312321,-0.0337192	0.0058372,0.0555718	7.05703,0.264397	0.00876354	0.00876354
1	rs1499971	117719537	C,C	A,A	0.121272,0.00496	0.0324725,0.0259927	0.00605664,0.0608474	7.0833,0.174412	0.0087047	0.0087047
1	rs1499972	117719538	C,C	A,A	0.121272,0.00496	0.0324725,0.025904	0.00605664,0.0608474	7.0833,0.173723	0.00869996	0.00869996
1	rs6769144	117624517	T,T	C,C	0.867793,0.994048	-0.0312767,-0.0280756	0.0058372,0.0555718	7.07538,0.21225	0.00865697	0.00865697
1	rs73168397	117657197	T,T	C,C	0.867793,0.994048	-0.0311916,-0.0356751	0.0058372,0.0555718	7.04037,0.283249	0.00862456	0.00862456
1	rs62263119	117630175	G,G	T,T	0.867793,0.994048	-0.0312321,-0.0291422	0.0058372,0.0555718	7.05703,0.221851	0.00839481	0.00839481
1	rs62263123	117632263	A,A	G,G	0.867793,0.994048	-0.0312321,-0.0289758	0.0058372,0.0555718	7.05703,0.220346	0.00838267	0.00838267
1	rs817509	117750861	G,G	A,A	0.121272,0.010913	0.0324479,0.0152832	0.00605664,0.0411447	7.07354,0.148556	0.00835056	0.00835056
1	rs62264777	117653515	C,C	G,G	0.827038,0.940476	-0.0281791,-0.00497955	0.00522759,0.0180669	7.15317,0.106326	0.00803994	0.00803994
1	rs62264956	117530775	T,T	C,C	0.869781,0.989087	-0.0310598,-0.0356084	0.00587486,0.0411453	6.90518,0.412511	0.00794905	0.00794905
1	rs846184	117749852	T,T	C,C	0.121272,0.00496	0.0323593,0.0270553	0.00605664,0.0608474	7.03844,0.182713	0.00794787	0.00794787
1	rs62264782	117655445	A,A	C,C	0.867793,0.994048	-0.031147,-0.0305069	0.0058372,0.0555718	7.02207,0.234309	0.00787571	0.00787571
1	rs6799997	117520297	T,T	G,G	0.128231,0.010913	0.0314799,0.0219368	0.00591347,0.0411447	6.99213,0.226271	0.00773705	0.00773705
1	rs62264763	117637305	A,A	G,G	0.867793,0.994048	-0.0310172,-0.037599	0.0058372,0.0555718	6.96894,0.302187	0.007541	0.007541
1	rs62264783	117658033	A,A	G,G	0.867793,0.993056	-0.0310577,-0.0321414	0.0058372,0.0514752	6.98552,0.273793	0.00753723	0.00753723
1	rs62264775	117648002	C,C	A,A	0.827038,0.940476	-0.0280916,-0.00572916	0.00522759,0.0180669	7.11277,0.124266	0.00745118	0.00745118
1	rs864199	117755612	C,C	T,T	0.121272,0.00496	0.0322754,0.0273682	0.00605664,0.0608474	7.00527,0.185176	0.00740947	0.00740947
1	rs1456196	117654553	A,A	C,C	0.827038,0.940476	-0.0280916,-0.00488287	0.00522759,0.0180669	7.11277,0.10405	0.00735744	0.00735744
1	rs62264780	117654869	C,C	T,T	0.827038,0.940476	-0.0280916,-0.00477327	0.00522759,0.0180669	7.11277,0.10148	0.00734645	0.00734645
1	rs7644473	117520833	T,T	G,G	0.128231,0.010913	0.0313958,0.0217961	0.00591347,0.0411447	6.95819,0.224542	0.00717375	0.00717375
```
