## Supplementary material for "Characterization of shared and ancestry-specific signals driving complex traits using multi-ancestry fine-mapping": susiex_nc3.cs80.snp

```
BP	SNP	PIP(CS1)	LogBF(CS1,Pop1)	LogBF(CS1,Pop2)
117272128	rs1501883	1.31482e-08	-1.09913	-0.962084
117273131	rs6802777	4.50924e-08	-0.580012	-0.248777
117273357	rs75372237	7.72241e-08	-0.29079	-1.65059e-10
117275352	rs148107115	3.98783e-08	-0.951671	-1.65059e-10
117275646	rs77020975	4.67889e-08	-1.19225e-10	-0.791856
117275674	rs9838767	2.96885e-08	-1.24674	-1.65059e-10
117277000	rs9810490	2.9987e-08	-1.23674	-1.65059e-10
117278254	rs9854211	2.9396e-08	-1.25664	-1.65059e-10
117278362	rs6796410	1.04022e-07	-0.309229	0.31633
117278390	rs9799118	1e-07	-0.347598	0.315266
117278652	rs75036954	3.11431e-08	-1.19891	-1.65059e-10
117279099	rs2937693	1.42071e-08	-1.0338	-0.949958
117279248	rs78945356	2.7833e-08	-1.65277	0.341484
117279697	rs138436697	2.64262e-07	0.93944	-1.65059e-10
117280184	rs6438396	1.52297e-08	-0.964162	-0.950091
117280721	rs6803377	7.31492e-08	-0.878863	0.533862
117280750	rs10934406	2.99355e-08	-0.97896	-0.259498
117280808	rs10934407	1.55375e-08	-0.922307	-0.971938
117280848	rs7644537	5.26032e-08	-0.4764	-0.198326
117282425	rs79406485	8.50206e-08	-0.194609	-1.65059e-10
117283227	rs74893657	2.05929e-08	-1.62751	0.0149549
117283943	rs4855958	1.66068e-08	-0.877728	-0.949959
117284086	rs4855959	2.96055e-08	-0.821682	-0.427861
117284407	rs9830679	3.83845e-08	-0.980761	-0.0090885
117284829	rs7620877	8.0527e-08	-1.02834	0.779428
117285054	rs113944539	2.84375e-08	-1.28979	-1.65059e-10
117285394	rs16827191	2.35211e-08	-1.62337	0.143769
117285470	rs16827196	2.27514e-08	-1.64773	0.134856
117285927	rs76454794	1.40588e-08	-1.70954	-0.28471
117286992	rs1316630	3.11354e-08	-1.19916	-1.65059e-10
117287482	rs112173878	3.74127e-08	-1.01549	-1.65059e-10
117287826	rs76462957	2.00128e-08	-1.71013	0.0689971
117288339	rs16827206	1.30921e-08	-1.7091	-0.356393
117288682	rs75743108	2.03514e-08	-1.71111	0.0867615
117288792	rs78537353	2.10368e-08	-1.71245	0.121227
117289050	rs79436702	1.32352e-08	-1.719	-0.335622
117289146	rs143462180	3.09154e-08	-1.20625	-1.65059e-10
117289218	rs1472619	5.95873e-08	-0.847314	0.297254
117289480	rs142666044	4.12874e-07	-1.19225e-10	1.38564
117289629	rs17721224	1.8635e-08	-1.71246	-1.65059e-10
117290103	rs1381799	1.30559e-08	-1.71777	-0.350492
117290143	rs74677143	1.25273e-08	-1.72205	-0.387543
117290217	rs138127620	2.80207e-08	-1.30456	-1.65059e-10
117290322	rs16827220	1.98204e-08	-1.71595	0.0651534
117290678	rs76843736	1.30127e-08	-1.71834	-0.353241
117291127	rs4855960	2.88622e-08	-1.27497	-1.65059e-10
117291418	rs16827228	2.00299e-08	-1.71514	0.0748702
117291629	rs1501882	2.66188e-08	-1.06767	-0.288219
117292184	rs76273080	1.29587e-08	-1.71656	-0.359173
117292440	rs74363390	1.25121e-08	-1.72053	-0.390279
117292978	rs9867372	2.56144e-08	-1.0273	-0.367044
117293100	rs1903737	1.29637e-08	-1.71617	-0.359173
117293178	rs1903738	1.29637e-08	-1.71617	-0.359173
117293197	rs77098079	1.98614e-08	-1.71388	0.0651534
117293207	rs74637930	1.30028e-08	-1.71595	-0.356393
117293229	rs146907352	3.24509e-08	-1.15777	-1.65059e-10
117293292	rs9830327	2.5977e-08	-1.0273	-0.352987
117293449	rs78771008	1.30539e-08	-1.71799	-0.350423
117293588	rs77582990	2.23098e-08	-1.53248	-1.65059e-10
117293789	rs79387525	1.4696e-08	-1.72182	-0.228109
117293819	rs77960488	1.31665e-08	-1.71537	-0.344457
117293893	rs78568586	2.01722e-08	-1.71299	0.0797939
117294020	rs74285366	1.31719e-08	-1.71496	-0.344457
117294109	rs116485751	4.37802e-08	-0.858321	-1.65059e-10
117294184	rs118184462	3.27296e-08	-1.19225e-10	-1.14922
117294197	rs1015375	1.68699e-08	-1.01399	-0.797983
117294276	rs2134217	1.32944e-08	-1.71454	-0.335622
117294470	rs1463887	1.32487e-08	-1.71229	-0.341308
117294694	rs74751762	1.34091e-08	-1.7031	-0.338468
117295482	rs139984951	6.27116e-08	-1.19225e-10	-0.498956
117295521	rs75139547	1.37547e-08	-1.70185	-0.314276
117295643	rs76211616	1.3702e-08	-1.70248	-0.317481
117295652	rs1354148	2.78944e-08	-0.949996	-0.359079
117295697	rs74373362	1.35879e-08	-1.71084	-0.317481
117295777	rs116018230	1.37547e-08	-1.70185	-0.314276
117295860	rs75075299	1.37945e-08	-1.70185	-0.311387
117296037	rs75227350	1.38478e-08	-1.70121	-0.30817
117296362	rs9818511	3.15656e-08	-1.46857	0.283137
117296558	rs76634874	1.38024e-08	-1.70871	-0.303952
117296590	rs9856139	1.97291e-08	-0.816956	-0.838454
117296617	rs77484294	1.43019e-08	-1.70871	-0.268404
117296787	rs75945136	1.44729e-08	-1.70871	-0.256518
117297073	rs80083025	1.43569e-08	-1.70817	-0.265102
117297211	rs77821647	8.34116e-09	-1.71694	-0.799358
117297643	rs16827250	8.30639e-09	-1.71845	-0.802025
117297755	rs74285367	8.18139e-09	-1.71656	-0.819078
117297878	rs77103435	6.18749e-08	-0.512388	-1.65059e-10
117297892	rs77917940	1.1596e-08	-1.71595	-0.470894
117297924	rs1501880	2.53576e-08	-1.02429	-0.380137
117297985	rs77193924	8.41019e-09	-1.71617	-0.791884
117298203	rs1393190	2.04706e-08	-0.927078	-0.691436
117298470	rs16827253	8.26223e-09	-1.71537	-0.810435
117298554	rs16827256	8.27779e-09	-1.71537	-0.808553
117298621	rs76151038	8.49765e-09	-1.71201	-0.785705
117299017	rs75180302	8.42605e-09	-1.71796	-0.788213
117299041	rs79798417	8.47137e-09	-1.71454	-0.786273
117299084	rs74477767	8.47137e-09	-1.71454	-0.786273
117299342	rs79070730	8.48214e-09	-1.71496	-0.78458
117299577	rs79171985	6.97285e-07	-1.19225e-10	1.90969
117299929	rs76707734	1.46135e-08	-1.70236	-0.253196
117300463	rs2036397	2.91251e-08	-0.891143	-0.37476
117300487	rs2036396	5.21091e-08	-0.48555	-0.198612
117300636	rs73161756	1.87959e-08	-1.70386	-1.65059e-10
117300801	rs16827263	3.29127e-08	-1.14364	-1.65059e-10
117300870	rs76284734	1.41019e-08	-1.69774	-0.29346
117300909	rs2036395	2.65081e-08	-0.950875	-0.409178
117300941	rs58352938	1.41019e-08	-1.69774	-0.29346
117301315	rs17665161	1.46367e-08	-0.983131	-0.970843
117301423	rs61324946	1.43569e-08	-1.692	-0.281277
117301435	rs12491489	2.402e-08	-0.992149	-0.466467
117301697	rs1501870	1.44807e-08	-0.997148	-0.967539
117302037	rs1501869	2.8357e-08	-0.924319	-0.36831
117302159	rs9850185	1.92051e-08	-1.68232	-1.65059e-10
117302160	rs9849920	1.51135e-08	-0.897581	-1.02434
117302271	rs148027097	1.26694e-07	-1.19225e-10	0.204274
117302474	rs79990631	2.24214e-08	-1.68509	0.157609
117303076	rs12496574	1.79777e-08	-0.847381	-0.90099
117303371	rs10934408	4.13378e-08	-0.719056	-0.19667
117303589	rs144377565	3.89681e-08	-1.19225e-10	-0.974759
117303600	rs9818050	1.84283e-08	-0.78655	-0.937064
117303641	rs9818069	1.75581e-08	-0.770621	-1.00137
117303663	rs9289081	1.81339e-08	-0.738354	-1.00137
117303837	rs79584749	2.58692e-08	-1.72396	0.339509
117304479	rs1501868	4.18663e-08	-0.802617	-0.100405
117304947	rs73862807	1.63091e-08	-1.67151	-0.17427
117304966	rs73862808	1.64646e-08	-1.65753	-0.178759
117305626	rs9289082	2.41789e-08	-0.842007	-0.610014
117306131	rs9816789	4.20767e-08	-0.898009	-1.65059e-10
117306234	rs72961476	3.18443e-08	-1.17665	-1.65059e-10
117306470	rs9837013	6.64536e-08	-0.113521	-0.327476
117307567	rs1875517	5.09702e-08	-0.398399	-0.307862
117307826	rs1910039	5.50785e-08	-0.379641	-0.249102
117307834	rs1910038	5.66467e-08	-0.343633	-0.257035
117307988	rs1910037	5.20419e-08	-0.398399	-0.287054
117308019	rs1910036	5.24892e-08	-0.398399	-0.278496
117308166	rs76102962	3.97459e-08	-0.954995	-1.65059e-10
117308550	rs2869794	5.44478e-08	-0.398399	-0.241861
117308715	rs2869789	5.54788e-08	-0.379641	-0.241861
117308736	rs2869788	5.30576e-08	-0.417023	-0.249102
117308818	rs2869787	4.49203e-08	-0.526527	-0.306085
117308869	rs142229584	4.63821e-08	-0.80059	-1.65059e-10
117309096	rs1553305	3.88075e-08	-0.721564	-0.257325
117310069	rs2088913	5.47598e-08	-0.463356	-0.171189
117310938	rs13077206	1.71619e-08	-1.58178	-0.213035
117311444	rs1948758	1.78781e-08	-1.54476	-0.209169
117311722	rs4392450	1.99465e-08	-1.64445	-1.65059e-10
117311967	rs4516643	1.68463e-08	-1.58178	-0.231598
117312050	rs4299513	1.67176e-08	-1.58178	-0.239268
117312060	rs4299512	1.67884e-08	-1.56991	-0.246905
117312189	rs4535259	1.66494e-08	-1.5638	-0.261324
117312215	rs4309759	1.67884e-08	-1.56991	-0.246905
117312486	rs79738420	1.00815e-08	-1.68637	-0.640435
117312666	rs2134216	1.67535e-08	-1.55757	-0.261324
117312755	rs2134215	1.68809e-08	-1.55757	-0.25375
117312905	rs6438397	1.63276e-08	-1.55409	-0.290552
117312993	rs6438398	1.59635e-08	-1.56923	-0.297966
117313417	rs55949665	1.88656e-08	-1.70016	-1.65059e-10
117313459	rs1354145	1.53596e-08	-1.58029	-0.325467
117314174	rs150984055	3.32902e-08	-1.19225e-10	-1.13224
117314216	rs140757043	3.1917e-08	-1.17436	-1.65059e-10
117314217	rs1827378	1.55033e-08	-1.56969	-0.326766
117314293	rs1827377	1.41077e-08	-1.64344	-0.347339
117314332	rs141509087	3.74624e-07	0.455771	0.83265
117314526	rs1393186	1.56962e-08	-1.56969	-0.314396
117315279	rs35740581	4.02951e-08	-0.941273	-1.65059e-10
117315806	rs11719399	1.64492e-08	-1.60158	-0.235641
117316006	rs34465253	8.18077e-09	-1.61601	-0.919701
117316062	rs35883702	8.08154e-09	-1.61514	-0.932784
117316309	rs78169203	1.44724e-07	0.218653	0.118672
117316586	rs1393185	1.56431e-08	-1.62519	-0.26228
117317175	rs7648036	1.5091e-08	-1.60603	-0.317375
117317188	rs9867074	1.5173e-08	-1.60061	-0.317375
117317237	rs9289083	1.49332e-08	-1.60994	-0.323979
117317414	rs9867393	1.31264e-08	-1.68157	-0.381306
117317508	rs9867543	1.51124e-08	-1.60461	-0.317375
117317509	rs145241094	1.97635e-08	-1.65367	-1.65059e-10
117317709	rs75005410	4.21576e-08	-0.473926	-0.422161
117317959	rs7617085	1.52798e-08	-1.59359	-0.317375
117318028	rs78152521	6.04749e-08	-1.19225e-10	-0.535275
117318039	rs7639287	1.43915e-08	-1.62023	-0.350634
117318506	rs7639730	3.95376e-08	-0.96025	-1.65059e-10
117319173	rs16827300	2.75521e-08	-1.32142	-1.65059e-10
117319322	rs13071808	1.60535e-08	-0.991369	-0.870207
117319338	rs76383499	7.01096e-08	-1.19225e-10	-0.387443
117319647	rs143365515	3.46238e-08	-1.19225e-10	-1.09296
117319696	rs9858858	1.40792e-08	-1.60429	-0.388514
117319832	rs872593	1.48968e-08	-1.6249	-0.311453
117319851	rs35105261	1.55515e-08	-1.03387	-0.859478
117320142	rs17721800	3.89671e-08	-0.974785	-1.65059e-10
117320255	rs9825513	1.51592e-08	-1.61484	-0.304057
117320488	rs870297	1.48247e-08	-1.62975	-0.311453
117320761	rs7646457	1.61e-08	-0.992833	-0.865853
117321232	rs73161775	7.29356e-09	-1.57658	-1.07393
117321318	rs869851	1.5273e-08	-1.62975	-0.281667
117321762	rs1501867	1.38695e-08	-1.6904	-0.317408
117321792	rs1501866	1.47546e-08	-1.62735	-0.318596
117322048	rs1501865	1.49459e-08	-1.62975	-0.30331
117322077	rs1948757	7.47897e-09	-1.52747	-1.09794
117322099	rs1501864	1.50186e-08	-1.6249	-0.30331
117322419	rs1875516	1.48358e-08	-1.62975	-0.310709
117322634	rs7635869	1.47472e-08	-1.64314	-0.30331
117322795	rs9874907	1.41361e-08	-1.64752	-0.341254
117322959	rs148689924	1.68099e-07	-1.19225e-10	0.487053
117323259	rs114620426	2.02636e-08	-1.62868	-1.65059e-10
117323306	rs13327057	2.43486e-08	-1.44503	-1.65059e-10
117323462	rs73154882	3.16931e-08	-1.1814	-1.65059e-10
117324327	rs11705856	1.27421e-08	-1.70662	-0.38597
117325445	rs7645035	1.44177e-08	-1.6399	-0.329143
117325451	rs7645105	1.4484e-08	-1.63532	-0.329143
117325738	rs16827323	1.7781e-08	-0.887215	-0.872156
117325769	rs17665462	2.84707e-08	-1.28863	-1.65059e-10
117325977	rs10511370	1.81232e-08	-0.874456	-0.865853
117326560	rs13082421	1.41689e-08	-1.62975	-0.356703
117326709	rs76629080	9.72332e-09	-1.71415	-0.648828
117326804	rs13083079	1.40784e-08	-1.62975	-0.363109
117327243	rs11707363	4.55397e-08	-0.818918	-1.65059e-10
117327947	rs1847024	1.45056e-08	-1.64314	-0.31983
117328208	rs6775299	9.39502e-09	-1.66381	-0.73351
117328241	rs4106004	1.37848e-08	-1.66589	-0.348049
117328531	rs1393188	1.32895e-08	-1.64753	-0.402996
117328770	rs1501873	6.60634e-08	-0.446887	-1.65059e-10
117328781	rs1501872	1.22152e-08	-1.57273	-0.562092
117329015	rs138347581	3.26398e-08	-1.19225e-10	-1.15197
117329069	rs76029860	2.17564e-08	-1.55759	-1.65059e-10
117329423	rs72963446	4.05775e-08	-1.19225e-10	-0.934288
117329656	rs11721241	7.67423e-09	-1.47519	-1.12444
117330255	rs1354147	1.02633e-08	-1.69496	-0.613961
117330383	rs79420942	2.24424e-08	-1.52655	-1.65059e-10
117330716	rs1501871	1.04752e-08	-1.6977	-0.59079
117330858	rs1847023	9.90828e-09	-1.67469	-0.669445
117331203	rs13068949	6.37775e-09	-1.67779	-1.1069
117331256	rs116540222	1.84084e-08	-1.7247	-1.65059e-10
117331301	rs76913440	4.67206e-08	-1.19225e-10	-0.793316
117331622	rs58372070	2.40518e-08	-1.45729	-1.65059e-10
117331911	rs35803195	6.59834e-09	-1.65788	-1.0928
117331989	rs116835437	2.38024e-08	-1.46771	-1.65059e-10
117332121	rs72963456	5.69089e-08	-1.19225e-10	-0.59605
117332660	rs11921570	2.48848e-08	-1.42324	-1.65059e-10
117332739	rs67117446	1.06797e-08	-1.7191	-0.550059
117332798	rs73154896	1.28e-08	-1.32145	-0.766607
117332828	rs6807117	1.06202e-08	-1.7191	-0.555646
117332915	rs6809736	4.12286e-08	0.21884	-1.13721
117333060	rs76767246	2.53233e-08	-1.40578	-1.65059e-10
117333348	rs146574256	3.31916e-08	-1.19225e-10	-1.1352
117333394	rs74859674	2.5416e-08	-1.40212	-1.65059e-10
117334083	rs75895670	3.79931e-08	-1.19225e-10	-1.0001
117334200	rs78994517	2.50618e-08	-1.41616	-1.65059e-10
117334407	rs2134218	1.27744e-08	-1.655	-0.435056
117334882	rs77915472	2.41764e-08	-1.45213	-1.65059e-10
117335240	rs12485721	6.85038e-09	-1.65404	-1.05915
117335320	rs12485703	6.88031e-09	-1.64968	-1.05915
117335421	rs1354151	1.32371e-08	-1.65882	-0.395657
117335548	rs115666488	2.53098e-08	-1.40631	-1.65059e-10
117335817	rs80142251	2.59422e-08	-1.38163	-1.65059e-10
117336784	rs13091185	1.21538e-08	-1.71654	-0.423321
117336845	rs78618504	2.72789e-08	-1.33139	-1.65059e-10
117337316	rs79800597	2.70583e-08	-1.33951	-1.65059e-10
117337394	rs13073644	1.07469e-08	-1.68827	-0.574622
117337424	rs77873410	1.00354e-07	-1.19225e-10	-0.0287998
117337447	rs35788002	6.4984e-09	-1.66685	-1.0991
117337578	rs1910041	1.10762e-08	-1.68182	-0.550889
117337659	rs1910042	1.08064e-08	-1.71836	-0.539002
117337662	rs1910043	1.12407e-08	-1.6913	-0.52667
117338327	rs13059762	1.16826e-08	-1.71791	-0.461494
117338543	rs76828226	2.61018e-08	-1.3755	-1.65059e-10
117338983	rs11926806	1.15194e-08	-1.69894	-0.494534
117340030	rs13071062	9.11008e-09	-1.69065	-0.73747
117340131	rs115121341	1.85067e-08	-1.71937	-1.65059e-10
117340171	rs11719486	1.26038e-08	-1.7028	-0.400705
117340316	rs6798632	1.27886e-08	-1.70139	-0.387559
117340745	rs6799099	1.08023e-08	-1.70101	-0.556733
117341562	rs73156205	1.89545e-08	-1.69546	-1.65059e-10
117341844	rs10511369	8.37215e-09	-1.64451	-0.86808
117342039	rs114481447	3.098e-08	-1.20416	-1.65059e-10
117342851	rs117322643	3.30326e-08	-1.19225e-10	-1.14001
117342970	rs79682267	4.26329e-07	0.858093	0.559616
117343822	rs77755820	4.81228e-08	-1.19225e-10	-0.763746
117344000	rs4146331	6.34731e-09	-1.67669	-1.11278
117344825	rs142149437	1.90357e-08	-1.69119	-1.65059e-10
117346618	rs2904196	2.23309e-07	1.04334	-0.272286
117346671	rs13320071	2.02394e-08	-0.722635	-0.907237
117347043	rs11717676	1.84148e-08	-1.72435	-1.65059e-10
117347142	rs9846870	9.02818e-08	0.638384	-0.772951
117347179	rs9866901	1.17692e-07	0.889912	-0.759346
117347365	rs147638470	3.06234e-08	-1.21574	-1.65059e-10
117347510	rs9789952	1.66065e-07	-0.368023	0.842897
117347582	rs72963486	1.7272e-08	-0.83745	-0.950967
117347632	rs72963487	1.59143e-08	-0.904024	-0.96626
117348227	rs77745942	1.8478e-08	-1.72092	-1.65059e-10
117348684	rs140782230	2.91469e-08	-1.26515	-1.65059e-10
117349754	rs13316081	8.20763e-07	0.0921494	1.98058
117351054	rs35283847	6.69072e-09	-1.70492	-1.03186
117352205	rs10934409	1.15875e-07	0.237702	-0.122696
117353284	rs73156214	9.16252e-08	-0.212395	0.0925988
117354541	rs117625031	4.75711e-08	-1.19225e-10	-0.775277
117354684	rs185629709	3.30557e-08	-1.19225e-10	-1.13931
117354689	rs9289084	4.54403e-08	-0.622521	-0.198582
117354726	rs6773314	7.01367e-08	-0.592254	0.205198
117356239	rs6804100	3.17852e-08	-0.727491	-0.451012
117356256	rs73156217	6.03324e-09	-1.70348	-1.13674
117356744	rs12495332	5.19235e-08	-1.38434	0.696609
117356945	rs146658086	1.8474e-08	-1.72114	-1.65059e-10
117357839	rs6772369	4.99378e-08	-1.34507	0.618347
117358280	rs34425273	4.85779e-08	-0.754333	-1.65059e-10
117358841	rs9822969	3.25584e-08	-0.995915	-0.15855
117359005	rs4688082	4.90218e-08	-0.745237	-1.65059e-10
117359448	rs4571263	1.09658e-07	-0.308279	0.368146
117359454	rs9827695	5.70499e-08	-0.748827	0.155251
117360385	rs6782333	6.07578e-09	-1.69239	-1.1408
117360425	rs79053876	1.8413e-08	-1.72445	-1.65059e-10
117360634	rs114592562	2.1902e-08	-1.55093	-1.65059e-10
117360670	rs12486116	2.11392e-08	-0.666953	-0.91942
117360905	rs9855030	1.06857e-07	-0.686793	0.720779
117361205	rs73156226	6.10214e-09	-1.71504	-1.11382
117362069	rs35832454	6.83156e-09	-1.60135	-1.1146
117362520	rs66843558	6.59902e-09	-1.64007	-1.11051
117363117	rs80113471	7.0177e-09	-1.56889	-1.12017
117364460	rs6789437	1.76493e-07	0.208505	0.327273
117365707	rs9811942	2.44227e-08	-1.07389	-0.3681
117366248	rs9816414	7.13875e-09	-1.68473	-0.987235
117366399	rs9836562	1.6446e-07	0.396663	0.068501
117366415	rs72963497	1.61853e-08	-0.701549	-1.15185
117366742	rs11707500	7.10339e-09	-1.69356	-0.983366
117366881	rs6799173	6.36815e-09	-1.69996	-1.08623
117366927	rs6774738	2.24268e-08	-1.45019	-0.0770592
117367637	rs34253696	6.05827e-09	-1.72263	-1.11345
117367724	rs12630987	3.88876e-08	-1.19225e-10	-0.976826
117368389	rs185469526	1.55955e-07	-1.19225e-10	0.412062
117368587	rs4490391	1.00856e-07	0.105711	-0.129523
117369137	rs4234669	8.27791e-08	0.257501	-0.478828
117370148	rs9875044	2.76872e-07	0.647227	0.338826
117371871	rs145757966	3.36688e-08	-1.19225e-10	-1.12093
117373008	rs34780599	5.99671e-09	-1.72461	-1.12168
117373108	rs115005013	1.94765e-08	-1.66829	-1.65059e-10
117373204	rs78277014	2.41518e-07	0.849443	-1.65059e-10
117373435	rs35683801	6.08771e-09	-1.71827	-1.11296
117373538	rs4290831	4.28534e-06	3.72545	-1.65059e-10
117373632	rs73156235	2.02258e-08	-1.63054	-1.65059e-10
117374132	rs9878830	1.08244e-07	0.41494	-0.368058
117374768	rs4404477	5.69288e-08	0.0135223	-0.609224
117374983	rs4302404	6.04864e-09	-1.72402	-1.11365
117375108	rs35661924	6.15209e-09	-1.71397	-1.10674
117375222	rs4687915	8.43754e-09	-1.63876	-0.866048
117375223	rs4688100	8.36389e-09	-1.64753	-0.866048
117375276	rs11719197	1.39149e-07	0.298047	-1.65059e-10
117376030	rs77413732	1.44011e-08	-1.10295	-0.867246
117376407	rs34084699	1.8458e-08	-1.72201	-1.65059e-10
117376630	rs146194390	4.37853e-08	-0.858204	-1.65059e-10
117376883	rs4687916	4.01687e-08	-0.249857	-0.694558
117376912	rs76588974	7.26528e-08	-0.786686	0.434875
117377296	rs74516256	1.50093e-08	-1.14491	-0.783928
117378146	rs142737360	3.29531e-08	-1.19225e-10	-1.14242
117378416	rs72965512	6.18068e-09	-1.6666	-1.14948
117379540	rs9877923	6.12384e-09	-1.70266	-1.12266
117379876	rs9882233	5.85962e-09	-1.71766	-1.15176
117380349	rs140101621	3.56385e-08	-1.19225e-10	-1.06407
117380644	rs4440150	1.30193e-07	-0.408987	0.640503
117381170	rs67496240	6.23154e-09	-1.70603	-1.10185
117381812	rs76802979	1.31941e-08	-1.17115	-0.886591
117382317	rs67567139	6.27499e-09	-1.70402	-1.09691
117383005	rs34770366	6.32524e-09	-1.70603	-1.08692
117383424	rs75737241	1.31877e-08	-1.18886	-0.869365
117383588	rs12631137	2.48881e-08	-0.512804	-0.910309
117383949	rs6438401	1.1292e-08	-1.21303	-1.00037
117384122	rs66698353	6.2064e-09	-1.70752	-1.10441
117384926	rs67994307	6.3053e-09	-1.71284	-1.08327
117384981	rs185587352	2.26642e-08	-1.51672	-1.65059e-10
117385612	rs73170763	6.19692e-09	-1.71692	-1.09653
117386054	rs56246108	6.47154e-09	-1.68957	-1.08052
117386195	rs72965521	2.11211e-08	-0.487514	-1.09972
117386314	rs35822430	6.21949e-09	-1.71248	-1.09733
117386403	rs114355602	4.51326e-08	-0.827898	-1.65059e-10
117386464	rs147847980	3.27905e-08	-1.19225e-10	-1.14736
117386805	rs5004095	3.32883e-08	-0.781246	-0.35105
117386982	rs79061222	1.21729e-07	0.164294	-1.65059e-10
117387105	rs138453687	2.91826e-08	-1.26393	-1.65059e-10
117387275	rs12630103	2.83515e-08	-0.41055	-0.882273
117387853	rs76516051	1.23437e-08	-1.21928	-0.905084
117388199	rs4129532	8.7382e-09	-1.34351	-1.12629
117388201	rs4129531	1.74593e-08	-0.700418	-1.07721
117388446	rs78178165	5.21339e-08	-0.683688	-1.65059e-10
117389497	rs4481182	5.4709e-07	1.95802	-0.290912
117389568	rs4607140	3.63989e-08	-0.730927	-0.312037
117390220	rs76259969	1.39447e-08	-1.22385	-0.778553
117390399	rs6769454	1.8664e-08	-1.7109	-1.65059e-10
117391661	rs9838441	2.97224e-08	-0.822696	-0.422906
117392138	rs9842984	4.87938e-07	0.859844	0.692843
117392403	rs9843443	3.48188e-08	-0.391505	-0.69584
117392463	rs6770925	3.02142e-08	-0.793854	-0.435336
117393297	rs6438402	1.33034e-07	0.395411	-0.142312
117393399	rs75222640	2.05108e-08	-1.61655	-1.65059e-10
117393772	rs6810300	1.33516e-07	0.478294	-0.221575
117393911	rs6764568	1.34133e-07	0.478294	-0.216964
117394180	rs6764707	1.36277e-07	0.528558	-0.251372
117394231	rs77491966	2.10624e-08	-0.520235	-1.06978
117394534	rs9834255	2.85209e-08	-0.69429	-0.592577
117394540	rs9854242	1.22941e-07	0.501296	-0.327093
117394973	rs9810976	1.2919e-07	0.524419	-0.300633
117395218	rs112683553	1.40645e-07	0.308739	-1.65059e-10
117395704	rs4549308	2.59971e-07	0.687665	0.235403
117395865	rs61110202	1.31371e-07	-0.127501	0.368027
117396017	rs13089304	1.24881e-07	0.524419	-0.334557
117396085	rs12486585	1.23127e-07	0.524419	-0.348708
117396172	rs13089654	5.9299e-09	-1.72114	-1.13635
117396557	rs9816831	1.25091e-07	0.547664	-0.356125
117396642	rs56966452	1.78937e-08	-0.678062	-1.07499
117396701	rs7618876	1.22659e-07	0.568689	-0.396781
117397169	rs139281509	2.06092e-08	-1.61177	-1.65059e-10
117397266	rs72965542	1.71803e-08	-0.700418	-1.09332
117397731	rs72965544	1.71593e-08	-0.685799	-1.10916
117398036	rs4687926	2.44126e-08	-0.658935	-0.783467
117398040	rs4549307	2.13918e-08	-0.56402	-1.01047
117398376	rs4419408	2.84093e-07	0.775406	0.236392
117399168	rs4505740	8.17617e-08	0.569956	-0.80365
117399268	rs34913454	5.86273e-09	-1.72208	-1.14681
117399655	rs12489391	8.54312e-08	0.681763	-0.871554
117400506	rs4296623	1.66302e-08	-0.700418	-1.12586
117400672	rs115436518	1.96388e-08	-1.65999	-1.65059e-10
117400680	rs72965548	1.6986e-08	-0.700418	-1.1047
117400968	rs72965549	2.31452e-08	-0.539938	-0.955776
117401007	rs62268504	1.65517e-08	-0.705295	-1.12572
117401020	rs13096883	5.87906e-09	-1.72123	-1.14487
117401172	rs13097393	5.99592e-09	-1.70866	-1.13776
117401194	rs4364201	2.32878e-08	-0.539938	-0.949635
117401228	rs115660899	1.92685e-08	-1.67903	-1.65059e-10
117401286	rs4333117	1.26979e-07	0.634952	-0.42843
117401316	rs13097890	6.00711e-09	-1.7086	-1.13596
117401371	rs4303899	2.37154e-08	-0.515602	-0.955776
117402126	rs118101640	3.27851e-08	-1.19225e-10	-1.14753
117402131	rs7626992	1.82227e-08	-0.625264	-1.10957
117402174	rs13060712	6.06231e-09	-1.70405	-1.13137
117402902	rs72965557	7.06552e-09	-1.62739	-1.05488
117403277	rs142123504	3.29519e-08	-1.19225e-10	-1.14245
117403374	rs117066497	3.64646e-08	-1.19225e-10	-1.04116
117403529	rs35404260	5.96888e-09	-1.71962	-1.13132
117403878	rs142638792	1.98964e-08	-1.64696	-1.65059e-10
117404077	rs72965559	5.15582e-08	-0.156834	-0.537958
117404284	rs7623072	1.70298e-07	1.4205	-0.920452
117404407	rs7611528	6.01985e-09	-1.70238	-1.14006
117404464	rs10470402	7.44258e-08	0.569956	-0.897656
117404733	rs10470307	5.94392e-08	0.405659	-0.958208
117404900	rs4687932	3.74966e-06	3.59192	-1.65059e-10
117405417	rs10934410	6.74344e-08	0.479193	-0.90554
117405615	rs12491949	6.88515e-09	-1.65201	-1.05613
117405616	rs12485527	6.98103e-09	-1.64269	-1.05162
117405628	rs12491950	6.95631e-09	-1.63528	-1.06257
117405836	rs12488998	4.45164e-08	0.256011	-1.09766
117406460	rs9815477	4.44737e-08	0.251637	-1.09424
117406676	rs4687934	6.18659e-08	0.362113	-0.874647
117406974	rs9839895	5.19794e-08	0.386906	-1.07356
117407287	rs3814059	4.69914e-08	-0.183805	-0.603734
117408104	rs116696779	1.88217e-08	-1.70249	-1.65059e-10
117408458	rs36072939	5.884e-09	-1.72213	-1.14313
117408884	rs10934411	5.65361e-08	0.271932	-0.874555
117408964	rs9868143	4.60899e-08	0.172699	-0.979607
117409067	rs9830786	1.91891e-07	1.55905	-0.939625
117409621	rs72965564	6.29811e-09	-1.65073	-1.14652
117409677	rs141087408	1.98058e-08	-1.65153	-1.65059e-10
117409985	rs6784348	6.89684e-08	0.499258	-0.903112
117410498	rs3923050	4.61598e-08	0.302072	-1.10746
117410811	rs12638315	6.83703e-09	-1.60436	-1.11079
117411392	rs7638822	7.38764e-08	0.593807	-0.928916
117411707	rs74607770	3.32322e-08	-1.19225e-10	-1.13398
117412236	rs10934412	7.98872e-08	0.676109	-0.932996
117412301	rs10934413	4.70593e-08	0.309437	-1.09553
117412594	rs4368528	1.29507e-07	1.23056	-1.00432
117412666	rs4530562	5.48765e-08	0.457364	-1.08978
117413094	rs7622910	1.52223e-07	1.40804	-1.0202
117413232	rs78283876	5.46251e-08	-0.154682	-0.482326
117413272	rs6801023	4.34128e-06	3.73842	-1.65059e-10
117413844	rs4234649	1.76984e-07	1.49768	-0.959123
117413999	rs4479631	6.00003e-09	-1.70112	-1.14462
117414663	rs4340729	7.97186e-09	-1.50739	-1.05419
117416230	rs6762532	7.24732e-09	-1.53578	-1.12109
117416901	rs144324185	1.91105e-08	-1.68726	-1.65059e-10
117417770	rs4687943	3.11814e-08	-1.19768	-1.65059e-10
117418743	rs78709205	4.16573e-08	-1.19225e-10	-0.908027
117419198	rs6797381	6.72677e-09	-1.58074	-1.15066
117419241	rs4370056	6.63858e-09	-1.59512	-1.14949
117420006	rs75070215	1.04447e-08	-1.19198	-1.09943
117420173	rs7622543	6.80212e-09	-1.58447	-1.1358
117420283	rs146366477	2.04707e-08	-1.61851	-1.65059e-10
117420462	rs4479632	2.26536e-08	-0.435174	-1.08201
117420673	rs4301042	8.11636e-08	0.583125	-0.82416
117420849	rs75473411	3.95089e-08	-0.960976	-1.65059e-10
117421188	rs75998714	1.84034e-08	-1.72497	-1.65059e-10
117421410	rs55723389	1.94663e-08	-1.66882	-1.65059e-10
117422447	rs9834537	7.28841e-09	-1.51027	-1.14094
117422563	rs78260802	2.41225e-08	-0.32704	-1.12732
117422565	rs4470556	7.22641e-09	-1.52212	-1.13764
117423962	rs12497856	2.79215e-08	-0.173694	-1.13441
117424404	rs114750780	2.55062e-08	-1.39858	-1.65059e-10
117424740	rs4989493	9.19054e-09	-1.45851	-0.960821
117425366	rs9289086	7.33934e-09	-1.52434	-1.11991
117426199	rs4311242	1.30074e-07	0.878329	-0.647728
117426258	rs4132417	7.77852e-09	-1.46476	-1.12137
117426687	rs78539529	3.26122e-08	-1.19225e-10	-1.15282
117426869	rs6806221	7.46591e-08	0.240344	-0.564914
117427214	rs13325341	9.0664e-09	-1.70818	-0.724744
117427237	rs7650244	6.7936e-09	-1.58198	-1.13954
117427559	rs6806811	6.26934e-06	4.10592	-1.65059e-10
117427801	rs4345097	3.96356e-07	1.83306	-0.488248
117428016	rs9837554	1.09479e-08	-1.52711	-0.717241
117428376	rs9876090	1.50468e-06	3.72648	-1.04765
117428402	rs9876351	1.70901e-06	3.95339	-1.14722
117429566	rs6438403	1.48099e-07	1.23004	-0.86966
117430624	rs9831684	6.93727e-08	0.510599	-0.908607
117431159	rs9836262	4.6153e-08	0.11194	-0.91748
117431438	rs10934414	2.15715e-08	-1.56613	-1.65059e-10
117431535	rs7624146	1.28121e-07	1.13638	-0.920909
117431660	rs7646668	1.64094e-08	-1.36965	-0.470001
117432286	rs9821871	4.10728e-08	0.198489	-1.12065
117432982	rs76224702	1.50533e-08	-0.844131	-1.08177
117433066	rs138906394	2.26253e-08	-1.51843	-1.65059e-10
117433335	rs9827246	6.817e-07	2.64201	-0.754926
117434021	rs7622723	6.51158e-08	0.64258	-1.10392
117434379	rs7611591	6.95977e-08	0.729063	-1.12383
117434403	rs78216248	5.37915e-07	1.6502	-1.65059e-10
117434501	rs6788389	1.37251e-07	1.21201	-0.927698
117434799	rs74920464	4.28165e-08	-0.88058	-1.65059e-10
117435160	rs12629100	8.40769e-08	0.678918	-0.884689
117435438	rs6438404	1.59008e-06	3.86332	-1.12928
117435591	rs147088566	3.61096e-08	-1.19225e-10	-1.05094
117436044	rs142474521	2.3793e-08	-1.46811	-1.65059e-10
117436509	rs4128683	3.08426e-08	-0.973177	-0.235428
117436572	rs138697621	7.16549e-08	-1.19225e-10	-0.36564
117436684	rs75387906	9.1509e-08	0.682078	-0.803143
117436989	rs4635741	5.05427e-08	-0.595261	-0.119422
117437446	rs62264880	7.63409e-09	-1.57698	-1.0279
117438965	rs9289087	5.79738e-08	0.52935	-1.10686
117439546	rs28482251	1.69701e-08	-0.719058	-1.08699
117439576	rs9289088	6.48715e-08	0.640946	-1.10604
117439642	rs6805520	4.80464e-06	4.93093	-1.09109
117439643	rs6781396	2.17824e-08	-0.943309	-0.613091
117439718	rs4367097	1.80927e-08	-0.955703	-0.78629
117439865	rs77205807	1.70137e-08	-0.719058	-1.08442
117440792	rs4496519	6.08573e-06	5.01123	-0.935034
117441231	rs4568174	5.91491e-06	5.13758	-1.08985
117441246	rs34966250	9.48311e-09	-1.33934	-1.04865
117441787	rs73170795	1.84265e-08	-1.72371	-1.65059e-10
117443772	rs76635354	1.84621e-08	-1.72178	-1.65059e-10
117444073	rs78740340	1.93518e-08	-0.874341	-0.800377
117444389	rs4234650	3.98174e-07	2.3015	-0.952114
117444741	rs11708141	4.59373e-07	1.49236	-1.65059e-10
117446460	rs4579045	3.38856e-08	-0.520851	-0.59366
117446602	rs4579044	1.67579e-08	-1.49301	-0.325629
117448084	rs13325314	1.59595e-08	-0.788125	-1.07932
117448314	rs7638638	6.44417e-08	-0.486892	0.0151501
117448419	rs9851198	1.17446e-08	-1.46621	-0.707895
117448453	rs78314050	3.6305e-08	-1.19225e-10	-1.04555
117448657	rs67200870	1.62552e-08	-1.51202	-0.337074
117448788	rs76386787	2.79222e-08	-1.30808	-1.65059e-10
117448801	rs62264883	1.76568e-08	-1.528	-0.238383
117449176	rs73865426	6.07863e-08	0.52135	-1.05149
117449219	rs73865427	6.48867e-08	0.586627	-1.05149
117449309	rs9876009	1.85829e-08	-0.65247	-1.06279
117449955	rs9861188	7.86967e-09	-1.68044	-0.894042
117450634	rs10934415	1.67228e-08	-1.51242	-0.308313
117451476	rs142927875	2.60844e-08	-1.37617	-1.65059e-10
117451692	rs9829549	9.58954e-07	3.32788	-1.09954
117452014	rs75538130	6.13633e-08	-1.19225e-10	-0.520691
117452365	rs13087569	1.6652e-08	-1.51655	-0.308425
117452437	rs6789622	7.57872e-08	-0.606822	0.297249
117452608	rs73865430	4.13893e-08	0.209337	-1.12382
117453031	rs13326570	9.3829e-09	-1.29329	-1.10532
117453184	rs12638661	2.9157e-08	-0.977515	-0.287291
117453233	rs73170801	8.64469e-09	-1.55793	-0.922625
117453240	rs28415488	1.84493e-08	-1.72248	-1.65059e-10
117453355	rs114520694	2.46177e-08	-1.43404	-1.65059e-10
117453526	rs138003949	3.48084e-08	-1.19225e-10	-1.08764
117454822	rs6809420	1.41697e-06	3.72688	-1.1081
117456677	rs7614884	1.97317e-08	-1.45717	-0.198102
117456698	rs7647501	8.05402e-09	-1.43506	-1.11627
117458278	rs143534377	6.28087e-08	-0.497409	-1.65059e-10
117458601	rs79114636	1.22957e-08	-1.00654	-1.12171
117459549	rs4234655	1.89879e-08	-1.57238	-0.121319
117459823	rs13099229	1.89257e-08	-1.49991	-0.197072
117460638	rs36024643	2.04431e-08	-1.42205	-0.197809
117460670	rs4687983	4.48496e-08	-1.15046	0.316269
117460879	rs7645653	2.8533e-08	-1.19732	-0.0891253
117460894	rs35061282	2.07989e-08	-1.42205	-0.180555
117461468	rs7613799	1.74295e-08	-1.53393	-0.245405
117461709	rs7646416	1.61596e-08	-1.52808	-0.326903
117462045	rs4388006	1.14458e-08	-1.06386	-1.13602
117463389	rs9827230	1.16885e-07	-0.145927	0.269612
117463681	rs12494942	2.00553e-08	-1.50752	-0.131491
117463885	rs115116620	6.45494e-08	-0.470071	-1.65059e-10
117464108	rs74793909	2.12777e-08	-0.551758	-1.02808
117464294	rs114164636	4.89886e-08	-0.745915	-1.65059e-10
117464639	rs9833119	9.80112e-09	-1.26248	-1.09252
117464668	rs147299362	5.86557e-08	-0.565817	-1.65059e-10
117465017	rs78098857	5.55757e-08	-1.19225e-10	-0.619756
117465114	rs13059541	1.92491e-08	-1.42205	-0.257987
117465231	rs4687991	6.0269e-08	-0.64588	0.107195
117465867	rs146876490	2.50703e-08	-1.41582	-1.65059e-10
117466036	rs78461566	2.16793e-08	-0.533493	-1.02765
117466927	rs3924564	2.27841e-08	-1.44297	-0.06847
117467589	rs3924565	1.00817e-08	-1.25282	-1.07396
117467731	rs73172607	1.00212e-08	-1.25282	-1.07997
117467902	rs62264887	2.99094e-08	-1.37468	0.135349
117471598	rs9841981	6.44545e-09	-1.6245	-1.14962
117471838	rs149565977	3.2852e-08	-1.19225e-10	-1.14549
117471895	rs7641170	4.12361e-07	2.46262	-1.07822
117472378	rs74352594	1.63414e-08	-1.72507	-0.118734
117472959	rs4128263	2.56641e-08	-1.41563	0.023219
117473074	rs149879545	2.24241e-08	-1.52737	-1.65059e-10
117473496	rs6776684	2.36546e-08	-1.24987	-0.224072
117473977	rs4687996	6.29754e-09	-1.64857	-1.14877
117474165	rs4234658	1.10185e-08	-1.20693	-1.031
117474339	rs66909038	2.30358e-08	-1.4415	-0.0589489
117474384	rs4234659	1.18326e-08	-1.19335	-0.973293
117474457	rs4602427	3.45743e-06	4.63398	-1.1232
117474462	rs79913985	3.66767e-08	-1.19225e-10	-1.03536
117474735	rs9858155	2.54875e-08	-0.639345	-0.759968
117475051	rs12489588	6.35867e-09	-1.63934	-1.14834
117475558	rs13088380	2.26334e-08	-1.43417	-0.0839006
117475683	rs9872763	6.70783e-09	-1.59182	-1.1424
117476177	rs73172611	1.23755e-08	-1.14605	-0.975732
117477240	rs9845464	1.85005e-08	-0.970566	-0.749138
117478123	rs114883023	1.84458e-08	-1.72267	-1.65059e-10
117479214	rs4687856	2.43982e-07	0.493627	0.365964
117480395	rs114369083	1.85168e-08	-1.71882	-1.65059e-10
117481133	rs58531875	2.1432e-08	-1.56562	-0.00699343
117481356	rs139906443	2.62489e-08	-1.36988	-1.65059e-10
117481556	rs73172612	2.33477e-08	-1.487	-1.65059e-10
117481589	rs76181182	2.83069e-08	-1.2944	-1.65059e-10
117481675	rs11717841	7.7543e-07	1.80177	0.214145
117481890	rs140442467	2.47587e-08	-1.42833	-1.65059e-10
117482359	rs4277716	1.75523e-08	-0.93443	-0.837888
117482545	rs4687857	1.02467e-06	2.06633	0.228287
117482687	rs4687858	7.90548e-07	3.12364	-1.08841
117483603	rs77735659	3.91406e-08	-1.19225e-10	-0.970342
117483615	rs28393218	4.3428e-08	-0.866399	-1.65059e-10
117483783	rs35541348	1.75391e-07	0.675433	-0.145918
117484067	rs6808588	5.83997e-09	-1.71992	-1.15286
117484200	rs73172614	1.90767e-08	-1.68903	-1.65059e-10
117484272	rs77299912	1.5209e-08	-1.25782	-0.657797
117484334	rs6796398	1.46409e-05	4.95407	-1.65059e-10
117484462	rs6796552	4.71849e-08	0.194016	-0.977444
117484674	rs72967262	4.87049e-08	0.338552	-1.09027
117484931	rs112620351	6.14806e-09	-1.66969	-1.15168
117485085	rs11928772	6.18437e-08	-0.512891	-1.65059e-10
117485229	rs75155406	1.09448e-08	-1.0918	-1.15283
117485403	rs10212197	1.60293e-08	-0.808099	-1.05499
117485509	rs146963575	4.83846e-08	-1.19225e-10	-0.75832
117485903	rs59497431	1.65778e-08	-0.863644	-0.965794
117486091	rs58043966	1.56031e-08	-0.856102	-1.03393
117487089	rs56035025	6.47534e-08	-0.466916	-1.65059e-10
117487305	rs116595559	6.75857e-08	-0.424106	-1.65059e-10
117487571	rs4687862	4.88598e-08	0.340526	-1.08907
117487601	rs4615111	1.49104e-08	-0.841169	-1.09427
117487836	rs4687864	4.97687e-08	0.357919	-1.08804
117487869	rs78012097	2.71305e-08	-1.33684	-1.65059e-10
117487901	rs4687865	6.65475e-08	-0.439586	-1.65059e-10
117488003	rs9681843	6.23256e-09	-1.65789	-1.14983
117488125	rs72951507	4.98145e-08	0.340526	-1.06972
117488135	rs76764057	1.69265e-08	-0.821189	-0.987433
117488811	rs78706396	2.21387e-08	-1.54018	-1.65059e-10
117488858	rs4687866	6.83169e-08	-0.413345	-1.65059e-10
117489088	rs4325949	5.31137e-07	2.49143	-0.853911
117489105	rs4234660	5.40015e-08	0.396837	-1.04533
117489520	rs4444741	5.49228e-08	0.357919	-0.989492
117489528	rs59298747	1.50245e-08	-0.839303	-1.08852
117489779	rs4320082	5.29774e-07	2.49143	-0.85648
117489859	rs4571264	1.46676e-08	-1.03416	-0.917699
117490114	rs4499636	5.41461e-08	0.340526	-0.986342
117490478	rs73865457	5.64015e-08	0.378345	-0.983352
117490499	rs72951517	7.36879e-08	-0.337664	-1.65059e-10
117490523	rs72951520	5.95829e-08	0.433218	-0.983352
117490625	rs72951522	5.2802e-08	0.321288	-0.992241
117490818	rs12634683	5.05813e-08	0.357919	-1.07184
117491182	rs12630024	5.19925e-08	0.377332	-1.06374
117491325	rs4610260	6.29037e-09	-1.64571	-1.15277
117491576	rs57702713	5.77564e-08	0.472482	-1.05375
117491577	rs73863131	3.42356e-08	-0.0447605	-1.05948
117491624	rs72951523	5.38462e-08	0.396837	-1.04821
117491700	rs117243678	3.43179e-08	-1.19225e-10	-1.10184
117491870	rs9821162	6.24287e-09	-1.65394	-1.15212
117491882	rs72951524	5.31083e-08	0.396837	-1.06201
117492046	rs72951527	5.31533e-08	0.396837	-1.06116
117492064	rs149347405	2.75719e-08	-1.32071	-1.65059e-10
117492138	rs6769449	1.74709e-08	-0.752151	-1.02481
117492152	rs6805393	3.72542e-08	0.0706648	-1.0904
117492178	rs55924379	5.07648e-08	0.358176	-1.06847
117492192	rs56201452	5.08722e-08	0.358176	-1.06636
117492656	rs4456894	5.7032e-08	0.433218	-1.02711
117492698	rs4257577	5.49623e-08	0.396253	-1.02711
117492710	rs4487268	5.59309e-08	0.413722	-1.02711
117492720	rs4487267	7.63184e-09	-1.72454	-0.88063
117492759	rs4328832	5.27484e-08	0.357695	-1.02966
117492815	rs4264758	5.37728e-08	0.376929	-1.02966
117492843	rs4441688	2.86975e-08	-0.149396	-1.13129
117493093	rs4688015	3.2195e-08	-0.0776566	-1.08804
117493165	rs4688016	3.17604e-08	-0.0947897	-1.08449
117493173	rs4688017	3.03203e-08	-0.128782	-1.0969
117493528	rs9827255	6.19327e-09	-1.66172	-1.15232
117493600	rs4146336	1.16598e-08	-1.04126	-1.14009
117493638	rs4314207	3.13608e-08	-0.0947897	-1.09715
117493644	rs4410466	3.08839e-08	-0.111831	-1.09544
117493964	rs4146338	0.000178964	8.57268	-1.11524
117494643	rs4465973	6.17605e-09	-1.66544	-1.15138
117495196	rs4282091	6.08675e-09	-1.6792	-1.15219
117495974	rs148670517	3.52956e-08	-1.07374	-1.65059e-10
117496982	rs7642118	1.31115e-08	-0.914465	-1.14955
117497089	rs4295194	3.31014e-08	-0.00977271	-1.12815
117497261	rs186789416	3.47297e-08	-1.19225e-10	-1.08991
117497363	rs148439849	7.47592e-09	-1.53512	-1.09069
117497594	rs140820748	5.40783e-08	-1.19225e-10	-0.64707
117497709	rs4521266	7.63612e-09	-1.71079	-0.893826
117498342	rs9825760	6.08813e-09	-1.67994	-1.15122
117498437	rs9825668	6.0987e-09	-1.67674	-1.15269
117498625	rs9825959	6.1262e-09	-1.67342	-1.15151
117498666	rs148594745	7.80248e-09	-1.48756	-1.09551
117499031	rs142555636	8.94834e-08	-0.143449	-1.65059e-10
117499287	rs150412775	5.8944e-08	-0.560914	-1.65059e-10
117499553	rs547261386	2.32051e-08	-1.49313	-1.65059e-10
117504131	rs138168141	3.31094e-08	-1.19225e-10	-1.13769
117504672	rs58577598	8.03769e-08	0.826595	-1.07737
117505310	rs7635561	1.61076e-08	-0.840468	-1.01775
117505864	rs72951552	2.69083e-08	-0.201445	-1.14362
117506589	rs11926918	3.01039e-07	2.21967	-1.14993
117506841	rs188438626	1.92787e-08	-1.6785	-1.65059e-10
117507145	rs62264891	7.51674e-09	-1.72392	-0.896449
117507603	rs114535732	1.50184e-08	-1.05667	-0.871553
117508499	rs36087142	6.17763e-09	-1.67567	-1.14089
117508846	rs9861346	2.09615e-05	6.45118	-1.13824
117509984	rs6783233	5.87211e-09	-1.72386	-1.14343
117510714	rs34981078	3.33052e-08	0.0210474	-1.15283
117510861	rs10934416	1.32223e-08	-0.982484	-1.07312
117510927	rs77420363	3.67011e-08	-1.19225e-10	-1.0347
117511935	rs59394152	7.7297e-09	-1.62448	-0.967948
117511952	rs13097934	3.31302e-07	2.31817	-1.15264
117512013	rs55800289	1.91397e-07	1.30001	-0.683166
117512040	rs77058559	6.07574e-08	-1.19225e-10	-0.530613
117513200	rs13062198	7.18715e-09	-1.72377	-0.941435
117513204	rs13084363	7.18146e-09	-1.72456	-0.941435
117513441	rs115805211	2.14218e-08	-1.57309	-1.65059e-10
117513489	rs13062694	7.19899e-09	-1.72388	-0.93968
117514168	rs12635476	7.21344e-09	-1.51045	-1.15111
117514974	rs78553756	3.71702e-08	-1.19225e-10	-1.022
117515084	rs10934417	2.67594e-05	5.55714	-1.65059e-10
117515091	rs12495601	6.49566e-09	-1.61603	-1.15033
117515452	rs74514443	2.32249e-08	-1.01238	-0.4799
117515519	rs66511648	6.84764e-09	-1.72388	-0.989724
117516542	rs58609575	9.06808e-09	-1.34255	-1.09019
117516744	rs6786565	2.56455e-07	0.909452	-1.65059e-10
117516836	rs6799530	2.16717e-08	-0.543007	-1.01849
117516947	rs73863144	8.85116e-09	-1.33935	-1.1176
117517339	rs9842435	0.00652248	12.0291	-0.975851
117517627	rs9825411	3.10015e-08	-0.199783	-1.00368
117517652	rs74696602	2.05741e-06	3.79266	-0.800962
117518108	rs9917626	8.55046e-09	-1.36152	-1.13
117518996	rs11711127	6.16025e-09	-1.72017	-1.09921
117519001	rs77979264	1.0156e-08	-1.6732	-0.646237
117519310	rs16827547	2.638e-08	-0.233727	-1.13117
117520297	rs6799997	0.00773705	12.2394	-1.01532
117520833	rs7644473	0.00717375	12.1655	-1.01702
117521125	rs9845897	5.59437e-08	0.402608	-1.01577
117521471	rs9864015	6.56528e-08	0.421706	-0.874828
117521519	rs73182462	6.16631e-09	-1.72272	-1.09568
117521612	rs12494770	3.52932e-08	0.055568	-1.12938
117521896	rs73182464	6.17454e-09	-1.72337	-1.0937
117521904	rs71325315	5.91178e-09	-1.72404	-1.13652
117522712	rs13065007	6.98045e-09	-1.61543	-1.07896
117522951	rs12489939	6.9357e-09	-1.6198	-1.08102
117522976	rs12490005	7.12337e-09	-1.61543	-1.0587
117523126	rs139681746	3.38581e-08	-1.11532	-1.65059e-10
117524434	rs9842336	7.90542e-08	0.562866	-0.830234
117524891	rs149193483	1.94815e-08	-1.66804	-1.65059e-10
117525798	rs6438409	2.35182e-08	-0.481962	-0.997765
117526062	rs78793415	1.30509e-08	-1.40971	-0.65893
117526240	rs13076169	2.34142e-08	-0.366033	-1.11813
117526264	rs12491422	2.12804e-08	-0.461588	-1.11813
117526533	rs11925312	1.48411e-07	0.362485	-1.65059e-10
117527708	rs6438410	9.3378e-09	-1.35462	-1.04881
117527768	rs13083738	6.6261e-09	-1.60984	-1.13665
117528026	rs75337685	1.95393e-08	-1.66507	-1.65059e-10
117528279	rs13088588	6.14671e-09	-1.68238	-1.13921
117528682	rs7630428	0.00530509	11.7861	-0.939474
117529128	rs6776422	6.54781e-09	-1.63766	-1.12072
117529266	rs7633157	3.07629e-08	-0.0584342	-1.15276
117529467	rs7428847	2.16022e-08	-0.478146	-1.08656
117529485	rs13095397	6.79548e-09	-1.61462	-1.10663
117529700	rs7426801	8.75368e-09	-1.38823	-1.0798
117529734	rs6438411	8.75519e-09	-1.3844	-1.08345
117529749	rs6438412	8.7822e-09	-1.39513	-1.06965
117529854	rs76056092	1.91982e-07	0.6199	-1.65059e-10
117530031	rs76998788	4.43618e-08	-0.845124	-1.65059e-10
117530644	rs13081204	1.72922e-08	-0.732177	-1.05507
117530649	rs144013460	2.80475e-08	-1.3036	-1.65059e-10
117530775	rs62264956	0.00794905	12.0514	-0.800292
117531290	rs4688045	9.41838e-08	0.911585	-1.00384
117532231	rs9856456	1.0146e-08	-1.25877	-1.06165
117532595	rs62264957	0.000167479	8.20691	-0.815797
117533224	rs117795958	3.81429e-08	-1.19225e-10	-0.996164
117533506	rs73163706	6.61146e-09	-1.72208	-1.02661
117534125	rs55718530	0.00690544	11.9866	-0.876247
117534174	rs56279622	1.90382e-05	5.2167	-1.65059e-10
117534488	rs13314491	5.26878e-08	0.344873	-1.01799
117534867	rs9990303	2.1512e-08	-0.632216	-0.936673
117535588	rs71616192	6.80612e-09	-1.64572	-1.07396
117535613	rs4688049	5.0306e-07	1.58321	-1.65059e-10
117535656	rs4688050	1.13839e-08	-1.05346	-1.15184
117535689	rs4688051	2.0856e-08	-0.649274	-0.950588
117535912	rs117788661	5.09922e-08	-1.19225e-10	-0.705829
117535926	rs4688052	1.1067e-08	-1.1634	-1.07013
117536135	rs73163707	0.006137	11.8695	-0.877138
117536205	rs9985380	3.5808e-07	1.24325	-1.65059e-10
117536409	rs62266061	0.00635162	11.9085	-0.88174
117536921	rs74882658	3.49657e-08	-1.19225e-10	-1.08313
117537439	rs4687889	1.86443e-08	-0.753139	-0.958821
117538126	rs72645714	9.11851e-09	-1.63234	-0.794856
117538755	rs114746491	1.84156e-08	-1.72431	-1.65059e-10
117539211	rs9289090	1.00262e-08	-1.26281	-1.06949
117539255	rs7431379	1.96955e-08	-0.589181	-1.06793
117539311	rs76595362	1.58896e-06	3.36521	-0.631874
117539387	rs9827935	1.06622e-08	-1.19916	-1.07164
117539808	rs72645715	1.15285e-08	-1.62605	-0.566627
117539817	rs72645716	9.16678e-09	-1.62914	-0.792776
117540094	rs116969288	4.33074e-08	-1.19225e-10	-0.869178
117540517	rs56077465	0.00448315	11.6815	-1.00319
117540528	rs56148567	0.00499264	11.7874	-1.00146
117540758	rs6438413	1.14175e-08	-1.11378	-1.08857
117542047	rs9843364	3.80023e-08	0.0469167	-1.04677
117542067	rs116446056	2.77186e-08	-1.3154	-1.65059e-10
117542401	rs12491308	8.3388e-09	-1.40654	-1.11004
117542504	rs72645717	6.63643e-09	-1.71716	-1.02777
117542645	rs187823395	2.33735e-08	-1.4859	-1.65059e-10
117542942	rs4688055	3.97235e-08	0.0628262	-1.01839
117542954	rs9831027	4.17909e-08	0.196284	-1.10111
117543231	rs7430635	4.00138e-08	0.15996	-1.10824
117543342	rs10934419	1.89154e-08	-0.660375	-1.03715
117543615	rs140869422	2.494e-08	-1.42103	-1.65059e-10
117544347	rs72648856	8.47484e-09	-1.67324	-0.827165
117544873	rs4688058	2.25798e-08	-1.52045	-1.65059e-10
117544977	rs6438414	6.84053e-07	2.8322	-0.94167
117545012	rs55707511	5.92721e-09	-1.72485	-1.1331
117545074	rs13084497	9.73102e-09	-1.33624	-1.02594
117545608	rs72648857	7.02186e-09	-1.67495	-1.01353
117545620	rs6438415	3.53117e-08	-0.00372982	-1.06956
117545743	rs73163713	5.91015e-09	-1.7243	-1.13653
117546182	rs114496673	1.88148e-08	-1.70286	-1.65059e-10
117546389	rs72648858	6.97183e-09	-1.68298	-1.01265
117546871	rs62266064	0.0148793	12.906	-1.02799
117547059	rs62266065	0.0208331	13.2662	-1.05163
117547177	rs73163715	5.83186e-09	-1.72188	-1.15229
117547273	rs6438416	2.66614e-08	-0.287722	-1.06656
117547470	rs73163717	5.83065e-09	-1.72188	-1.1525
117547715	rs6438417	5.68745e-08	0.545151	-1.14181
117547737	rs73163719	5.82557e-09	-1.72264	-1.15261
117547988	rs6438418	5.38908e-08	0.501155	-1.1517
117548136	rs57484319	2.02198e-08	-0.56912	-1.06172
117548461	rs9810470	3.29366e-08	-0.0683047	-1.07461
117548556	rs77978168	5.27827e-06	3.93385	-1.65059e-10
117548575	rs7615595	2.59435e-08	-0.309059	-1.07252
117548912	rs7640333	3.23299e-08	-0.0844553	-1.07705
117549013	rs190244615	3.49838e-08	-1.15119	0.0685767
117549152	rs9834986	4.08332e-08	0.187996	-1.116
117549385	rs7652546	2.57009e-08	-0.329815	-1.06116
117549468	rs78679158	1.1903e-05	5.26638	-0.519345
117549667	rs13066603	9.32337e-09	-1.3403	-1.06468
117549670	rs76131979	4.63274e-08	-0.801768	-1.65059e-10
117550037	rs6414274	3.21361e-08	-0.0844553	-1.08307
117550078	rs73163723	2.66124e-08	-0.602866	-0.75326
117550279	rs6799739	4.84363e-08	0.334613	-1.09187
117550431	rs6438419	9.73229e-09	-1.30852	-1.05353
117550596	rs6438420	2.91612e-08	-0.179018	-1.08564
117550722	rs146944231	1.86621e-08	-1.71101	-1.65059e-10
117551193	rs4688063	2.50534e-08	-0.361755	-1.05474
117551526	rs4688064	5.82177e-09	-1.72385	-1.15205
117552111	rs10934420	5.2072e-08	0.421297	-1.10617
117553543	rs6792102	5.85587e-09	-1.72399	-1.14607
117553962	rs142199309	3.464e-08	-1.19225e-10	-1.09249
117554065	rs6807654	3.29646e-08	-0.0929524	-1.04912
117554093	rs73163726	5.83741e-09	-1.72329	-1.14992
117554497	rs78449328	2.08748e-08	-1.59896	-1.65059e-10
117554862	rs10934421	1.27112e-07	1.3064	-1.09883
117554891	rs9856039	5.47217e-08	0.20719	-0.842432
117554899	rs55689237	0.0152458	12.9836	-1.08129
117554999	rs9838478	3.8888e-08	0.153559	-1.13037
117555219	rs10804533	5.18846e-08	0.415618	-1.1041
117555345	rs9839006	3.10602e-07	1.10101	-1.65059e-10
117555656	rs7432387	1.51003e-08	-0.803129	-1.11966
117556014	rs6414275	3.27147e-08	-0.0844553	-1.06522
117556061	rs144327881	4.4402e-08	-0.844218	-1.65059e-10
117556981	rs114630697	4.48777e-08	-0.833562	-1.65059e-10
117557000	rs6769349	2.8974e-08	-0.263548	-1.00756
117557127	rs7616370	2.78092e-08	-0.301765	-1.01037
117557503	rs7429567	1.56908e-07	1.50119	-1.08303
117557541	rs7433480	2.8618e-08	-0.240533	-1.04293
117557678	rs12330365	4.1511e-08	0.135334	-1.04688
117557698	rs73163732	5.8669e-09	-1.72501	-1.14316
117557935	rs35239854	6.49398e-09	-1.65237	-1.11425
117558349	rs77788637	7.39839e-09	-1.63549	-1.00075
117558457	rs6438421	1.31487e-08	-1.02994	-1.03124
117558482	rs77988000	7.47239e-09	-1.72414	-0.902145
117558655	rs6438422	1.1231e-08	-1.18547	-1.03335
117559102	rs114047552	1.69022e-08	-1.11133	-0.698728
117559947	rs113270417	9.82498e-09	-1.21608	-1.1365
117560873	rs6438423	1.42385e-08	-0.938014	-1.04354
117560930	rs9870342	6.97315e-08	0.758011	-1.15086
117561212	rs117102382	5.44948e-08	-1.19225e-10	-0.639396
117561317	rs6776553	1.57853e-08	-0.906334	-0.97209
117561803	rs79080492	3.42432e-08	-1.10401	-1.65059e-10
117562436	rs11715566	6.01756e-08	0.487143	-1.02738
117562846	rs73163739	5.85593e-09	-1.72508	-1.14497
117563473	rs7433883	4.06288e-08	0.090147	-1.02317
117564422	rs12495276	8.06958e-09	-1.41469	-1.13471
117564462	rs4687896	1.16787e-07	1.17662	-1.05377
117564987	rs201396357	4.91501e-08	-1.19225e-10	-0.742624
117566093	rs11718201	1.87482e-08	-0.7194	-0.987007
117566817	rs74396858	3.26561e-08	-0.958614	-0.192856
117567127	rs4687897	3.51147e-08	-0.0357761	-1.0431
117567340	rs7641471	2.2001e-07	1.82888	-1.07271
117567983	rs7432631	5.86653e-09	-1.72508	-1.14316
117569765	rs141534013	2.75474e-08	-1.32159	-1.65059e-10
117570520	rs148022230	3.30564e-08	-1.19225e-10	-1.13929
117570657	rs9833554	1.14487e-07	1.17502	-1.07206
117570729	rs13066879	1.85536e-07	1.65098	-1.06524
117571515	rs9876710	3.96941e-07	1.34628	-1.65059e-10
117572497	rs190660784	3.30125e-08	-1.19225e-10	-1.14062
117573983	rs56740479	4.93039e-08	-1.19225e-10	-0.7395
117574032	rs9853830	1.46861e-08	-0.916619	-1.03398
117574318	rs4688065	6.93173e-08	0.646348	-1.04516
117574367	rs13090448	7.24688e-08	0.698357	-1.0527
117574822	rs6438424	7.43706e-08	0.726993	-1.05543
117575722	rs34889950	5.909e-09	-1.72508	-1.13595
117576341	rs6438425	3.6505e-08	-0.0193982	-1.02066
117577223	rs6438426	1.50456e-08	-0.895466	-1.03095
117577346	rs75035329	8.05923e-09	-1.63379	-0.916892
117577393	rs77254990	8.93205e-07	2.15731	-1.65059e-10
117577418	rs7430821	3.84961e-08	-0.986946	-1.65059e-10
117577783	rs7432982	1.38783e-08	-0.968591	-1.03859
117577936	rs77590457	5.37197e-06	3.95145	-1.65059e-10
117578062	rs74684867	2.01435e-06	2.97055	-1.65059e-10
117578066	rs9847139	3.21292e-07	2.19289	-1.05805
117578606	rs140869276	3.39424e-08	-1.19225e-10	-1.11284
117578672	rs6438427	1.29567e-08	-1.02058	-1.05531
117578722	rs74354487	3.51269e-08	-1.19225e-10	-1.07853
117579582	rs3883861	6.31753e-07	2.89363	-1.08263
117579750	rs147536745	6.70973e-08	-0.431359	-1.65059e-10
117580198	rs7611124	1.35136e-07	1.31939	-1.05061
117581266	rs73163755	5.87284e-09	-1.71459	-1.15258
117581422	rs4688066	3.06035e-08	-0.169781	-1.04661
117582228	rs4687898	7.90202e-08	0.745219	-1.01302
117582652	rs7430696	3.51953e-08	-0.0357761	-1.04081
117583482	rs9874340	1.30867e-07	1.24018	-1.00351
117583509	rs77043511	7.86417e-08	-1.19225e-10	-0.2726
117583568	rs115940158	3.02629e-08	-1.22758	-1.65059e-10
117583647	rs9790189	6.10794e-08	0.544404	-1.06973
117584607	rs12330885	9.02024e-08	0.724873	-0.86032
117584724	rs4688067	4.03556e-08	0.0122158	-0.951989
117586681	rs7427162	5.93193e-09	-1.72501	-1.13214
117586856	rs79184039	1.03572e-08	-1.65855	-0.64127
117586992	rs80173797	7.55429e-09	-1.6863	-0.929087
117587489	rs6438428	1.57084e-08	-0.879296	-1.00401
117587987	rs115655748	1.02316e-07	-0.00943339	-1.65059e-10
117588242	rs117681277	3.41939e-08	-1.19225e-10	-1.10545
117589176	rs115972269	2.50174e-08	-1.41793	-1.65059e-10
117589290	rs35763679	8.95999e-09	-1.31853	-1.1262
117589477	rs6788088	1.41386e-08	-0.943066	-1.04553
117589610	rs6788211	3.21296e-07	2.20913	-1.07427
117590202	rs13100226	8.22113e-08	0.802164	-1.03037
117590508	rs7431169	3.20923e-07	2.20797	-1.07427
117590704	rs62266129	0.0189246	13.199	-1.08049
117590982	rs4687899	1.65713e-08	-0.814118	-1.01571
117591256	rs4129471	2.80107e-07	2.07619	-1.07852
117591301	rs78443029	7.45032e-09	-1.63121	-0.998033
117591356	rs7622841	2.12697e-07	0.722364	-1.65059e-10
117591424	rs7432757	1.61343e-08	-0.843745	-1.01281
117591452	rs77035437	3.35845e-08	-1.19225e-10	-1.12344
117591531	rs140029361	2.40809e-08	-1.45608	-1.65059e-10
117592348	rs6804394	7.51494e-08	0.727988	-1.04601
117592664	rs13070320	3.1316e-07	2.18289	-1.07368
117592745	rs118013470	1.1483e-07	-1.19225e-10	0.105949
117592830	rs13093355	3.31513e-07	2.23546	-1.06929
117593483	rs7433864	7.23709e-08	0.69971	-1.05541
117593588	rs12054269	8.48988e-09	-1.37484	-1.12379
117594511	rs13082166	2.93398e-07	2.10705	-1.06302
117594586	rs13062344	3.01047e-07	2.13278	-1.06302
117594641	rs9812067	6.83627e-07	1.88991	-1.65059e-10
117594744	rs116359750	1.93357e-08	-1.67555	-1.65059e-10
117595779	rs4688068	2.73132e-07	2.05328	-1.08083
117596323	rs62263074	2.6865e-08	-0.532417	-0.81426
117596943	rs114644620	1.41616e-08	-0.96728	-1.01969
117597070	rs7428169	8.79399e-09	-1.33659	-1.12685
117597383	rs13090744	9.26785e-09	-1.2994	-1.11155
117597695	rs9875219	7.68512e-09	-1.63701	-0.961203
117598023	rs73163774	6.02335e-09	-1.72507	-1.11679
117598159	rs9860111	3.33124e-07	1.17101	-1.65059e-10
117598306	rs55979908	0.0176098	13.0799	-1.03347
117598638	rs9860811	1.25048e-07	1.13052	-0.939318
117598804	rs9861126	1.34764e-07	1.19517	-0.929146
117598985	rs9827046	1.65569e-07	1.28328	-0.811396
117599116	rs9809760	9.22905e-09	-1.26256	-1.15259
117599362	rs9289092	1.31709e-08	-1.53112	-0.528375
117599431	rs78289376	8.81707e-08	-1.19225e-10	-0.158228
117599798	rs62263076	0.0139515	12.8395	-1.02592
117600135	rs11710605	6.16658e-09	-1.72506	-1.0933
117600186	rs144503347	1.84478e-08	-1.72256	-1.65059e-10
117600367	rs11718574	9.20421e-08	-0.115257	-1.65059e-10
117600454	rs73163777	6.14297e-09	-1.72507	-1.09712
117600473	rs73163779	6.16664e-09	-1.72505	-1.0933
117600551	rs73163781	6.0386e-09	-1.72437	-1.11496
117600996	rs4128928	1.59207e-08	-0.779358	-1.09053
117601716	rs35905683	6.20086e-09	-1.72505	-1.08776
117602013	rs113786703	2.57295e-08	-0.593964	-0.795902
117602144	rs73163783	6.2185e-09	-1.7247	-1.08527
117602186	rs73163784	6.2185e-09	-1.7247	-1.08527
117602481	rs6791692	6.19905e-09	-1.72499	-1.08812
117602500	rs9881641	8.40018e-09	-1.52365	-0.985603
117602536	rs9826300	7.76413e-08	0.776768	-1.06217
117602595	rs6778857	6.21006e-09	-1.72437	-1.08696
117603115	rs17665813	6.14803e-09	-1.72499	-1.09638
117603205	rs4687900	3.07527e-08	-0.19464	-1.01688
117603333	rs4688069	3.2398e-08	-0.140007	-1.0194
117603579	rs13061956	8.93633e-09	-1.33906	-1.10832
117604050	rs13066948	1.65709e-08	-0.844804	-0.985053
117604215	rs56204450	0.0154381	12.9207	-1.00584
117604432	rs73163796	6.0313e-09	-1.72501	-1.11553
117605599	rs11716966	6.06944e-09	-1.72507	-1.10916
117605611	rs62263082	0.0141712	12.8395	-1.0103
117605916	rs4277680	1.46298e-08	-0.945369	-1.00907
117606314	rs115099360	6.61102e-08	-0.44618	-1.65059e-10
117606479	rs11713893	1.97057e-08	-0.701162	-0.955433
117606557	rs11713924	2.48832e-08	-0.371488	-1.05182
117606691	rs77532182	2.33901e-08	-1.48519	-1.65059e-10
117607027	rs7617580	6.22429e-09	-1.72505	-1.08399
117607195	rs74841593	4.90296e-08	-0.745079	-1.65059e-10
117607590	rs1947515	1.33903e-08	-0.988812	-1.05416
117607873	rs73183039	6.25483e-09	-1.72441	-1.07974
117609293	rs6766743	6.20348e-09	-1.72507	-1.08732
117609302	rs77555610	4.8085e-08	-0.764531	-1.65059e-10
117610122	rs1947514	1.35867e-08	-0.974673	-1.05373
117610244	rs13064457	1.83727e-08	-0.746084	-0.980551
117610500	rs73183041	0.0178323	13.0799	-1.02091
117610618	rs936202	1.952e-07	1.68179	-1.04527
117610766	rs77248648	2.11321e-08	-1.58671	-1.65059e-10
117610937	rs936201	1.99682e-07	1.73051	-1.07128
117611140	rs6791342	6.13192e-09	-1.72283	-1.10117
117611485	rs1993408	1.51945e-08	-0.929564	-0.987004
117611715	rs73168303	6.29322e-09	-1.72398	-1.07405
117612102	rs56256549	0.0123817	12.6412	-0.946951
117612958	rs73168305	6.33851e-09	-1.72494	-1.06592
117613268	rs55734908	0.0128025	12.6815	-0.953836
117613353	rs6773646	1.31327e-08	-1.011	-1.05139
117613726	rs56051552	0.0126704	12.6888	-0.971506
117613786	rs9811234	1.34008e-07	1.31433	-1.05394
117614054	rs78977215	2.16075e-08	-1.56446	-1.65059e-10
117614158	rs55929115	0.0190277	12.9384	-0.814523
117614563	rs1456192	7.67868e-09	-1.58558	-1.01347
117614743	rs1456191	6.79801e-09	-1.69895	-1.02192
117614778	rs1456190	1.30286e-08	-1.01473	-1.05563
117615165	rs1471065	2.67776e-06	4.16273	-0.907499
117615515	rs62263112	0.0104337	12.4841	-0.961093
117615717	rs1585086	6.77743e-09	-1.6965	-1.0274
117615754	rs1585085	1.18354e-08	-1.06301	-1.1034
117616044	rs1585084	4.07466e-08	0.196244	-1.12637
117616053	rs1585083	4.17174e-08	0.21667	-1.12325
117616137	rs7433886	4.26164e-08	0.239261	-1.12452
117616218	rs56174517	0.0181417	12.9794	-0.903224
117616314	rs59470461	0.0196247	13.0582	-0.903396
117616431	rs55704727	0.0184267	12.9794	-0.887632
117616580	rs2124553	3.07688e-06	4.31995	-0.925781
117617279	rs9878469	7.27887e-09	-1.64483	-1.00769
117617722	rs62263114	0.0112407	12.5644	-0.966838
117617872	rs10155053	3.70389e-08	-0.0888988	-0.936634
117617950	rs73168332	1.41321e-07	0.313528	-1.65059e-10
117618520	rs17666058	6.35643e-09	-1.70802	-1.08002
117618668	rs6791432	6.87256e-09	-1.70954	-1.00043
117618954	rs7616499	6.99486e-09	-1.70351	-0.988816
117619129	rs7628356	2.81411e-06	4.16273	-0.857835
117619163	rs16827703	8.04531e-08	0.894038	-1.14387
117619402	rs1378834	2.59571e-08	-0.314779	-1.06628
117619529	rs7639030	9.96439e-06	5.53747	-0.9682
117619953	rs17722625	6.03981e-09	-1.70195	-1.13718
117620618	rs13070842	2.93572e-08	-0.347008	-0.910957
117620923	rs1378833	3.03942e-08	-0.172622	-1.05063
117621025	rs1378832	3.14947e-08	-0.134959	-1.05272
117621183	rs9824671	2.91888e-08	-0.213349	-1.05037
117621537	rs9824903	6.10383e-08	0.540291	-1.06629
117621657	rs9825191	2.057e-08	-0.528897	-1.08477
117621933	rs73168344	1.09047e-05	4.65945	-1.65059e-10
117622116	rs62263115	0.0090682	12.3678	-0.985019
117622511	rs115421700	1.85548e-08	-1.71678	-1.65059e-10
117622719	rs62263116	0.0123973	12.6972	-1.00168
117622731	rs1463405	2.9133e-08	-0.213349	-1.05228
117622827	rs1463404	2.89171e-08	-0.220786	-1.05228
117623083	rs77026324	2.08983e-07	0.704749	-1.65059e-10
117623116	rs1463403	1.58516e-05	5.99534	-0.961817
117623955	rs13073833	2.11877e-08	-0.602089	-0.981993
117624010	rs13094045	2.14717e-08	-0.585601	-0.985165
117624131	rs62263117	5.19533e-08	-0.687156	-1.65059e-10
117624334	rs12690547	2.51127e-08	-0.329723	-1.0844
117624517	rs6769144	0.00865697	12.3678	-1.03143
117624850	rs112437945	4.93903e-08	-0.737748	-1.65059e-10
117625292	rs1456189	2.46504e-08	-0.337521	-1.09519
117625819	rs1563439	2.23248e-08	-0.48584	-1.04596
117625826	rs13319324	8.92404e-06	5.10511	-0.64611
117626149	rs9822630	2.25739e-08	-0.520133	-1.00058
117626152	rs138296976	4.30745e-08	-0.874571	-1.65059e-10
117626192	rs13320120	3.99832e-08	0.203346	-1.15239
117626233	rs9823063	2.23767e-08	-0.503048	-1.02644
117626305	rs9842902	3.92681e-08	0.185739	-1.15283
117626419	rs1598536	2.79636e-08	-0.209509	-1.09709
117626609	rs114345483	1.85711e-08	-1.7159	-1.65059e-10
117626694	rs1598535	2.29559e-08	-0.48584	-1.01809
117626896	rs1456188	2.66293e-08	-0.254967	-1.10052
117626946	rs28645478	8.15705e-08	0.82451	-1.06055
117627108	rs4498038	3.25214e-08	-0.0534065	-1.1022
117627235	rs9828034	8.62576e-08	0.871005	-1.05117
117627405	rs1456186	2.30955e-08	-0.48584	-1.01202
117627472	rs73168370	5.92859e-09	-1.71739	-1.14033
117627545	rs4597702	2.28525e-08	-0.520133	-0.988307
117627687	rs1456185	2.3491e-08	-0.468511	-1.01237
117627947	rs79850829	5.56389e-06	4.66315	-0.676603
117628528	rs6783146	6.59462e-08	0.6085	-1.05716
117629053	rs62263118	0.00909249	12.4077	-1.02229
117629667	rs117465880	1.59298e-07	-1.19225e-10	0.433275
117629691	rs9859501	1.25526e-07	1.3449	-1.14989
117629809	rs142027822	3.42264e-08	-1.1045	-1.65059e-10
117630086	rs4123721	1.38134e-07	1.4202	-1.12948
117630175	rs62263119	0.00839481	12.3279	-1.02229
117630253	rs62263120	0.00876354	12.3279	-0.979302
117630348	rs62263121	0.00877813	12.3279	-0.977639
117630401	rs6765305	5.95643e-09	-1.70829	-1.14474
117630669	rs62263122	0.00915795	12.3678	-0.97517
117630803	rs1456199	1.0349e-08	-1.18886	-1.11176
117631042	rs151125058	6.73639e-08	-0.427393	-1.65059e-10
117631199	rs9849654	5.52219e-08	0.347738	-0.97388
117631777	rs6775313	2.00936e-08	-0.484251	-1.15285
117632263	rs62263123	0.00838267	12.3279	-1.02374
117632631	rs111375528	0.0149942	11.8857	-1.65059e-10
117632669	rs35048916	1.99861e-08	-0.489601	-1.15286
117633757	rs9861022	2.1006e-08	-0.469067	-1.12363
117634193	rs13080344	2.35511e-05	6.57643	-1.147
117634443	rs62264762	0.00949618	12.409	-0.980091
117635027	rs716937	2.06918e-08	-0.487701	-1.12007
117635198	rs716936	2.28418e-05	6.54272	-1.14388
117635343	rs144301203	1.40817e-08	-0.884449	-1.10818
117635915	rs77172368	1.16074e-07	0.116724	-1.65059e-10
117636024	rs144905793	1.74175e-07	-1.19225e-10	0.522559
117636234	rs73168378	0.00986285	12.4477	-0.980957
117636639	rs1563437	1.03522e-08	-1.18156	-1.11875
117636802	rs1016236	2.19983e-07	0.756047	-1.65059e-10
117636996	rs75478708	6.29822e-09	-1.64437	-1.15286
117637053	rs9853117	1.0478e-08	-1.16816	-1.12007
117637293	rs78142346	4.81841e-08	-1.19225e-10	-0.762474
117637295	rs9815484	9.43249e-05	7.96289	-1.14589
117637305	rs62264763	0.007541	12.1364	-0.938081
117637692	rs142874712	1.35782e-07	-1.19225e-10	0.273546
117637697	rs1456193	0.000109443	8.11674	-1.15109
117638221	rs2045307	4.0244e-05	7.11725	-1.15203
117638946	rs76521651	1.83382e-07	0.574072	-1.65059e-10
117639224	rs4688071	5.93203e-09	-1.72072	-1.13642
117639441	rs1456183	4.14642e-05	7.14792	-1.15284
117639521	rs61511085	6.76743e-09	-1.57692	-1.14847
117639575	rs62264764	0.00675419	12.2068	-1.11868
117640127	rs56310214	0.00979295	12.4841	-1.02447
117640167	rs7649429	0.0122034	12.7836	-1.10388
117640199	rs6805565	6.11789e-09	-1.67369	-1.15259
117640660	rs61384494	0.0127994	12.828	-1.10056
117641227	rs62264766	0.00883768	12.3678	-1.01077
117641593	rs116261938	7.00091e-09	-1.55982	-1.13165
117641679	rs9819787	1.10069e-08	-1.13239	-1.10659
117641724	rs57945129	0.00552951	12.0387	-1.15062
117641963	rs117302926	3.66024e-08	-1.19225e-10	-1.03739
117642005	rs62264767	0.00678598	12.2068	-1.11398
117642281	rs6807173	0.00996118	12.4841	-1.00744
117642484	rs6794831	0.00993898	12.4841	-1.00967
117642675	rs6795060	0.0130522	12.8449	-1.09798
117642924	rs62264768	0.0146041	12.9574	-1.09806
117643464	rs62264769	0.013349	12.8683	-1.0989
117643556	rs79485311	3.78811e-07	-1.19225e-10	1.29954
117644213	rs1378837	2.15603e-08	-0.436955	-1.12969
117644300	rs76036812	6.63035e-09	-1.60459	-1.14125
117644339	rs73168386	0.0133379	12.8683	-1.09973
117644670	rs74550053	6.62395e-09	-1.60624	-1.14057
117644797	rs7645813	1.5614e-08	-0.76189	-1.12744
117645301	rs7615944	2.14878e-08	-0.438334	-1.13168
117645824	rs73168388	0.00672514	12.0969	-1.013
117645883	rs62264770	0.00356173	11.5666	-1.11831
117646712	rs75518850	2.81415e-08	-1.30026	-1.65059e-10
117646914	rs4146374	2.16737e-08	-0.42396	-1.13744
117647197	rs62264771	0.00314225	11.435	-1.11204
117647272	rs114731692	5.94043e-09	-1.72499	-1.13073
117647281	rs62264772	0.00313999	11.435	-1.11276
117647314	rs9878630	4.2097e-06	4.28379	-0.576146
117647364	rs148609442	3.78268e-08	-1.19225e-10	-1.00449
117647875	rs62264773	0.00246525	11.1938	-1.11348
117647898	rs6778926	2.79258e-05	6.75207	-1.15227
117647906	rs62264774	0.00525693	11.8553	-1.01773
117648002	rs62264775	0.00745118	12.2921	-1.10571
117648314	rs77855782	6.47832e-09	-1.62911	-1.13993
117649184	rs1350162	9.5058e-09	-1.25644	-1.12916
117649219	rs1350161	1.12738e-08	-1.08699	-1.12803
117649513	rs148922776	3.86071e-08	-1.19225e-10	-0.984065
117649722	rs75968838	6.15523e-09	-1.68247	-1.13773
117650116	rs7631320	0.00596249	11.982	-1.0185
117650681	rs1378836	1.27366e-08	-0.972395	-1.12063
117651366	rs56255439	0.00264412	11.2765	-1.12611
117651476	rs114632673	5.97159e-09	-1.72381	-1.12668
117651483	rs55779525	0.00594117	11.982	-1.02209
117652206	rs16827737	5.03939e-07	2.47958	-0.894631
117652973	rs78118238	6.25658e-09	-1.66719	-1.13668
117653416	rs1378835	4.83814e-06	4.99964	-1.15286
117653515	rs62264777	0.00803994	12.3795	-1.11703
117653627	rs62264778	0.00322459	11.4767	-1.12784
117654406	rs75803784	6.4259e-09	-1.64294	-1.13423
117654553	rs1456196	0.00735744	12.2921	-1.11837
117654731	rs62264779	0.0144325	12.8194	-0.971928
117654869	rs62264780	0.00734645	12.2921	-1.11987
117655058	rs34618910	2.19895e-08	-1.54694	-1.65059e-10
117655311	rs58533135	0.00463608	11.8317	-1.11987
117655445	rs62264782	0.00787571	12.2519	-1.01011
117656521	rs1563438	5.99173e-09	-1.69779	-1.14933
117656895	rs142384767	1.86805e-08	-1.71002	-1.65059e-10
117657197	rs73168397	0.00862456	12.2917	-0.959069
117657351	rs1456195	1.32036e-08	-0.941756	-1.11526
117658033	rs62264783	0.00753723	12.1725	-0.974613
117658899	rs1610148	5.99769e-09	-1.6948	-1.15132
117659680	rs1456182	0.00668312	12.0969	-1.01927
117660578	rs72955862	9.7667e-09	-1.2643	-1.09423
117660767	rs1456184	3.30553e-08	0.0119176	-1.15124
117660792	rs75643565	5.89299e-09	-1.71267	-1.15107
117660973	rs1350158	2.14425e-08	-0.466633	-1.1055
117661009	rs1350159	2.56823e-07	0.910884	-1.65059e-10
117661102	rs115586187	1.4042e-07	-1.19225e-10	0.307136
117661570	rs78238437	1.92941e-08	-1.6777	-1.65059e-10
117661669	rs73168399	5.93275e-09	-1.70556	-1.15146
117661691	rs73168400	5.94643e-09	-1.70353	-1.15118
117661765	rs12485874	6.06315e-09	-1.71096	-1.12431
117662066	rs114510689	2.00896e-08	-1.6373	-1.65059e-10
117662948	rs78929252	1.92016e-08	-1.68251	-1.65059e-10
117663387	rs117386512	1.28642e-07	-1.19225e-10	0.219531
117663518	rs6438430	5.9843e-09	-1.70931	-1.13905
117663877	rs6784897	4.7365e-08	0.365822	-1.14544
117664242	rs73168401	9.74743e-06	5.5981	-1.05085
117664968	rs55864156	0.00470398	11.7145	-0.988127
117665187	rs55958423	5.95715e-09	-1.71267	-1.14024
117665332	rs1902416	2.49027e-07	0.88006	-1.65059e-10
117666232	rs62264816	0.0043847	11.5976	-0.941511
117666390	rs1585082	1.39931e-08	-0.891083	-1.10785
117667180	rs12496237	1.03947e-08	-1.16835	-1.12786
117667519	rs150861470	2.92011e-08	-1.26329	-1.65059e-10
117667643	rs73168402	5.81206e-09	-1.72477	-1.1528
117668240	rs10934425	1.89132e-07	0.604941	-1.65059e-10
117668438	rs61157132	1.01589e-08	-1.19451	-1.12464
117668533	rs7643173	5.88258e-09	-1.71265	-1.15286
117668751	rs2870561	1.54715e-07	0.40408	-1.65059e-10
117670597	rs73176600	5.87522e-09	-1.71419	-1.15257
117670666	rs73176601	5.87555e-09	-1.71419	-1.15251
117671457	rs113203850	6.64043e-09	-1.63916	-1.10516
117671762	rs17722838	6.61246e-09	-1.64338	-1.10516
117671918	rs16827743	9.64545e-09	-1.23767	-1.13335
117671941	rs62264819	0.00589946	11.9033	-0.950423
117672772	rs55958116	0.00634382	11.982	-0.956511
117673164	rs61355450	7.28728e-09	-1.66416	-0.987214
117673206	rs56007132	4.398e-06	4.84277	-1.09136
117674799	rs865309	3.90042e-08	-0.0994032	-0.87443
117674862	rs9829042	2.98605e-08	-0.0913045	-1.14966
117675347	rs78292537	6.57201e-09	-1.68153	-1.07315
117675543	rs2925313	4.40681e-06	4.83967	-1.08626
117675907	rs74705363	7.25232e-09	-1.6581	-0.998079
117677366	rs145080130	1.85941e-08	-1.71466	-1.65059e-10
117677801	rs843853	1.15802e-07	0.114381	-1.65059e-10
117678492	rs79014784	3.43079e-08	-1.19225e-10	-1.10213
117678862	rs817504	0.00459497	11.6764	-0.973466
117678888	rs115650985	7.07632e-09	-1.69059	-0.990163
117679011	rs74887132	7.07632e-09	-1.69059	-0.990163
117679014	rs114663578	7.08722e-09	-1.68979	-0.989422
117679207	rs817505	1.88895e-06	4.05908	-1.15281
117679394	rs817506	0.00460293	11.6764	-0.971736
117680258	rs9283566	3.46537e-08	0.0521742	-1.14427
117680597	rs6786454	8.63594e-09	-1.35825	-1.12332
117680608	rs140623033	4.4319e-08	-1.19225e-10	-0.84609
117681065	rs817507	0.00424596	11.5991	-0.975102
117681473	rs10514762	8.64635e-09	-1.3477	-1.13267
117681561	rs72955899	1.24055e-07	0.183224	-1.65059e-10
117681636	rs138867994	9.64104e-08	-0.0688887	-1.65059e-10
117681717	rs79113600	1.85618e-08	-1.7164	-1.65059e-10
117681910	rs17722965	5.83643e-09	-1.72442	-1.14896
117682600	rs58555654	7.67702e-09	-1.68605	-0.913219
117683105	rs139064216	3.26762e-08	-1.19225e-10	-1.15086
117683223	rs17722976	5.85214e-09	-1.72442	-1.14627
117683322	rs74926102	1.90185e-08	-1.69209	-1.65059e-10
117683510	rs114629362	1.24121e-07	-1.19225e-10	0.183755
117683512	rs116569665	9.64114e-08	-1.19225e-10	-0.0688777
117684110	rs76824186	7.62182e-09	-1.69307	-0.913418
117684447	rs78910935	2.80201e-08	-1.30458	-1.65059e-10
117684615	rs11712259	5.85488e-09	-1.72474	-1.14549
117685000	rs6796374	8.25804e-09	-1.40299	-1.12332
117685576	rs817508	0.00365441	11.4855	-1.01157
117686262	rs56209551	4.03654e-08	-0.93953	-1.65059e-10
117686289	rs56401741	5.84925e-09	-1.72349	-1.1477
117686558	rs2605530	1.26286e-07	0.201048	-1.65059e-10
117686933	rs76839679	8.56481e-09	-1.65863	-0.831208
117688301	rs77371775	8.59487e-09	-1.65608	-0.830252
117688416	rs75425578	7.40506e-09	-1.68018	-0.955162
117688669	rs2925314	2.27339e-06	4.22343	-1.1319
117688676	rs6783140	8.70431e-09	-1.34033	-1.13335
117688914	rs75651176	7.04753e-09	-1.66358	-1.02124
117689733	rs73178510	5.87869e-09	-1.72265	-1.14352
117690309	rs2860308	0.00376723	11.4855	-0.981164
117690675	rs77485020	3.90039e-08	-1.19225e-10	-0.973841
117690978	rs9849010	4.22922e-08	0.219821	-1.11272
117691535	rs75891092	3.28376e-08	-1.19225e-10	-1.14593
117691600	rs79346467	1.56349e-07	-1.19225e-10	0.414591
117691936	rs76560906	7.59665e-09	-1.68893	-0.920866
117692387	rs77851182	7.18549e-09	-1.69044	-0.974999
117692767	rs1499970	0.00412784	11.5625	-0.966757
117692990	rs12497319	8.43594e-09	-1.37181	-1.13319
117693291	rs58596664	8.63044e-09	-1.35099	-1.13122
117693473	rs817492	0.00412444	11.558	-0.9631
117694794	rs865308	1.19758e-07	0.147971	-1.65059e-10
117695528	rs73178511	1.21043e-08	-1.01112	-1.13282
117697825	rs73178513	1.72049e-08	-0.643861	-1.14844
117698800	rs2605532	8.39386e-08	-0.207417	-1.65059e-10
117698968	rs41371853	1.05682e-08	-1.14779	-1.13186
117699039	rs1499968	1.63595e-08	-0.701723	-1.14097
117699627	rs2650073	1.25866e-07	0.197716	-1.65059e-10
117700277	rs11710334	1.20044e-08	-1.03939	-1.11284
117700370	rs2605533	3.8999e-06	4.78337	-1.15217
117700384	rs7649441	1.14305e-08	-1.07012	-1.1311
117700733	rs7627393	5.84174e-09	-1.72196	-1.15052
117700866	rs7620036	5.85207e-09	-1.72019	-1.15052
117701275	rs75573719	4.67539e-08	-1.19225e-10	-0.792604
117701735	rs7632354	6.04474e-09	-1.69659	-1.14172
117701965	rs750833	6.13084e-09	-1.69924	-1.12493
117702270	rs705219	0.0108774	12.37	-0.805294
117702510	rs817494	1.13363e-07	0.0930951	-1.65059e-10
117702573	rs12639024	8.51772e-09	-1.39539	-1.09996
117702762	rs817495	5.39545e-06	4.92996	-0.97415
117703136	rs74316071	3.43207e-08	-1.19225e-10	-1.10175
117703389	rs76349944	7.83227e-09	-1.58133	-0.997918
117703581	rs817496	4.87609e-06	4.84589	-0.991296
117703832	rs817497	5.8687e-08	0.58604	-1.15132
117704340	rs17723204	6.51842e-08	-0.460285	-1.65059e-10
117704489	rs77089169	8.63062e-09	-1.38933	-1.09286
117705473	rs56238203	6.19592e-09	-1.71288	-1.10073
117705796	rs817498	3.95474e-08	0.192601	-1.1526
117709091	rs861000	2.05692e-07	0.688876	-1.65059e-10
117709177	rs78472680	8.77725e-09	-1.38197	-1.08337
117709237	rs67038230	5.83983e-09	-1.72176	-1.15104
117709493	rs11716855	6.24047e-09	-1.70944	-1.09701
117709714	rs11709110	6.18044e-09	-1.66956	-1.14655
117710096	rs17723244	6.16511e-09	-1.67294	-1.14565
117710137	rs150078953	3.9663e-08	-1.19225e-10	-0.957083
117710580	rs79657114	9.17775e-09	-1.38903	-1.03169
117711968	rs10212334	8.67752e-09	-1.39879	-1.07798
117712461	rs1499969	5.88325e-09	-1.72318	-1.14221
117713049	rs116596693	7.83273e-08	-0.276606	-1.65059e-10
117713444	rs817500	0.0123553	12.7685	-1.0764
117715588	rs17723301	6.19131e-09	-1.67294	-1.14141
117716195	rs147388131	3.76312e-08	-1.00967	-1.65059e-10
117717570	rs10934426	6.55773e-09	-1.71382	-1.04304
117717774	rs13094010	3.38485e-08	0.0351542	-1.15076
117718112	rs12497810	8.88103e-09	-1.41847	-1.03512
117718238	rs13078800	3.52865e-08	0.075942	-1.14995
117719171	rs141306447	1.85971e-08	-1.71449	-1.65059e-10
117719537	rs1499971	0.0087047	12.4167	-1.07482
117719538	rs1499972	0.00869996	12.4167	-1.07537
117719958	rs59562727	6.72792e-09	-1.65496	-1.07628
117719972	rs2085323	3.64501e-08	0.108815	-1.15037
117720034	rs817503	8.07397e-08	-0.246272	-1.65059e-10
117720355	rs861001	0.00990745	12.5448	-1.07355
117720473	rs2925312	0.0110941	12.6585	-1.07405
117720721	rs78110499	3.55329e-08	-1.19225e-10	-1.06704
117721428	rs843852	0.00980001	12.5339	-1.07355
117721659	rs817502	1.78769e-07	0.548594	-1.65059e-10
117721744	rs17667014	6.70706e-09	-1.65105	-1.08329
117721983	rs10934427	5.86189e-09	-1.7204	-1.14863
117722101	rs17667088	5.81867e-09	-1.72374	-1.15269
117722546	rs861672	7.28597e-08	-0.348966	-1.65059e-10
117723272	rs117407635	3.37082e-08	-1.19225e-10	-1.11976
117723946	rs10934428	5.90156e-09	-1.72457	-1.13771
117724023	rs866001	0.010197	12.5897	-1.08957
117724113	rs6792076	5.85302e-09	-1.72415	-1.14639
117724189	rs1456198	7.66298e-08	-0.298516	-1.65059e-10
117724393	rs1456197	5.49978e-08	0.519729	-1.14994
117725780	rs78433397	8.37512e-09	-1.41847	-1.09377
117726162	rs56302821	5.87991e-09	-1.71886	-1.1471
117726256	rs1093464	0.0100042	12.571	-1.09002
117727136	rs145997374	6.64404e-08	-0.441197	-1.65059e-10
117729056	rs76144224	8.52257e-08	-0.192199	-1.65059e-10
117729680	rs57174837	6.10399e-09	-1.70724	-1.12132
117729949	rs80129130	9.19258e-08	-0.11652	-1.65059e-10
117730982	rs74666011	3.157e-08	-1.18529	-1.65059e-10
117731061	rs10511373	5.81579e-09	-1.72503	-1.1519
117731650	rs17723666	2.3375e-08	-1.48583	-1.65059e-10
117732581	rs2870563	5.88395e-09	-1.71994	-1.14533
117732586	rs77395525	2.05583e-08	-1.61424	-1.65059e-10
117732681	rs17723684	5.88858e-09	-1.71889	-1.1456
117733015	rs58077016	5.91251e-09	-1.71512	-1.14531
117733019	rs861673	0.00994997	12.5448	-1.06927
117733256	rs150334389	6.69505e-09	-1.59111	-1.14503
117733414	rs112390226	8.44444e-09	-1.40446	-1.09953
117733565	rs73178525	2.24099e-08	-1.528	-1.65059e-10
117733823	rs817513	0.00935462	12.5044	-1.09051
117734228	rs78930502	8.83227e-09	-1.38889	-1.07021
117734787	rs817512	0.0107211	12.6178	-1.06761
117735354	rs116186854	2.48967e-08	-1.42277	-1.65059e-10
117735413	rs7644556	5.84013e-09	-1.7209	-1.15185
117735524	rs817511	2.24009e-06	4.22948	-1.15271
117735820	rs78664801	8.42396e-09	-1.41097	-1.09545
117735926	rs115228220	3.70372e-08	-1.02558	-1.65059e-10
117736351	rs78428795	4.39553e-08	-1.19225e-10	-0.854329
117736847	rs191580206	8.62021e-09	-1.38274	-1.10066
117736877	rs16827837	8.63728e-09	-1.38274	-1.09868
117737142	rs73178528	5.85428e-09	-1.7238	-1.14653
117737280	rs17667317	5.84025e-09	-1.7209	-1.15183
117738151	rs77623553	7.91113e-09	-1.56517	-1.00406
117738204	rs6773270	8.13954e-09	-1.46979	-1.07098
117738381	rs12635844	6.57783e-09	-1.65789	-1.09591
117738666	rs6798512	6.92018e-09	-1.67269	-1.03037
117739148	rs7645152	5.84415e-09	-1.71994	-1.15212
117739723	rs116579338	3.30452e-08	-1.13963	-1.65059e-10
117740136	rs73178531	5.84846e-09	-1.71994	-1.15138
117740195	rs73178532	5.84436e-09	-1.7209	-1.15112
117740412	rs73178533	5.85947e-09	-1.7209	-1.14854
117740485	rs57481709	5.87254e-09	-1.71889	-1.14833
117740707	rs817515	1.57236e-06	3.87569	-1.15286
117740993	rs60707757	6.496e-09	-1.67225	-1.09406
117741130	rs116966055	4.65723e-08	-1.19225e-10	-0.796496
117741330	rs147456332	7.72204e-08	-1.19225e-10	-0.290839
117742024	rs1378831	1.02251e-07	-0.0100668	-1.65059e-10
117742484	rs1353916	6.81689e-09	-1.6794	-1.0387
117743092	rs114627784	6.65248e-08	-0.439927	-1.65059e-10
117743147	rs56247556	6.7088e-09	-1.64461	-1.08947
117743152	rs56308781	5.93972e-09	-1.71697	-1.13887
117743174	rs56380279	6.6551e-09	-1.65265	-1.08947
117743447	rs140858213	3.94784e-08	-1.19225e-10	-0.961748
117743490	rs61424839	6.60594e-09	-1.65925	-1.09029
117743538	rs57308391	6.63124e-09	-1.65542	-1.09029
117743996	rs72957873	6.79002e-09	-1.68191	-1.04014
117744171	rs11922943	8.45832e-09	-1.38933	-1.11302
117744461	rs75308462	8.45832e-09	-1.38933	-1.11302
117744530	rs79487167	8.59511e-09	-1.37181	-1.1145
117744535	rs77177807	8.4788e-09	-1.38544	-1.1145
117744762	rs1093463	0.00901137	12.4317	-1.05521
117744968	rs12637064	8.50825e-09	-1.38197	-1.1145
117745881	rs6782296	6.55663e-09	-1.66296	-1.09406
117745981	rs116170707	2.00615e-08	-1.6387	-1.65059e-10
117746627	rs75141989	8.56651e-09	-1.39323	-1.09641
117746780	rs58125970	8.44282e-09	-1.38544	-1.11875
117747023	rs77331252	7.69737e-09	-1.51251	-1.08411
117747044	rs77490200	7.51904e-09	-1.53265	-1.08741
117747272	rs6762091	5.93711e-09	-1.72032	-1.13596
117747332	rs149555448	4.58566e-08	-0.811982	-1.65059e-10
117747748	rs58739278	5.9578e-09	-1.72032	-1.13248
117747756	rs1093462	6.64237e-05	6.46631	-1.65059e-10
117748947	rs12634615	5.89445e-09	-1.72475	-1.13874
117748994	rs12629379	8.28459e-09	-1.40299	-1.12011
117749148	rs60106549	5.84182e-09	-1.72279	-1.14967
117749327	rs76062896	7.04727e-07	2.03519	-0.114886
117749852	rs846184	0.00794787	12.3191	-1.06814
117750008	rs817510	2.14839e-08	-0.768568	-0.801632
117750272	rs2124552	8.52118e-09	-1.37219	-1.12275
117750369	rs2124550	2.94864e-07	-1.19225e-10	1.04901
117750861	rs817509	0.00835056	12.3954	-1.09511
117751059	rs73178541	6.39293e-09	-1.66657	-1.11574
117751440	rs73178542	5.85413e-09	-1.72279	-1.14757
117751753	rs2124549	6.39841e-09	-1.67346	-1.108
117752400	rs6773858	6.01194e-09	-1.72206	-1.12169
117752496	rs71325318	1.92268e-08	-1.6812	-1.65059e-10
117753147	rs17667504	5.84884e-09	-1.72279	-1.14847
117754491	rs10934430	5.85432e-09	-1.72252	-1.1478
117754849	rs60926571	8.44285e-09	-1.38274	-1.12145
117755084	rs11711199	8.38903e-09	-1.40606	-1.10452
117755348	rs74427865	2.49128e-07	0.880466	-1.65059e-10
117755434	rs7618215	5.84324e-09	-1.72374	-1.14847
117755470	rs7618267	5.90508e-09	-1.71726	-1.14443
117755493	rs7640109	5.87428e-09	-1.72251	-1.14441
117755528	rs7618293	5.85732e-09	-1.72374	-1.14607
117755612	rs864199	0.00740947	12.2469	-1.06612
117756351	rs10934431	6.04611e-09	-1.72421	-1.11388
117756491	rs61636746	5.86742e-09	-1.72374	-1.14434
117756535	rs843855	9.51538e-08	-0.0820076	-1.65059e-10
117756560	rs141924764	1.92458e-08	-1.68021	-1.65059e-10
117756614	rs2062513	1.20227e-07	0.15188	-1.65059e-10
117756918	rs1353915	5.8991e-09	-1.7209	-1.1418
117756940	rs1353914	5.90275e-09	-1.71994	-1.14214
117756962	rs115297874	3.56574e-08	-1.06355	-1.65059e-10
117757110	rs1353913	5.87952e-09	-1.72457	-1.14146
117757201	rs1353912	5.89016e-09	-1.72457	-1.13965
117757581	rs1499983	5.87963e-09	-1.72421	-1.1418
117757755	rs843854	0.00956381	12.5044	-1.06839
117758204	rs59446206	8.34745e-09	-1.3996	-1.11594
117758331	rs61503512	5.88558e-09	-1.72252	-1.14248
117758721	rs79066398	8.07347e-09	-1.42881	-1.12011
117759038	rs1824066	6.0914e-09	-1.71994	-1.11068
117759138	rs11920023	8.09974e-09	-1.42556	-1.12011
117759284	rs11920098	8.15028e-09	-1.41934	-1.12011
117759417	rs11920150	8.09974e-09	-1.42556	-1.12011
117759426	rs35774607	8.10954e-09	-1.71767	-0.826789
117759856	rs74427140	8.82167e-09	-1.38227	-1.07802
117760644	rs78705981	8.28957e-09	-1.45849	-1.06401
117760645	rs10934432	8.11078e-09	-1.42556	-1.11875
117761066	rs1948697	8.00846e-09	-1.42262	-1.13438
117761237	rs11705911	8.58425e-09	-1.38583	-1.10175
117761379	rs11922307	2.15219e-06	4.18408	-1.14734
117761991	rs28778701	6.55441e-08	0.697555	-1.15233
117762458	rs13066366	1.87813e-08	-1.70464	-1.65059e-10
117762951	rs78564014	8.22086e-09	-1.40938	-1.12145
117763007	rs59416261	6.11342e-09	-1.72176	-1.10526
117763592	rs4688073	6.12215e-09	-1.72176	-1.10383
117763713	rs113766958	8.11518e-09	-1.40938	-1.13438
117763825	rs73178551	1.97941e-07	0.650468	-1.65059e-10
117764016	rs148030177	2.45641e-08	-1.43622	-1.65059e-10
117764075	rs9883310	2.43329e-06	4.30625	-1.14675
117764190	rs141717678	6.62142e-08	-1.19225e-10	-0.444608
117764643	rs140351004	4.84351e-08	-1.19225e-10	-0.757277
117764674	rs144313884	1.97369e-08	-1.65501	-1.65059e-10
117764697	rs7430079	2.43186e-06	4.30625	-1.14734
117764777	rs6438431	6.40736e-09	-1.67878	-1.10127
117765555	rs118026331	5.16646e-08	-1.19225e-10	-0.692729
117765684	rs9841711	2.43805e-06	4.30625	-1.1448
117765883	rs78821569	8.01471e-09	-1.42262	-1.1336
117765916	rs74285384	8.04106e-09	-1.41934	-1.1336
117765968	rs6803402	6.44962e-09	-1.67878	-1.0947
117766362	rs113554839	8.07609e-09	-1.41604	-1.13256
117766431	rs75925305	8.00816e-09	-1.42556	-1.13148
117767325	rs16827873	7.90564e-09	-1.43844	-1.13148
117767360	rs73178552	6.16966e-09	-1.72374	-1.09411
117767410	rs116236961	8.58377e-09	-1.37805	-1.10958
117767432	rs111539524	7.95717e-09	-1.42881	-1.13462
117767695	rs76020131	6.25495e-08	-1.19225e-10	-0.501545
117769089	rs9824021	2.54838e-06	4.34686	-1.14115
117769305	rs6765407	6.58942e-09	-1.68189	-1.07015
117769495	rs10934433	6.423e-09	-1.69055	-1.08706
117770111	rs12485759	7.91436e-09	-1.43844	-1.13038
117770361	rs77119390	7.91436e-09	-1.43844	-1.13038
117770441	rs78380942	7.86388e-09	-1.44162	-1.1336
117770854	rs76570731	4.62076e-08	-1.19225e-10	-0.804359
117771082	rs9968218	6.181e-09	-1.72318	-1.09284
117772036	rs1604060	0.0188311	13.2297	-1.1162
117772364	rs1995248	2.44465e-06	4.30625	-1.1421
117772444	rs1392269	8.59004e-09	-1.38485	-1.10205
117773472	rs1499981	9.12577e-07	3.3066	-1.12783
117773537	rs79047122	6.63234e-09	-1.68079	-1.06475
117773652	rs12695358	8.8694e-07	3.27112	-1.12085
117773924	rs10212130	1.51093e-06	3.80565	-1.12267
117774388	rs10212136	3.20714e-06	4.55868	-1.12305
117774395	rs11915336	3.33909e-06	4.60016	-1.1242
117774750	rs72957899	7.64817e-07	3.14753	-1.1454
117775381	rs1499980	1.29856e-06	3.65551	-1.124
117775639	rs1499979	2.64153e-06	4.36154	-1.11993
117775851	rs1995247	2.00618e-06	4.0878	-1.12131
117775989	rs1995246	2.07942e-06	4.12366	-1.12131
117776020	rs1995245	0.0037231	11.5585	-1.06593
117777298	rs80124602	4.20768e-07	1.40458	-1.65059e-10
117777678	rs10934434	8.10466e-09	-1.46201	-1.08305
117777904	rs1353911	0.00181584	10.8206	-1.04608
117778176	rs1353910	0.00342127	11.4744	-1.06641
117778292	rs1499978	0.00340714	11.4744	-1.07055
117778307	rs150122146	4.75425e-08	-1.19225e-10	-0.775878
117778458	rs1392267	2.44983e-06	4.28035	-1.11408
117778488	rs1392266	2.17666e-06	4.16363	-1.11559
117778867	rs115904032	8.94602e-08	-0.143709	-1.65059e-10
117779018	rs79468815	2.24221e-08	-1.52746	-1.65059e-10
117779793	rs2062512	2.55906e-06	4.32088	-1.11098
117779856	rs2062511	0.00367462	11.5492	-1.06971
117780054	rs2062510	2.46136e-06	4.28035	-1.10939
117780725	rs9837638	1.95438e-06	4.04809	-1.10776
117783532	rs12635310	7.50208e-09	-1.5486	-1.07372
117783773	rs12637855	7.82186e-09	-1.50705	-1.07353
117784277	rs1843635	1.74596e-06	3.95791	-1.13035
117784605	rs1601576	1.39487e-06	3.73223	-1.12918
117784677	rs1601575	1.81824e-06	3.9973	-1.12918
117784777	rs140743555	1.84124e-08	-1.72448	-1.65059e-10
117784815	rs9839426	6.42448e-09	-1.69999	-1.0774
117784973	rs9815332	1.82043e-06	3.9973	-1.12797
117785290	rs11923410	3.81116e-07	2.44145	-1.13585
117785362	rs10804534	2.71657e-06	4.39113	-1.12151
117785505	rs10212155	0.00192208	10.897	-1.06555
117785709	rs7629908	1.89106e-06	4.03287	-1.12548
117785807	rs7618341	1.89106e-06	4.03287	-1.12548
117786191	rs56057526	6.7049e-09	-1.72454	-1.01012
117786519	rs7621319	2.97391e-06	4.48026	-1.12012
117786873	rs145395162	3.86685e-08	-0.982478	-1.65059e-10
117786912	rs73865254	9.64981e-09	-1.39541	-0.975155
117787397	rs13101184	2.82441e-06	4.39825	-1.0897
117787646	rs1604052	2.62441e-06	4.32088	-1.08577
117787759	rs1604053	2.52486e-06	4.28035	-1.08391
117787838	rs1604054	2.62441e-06	4.32088	-1.08577
117787920	rs1604055	2.62441e-06	4.32088	-1.08577
117788198	rs12495547	7.45401e-09	-1.66067	-0.968082
117788332	rs12489199	8.63749e-09	-1.39526	-1.08613
117788362	rs6781508	1.77181e-06	3.93373	-1.09148
117788752	rs1604056	1.81841e-06	3.95791	-1.0897
117788850	rs1604057	7.2296e-09	-1.68108	-0.978233
117789058	rs1604058	2.63594e-06	4.32088	-1.08138
117789126	rs58624759	6.77163e-09	-1.72312	-1.00164
117789362	rs71325320	1.03439e-08	-1.31989	-0.981216
117790478	rs114841235	1.89821e-08	-1.69401	-1.65059e-10
117790938	rs7428253	3.13475e-06	4.51734	-1.10454
117791668	rs369391156	5.07603e-08	-1.19225e-10	-0.710388
117791986	rs187203609	3.30779e-08	-1.19225e-10	-1.13864
117791990	rs12695360	2.20462e-06	4.16363	-1.10283
117792060	rs1909589	2.85332e-06	4.39825	-1.07952
117792162	rs9790167	7.42836e-09	-1.56657	-1.06562
117792174	rs138467733	1.95599e-08	-1.66402	-1.65059e-10
117792548	rs79147489	3.3039e-08	-1.19225e-10	-1.13981
117792986	rs2865303	0.00392626	11.6428	-1.09715
117793459	rs6780616	2.70189e-06	4.36154	-1.09733
117794284	rs11925566	7.93413e-09	-1.49013	-1.0762
117794951	rs114775167	1.91219e-08	-1.68667	-1.65059e-10
117794987	rs1587450	2.85234e-06	4.39825	-1.07986
117795188	rs12633400	8.12177e-09	-1.47305	-1.0699
117795913	rs114734533	6.42298e-08	-0.475036	-1.65059e-10
117796083	rs1159496	0.00241623	11.1403	-1.0801
117796091	rs77283004	1.93243e-08	-1.67614	-1.65059e-10
117796164	rs80229204	2.08168e-08	-1.60174	-1.65059e-10
117796490	rs7613785	1.8176e-06	3.95791	-1.09014
117796601	rs7636194	8.63681e-09	-1.36358	-1.11789
117796775	rs10049204	1.06441e-06	3.34299	-1.01031
117797026	rs113710073	5.27754e-07	1.63113	-1.65059e-10
117797074	rs9289094	2.16141e-06	4.11231	-1.0713
117797096	rs13063665	2.29752e-06	4.1883	-1.08622
117797620	rs10934437	8.16903e-09	-1.46713	-1.07003
117799179	rs35291665	7.94047e-09	-1.72335	-0.842182
117799392	rs138080019	1.84182e-08	-1.72416	-1.65059e-10
117800545	rs1392265	1.90981e-06	3.9973	-1.08004
117800791	rs1499977	7.67941e-09	-1.56184	-1.03712
117800858	rs142486136	3.52086e-08	-1.19225e-10	-1.07621
117800896	rs720452	3.47558e-06	4.60016	-1.08414
117801245	rs1392264	5.97557e-07	2.80152	-1.04617
117801330	rs1499976	0.00307169	11.3818	-1.08156
117801808	rs723105	2.27629e-06	4.1883	-1.0955
117802166	rs2046514	1.18949e-06	2.44377	-1.65059e-10
117802224	rs2046513	2.94204e-06	4.43918	-1.08983
117802332	rs2046512	2.94204e-06	4.43918	-1.08983
117802643	rs1499975	7.00016e-09	-1.70442	-0.987149
117802852	rs80148255	1.49449e-06	-1.19225e-10	2.67204
117803039	rs2062509	0.00255112	11.179	-1.06442
117803220	rs12639508	7.5332e-09	-1.53914	-1.07904
117803450	rs73185909	6.80873e-09	-1.72245	-0.996845
117803574	rs9828285	1.72624e-06	3.88347	-1.06727
117803839	rs6780140	2.79115e-06	4.39825	-1.10155
117803963	rs11714254	8.92752e-07	3.16322	-1.00642
117803966	rs1032165	7.0249e-09	-1.69794	-0.990101
117804081	rs141244165	3.0076e-08	-1.23378	-1.65059e-10
117804135	rs114405886	2.89801e-08	-1.27089	-1.65059e-10
117804154	rs1154693	0.00233499	10.9778	-0.951792
117804360	rs73185911	4.62086e-08	-0.804336	-1.65059e-10
117805338	rs4399884	1.98629e-06	4.07252	-1.116
117805617	rs768917	7.20942e-09	-1.63293	-1.02918
117805698	rs76404553	1.13358e-07	0.0930468	-1.65059e-10
117805908	rs901381	2.59954e-06	4.34587	-1.12029
117806045	rs1499974	2.13045e-06	4.14824	-1.12166
117806137	rs115535331	1.84099e-08	-1.72461	-1.65059e-10
117806778	rs75609869	4.31721e-08	-1.19225e-10	-0.872309
117807220	rs73185917	6.97334e-09	-1.72262	-0.97279
117807324	rs7638106	2.83218e-06	4.40683	-1.09553
117807681	rs6794093	5.80063e-06	5.17646	-1.14824
117808179	rs143502176	7.07748e-08	-0.378	-1.65059e-10
117809901	rs10804535	7.43433e-09	-1.52057	-1.11082
117811094	rs13086714	4.8404e-08	-1.72288	0.964958
117811759	rs11710990	1.72281e-06	2.81421	-1.65059e-10
117812178	rs1846613	2.43492e-06	4.30734	-1.14717
117813243	rs77345574	1.14443e-07	-1.19225e-10	0.102572
117813403	rs1604059	1.68643e-06	3.9394	-1.14653
117813965	rs150684520	3.28792e-07	1.15792	-1.65059e-10
117814279	rs7643559	1.58872e-06	3.8794	-1.14622
117814352	rs150022026	8.05289e-09	-1.70147	-0.849999
117814587	rs1909588	1.81678e-06	4.01976	-1.15245
117815022	rs13101107	1.68797e-06	3.94654	-1.15276
117815843	rs1909590	0.00121276	10.4017	-1.03084
117816097	rs73185925	7.60207e-09	-1.69223	-0.916853
117817206	rs17724734	8.1222e-09	-1.69974	-0.843159
117819256	rs77888655	4.42498e-08	-0.847652	-1.65059e-10
117819406	rs74454134	3.47471e-08	-1.19225e-10	-1.08941
117819818	rs73185928	7.73988e-09	-1.69223	-0.898888
117820304	rs55989628	9.02881e-09	-1.67198	-0.765106
117820386	rs1499982	0.00101491	10.1718	-0.979006
117820401	rs12629990	6.78046e-09	-1.6171	-1.10635
117821879	rs6807926	9.15224e-07	3.18707	-1.00541
117822025	rs7619072	1.07484e-08	-1.67815	-0.584598
117822149	rs6438436	0.000158837	8.46918	-1.13105
117822657	rs10049077	9.72747e-09	-1.67272	-0.689828
117822894	rs1032164	8.1308e-09	-1.46437	-1.07748
117822910	rs75220936	6.94191e-09	-1.70771	-0.992218
117823059	rs75652614	2.06998e-08	-0.612999	-0.994379
117823764	rs12637675	6.19883e-09	-1.67915	-1.13399
117825077	rs6770134	7.83511e-09	-1.7092	-0.86969
117825329	rs7639058	9.38955e-08	0.191374	-0.286694
117825518	rs6794842	1.16962e-08	-1.71102	-0.467215
117825623	rs4688075	1.19021e-08	-1.69984	-0.460953
117825677	rs10433401	2.08354e-08	-1.01361	-0.587245
117825865	rs4688076	1.19612e-08	-1.71447	-0.441366
117826311	rs6773631	5.6505e-08	0.488768	-1.09194
117826351	rs6786663	4.13703e-08	0.118009	-1.03295
117826606	rs78897514	1.97788e-08	-1.13736	-0.51553
117826733	rs56376353	1.47864e-08	-1.10824	-0.835554
117827029	rs75273418	7.47521e-09	-1.47487	-1.15104
117827193	rs10433402	4.39844e-08	0.141426	-0.995094
117827774	rs10433403	1.30995e-08	-1.64015	-0.424776
117827857	rs9289095	4.57178e-08	0.12	-0.935014
117828500	rs16845342	5.14863e-08	0.0168325	-0.71302
117828628	rs6781017	1.09364e-08	-1.31469	-0.930709
117828678	rs6780942	3.7807e-08	-1.08275	0.0777456
117831077	rs9846164	3.67375e-08	-1.04759	0.0138901
117831093	rs4688077	1.06697e-07	0.810499	-0.778011
117831744	rs17674036	1.86021e-08	-1.71423	-1.65059e-10
117832569	rs6776498	6.48843e-07	2.98307	-1.14538
117832678	rs6776611	5.44188e-08	0.03639	-0.677183
117832779	rs16827959	1.42309e-08	-1.49539	-0.486693
117833035	rs9856373	1.86265e-08	-1.71292	-1.65059e-10
117833275	rs78767957	3.34925e-08	-1.19225e-10	-1.12618
117833398	rs16827961	1.2124e-08	-1.70161	-0.440704
117833663	rs983022	6.09548e-08	0.248233	-0.775603
117833880	rs983021	5.41622e-08	0.182482	-0.828001
117834047	rs6782757	5.75582e-08	0.204273	-0.788979
117834775	rs9825200	5.73983e-08	0.163513	-0.751001
117834868	rs9876113	3.85801e-08	-0.922051	-0.0627156
117835427	rs147086362	6.44825e-08	-0.471109	-1.65059e-10
117836677	rs78709167	1.86942e-08	-1.70929	-1.65059e-10
117836841	rs974190	8.83747e-09	-1.52011	-0.938394
117837222	rs16827974	1.15994e-08	-1.12316	-1.06339
117837428	rs56385956	1.26473e-08	-1.06001	-1.04005
117837804	rs77586990	3.53162e-08	-1.19225e-10	-1.07316
117838063	rs1499984	2.12485e-07	0.421624	0.299746
117838369	rs12630232	1.1508e-08	-1.12424	-1.07022
117838784	rs55989408	6.44109e-08	-0.0576622	-0.414558
117839274	rs116667794	6.32058e-09	-1.65239	-1.1413
117839587	rs114621997	6.63568e-08	-0.442456	-1.65059e-10
117840290	rs145738116	3.64074e-08	-1.19225e-10	-1.04273
117840295	rs2129229	1.13689e-08	-1.1026	-1.10402
117840406	rs28827211	6.71568e-08	-0.0226876	-0.407785
117840887	rs79099625	5.92848e-08	-1.18617	0.63102
117841022	rs12637764	1.14296e-08	-1.09725	-1.10405
117841270	rs67984297	6.64821e-08	-0.0327845	-0.407785
117841734	rs1392270	6.33112e-08	-0.0858591	-0.40358
117841946	rs116791588	5.81952e-08	-1.25422	0.680518
117842340	rs6438439	6.35787e-08	-0.0858591	-0.399364
117842505	rs1386013	1.04247e-07	1.14636	-1.1371
117842552	rs7649019	5.93498e-08	-1.24501	0.690953
117842925	rs75809874	1.50171e-08	-0.858548	-1.06977
117843263	rs147346832	2.14591e-08	-1.57136	-1.65059e-10
117843316	rs12695361	8.88495e-07	2.15203	-1.65059e-10
117843450	rs73187919	3.45341e-08	-0.0118663	-1.08369
117843617	rs67754990	6.51239e-08	-0.0858591	-0.375351
117843690	rs73187921	7.02581e-08	-0.0142832	-0.371043
117844466	rs142383122	3.26244e-08	-1.19225e-10	-1.15244
117844848	rs9812745	6.78701e-08	-0.0670851	-0.352821
117845532	rs77542745	6.09324e-08	-1.25363	0.725891
117845922	rs73187924	3.45539e-08	-0.000863156	-1.09412
117846019	rs12637582	8.60412e-09	-1.34135	-1.14391
117846308	rs147369582	3.53815e-08	-1.07131	-1.65059e-10
117846471	rs75622723	9.28882e-09	-1.31931	-1.08938
117846566	rs931334	2.48853e-07	0.879359	-1.65059e-10
117847462	rs1352120	7.67069e-08	0.00253224	-0.300043
117847658	rs75677301	6.09216e-08	-1.25982	0.731907
117848028	rs9824534	7.29918e-08	-0.051635	-0.29552
117848041	rs12639025	1.08347e-08	-1.14811	-1.10663
117848065	rs147143167	2.05509e-08	-1.6146	-1.65059e-10
117848144	rs9879999	7.0073e-08	-0.0330559	-0.354909
117848157	rs12491016	6.18189e-08	-1.2456	0.732305
117848297	rs12639053	1.05369e-08	-1.17452	-1.1081
117848526	rs76060582	1.89137e-08	-1.69761	-1.65059e-10
117848598	rs114500611	3.3215e-08	-1.1345	-1.65059e-10
117849019	rs1486337	1.27459e-07	0.667076	-0.456783
117849091	rs35919487	6.96792e-09	-1.7121	-0.984089
117849222	rs76009271	1.06153e-08	-1.16594	-1.10927
117849223	rs79138974	1.06319e-08	-1.16594	-1.1077
117849603	rs931335	8.06514e-08	0.0127332	-0.2601
117850135	rs4688079	7.95518e-08	-0.00609991	-0.254993
117851183	rs73187934	1.38528e-08	-0.905634	-1.10338
117851350	rs12487406	7.95518e-08	-0.00609991	-0.254993
117851848	rs60645795	8.0521e-08	-0.00609991	-0.242884
117851953	rs60743751	1.06067e-08	-1.17001	-1.106
117851967	rs77221869	6.55823e-09	-1.60675	-1.15003
117851982	rs143571527	9.7852e-08	-0.0540466	-1.65059e-10
117852018	rs11917814	1.24802e-08	-1.61342	-0.499935
117852387	rs73187939	8.01168e-08	-0.0162454	-0.237772
117852464	rs66534365	7.94641e-08	0.00253224	-0.264729
117852926	rs73187940	1.26253e-07	0.529779	-0.328993
117853105	rs73187941	3.39915e-08	0.0195489	-1.13094
117853150	rs57144000	6.64171e-09	-1.59197	-1.15216
117853855	rs56249925	8.50743e-08	0.0536399	-0.247617
117853902	rs55940350	8.98577e-08	0.1095	-0.248775
117854164	rs114761552	7.05076e-08	-0.381782	-1.65059e-10
117854381	rs74741345	9.55918e-09	-1.30743	-1.07257
117854908	rs142038318	4.03253e-08	-0.940524	-1.65059e-10
117854994	rs116039666	2.1527e-08	-1.5682	-1.65059e-10
117855040	rs1601578	6.24431e-08	0.0767642	-0.58001
117855128	rs115756471	2.15528e-08	-1.567	-1.65059e-10
117855198	rs73187943	3.47717e-08	0.0438047	-1.1325
117855340	rs77286464	6.4642e-09	-1.61875	-1.15247
117855415	rs10934440	1.09655e-07	0.620302	-0.560469
117855419	rs12489592	6.93802e-08	0.116771	-0.514672
117856341	rs114784102	4.10602e-08	-0.922463	-1.65059e-10
117856929	rs73187946	2.52132e-07	0.892449	-1.65059e-10
117856950	rs114274733	2.86389e-08	-1.28273	-1.65059e-10
117857062	rs73187947	3.51019e-08	0.0543768	-1.13362
117858088	rs114528714	6.50081e-09	-1.61273	-1.15284
117858117	rs74513515	6.23232e-08	-1.22228	0.717109
117858190	rs56215204	3.50846e-08	0.0543768	-1.13412
117858392	rs141175080	2.28537e-08	-1.50839	-1.65059e-10
117858671	rs12634886	8.82524e-09	-1.33352	-1.12636
117859378	rs11919779	9.13118e-08	0.0433189	-0.166541
117859867	rs9840186	9.56886e-08	0.0901383	-0.166541
117860421	rs9860833	9.35488e-08	0.0728025	-0.171822
117860473	rs2902974	9.04455e-09	-1.33732	-1.09802
117860943	rs148532441	4.11394e-08	-0.920535	-1.65059e-10
117860972	rs62263472	9.54188e-09	-1.30972	-1.07209
117861504	rs140613231	6.31269e-08	-1.20946	0.717109
117861835	rs113663289	8.91027e-09	-1.37734	-1.07296
117861927	rs112812750	3.39675e-08	0.0253479	-1.13745
117862298	rs148849508	1.99877e-08	-1.64239	-1.65059e-10
117862637	rs4596140	8.87916e-08	0.0698601	-0.22107
117862801	rs2865305	1.86932e-07	0.916215	-0.322971
117863210	rs9856797	7.71708e-08	0.062426	-0.353908
117863221	rs13322755	8.50076e-08	-0.0133749	-0.181387
117863306	rs9876568	9.85341e-08	0.508187	-0.555287
117863725	rs116190119	7.34065e-08	-0.34149	-1.65059e-10
117863755	rs9877381	8.05361e-08	0.1095	-0.358296
117863795	rs114623810	1.85279e-08	-1.71823	-1.65059e-10
117863925	rs147459626	1.84879e-08	-1.72038	-1.65059e-10
117864225	rs9862093	7.69447e-08	0.0594925	-0.353908
117864526	rs35983583	9.32017e-09	-1.71592	-0.689404
117864839	rs9825082	1.2025e-07	0.702147	-0.550074
117865235	rs78336596	5.76891e-08	-1.16986	0.587424
117865403	rs73180976	4.36478e-07	1.44124	-1.65059e-10
117865566	rs78344323	6.04634e-08	-1.19737	0.661906
117865810	rs34295638	1.32721e-08	-1.61833	-0.433507
117865897	rs78906078	2.98225e-07	1.06035	-1.65059e-10
117865944	rs192145229	4.28159e-08	-1.19225e-10	-0.880592
117866263	rs73863314	1.08831e-08	-1.16116	-1.08913
117866274	rs80010759	1.84936e-08	-1.72008	-1.65059e-10
117866718	rs148170663	3.95832e-08	-0.959096	-1.65059e-10
117866794	rs73180978	3.31194e-08	0.0069898	-1.14437
117866877	rs74783757	4.63611e-08	-0.801041	-1.65059e-10
117867053	rs12492237	8.73235e-08	0.118428	-0.286311
117867460	rs12485841	8.8541e-08	0.0054185	-0.159455
117867662	rs12492428	7.83708e-08	0.0243164	-0.300367
117868009	rs117605632	3.26119e-08	-1.19225e-10	-1.15283
117868058	rs1160553	3.3088e-08	0.0069898	-1.14532
117868244	rs67531649	9.02302e-08	0.0243164	-0.159455
117868343	rs10934441	1.15928e-07	0.690653	-0.575186
117868556	rs73180983	3.29792e-08	0.00400185	-1.14563
117869755	rs76670981	8.90633e-08	-1.19225e-10	-0.148155
117869821	rs28527272	7.76387e-08	0.0243164	-0.309753
117870005	rs4688080	1.1753e-07	0.685925	-0.556732
117870116	rs76700036	5.89631e-08	-1.18229	0.621698
117870171	rs62263474	1.33903e-08	-1.53645	-0.506524
117870295	rs148119703	2.08506e-08	-1.60012	-1.65059e-10
117870364	rs9865836	8.18436e-08	0.0536399	-0.286332
117870408	rs118125197	6.28224e-08	-1.19225e-10	-0.49719
117870466	rs73180988	3.27906e-08	-0.000863156	-1.1465
117871139	rs78437776	3.26186e-08	-1.19225e-10	-1.15262
117871292	rs78023414	3.26498e-08	-1.19225e-10	-1.15166
117871432	rs76197121	5.42837e-08	-1.1482	0.504924
117871581	rs13325592	1.25665e-07	0.800934	-0.604814
117871745	rs114348331	1.85988e-08	-1.71441	-1.65059e-10
117871828	rs79722699	6.50953e-08	-0.46165	-1.65059e-10
117871884	rs7614474	9.33984e-08	0.19209	-0.292718
117871908	rs78294470	6.24718e-08	-1.19225e-10	-0.502788
117872021	rs7636766	8.9277e-08	0.134949	-0.280707
117872089	rs114476461	1.86851e-08	-1.70978	-1.65059e-10
117872602	rs2171214	3.38759e-08	0.0293216	-1.14412
117872625	rs112764656	7.08108e-08	-0.377491	-1.65059e-10
117872766	rs148429258	4.41874e-08	-1.19225e-10	-0.849063
117872846	rs2129227	2.60644e-08	-0.224891	-1.15204
117873928	rs1304825	8.00967e-08	0.129965	-0.384232
117874506	rs76125195	8.04743e-09	-1.42171	-1.13044
117874564	rs6799505	3.30664e-08	-0.000863156	-1.13812
117874884	rs9825797	8.19414e-08	0.0871817	-0.318679
117875505	rs76789087	5.32288e-08	-1.19219	0.529283
117875628	rs9809417	8.48949e-08	0.106527	-0.302615
117875722	rs73180996	3.39402e-07	1.18968	-1.65059e-10
117876213	rs73180997	3.30772e-08	-0.000863156	-1.1378
117876398	rs7627402	7.31923e-08	-0.000669743	-0.343743
117876478	rs76800463	7.76295e-08	-0.285555	-1.65059e-10
117876876	rs117036140	1.05589e-07	-1.19225e-10	0.0220485
117876954	rs6784700	7.33559e-08	-0.0377172	-0.304463
117877108	rs6773370	8.13849e-08	0.0918298	-0.330143
117877126	rs6808943	7.41963e-08	-0.0192447	-0.311543
117877229	rs6809043	3.26948e-08	-0.0112697	-1.13902
117877294	rs80264993	4.9031e-08	-1.21223	0.467185
117877410	rs2101367	1.49418e-07	1.13658	-0.767336
117877637	rs9681259	1.42723e-07	1.08666	-0.763257
117877775	rs9683137	7.90887e-08	0.0392473	-0.306179
117877903	rs184874897	2.18034e-08	-1.55544	-1.65059e-10
117877977	rs139087085	4.40934e-07	1.45139	-1.65059e-10
117878333	rs4301002	1.2338e-08	-1.56343	-0.561388
117878343	rs2129228	8.25288e-08	0.0465928	-0.270948
117878412	rs4525858	9.62772e-08	0.554127	-0.624397
117878509	rs2171215	8.51825e-08	0.102343	-0.295049
117878823	rs11917760	1.0188e-07	0.576758	-0.590466
117879192	rs79797642	4.74701e-08	-1.16987	0.39247
117879421	rs116071345	7.59862e-08	-0.30695	-1.65059e-10
117881468	rs55687416	1.36036e-08	-0.879569	-1.1476
117881826	rs9821810	1.49525e-07	1.11157	-0.74161
117881896	rs12488160	4.8268e-08	-1.16699	0.406253
117881959	rs12488193	9.31455e-08	0.52815	-0.631489
117882021	rs150526984	3.47625e-08	-1.19225e-10	-1.08896
117882397	rs147363403	7.53925e-08	-0.314794	-1.65059e-10
117883119	rs59261005	1.04875e-08	-1.13461	-1.15271
117883537	rs148762023	4.81804e-08	-0.762549	-1.65059e-10
117884290	rs78548772	1.17811e-08	-1.03551	-1.13549
117884422	rs34967527	9.39683e-09	-1.66618	-0.73095
117884614	rs9837107	7.91117e-08	-0.0137044	-0.252938
117884913	rs7427670	2.97957e-07	1.05945	-1.65059e-10
117885360	rs4687904	1.04073e-08	-1.14333	-1.15167
117886085	rs78176627	4.2504e-08	-1.28511	0.397202
117886445	rs1564977	8.94172e-08	0.0847738	-0.228964
117887300	rs4318546	1.08193e-07	0.736942	-0.690525
117887318	rs149813599	4.71816e-08	-0.783497	-1.65059e-10
117887347	rs7623183	4.6482e-08	-1.16377	0.365334
117887490	rs79720909	6.80528e-09	-1.70931	-1.0105
117888832	rs79954088	6.74761e-09	-1.6038	-1.12451
117889279	rs9835138	5.60452e-08	-0.156716	-0.454628
117889530	rs9835719	2.52755e-08	-0.255619	-1.15205
117889839	rs74479358	6.87247e-09	-1.58458	-1.1254
117890123	rs12490692	4.3395e-08	-1.16108	0.293924
117890457	rs143031035	1.84065e-08	-1.7248	-1.65059e-10
117890587	rs115422573	7.81744e-08	-0.27856	-1.65059e-10
117890801	rs75131149	4.82379e-08	-1.00875	0.247397
117891048	rs2865311	2.46087e-07	0.868182	-1.65059e-10
117891392	rs12498053	9.46887e-09	-1.24244	-1.14705
117891412	rs2865312	3.13525e-07	1.11038	-1.65059e-10
117891483	rs116392915	3.49616e-07	1.21933	-1.65059e-10
117891579	rs77861511	3.26125e-08	-1.19225e-10	-1.15281
117891586	rs146135680	7.23023e-08	-0.356646	-1.65059e-10
117891603	rs60227674	6.49314e-09	-1.62163	-1.14512
117891733	rs6438441	5.42889e-08	0.345811	-0.988993
117892553	rs56804991	1.00288e-07	-0.252104	0.222649
117892656	rs73182907	6.28925e-08	0.217259	-0.713335
117892779	rs12635106	3.26411e-08	-1.19225e-10	-1.15193
117892865	rs12638425	7.02236e-09	-1.60289	-1.08551
117892893	rs76211506	5.41293e-08	-0.811052	0.164927
117893555	rs74731643	6.59205e-09	-1.6039	-1.14774
117894019	rs114090535	4.23645e-08	-0.891191	-1.65059e-10
117894346	rs78206680	6.79383e-09	-1.63426	-1.08722
117894406	rs75704035	3.27508e-08	-1.14858	-1.65059e-10
117895105	rs75983291	3.7748e-08	-1.19225e-10	-1.00657
117895961	rs9843785	2.96828e-08	-1.24694	-1.65059e-10
117896366	rs9881954	1.92131e-08	-1.68191	-1.65059e-10
117897024	rs12492174	8.08932e-09	-1.43235	-1.1146
117897393	rs192972650	9.64722e-08	-1.19225e-10	-0.0682471
117897944	rs6771665	7.75604e-09	-1.44366	-1.14537
117898264	rs114639714	2.90549e-08	-1.26832	-1.65059e-10
117898760	rs76819255	3.16112e-08	-1.18399	-1.65059e-10
117898788	rs6797334	1.86657e-08	-1.71081	-1.65059e-10
117899099	rs79379120	5.71061e-08	-1.19225e-10	-0.592592
117899546	rs114737219	1.85827e-08	-1.71527	-1.65059e-10
117899988	rs114369286	3.82002e-08	-0.994662	-1.65059e-10
117900346	rs77658820	5.75478e-08	-1.19225e-10	-0.584887
117901341	rs936871	1.91504e-08	-1.68518	-1.65059e-10
117901965	rs1586371	1.48376e-07	0.362249	-1.65059e-10
117902962	rs73182911	2.88767e-08	-0.972044	-0.302424
117903064	rs73182914	3.84397e-08	-0.779655	-0.208758
117903161	rs9843575	1.17706e-07	0.13069	-1.65059e-10
117903273	rs9881538	1.69406e-08	-1.66134	-0.146449
117903608	rs143014938	4.27414e-08	-1.19225e-10	-0.882334
117904003	rs1486336	1.71525e-08	-1.66423	-0.131135
117904499	rs17674391	1.74657e-07	0.525319	-1.65059e-10
117904691	rs185331256	3.26115e-08	-1.19225e-10	-1.15284
117905010	rs73863320	5.92426e-09	-1.7089	-1.14955
117905498	rs4420860	2.36418e-08	-0.602893	-0.871592
117905578	rs2101368	6.72059e-09	-1.58602	-1.1463
117905780	rs4568127	1.89955e-08	-0.833111	-0.860191
117908045	rs78812992	3.05173e-08	-1.21921	-1.65059e-10
117908590	rs142586868	3.26926e-08	-1.15035	-1.65059e-10
117909059	rs80269065	2.27297e-08	-0.559343	-0.954487
117909752	rs2865313	1.8346e-06	2.87708	-1.65059e-10
117909905	rs10934442	3.0288e-08	-1.22675	-1.65059e-10
117909989	rs12186059	3.74572e-08	-1.0143	-1.65059e-10
117910500	rs147748816	2.71619e-08	-1.33569	-1.65059e-10
117911880	rs78812867	5.0464e-08	-1.19225e-10	-0.716243
117911887	rs142520165	2.71619e-08	-1.33569	-1.65059e-10
117912507	rs34643665	8.43275e-09	-1.41709	-1.08829
117913539	rs6795313	1.23837e-08	-1.33138	-0.78974
117913613	rs73182919	6.01728e-07	1.7623	-1.65059e-10
117914137	rs9847571	1.53042e-07	0.393207	-1.65059e-10
117914451	rs6798645	1.21918e-08	-1.3712	-0.765545
117914522	rs114424464	6.92798e-09	-1.56758	-1.13435
117915454	rs4688081	8.96217e-09	-1.67445	-0.770037
117916725	rs958629	9.68862e-09	-1.48307	-0.883477
117916817	rs78984846	2.79685e-08	-1.30642	-1.65059e-10
117917111	rs138121810	4.13896e-08	-1.19225e-10	-0.914471
117918425	rs117047289	3.298e-08	-1.19225e-10	-1.1416
117919392	rs9846497	1.00159e-08	-1.36528	-0.968054
117919508	rs9846686	3.1214e-08	-1.19663	-1.65059e-10
117919882	rs57255751	6.50148e-09	-1.61618	-1.14929
117919948	rs1906041	8.76132e-09	-1.39951	-1.06765
117919989	rs7616650	1.91605e-08	-1.68465	-1.65059e-10
117920276	rs116390714	2.70667e-08	-1.3392	-1.65059e-10
117921019	rs10934443	1.94134e-08	-1.67154	-1.65059e-10
117921351	rs74285395	3.26141e-08	-1.19225e-10	-1.15276
117921511	rs77503915	6.57611e-09	-1.61653	-1.13752
117921512	rs74341097	6.64896e-09	-1.61238	-1.13066
117921653	rs1843636	1.13168e-07	0.0913724	-1.65059e-10
117921725	rs6804543	1.90484e-08	-1.69052	-1.65059e-10
117921928	rs2101369	1.23037e-07	0.174982	-1.65059e-10
117922220	rs2087056	1.11728e-07	0.0785654	-1.65059e-10
117922235	rs2087057	1.21246e-07	0.160316	-1.65059e-10
117922302	rs78005330	9.99175e-08	-1.19225e-10	-0.0331576
117922354	rs148005479	4.27637e-08	-1.19225e-10	-0.881813
117922856	rs6438442	1.92201e-08	-1.68155	-1.65059e-10
117923024	rs9829562	3.54925e-08	-1.06818	-1.65059e-10
117923116	rs7609631	1.91605e-08	-1.68465	-1.65059e-10
117923138	rs142709839	3.29945e-08	-1.19225e-10	-1.14116
117923178	rs150891959	3.30413e-08	-1.71282	0.573075
117923523	rs185323715	2.67948e-08	-1.34929	-1.65059e-10
117923809	rs149611809	1.84684e-07	-1.19225e-10	0.581142
117923866	rs4687905	4.05807e-08	-0.895996	-0.0382136
117923934	rs77720903	1.03574e-08	-1.68289	-0.616906
117924303	rs4687906	1.93465e-08	-1.67499	-1.65059e-10
117924527	rs9835638	1.14734e-07	0.105118	-1.65059e-10
117925315	rs140415697	3.06045e-08	-1.21636	-1.65059e-10
117925328	rs77699936	6.93509e-09	-1.60539	-1.09552
117925478	rs150349422	1.91877e-08	-1.68323	-1.65059e-10
117926647	rs73173725	1.38928e-08	-1.46669	-0.539438
117926654	rs73173726	1.36296e-08	-1.46669	-0.55857
117926897	rs6775526	1.48981e-07	0.366317	-1.65059e-10
117927011	rs9822690	3.7682e-08	-1.00832	-1.65059e-10
117927283	rs76159728	2.62213e-08	-1.37093	-1.65059e-10
117927423	rs6776222	4.2674e-08	-0.883913	-1.65059e-10
117927651	rs139630859	7.69635e-08	-1.19225e-10	-0.294171
117927708	rs9824113	1.89959e-08	-1.69328	-1.65059e-10
117928520	rs9848798	7.48691e-09	-1.53314	-1.09121
117928767	rs9849225	3.51899e-08	-1.07674	-1.65059e-10
117928838	rs9829307	1.17933e-07	0.132612	-1.65059e-10
117928880	rs115553857	6.87372e-09	-1.60743	-1.10237
117928916	rs73173727	6.45558e-08	-0.434744	-0.0352275
117928972	rs1386014	1.19662e-07	0.147167	-1.65059e-10
117929120	rs112700941	2.55942e-08	-1.39514	-1.65059e-10
117930127	rs35399291	1.91008e-08	-1.68777	-1.65059e-10
117930416	rs34380143	1.7075e-06	2.80528	-1.65059e-10
117930577	rs13073406	1.90463e-08	-1.69063	-1.65059e-10
117930580	rs34431758	1.90463e-08	-1.69063	-1.65059e-10
117931883	rs9811414	8.61948e-09	-1.36996	-1.11352
117931979	rs56892263	5.95881e-09	-1.6999	-1.15273
117932154	rs9849880	4.27234e-08	0.148486	-1.03124
117932200	rs4490352	2.04665e-08	-1.61871	-1.65059e-10
117932397	rs75073049	6.58729e-09	-1.64493	-1.10743
117932519	rs34336353	1.92784e-08	-1.67851	-1.65059e-10
117932643	rs143381048	2.6431e-08	-1.36297	-1.65059e-10
117932915	rs115276629	3.16394e-08	-1.1831	-1.65059e-10
117933299	rs141907261	2.74056e-08	-1.32676	-1.65059e-10
117933416	rs9855301	1.92201e-08	-1.68155	-1.65059e-10
117933854	rs75527874	6.5902e-09	-1.64493	-1.10699
117933948	rs4493424	1.94828e-08	-1.66797	-1.65059e-10
117934056	rs4630939	2.85855e-08	-1.72502	0.440417
117934067	rs57389256	5.92502e-09	-1.71002	-1.14829
117934086	rs75030092	2.41548e-08	-0.883581	-0.569438
117934669	rs73863342	5.87464e-09	-1.71638	-1.15048
117934877	rs73173730	2.17889e-07	0.746482	-1.65059e-10
117935357	rs114581664	3.96691e-08	-0.956929	-1.65059e-10
117935358	rs4234667	1.97716e-08	-1.65325	-1.65059e-10
117935380	rs75740900	3.38597e-08	-1.11528	-1.65059e-10
117935429	rs74776175	3.35489e-08	-1.1245	-1.65059e-10
117935444	rs4688084	5.92187e-09	-1.71785	-1.141
117935655	rs4513445	2.08657e-08	-1.59939	-1.65059e-10
117935991	rs77172529	5.89987e-09	-1.7183	-1.14427
117936502	rs9843202	4.71536e-08	-0.784092	-1.65059e-10
117937212	rs9848366	1.9429e-08	-1.67073	-1.65059e-10
117937347	rs79153799	2.61665e-08	-0.820159	-0.552862
117938123	rs28709428	7.73369e-09	-1.70359	-0.888324
117938182	rs3923048	6.62509e-09	-1.72466	-1.02198
117938250	rs3923047	6.66355e-09	-1.72425	-1.0166
117938522	rs76201116	3.26696e-08	-1.19225e-10	-1.15106
117938766	rs35892856	1.99513e-08	-1.64421	-1.65059e-10
117939489	rs78209532	7.23606e-08	0.0987302	-0.454571
117939524	rs9859467	7.72808e-09	-1.70845	-0.884187
117939731	rs9821669	6.38316e-09	-1.72471	-1.05913
117940185	rs74650828	2.58161e-08	-1.3865	-1.65059e-10
117940394	rs9864556	3.68084e-08	-1.03178	-1.65059e-10
117940414	rs114774024	3.09866e-08	-1.20395	-1.65059e-10
117940746	rs9827055	8.01104e-09	-1.6895	-0.867181
117940844	rs9864951	6.29977e-09	-1.72497	-1.07202
117941100	rs56341638	1.99518e-08	-1.64418	-1.65059e-10
117941141	rs7632874	6.34764e-09	-1.72504	-1.06438
117941297	rs7644665	2.90161e-08	-0.233875	-1.03578
117941314	rs7633041	6.37484e-09	-1.72476	-1.06038
117941821	rs9870265	1.94828e-08	-1.66797	-1.65059e-10
117941947	rs75565941	2.59547e-08	-0.83654	-0.544611
117942423	rs13070830	1.9699e-08	-1.65693	-1.65059e-10
117942839	rs9875601	8.19631e-09	-1.72226	-0.811554
117942897	rs9879524	8.0718e-09	-1.72226	-0.826862
117943337	rs34001487	1.92784e-08	-1.67851	-1.65059e-10
117943845	rs76427358	2.07541e-08	-0.537977	-1.06678
117943857	rs4688086	9.58256e-08	-0.0749725	-1.65059e-10
117943952	rs4688087	4.15154e-08	-0.879649	-0.0317889
117944198	rs76479544	6.85067e-09	-1.57242	-1.14074
117944220	rs113281818	4.44865e-08	-0.842316	-1.65059e-10
117944344	rs78847764	3.30264e-08	-1.19225e-10	-1.1402
117944481	rs55738463	6.08321e-08	-0.556322	0.0269373
117945067	rs192498015	1.88373e-08	-1.70166	-1.65059e-10
117945661	rs141021867	4.20476e-08	-0.8987	-1.65059e-10
117946485	rs73173737	4.2984e-08	-0.842495	-0.0341792
117946498	rs62263507	9.71355e-08	-0.0613955	-1.65059e-10
117946535	rs73173738	8.89131e-08	-0.149843	-1.65059e-10
117946543	rs143854080	1.99128e-08	-1.64614	-1.65059e-10
117946641	rs73173739	4.37355e-08	-0.839334	-0.0200085
117946858	rs77647061	4.74324e-08	-1.19225e-10	-0.778197
117947391	rs73173740	4.36679e-08	-0.830894	-0.0299952
117947804	rs73173741	4.18891e-08	-0.884241	-0.018236
117948021	rs79980541	3.26166e-08	-1.19225e-10	-1.15268
117948652	rs4428171	9.92105e-09	-1.7007	-0.642145
117949189	rs191555783	2.81303e-08	-1.30065	-1.65059e-10
117949318	rs4588351	9.63494e-09	-1.28079	-1.09132
117949331	rs4475033	8.65775e-09	-1.42733	-1.05172
117949508	rs73173744	1.78684e-07	0.548116	-1.65059e-10
117949958	rs4532128	7.92672e-09	-1.61078	-0.956487
117950223	rs4687907	2.00392e-08	-1.63981	-1.65059e-10
117950335	rs34752513	1.20913e-06	2.46015	-1.65059e-10
117950410	rs4687908	2.00392e-08	-1.63981	-1.65059e-10
117950497	rs73863349	5.98956e-09	-1.70189	-1.14559
117950834	rs77233729	1.00058e-08	-1.27914	-1.05519
117951422	rs77836607	1.99445e-08	-1.64455	-1.65059e-10
117951814	rs75883408	8.41405e-09	-1.62639	-0.881212
117952174	rs66978872	1.06608e-07	0.0316581	-1.65059e-10
117952509	rs4475034	8.12489e-09	-1.47738	-1.06519
117952927	rs184349808	3.27074e-08	-1.19225e-10	-1.1499
117953179	rs74414836	2.31885e-08	-0.933185	-0.56066
117953187	rs72963666	5.9027e-09	-1.70925	-1.15285
117953381	rs6786510	1.35309e-08	-1.72494	-0.307584
117953396	rs12631907	1.33716e-08	-1.72328	-0.321089
117953427	rs6786524	8.9296e-08	-0.145546	-1.65059e-10
117953605	rs9830366	2.06816e-08	-1.60826	-1.65059e-10
117954265	rs56143301	1.68782e-08	-1.32275	-0.488728
117954415	rs9855363	6.47447e-09	-1.67102	-1.09861
117954586	rs36099759	1.87995e-08	-1.70367	-1.65059e-10
117954937	rs7637612	1.87441e-08	-1.70663	-1.65059e-10
117954946	rs187653535	1.90437e-08	-1.69077	-1.65059e-10
117955437	rs34882592	7.48246e-07	1.98023	-1.65059e-10
117955855	rs34041864	1.90895e-08	-1.68836	-1.65059e-10
117956001	rs35473265	1.92657e-08	-1.67918	-1.65059e-10
117956002	rs12486747	4.83449e-08	-1.19225e-10	-0.759141
117956937	rs4078334	6.01126e-09	-1.6983	-1.14557
117956956	rs78712522	7.44339e-09	-1.70687	-0.923306
117956992	rs75679311	7.47305e-09	-1.70687	-0.919329
117957187	rs78996178	8.03753e-09	-1.69897	-0.85441
117957214	rs34515605	1.87995e-08	-1.70367	-1.65059e-10
117958013	rs75438245	7.46917e-09	-1.70247	-0.924248
117958269	rs76099531	9.73779e-09	-1.32536	-1.03612
117958280	rs147727207	3.70407e-08	-1.19225e-10	-1.02549
117958399	rs9828714	7.54267e-09	-1.47851	-1.13842
117958778	rs6804074	6.60213e-08	0.582665	-1.03019
117959502	rs9853921	1.90892e-08	-1.68838	-1.65059e-10
117959632	rs80137434	1.54507e-07	-1.19225e-10	0.402735
117960091	rs75457150	6.48883e-09	-1.61759	-1.14983
117960254	rs143661459	1.94006e-08	-1.6722	-1.65059e-10
117960258	rs36019200	1.92657e-08	-1.67918	-1.65059e-10
117960408	rs115859091	1.88066e-08	-1.7033	-1.65059e-10
117961027	rs56084062	1.94634e-08	-1.66896	-1.65059e-10
117963639	rs9855472	9.19053e-09	-1.67953	-0.739798
117964066	rs12695364	1.88053e-08	-1.70337	-1.65059e-10
117964362	rs149977642	1.96131e-08	-1.66131	-1.65059e-10
117964588	rs34724132	1.88833e-08	-1.69923	-1.65059e-10
117964635	rs564283764	3.73606e-08	-1.01689	-1.65059e-10
117964701	rs112964287	6.07421e-09	-1.68067	-1.15278
117964993	rs4688089	1.84775e-08	-1.72095	-1.65059e-10
117966009	rs79760512	2.2452e-08	-0.883598	-0.642523
117966429	rs62263542	6.58955e-08	-0.449432	-1.65059e-10
117966601	rs9843209	7.46975e-09	-1.49364	-1.133
117966792	rs9843822	7.62464e-09	-1.49364	-1.11248
117967507	rs77451619	1.01915e-08	-1.28062	-1.03533
117967601	rs75124003	5.83442e-08	-1.19225e-10	-0.571143
117967718	rs147313414	2.00035e-08	-1.6416	-1.65059e-10
117968068	rs34572450	1.94616e-08	-1.66906	-1.65059e-10
117970128	rs9826003	8.11705e-09	-1.70765	-0.835884
117970600	rs34936151	7.67585e-09	-1.53815	-1.06128
117971466	rs6800810	6.99948e-09	-1.56281	-1.12886
117971792	rs79149295	9.45764e-09	-1.36978	-1.0209
117972033	rs35166459	1.95198e-08	-1.66608	-1.65059e-10
117972228	rs4688091	1.90826e-08	-1.68873	-1.65059e-10
117972493	rs6791678	9.75526e-09	-1.34465	-1.01504
117972846	rs201521067	2.45329e-08	-1.43749	-1.65059e-10
117973124	rs115245606	1.97216e-08	-1.65579	-1.65059e-10
117973154	rs141594009	1.97758e-08	-1.65304	-1.65059e-10
117973317	rs72963685	7.28067e-09	-1.55011	-1.10217
117973318	rs79612635	7.52883e-09	-1.68346	-0.935301
117973455	rs4447753	7.33155e-09	-1.51093	-1.13439
117973612	rs138256381	1.95913e-08	-1.66241	-1.65059e-10
117973666	rs9842856	7.39484e-09	-1.50342	-1.1333
117973783	rs116816472	1.95413e-08	-1.66497	-1.65059e-10
117974148	rs76447880	1.84024e-08	-1.72502	-1.65059e-10
117974682	rs114052734	1.96864e-08	-1.65757	-1.65059e-10
117974729	rs114703951	1.96085e-08	-1.66154	-1.65059e-10
117974999	rs12636586	5.92082e-09	-1.71465	-1.14438
117975155	rs12636589	7.71087e-09	-1.50001	-1.09486
117975301	rs13077091	1.86853e-08	-1.70976	-1.65059e-10
117975419	rs115182101	1.95585e-08	-1.66409	-1.65059e-10
117975423	rs4467450	7.59964e-09	-1.46361	-1.14579
117975873	rs78413910	7.90836e-09	-1.68901	-0.880574
117976278	rs140251238	4.61831e-08	-0.804889	-1.65059e-10
117976885	rs193262408	4.98789e-08	-1.19225e-10	-0.727904
117976887	rs13067981	6.83946e-09	-1.56261	-1.15219
117977015	rs142115019	1.93428e-08	-1.67518	-1.65059e-10
117977051	rs115844614	3.28578e-08	-1.19225e-10	-1.14531
117977658	rs148829754	2.66014e-08	-1.35654	-1.65059e-10
117977674	rs76967666	2.01458e-08	-1.63451	-1.65059e-10
117977710	rs148168819	1.97269e-08	-1.65552	-1.65059e-10
117978128	rs36109087	1.86169e-08	-1.71343	-1.65059e-10
117978812	rs11928812	7.95356e-09	-1.67734	-0.886543
117979050	rs9883568	7.03621e-09	-1.54481	-1.14162
117980168	rs117266173	3.57391e-08	-1.19225e-10	-1.06126
117981014	rs34626650	1.94493e-08	-1.66969	-1.65059e-10
117981030	rs75607100	8.84981e-09	-1.30666	-1.15044
117981499	rs1473642	7.68949e-09	-1.71141	-0.886238
117982022	rs118020162	3.33425e-08	-1.19225e-10	-1.13067
117982785	rs77590963	7.5503e-09	-1.71205	-0.903863
117982963	rs184229405	3.28226e-08	-1.19225e-10	-1.14639
117983041	rs140050115	4.52133e-08	-0.82611	-1.65059e-10
117983748	rs9289098	9.36714e-09	-1.72322	-0.677074
117983751	rs117677350	1.97764e-08	-1.65301	-1.65059e-10
117983768	rs1880115	8.6072e-09	-1.33627	-1.14863
117983821	rs1403773	8.61335e-09	-1.43604	-1.04814
117983885	rs1403772	7.27062e-09	-1.53285	-1.12081
117984097	rs1403771	7.24885e-09	-1.51008	-1.14658
117984486	rs141455033	1.90949e-08	-1.68808	-1.65059e-10
117984582	rs6765811	7.98364e-09	-1.67734	-0.882768
117985358	rs73863375	5.99697e-09	-1.71944	-1.12681
117985503	rs62273432	6.69811e-09	-1.62047	-1.11521
117986153	rs78100582	9.15969e-09	-1.40386	-1.01883
117986498	rs9837673	7.92544e-09	-1.67956	-0.887862
117986737	rs9818428	7.49017e-09	-1.70793	-0.915978
117987621	rs6800470	7.00117e-09	-1.70303	-0.98839
117987638	rs78306309	7.82528e-09	-1.68065	-0.89949
117987768	rs117617047	3.2611e-08	-1.19225e-10	-1.15285
117988169	rs1566418	7.92487e-09	-1.41886	-1.14864
117988392	rs4687910	7.81441e-09	-1.47794	-1.10359
117988687	rs189883584	8.46622e-08	-0.198833	-1.65059e-10
117988722	rs779216	7.69776e-09	-1.4523	-1.14427
117988738	rs150467121	4.45907e-08	-0.839977	-1.65059e-10
117988745	rs138213448	6.99692e-09	-1.71887	-0.973166
117988813	rs149596382	9.9801e-08	-1.19225e-10	-0.0343245
117988895	rs143230314	1.94188e-08	-1.67126	-1.65059e-10
117989027	rs111527810	2.10002e-08	-1.59297	-1.65059e-10
117989100	rs143000619	2.66469e-08	-1.35483	-1.65059e-10
117989156	rs779215	1.8729e-08	-1.70743	-1.65059e-10
117989267	rs150778311	3.73077e-08	-1.19225e-10	-1.0183
117989358	rs111268885	2.06828e-08	-1.6082	-1.65059e-10
117989420	rs779214	7.65619e-09	-1.4523	-1.14969
117989429	rs11919423	7.06894e-09	-1.70655	-0.975242
117989448	rs13086760	8.15351e-09	-1.40761	-1.13144
117989502	rs146875274	1.9391e-08	-1.67269	-1.65059e-10
117989532	rs184380386	3.69564e-08	-1.19225e-10	-1.02776
117989555	rs143753122	6.88461e-09	-1.69744	-1.01077
117989733	rs59741372	5.93818e-09	-1.70398	-1.15212
117989749	rs78715374	2.69088e-08	-0.612271	-0.73278
117989753	rs11710953	7.55111e-09	-1.46943	-1.14637
117989880	rs75389542	1.97644e-08	-1.65362	-1.65059e-10
117990098	rs75147773	1.01183e-08	-1.29663	-1.02653
117990151	rs58143260	7.35397e-09	-1.5042	-1.13806
117990208	rs144625157	1.92611e-08	-1.67941	-1.65059e-10
117990524	rs779213	7.22896e-09	-1.50674	-1.15267
117990587	rs57159456	7.28634e-09	-1.51906	-1.13244
117990738	rs141737760	3.26502e-08	-1.19225e-10	-1.15165
117990879	rs77235201	9.62202e-09	-1.22386	-1.14959
117990983	rs77374977	3.95828e-08	-1.19225e-10	-0.959108
117991172	rs75609992	9.76164e-09	-1.3121	-1.04694
117991173	rs9844299	7.24349e-09	-1.72003	-0.937366
117991239	rs779212	1.93116e-08	-1.67679	-1.65059e-10
117991240	rs58763880	5.94118e-09	-1.70345	-1.15214
117991972	rs114754836	1.9064e-08	-1.6897	-1.65059e-10
117992316	rs9811733	8.51642e-09	-1.42582	-1.06968
117992499	rs12492280	9.98393e-09	-1.18853	-1.14799
117992677	rs78867154	1.88211e-08	-1.70252	-1.65059e-10
117992898	rs9874084	8.09031e-09	-1.4924	-1.05444
117992995	rs9816487	8.21403e-09	-1.47857	-1.05309
117993077	rs115206276	5.34369e-08	-0.659	-1.65059e-10
117993084	rs9854696	8.22038e-09	-1.70617	-0.824717
117995058	rs74886831	8.9841e-08	-0.139461	-1.65059e-10
117995184	rs17281325	7.36785e-09	-1.51696	-1.12342
117995464	rs10934444	8.72989e-09	-1.44623	-1.02452
117995890	rs62273433	2.87463e-07	1.02359	-1.65059e-10
117995930	rs1499991	1.99608e-08	-1.64373	-1.65059e-10
117996013	rs9879647	8.15076e-09	-1.48829	-1.0511
117996140	rs1499990	1.93099e-08	-1.67688	-1.65059e-10
117996988	rs141676888	1.90921e-08	-1.68823	-1.65059e-10
117997380	rs1696532	1.95029e-08	-1.66694	-1.65059e-10
117997442	rs9868004	1.87102e-08	-1.70844	-1.65059e-10
117997499	rs1696531	1.96258e-08	-1.66066	-1.65059e-10
117997735	rs1696530	1.94152e-08	-1.67145	-1.65059e-10
117998391	rs12486432	6.76529e-09	-1.61997	-1.10572
117998781	rs11719223	1.02529e-08	-1.18156	-1.12838
117998840	rs78750869	1.03337e-08	-1.17637	-1.12572
117998867	rs76369550	9.70973e-09	-1.2741	-1.09028
117999221	rs12636082	5.81111e-09	-1.72493	-1.1528
117999270	rs78121764	2.07877e-08	-0.656459	-0.94668
117999323	rs143260093	2.34069e-08	-1.48447	-1.65059e-10
117999416	rs151010115	3.66387e-08	-1.19225e-10	-1.0364
117999794	rs77947200	3.35213e-08	-1.19225e-10	-1.12532
118000047	rs3107838	5.4508e-08	-0.881897	0.242741
118000136	rs112081907	2.24679e-07	-1.59468	2.37185
118000169	rs75006623	4.64975e-07	-1.19225e-10	1.50448
118000317	rs79596568	8.14033e-07	-1.19225e-10	2.0645
118000477	rs16828176	1.5146e-08	-0.789311	-1.13046
118000516	rs79154828	1.60136e-08	-0.725728	-1.13833
118000812	rs6802983	1.38304e-08	-1.02422	-0.986413
118001204	rs1499989	2.22832e-08	-0.918617	-0.615053
118001228	rs75560011	2.45236e-08	-1.52984	0.0919766
118001324	rs73863390	1.26512e-08	-1.46277	-0.636979
118001529	rs9831693	6.28826e-08	-0.496233	-1.65059e-10
118001756	rs78411406	1.37165e-08	-1.39544	-0.623465
118001826	rs9870222	1.12614e-07	-0.968819	1.05528
118002829	rs111620553	1.86334e-08	-1.71255	-1.65059e-10
118002888	rs145567610	3.46667e-08	-1.19225e-10	-1.09172
118003304	rs62273434	7.52801e-08	-0.316287	-1.65059e-10
118003359	rs59043052	1.35008e-08	-1.02982	-1.00493
118003477	rs4688094	1.67658e-08	-0.717683	-1.10048
118003640	rs16828183	1.36657e-08	-1.0241	-0.998506
118004002	rs9809738	7.23661e-08	-0.355764	-1.65059e-10
118004336	rs62273443	3.38929e-08	0.0242873	-1.13859
118004770	rs78960665	5.1009e-08	-1.47177	0.766272
118005236	rs114096512	1.43695e-08	-0.870213	-1.10218
118005258	rs114724586	1.84278e-08	-1.72364	-1.65059e-10
118005530	rs12490011	5.66263e-07	1.70156	-1.65059e-10
118006098	rs72965636	3.33155e-08	-1.19225e-10	-1.13148
118006496	rs147526245	3.2899e-08	-1.19225e-10	-1.14406
118007381	rs1447590	2.04884e-08	-0.541325	-1.07632
118007727	rs77581733	8.56656e-09	-1.35149	-1.13815
118008716	rs9814887	2.04235e-08	-0.554122	-1.06669
118008773	rs77917376	1.62742e-08	-1.4046	-0.443318
118009224	rs12496945	1.33505e-08	-1.51814	-0.527807
118009876	rs7645113	8.9241e-09	-1.66907	-0.779681
118009924	rs75210463	2.05784e-08	-0.547398	-1.06586
118010360	rs1720773	7.50185e-09	-1.72022	-0.902132
118010392	rs116037496	1.14995e-07	0.107385	-1.65059e-10
118010630	rs9825425	5.87991e-08	-0.34399	-0.219386
118011008	rs62273444	1.04892e-07	0.0154246	-1.65059e-10
118011195	rs75103305	3.94187e-08	-1.44696	0.483695
118011770	rs73179273	1.02049e-08	-1.24303	-1.0716
118011918	rs4687911	1.08155e-07	0.0460645	-1.65059e-10
118012387	rs7647009	3.35851e-08	-1.19225e-10	-1.12342
118013145	rs28665861	1.10301e-07	0.0657139	-1.65059e-10
118014138	rs78806158	1.57629e-08	-0.750143	-1.1297
118015581	rs16828198	7.57215e-09	-1.47916	-1.13387
118015735	rs79438746	4.48418e-08	-1.43942	0.605058
118016233	rs6779441	2.26113e-08	-0.392078	-1.12697
118016634	rs12488725	3.70635e-08	-1.19225e-10	-1.02487
118017529	rs62273445	1.19898e-07	0.149138	-1.65059e-10
118017538	rs73865908	1.57227e-08	-0.825346	-1.05705
118017565	rs11927374	3.30856e-08	-1.19225e-10	-1.1384
118019042	rs1374757	4.17048e-07	1.3957	-1.65059e-10
118019080	rs28507086	4.98433e-08	-1.32324	0.594625
118019439	rs116769532	1.68723e-08	-0.761867	-1.04996
118019851	rs73865910	3.32887e-08	-1.19225e-10	-1.13228
118020424	rs4687912	7.91267e-09	-1.70737	-0.861666
118020670	rs6793840	1.50954e-08	-0.848865	-1.07425
118020847	rs705261	7.39989e-09	-1.67141	-0.964632
118020932	rs705260	4.72327e-07	2.31872	-0.798555
118021355	rs144387728	1.83678e-07	-1.19225e-10	0.575681
118021475	rs9817965	1.54133e-08	-0.897704	-1.00457
118021561	rs147833245	3.77476e-08	-1.19225e-10	-1.00658
118021619	rs705259	4.169e-08	-0.633864	-0.273377
118021746	rs705258	4.30397e-07	2.20223	-0.77502
118021980	rs4688095	1.76409e-08	-0.845372	-0.92191
118022086	rs779626	5.27338e-08	-0.434395	-0.23785
118022101	rs114915220	1.84989e-08	-1.71979	-1.65059e-10
118022111	rs779627	1.43477e-08	-0.927351	-1.04656
118023037	rs74945862	6.06863e-08	-1.19225e-10	-0.531784
118023244	rs79799266	3.57073e-08	-1.19225e-10	-1.06215
118023326	rs13321191	6.18417e-08	-0.512924	-1.65059e-10
118023489	rs13317596	1.02484e-07	0.470226	-0.47802
118023515	rs779206	7.9511e-09	-1.6882	-0.875997
118023775	rs7620960	2.44944e-08	-0.335474	-1.10358
118023917	rs9870502	5.56478e-08	-0.61846	-1.65059e-10
118024283	rs779207	4.49791e-08	-0.619783	-0.211523
118024325	rs9289099	1.81781e-08	-0.788485	-0.948802
118024490	rs76015930	3.5645e-08	-1.19225e-10	-1.06389
118024605	rs28599600	5.56478e-08	-0.61846	-1.65059e-10
118024815	rs74433471	2.51454e-08	-1.05443	-0.358401
118025605	rs9631454	3.04566e-08	-0.790198	-0.431002
118025728	rs73179275	1.48987e-08	-0.910399	-1.02583
118026319	rs76913597	1.78529e-08	-0.829978	-0.925359
118026811	rs705257	1.23752e-08	-0.999557	-1.12225
118027602	rs705256	1.06431e-07	1.17665	-1.14666
118028116	rs76309355	1.35636e-07	-1.25815	1.53062
118028198	rs79769871	1.42991e-08	-0.966266	-1.01104
118028215	rs74965432	1.56708e-08	-0.875844	-1.00986
118028479	rs9864573	5.65145e-08	-0.603005	-1.65059e-10
118028547	rs80223312	2.82359e-08	-1.29691	-1.65059e-10
118028631	rs779589	2.24264e-08	-0.380958	-1.14631
118029066	rs779590	1.14746e-08	-1.05781	-1.13956
118029315	rs779591	1.49059e-08	-0.927351	-1.00839
118029345	rs79994352	1.79989e-08	-0.797592	-0.9496
118029515	rs143718515	3.26728e-08	-1.19225e-10	-1.15096
118029874	rs779593	4.50309e-08	-0.51958	-0.310574
118029962	rs11920144	1.73963e-08	-0.845372	-0.935872
118030416	rs779594	4.59464e-08	-0.506022	-0.304004
118030675	rs779595	1.46706e-08	-0.948594	-1.00307
118031027	rs115989362	1.54222e-08	-0.890074	-1.01162
118031202	rs779596	6.27925e-08	-0.449748	-0.0479189
118031461	rs75119391	1.79951e-08	-0.797592	-0.94981
118031585	rs1083756	4.6614e-08	-0.504644	-0.290958
118031671	rs1083757	4.73707e-07	2.1707	-0.647612
118032042	rs2865538	1.49066e-08	-0.93272	-1.00298
118032246	rs1083758	1.54965e-08	-0.88292	-1.01397
118032519	rs779597	4.9575e-08	-0.642026	-0.0919905
118032676	rs1083759	1.31422e-08	-1.00662	-1.05505
118032820	rs62273447	1.84614e-08	-1.72182	-1.65059e-10
118032965	rs74794999	1.5371e-08	-0.781915	-1.1231
118033014	rs1374764	3.28326e-08	-1.19225e-10	-1.14608
118033052	rs1083760	6.3189e-08	-0.431124	-0.0602479
118033118	rs80226383	1.54301e-08	-0.777208	-1.12397
118033225	rs79083139	1.51989e-08	-0.791762	-1.12452
118033277	rs1083761	1.47238e-08	-0.950576	-0.997462
118033518	rs79271823	1.2481e-07	-1.25149	1.44079
118033723	rs79302089	2.84766e-08	-1.28842	-1.65059e-10
118034032	rs6804640	3.28326e-08	-1.19225e-10	-1.14608
118034182	rs9820664	5.43418e-08	-0.642209	-1.65059e-10
118034449	rs2865537	1.92431e-08	-0.833681	-0.846668
118034632	rs116797752	1.98648e-08	-1.64855	-1.65059e-10
118034652	rs138361548	1.54092e-08	-0.861948	-1.04059
118034664	rs779599	1.30636e-08	-0.914832	-1.15284
118036177	rs11712350	1.84301e-08	-0.829978	-0.893537
118036207	rs11712356	1.85643e-08	-0.829978	-0.886283
118036229	rs79795593	1.53603e-08	-0.861948	-1.04377
118036539	rs114568121	1.52006e-08	-0.871373	-1.0448
118036585	rs151143773	1.24077e-08	-1.02174	-1.09745
118036600	rs142468470	1.52006e-08	-0.871373	-1.0448
118036817	rs187608059	1.84975e-08	-1.71987	-1.65059e-10
118036930	rs7647375	1.91373e-08	-0.849043	-0.836822
118037050	rs9846144	1.80082e-08	-0.860631	-0.886046
118037079	rs62273452	9.97389e-08	0.444947	-0.479893
118037463	rs115132688	1.30552e-08	-0.946025	-1.12229
118038045	rs116696016	1.19351e-08	-1.0349	-1.12312
118038143	rs114313611	1.15886e-08	-1.06408	-1.1234
118038248	rs143077639	1.15854e-08	-1.06408	-1.12367
118038250	rs139788670	1.16314e-08	-1.06012	-1.12367
118038334	rs150903066	2.17036e-08	-1.56002	-1.65059e-10
118038623	rs139436065	3.83095e-08	-1.19225e-10	-0.991804
118038663	rs1066610	1.48709e-08	-0.955385	-0.982714
118038735	rs147710023	1.6469e-07	0.466564	-1.65059e-10
118038950	rs1083647	1.11006e-07	0.811099	-0.739021
118038961	rs115879165	1.23473e-08	-1.06012	-1.06395
118039272	rs151215887	1.97802e-08	-1.65282	-1.65059e-10
118039472	rs181381720	4.1155e-07	-1.19225e-10	1.38243
118039536	rs60723903	6.4508e-08	-0.470713	-1.65059e-10
118039656	rs114354541	2.8693e-08	-1.28085	-1.65059e-10
118040091	rs779210	8.18423e-08	0.245723	-0.478431
118040266	rs116489154	1.21033e-08	-1.07237	-1.07165
118040491	rs147325936	1.9536e-08	-1.66524	-1.65059e-10
118040505	rs779209	1.20669e-08	-0.996909	-1.15013
118040612	rs142560771	1.2087e-08	-1.07237	-1.073
118040651	rs112594995	3.55125e-07	-1.26536	2.50033
118040661	rs116795817	3.4406e-08	-1.19225e-10	-1.09927
118040861	rs112342344	1.22145e-07	-1.25501	1.42271
118041053	rs111338602	5.86832e-08	-1.68954	1.1242
118041213	rs145161582	1.09084e-07	0.0546117	-1.65059e-10
118041978	rs1083649	1.01812e-07	0.296895	-0.311265
118041987	rs1083648	4.99798e-08	-0.478485	-0.247399
118042161	rs1083767	9.28832e-08	0.277157	-0.383317
118042191	rs1083768	4.71265e-08	-0.45636	-0.328308
118042197	rs1083769	4.68807e-08	-0.45636	-0.333536
118042308	rs150328829	3.60399e-08	-1.19225e-10	-1.05288
118042312	rs137855318	3.60399e-08	-1.19225e-10	-1.05288
118042314	rs143424278	3.60399e-08	-1.19225e-10	-1.05288
118043209	rs114060407	1.76445e-08	-1.01595	-0.751129
118043242	rs116477328	1.05665e-08	-1.16274	-1.11708
118043248	rs9878588	2.1651e-08	-0.675806	-0.886645
118043322	rs9878747	2.03984e-08	-0.719052	-0.902995
118043411	rs1696528	1.10344e-08	-1.68872	-0.547769
118043507	rs62273457	6.5039e-08	-0.462516	-1.65059e-10
118043589	rs79476793	2.99412e-07	-1.24797	2.31229
118044003	rs76584133	1.22026e-08	-1.05177	-1.08409
118044195	rs1613683	2.30168e-08	-0.396662	-1.10461
118044202	rs1696495	1.08779e-08	-1.69448	-0.55629
118044324	rs9828380	1.74647e-08	-0.901698	-0.875621
118044377	rs1720806	3.89085e-08	-0.683993	-0.292297
118044443	rs810451	1.17837e-08	-1.07069	-1.1001
118044526	rs9846412	1.79951e-08	-0.871785	-0.875621
118044531	rs779203	3.89085e-08	-0.683993	-0.292297
118044825	rs779202	2.37152e-08	-1.72493	0.253545
118045109	rs79372407	1.17302e-08	-1.08326	-1.09207
118045334	rs78139448	2.05949e-08	-0.705729	-0.906729
118045349	rs779201	2.54375e-08	-0.293355	-1.10792
118045815	rs77720760	1.20979e-08	-1.03934	-1.10513
118045905	rs9865837	3.55624e-08	0.0254272	-1.09164
118046027	rs114477010	1.21589e-08	-1.04737	-1.09207
118046240	rs78683769	1.21496e-08	-1.04737	-1.09283
118046619	rs77631215	1.21936e-08	-1.04336	-1.09323
118046764	rs116924387	3.9354e-08	-1.19225e-10	-0.964906
118046820	rs28854882	1.115e-08	-1.34539	-0.880664
118046925	rs150153880	1.21839e-08	-1.04336	-1.09403
118046926	rs28892992	6.32182e-08	-0.49091	-1.65059e-10
118047171	rs1584322	1.11458e-08	-1.34539	-0.881047
118047240	rs76708277	4.32834e-08	-1.19225e-10	-0.869732
118047265	rs779200	4.13144e-08	-0.623398	-0.292892
118047488	rs779199	1.15376e-08	-1.09179	-1.1001
118047518	rs779198	3.84898e-08	-0.683993	-0.303115
118047534	rs1584321	1.15764e-08	-1.07754	-1.111
118047553	rs779197	3.77379e-08	-0.697801	-0.309037
118047858	rs1066603	1.09079e-08	-1.69327	-0.554742
118048052	rs76650668	1.21473e-08	-1.04336	-1.09704
118048145	rs116037195	1.2144e-08	-1.04336	-1.09731
118048275	rs1066602	6.76987e-09	-1.68117	-1.04385
118048539	rs74600026	1.90428e-08	-1.69081	-1.65059e-10
118048559	rs779196	2.72252e-08	-1.61693	0.283575
118048591	rs779195	2.46002e-08	-1.72506	0.290316
118048873	rs76754865	1.21213e-08	-1.04336	-1.09918
118048984	rs75789145	1.21701e-08	-1.03934	-1.09918
118049162	rs74784017	1.21701e-08	-1.03934	-1.09918
118049362	rs705267	1.2132e-08	-1.00552	-1.13614
118049652	rs79409442	4.06234e-08	-1.19225e-10	-0.933158
118049844	rs7624940	1.1127e-08	-1.35535	-0.872773
118049877	rs7627204	1.81356e-08	-0.871785	-0.867839
118050051	rs72967511	3.57358e-08	-1.19225e-10	-1.06135
118050102	rs62273458	6.2657e-08	-0.499827	-1.65059e-10
118050222	rs35112221	4.3129e-08	-1.19225e-10	-0.873307
118050388	rs1696488	1.54406e-08	-0.930014	-0.970488
118050608	rs78670157	2.48402e-07	-1.22802	2.10556
118050718	rs9812918	2.08356e-08	-0.701373	-0.899465
118050742	rs9813191	1.13321e-08	-1.33632	-0.873543
118050798	rs73179284	1.44479e-08	-0.996737	-0.970215
118050943	rs79142712	3.53325e-08	-1.19225e-10	-1.0727
118050974	rs1696487	1.08676e-08	-1.10292	-1.14879
118051349	rs148853431	1.13791e-08	-1.10231	-1.10342
118051462	rs114346467	1.18846e-08	-1.05535	-1.10691
118051487	rs9837689	1.82349e-08	-0.813126	-0.921039
118051635	rs75927910	1.20331e-08	-1.04192	-1.10792
118051754	rs77975613	1.84496e-08	-1.72246	-1.65059e-10
118051831	rs12630337	2.51514e-08	-0.286908	-1.12568
118051941	rs1961264	6.65159e-08	-0.440061	-1.65059e-10
118052159	rs61710392	2.10954e-07	-1.30484	2.01898
118052201	rs62273459	6.78997e-08	-0.41947	-1.65059e-10
118052277	rs13074387	1.57287e-08	-0.940749	-0.941266
118053046	rs7620150	1.83846e-08	-0.858148	-0.867839
118053358	rs77672971	1.18882e-08	-1.04635	-1.1156
118053399	rs779607	1.11073e-08	-1.08056	-1.14934
118053448	rs75835687	1.85097e-08	-1.71921	-1.65059e-10
118053526	rs77300857	1.26175e-08	-0.986819	-1.1156
118053585	rs779608	1.61754e-08	-0.896279	-0.95773
118053953	rs1720810	3.9547e-08	-0.667121	-0.292892
118053954	rs1665969	1.64187e-08	-0.88135	-0.95773
118054616	rs77579258	1.84082e-08	-1.72471	-1.65059e-10
118054881	rs58503380	3.28967e-08	-1.19225e-10	-1.14413
118054886	rs9829946	2.06739e-08	-0.744597	-0.864032
118054908	rs809663	1.07909e-08	-1.10641	-1.15239
118055095	rs9830279	6.80049e-08	-0.417923	-1.65059e-10
118055216	rs141116084	2.22622e-08	-1.53461	-1.65059e-10
118055688	rs80353459	1.84092e-08	-1.72465	-1.65059e-10
118056161	rs75788300	2.16719e-08	-1.12271	-0.438779
118056265	rs9815965	2.0882e-08	-0.678934	-0.919683
118056518	rs779609	1.54719e-08	-0.940749	-0.95773
118056581	rs9289100	6.23059e-08	-0.505446	-1.65059e-10
118057034	rs11708195	1.21539e-08	-1.25104	-0.888818
118057337	rs11716034	1.19305e-08	-1.27327	-0.885131
118057546	rs16828233	2.08513e-08	-0.683798	-0.916289
118057633	rs16828234	2.30269e-08	-0.591757	-0.909082
118057733	rs79839237	2.31527e-08	-0.586309	-0.909082
118057755	rs779610	1.12659e-08	-1.0636	-1.15212
118057806	rs16828236	2.31527e-08	-0.586309	-0.909082
118057831	rs7621845	3.42076e-08	-1.19225e-10	-1.10505
118058440	rs9864321	1.20118e-08	-1.28557	-0.866046
118058818	rs76558842	3.75827e-08	-1.19225e-10	-1.01096
118059095	rs142503422	2.58628e-08	-1.3847	-1.65059e-10
118059576	rs28758387	2.05547e-08	-0.761954	-0.85246
118061190	rs16828239	3.2764e-08	-1.19225e-10	-1.14817
118061278	rs62274781	6.67327e-08	-0.436808	-1.65059e-10
118061494	rs75564227	3.27071e-08	-1.19225e-10	-1.14991
118062005	rs73179286	1.13515e-08	-1.12558	-1.08257
118062305	rs705266	8.94485e-09	-1.32371	-1.12272
118062786	rs705265	1.2189e-08	-1.06179	-1.07518
118063670	rs705264	1.762e-08	-0.95928	-0.809185
118063701	rs705263	9.4106e-09	-1.28256	-1.1131
118064132	rs11720114	1.92877e-08	-0.837768	-0.840267
118064370	rs779218	1.16386e-08	-1.10713	-1.07604
118064392	rs1597057	1.24745e-08	-1.29596	-0.817854
118064530	rs75136090	1.15782e-08	-1.05241	-1.13597
118064976	rs779219	4.56365e-07	1.48579	-1.65059e-10
118065009	rs1079969	1.24745e-08	-1.29596	-0.817854
118065514	rs114029313	2.99592e-08	-1.23766	-1.65059e-10
118065659	rs1720798	8.82607e-09	-1.33356	-1.12623
118066099	rs1348969	1.2292e-08	-1.30656	-0.821995
118066950	rs77183493	3.27985e-08	-1.19225e-10	-1.14712
118067597	rs7647894	1.07818e-08	-1.12107	-1.13857
118067810	rs1392271	4.37692e-08	-0.510692	-0.347879
118067877	rs79131036	1.06541e-08	-1.13279	-1.13876
118068499	rs77304950	1.07378e-08	-1.12902	-1.13471
118068589	rs4687913	8.49031e-08	-0.195992	-1.65059e-10
118068952	rs80351612	2.33789e-08	-0.998548	-0.487121
118069220	rs1968010	2.22519e-08	-0.715385	-0.819689
118069315	rs28427525	8.49031e-08	-0.195992	-1.65059e-10
118069610	rs779617	3.94671e-08	-0.699732	-0.262302
118069690	rs9819777	1.94911e-08	-0.819381	-0.848161
118070385	rs809664	1.52932e-08	-0.956469	-0.953622
118070740	rs28373285	8.30686e-08	-0.217836	-1.65059e-10
118071348	rs779616	1.5852e-08	-0.957969	-0.916234
118071595	rs779615	9.32675e-08	0.112547	-0.214577
118071606	rs779614	4.62706e-08	-0.600464	-0.202531
118072248	rs17281381	2.96122e-08	-1.24932	-1.65059e-10
118072479	rs11707585	1.13839e-08	-1.05517	-1.15013
118072690	rs1720809	3.34596e-08	-0.784545	-0.342617
118073187	rs77587430	3.28479e-08	-1.19225e-10	-1.14562
118073689	rs142395746	3.63408e-08	-1.19225e-10	-1.04456
118073871	rs4688099	2.00751e-08	-0.793543	-0.844481
118073895	rs1696506	1.56833e-08	-0.978994	-0.90591
118073927	rs10049485	8.9272e-08	-0.145814	-1.65059e-10
118073993	rs150692120	2.332e-08	-1.48819	-1.65059e-10
118074247	rs1696505	1.84769e-08	-0.811755	-0.909225
118074543	rs75941798	8.87167e-08	-0.152054	-1.65059e-10
118074576	rs6797447	1.03248e-08	-1.1713	-1.13165
118074598	rs62274785	8.34078e-08	-0.21376	-1.65059e-10
118074776	rs78182401	3.28636e-08	-1.19225e-10	-1.14514
118074939	rs1353917	1.1499e-08	-1.04605	-1.14918
118074977	rs57673682	1.77771e-08	-1.40208	-0.357513
118075010	rs180743276	3.31973e-08	-1.19225e-10	-1.13503
118075232	rs112532483	3.78105e-08	-1.00492	-1.65059e-10
118075307	rs114304547	2.17644e-08	-1.55723	-1.65059e-10
118075383	rs74368460	3.2861e-08	-1.19225e-10	-1.14521
118075567	rs74285398	1.84565e-08	-1.23365	-0.488436
118075859	rs28853947	2.07107e-08	-0.736127	-0.870724
118076503	rs60500613	2.12413e-08	-1.09846	-0.483099
118076504	rs1696504	9.21814e-08	1.02947	-1.14322
118076714	rs13314327	1.76016e-08	-0.929247	-0.840267
118076832	rs1447591	1.12941e-08	-1.06241	-1.15081
118076835	rs61210202	2.48849e-08	-0.909313	-0.513928
118076837	rs78651237	1.02114e-08	-1.18254	-1.13146
118076976	rs77752591	1.89988e-08	-1.69313	-1.65059e-10
118077008	rs141756923	4.85994e-08	-0.753892	-1.65059e-10
118077087	rs6806804	1.8477e-08	-1.20316	-0.517811
118077248	rs75723228	1.01672e-08	-1.18614	-1.1322
118077490	rs60225171	1.67626e-08	-0.672086	-1.14627
118077513	rs60612486	8.49031e-08	-0.195992	-1.65059e-10
118077528	rs112796838	2.14557e-08	-1.06773	-0.503787
118077562	rs141561593	1.01627e-08	-1.18614	-1.13263
118077670	rs150906254	6.53937e-08	-0.457077	-1.65059e-10
118077682	rs13087409	5.93519e-09	-1.7248	-1.1318
118077711	rs57213717	8.1875e-08	-0.232309	-1.65059e-10
118077750	rs1617428	3.50995e-08	-0.713436	-0.36588
118077822	rs112552806	1.98175e-08	-0.80671	-0.844227
118077827	rs6807523	1.01204e-08	-1.19009	-1.13286
118077857	rs117132253	1.82289e-07	-1.19225e-10	0.568089
118077924	rs6774404	2.12987e-08	-1.05938	-0.519474
118078435	rs112857527	3.36829e-08	-1.19225e-10	-1.12051
118078471	rs72967532	1.66553e-08	-0.677626	-1.14715
118078487	rs3104616	3.45572e-07	1.95395	-0.746247
118078662	rs9839474	1.58384e-08	-0.944773	-0.930289
118078947	rs113862050	1.84959e-08	-1.71995	-1.65059e-10
118079080	rs9843990	1.95882e-08	-0.822307	-0.840267
118079782	rs7635166	1.52385e-08	-0.76485	-1.14882
118080017	rs1083754	1.57375e-08	-0.957969	-0.923486
118080240	rs1947145	2.08661e-08	-0.759109	-0.840267
118080350	rs1083755	1.62109e-08	-0.935584	-0.916234
118080792	rs4428172	5.42479e-08	-1.19225e-10	-0.643937
118081025	rs2166753	9.07133e-09	-1.36824	-1.06415
118081138	rs80156371	1.95248e-08	-1.22328	-0.442537
118081290	rs74952568	1.96846e-08	-1.21615	-0.441517
118081347	rs2084350	1.48403e-07	1.20886	-0.846431
118081620	rs1696512	3.91987e-08	-0.758275	-0.210584
118081778	rs1066605	8.17062e-09	-1.59855	-0.938407
118081961	rs56827334	1.99578e-08	-1.20135	-0.442537
118082065	rs60306068	3.26655e-08	-1.19225e-10	-1.15118
118082087	rs1066604	1.03741e-07	0.610053	-0.605657
118082451	rs112844470	1.02509e-07	-1.30177	1.29422
118082739	rs9823427	8.46312e-08	-0.199199	-1.65059e-10
118083186	rs62274791	8.57585e-08	-0.185967	-1.65059e-10
118083825	rs9653891	2.02048e-08	-0.788003	-0.84358
118083854	rs2121711	1.93015e-07	0.625264	-1.65059e-10
118083933	rs9832676	9.2422e-08	-0.111137	-1.65059e-10
118084224	rs9653892	1.8772e-08	-0.853748	-0.85139
118084768	rs779588	3.43088e-08	-0.771454	-0.330645
118085162	rs146478723	2.35473e-08	-1.47849	-1.65059e-10
118085540	rs56179103	2.11078e-08	-0.688393	-0.899465
118085756	rs779625	3.37732e-08	-0.771454	-0.346379
118085835	rs779624	1.615e-08	-0.972057	-0.883525
118085921	rs1499987	1.19703e-08	-1.1288	-1.02627
118086580	rs78822708	1.79735e-08	-0.885306	-0.8633
118086869	rs112316991	1.91466e-08	-0.825891	-0.859484
118086990	rs77674010	1.98299e-08	-0.743811	-0.906501
118087205	rs3886876	2.0125e-08	-0.729036	-0.906501
118087688	rs141832575	4.84128e-08	-1.19225e-10	-0.757738
118087954	rs62274793	6.62396e-08	-0.444224	-1.65059e-10
118088051	rs74904850	2.86237e-08	-1.28327	-1.65059e-10
118088436	rs6791396	2.32897e-08	-1.35359	-0.1359
118088840	rs9864759	7.2782e-08	-0.350033	-1.65059e-10
118088992	rs1374763	2.06379e-08	-0.7747	-0.835672
118089636	rs62274794	7.2782e-08	-0.350033	-1.65059e-10
118089714	rs523911	3.84699e-08	-0.768672	-0.218953
118089878	rs495402	1.50129e-08	-1.05229	-0.876298
118090320	rs580719	1.743e-08	-0.895783	-0.883525
118090777	rs56931518	3.29619e-08	-1.19225e-10	-1.14215
118091144	rs75869296	9.0234e-09	-1.29236	-1.14532
118091164	rs1447594	2.24217e-08	-1.29984	-0.227633
118091467	rs16828316	1.40252e-08	-0.843797	-1.15285
118091873	rs6438450	2.3809e-08	-1.30562	-0.161819
118091976	rs2865542	6.24188e-09	-1.70512	-1.1011
118093337	rs76416128	3.33122e-08	-1.19225e-10	-1.13158
118093631	rs73179294	7.13257e-07	1.93234	-1.65059e-10
118093755	rs76702603	8.8975e-09	-1.30546	-1.14627
118093907	rs79317243	4.11832e-08	-1.19225e-10	-0.919471
118094193	rs481782	3.38898e-08	-0.806256	-0.308132
118094375	rs9820674	2.06715e-08	-0.680341	-0.928404
118094431	rs192762639	2.70147e-08	-1.34112	-1.65059e-10
118094584	rs112928669	2.0936e-08	-1.59603	-1.65059e-10
118094594	rs74285401	1.8531e-08	-1.12454	-0.593517
118094599	rs9821035	2.48985e-08	-1.28012	-0.142579
118094965	rs9835004	2.14929e-08	-0.641377	-0.928404
118094992	rs491064	1.50727e-08	-1.00547	-0.919145
118095009	rs1499986	8.38142e-08	-0.2089	-1.65059e-10
118095045	rs9872618	2.08586e-08	-0.670888	-0.928846
118095749	rs74606256	8.78296e-08	-1.28869	1.12659
118095784	rs9856360	2.20021e-08	-0.656961	-0.889406
118096118	rs16828323	8.34637e-09	-1.36831	-1.14737
118096779	rs9841940	1.18972e-08	-1.0123	-1.14889
118097023	rs76271848	3.76678e-08	-1.19225e-10	-1.0087
118097392	rs2865543	2.05772e-08	-0.68574	-0.927577
118097897	rs545157	1.12782e-08	-1.22604	-0.988586
118097991	rs1566417	2.27736e-08	-0.577356	-0.934543
118098000	rs56716442	1.62934e-08	-0.855758	-0.990985
118098264	rs1374760	1.26925e-08	-0.948646	-1.14785
118098571	rs498082	1.22405e-07	0.979016	-0.80918
118098911	rs575566	1.30029e-07	1.05353	-0.823273
118099146	rs73179299	9.9035e-07	2.26056	-1.65059e-10
118100240	rs7645143	1.03621e-07	-1.21918	1.22242
118100428	rs1447593	1.93571e-08	-0.718505	-0.955936
118100473	rs74463452	2.49068e-08	-1.42236	-1.65059e-10
118100550	rs536720	1.10865e-08	-1.27722	-0.954551
118101217	rs78628794	2.23104e-08	-1.53245	-1.65059e-10
118101238	rs564172	1.06544e-07	0.885137	-0.854083
118101398	rs1374762	1.8402e-08	-1.72504	-1.65059e-10
118101726	rs10934447	8.36413e-09	-1.56206	-0.951486
118102281	rs13325798	1.54229e-08	-0.868337	-1.03331
118102437	rs138235001	3.52049e-08	-1.07632	-1.65059e-10
118102515	rs13325935	2.48107e-08	-0.344865	-1.08136
118102723	rs481034	1.2744e-07	0.947251	-0.737111
118102814	rs481955	1.14304e-07	0.876626	-0.775268
118102866	rs482107	1.20831e-07	0.905484	-0.748597
118103270	rs149454503	5.3381e-08	-0.0219632	-0.638084
118103411	rs78094714	5.32039e-08	-0.0085364	-0.654835
118103453	rs139825790	2.58206e-08	-1.38633	-1.65059e-10
118103527	rs515098	1.14815e-07	0.876626	-0.770809
118104102	rs73179302	1.06812e-08	-1.23293	-1.03609
118104140	rs73180804	9.06952e-09	-1.33074	-1.10184
118104246	rs543313	1.14343e-07	0.857068	-0.755369
118104328	rs543529	8.60742e-09	-1.43806	-1.04682
118104630	rs115392594	3.60804e-08	-1.05175	-1.65059e-10
118105573	rs73180807	9.7532e-09	-1.30062	-1.05929
118105630	rs571110	1.22297e-07	0.968604	-0.79965
118106643	rs1587453	1.93284e-08	-1.67593	-1.65059e-10
118107342	rs6765710	5.48206e-08	0.0256274	-0.659063
118107760	rs117457279	3.88377e-08	-1.19225e-10	-0.978112
118107820	rs6791000	1.78388e-08	-0.651527	-1.1046
118108203	rs113807793	9.00547e-08	-0.411966	0.274881
118108387	rs76886488	8.82917e-08	-0.40589	0.249034
118108992	rs79669550	8.99921e-08	-0.394305	0.256525
118109169	rs115074020	1.11344e-08	-1.07537	-1.15209
118109507	rs139806175	3.47399e-08	-1.19225e-10	-1.08961
118109763	rs9876333	1.55169e-08	-0.797373	-1.0982
118109846	rs479362	1.17273e-07	0.932323	-0.805324
118110028	rs474880	7.61603e-09	-1.49971	-1.10753
118110223	rs79525682	8.27561e-08	-0.457668	0.236063
118110441	rs9861164	1.62019e-08	-0.752514	-1.09986
118110745	rs72967571	1.91458e-08	-1.68542	-1.65059e-10
118111004	rs76013879	5.24261e-08	0.34711	-1.02521
118111176	rs114271740	1.09219e-08	-1.09576	-1.15097
118111490	rs73180812	1.7576e-07	0.531614	-1.65059e-10
118111664	rs9811613	1.7902e-08	-0.656186	-1.0964
118111877	rs521370	7.25623e-09	-1.52131	-1.13433
118111893	rs56367524	8.62231e-09	-1.35155	-1.13159
118111900	rs117043752	4.29768e-08	-1.19225e-10	-0.876841
118112010	rs9815744	1.76212e-08	-0.671999	-1.0964
118112242	rs524954	1.04e-07	0.86574	-0.85885
118112472	rs75979705	6.8116e-08	0.0527523	-0.469043
118112541	rs79920346	3.33925e-08	-1.19225e-10	-1.12917
118112744	rs550654	1.15683e-07	0.961736	-0.848388
118112846	rs9834573	1.69634e-08	-0.706582	-1.09986
118112939	rs75298570	1.00312e-07	-0.459057	0.429837
118114042	rs9881778	1.69053e-08	-0.692593	-1.11728
118114690	rs500097	1.02032e-07	0.868915	-0.881134
118115097	rs503795	1.17601e-07	1.0077	-0.877912
118115160	rs4687917	1.96343e-08	-0.564669	-1.09555
118115968	rs1696485	7.38496e-09	-1.4855	-1.15255
118116650	rs62274795	2.65383e-08	-1.35891	-1.65059e-10
118116676	rs540775296	2.13365e-08	-1.57708	-1.65059e-10
118116812	rs80184021	3.29721e-08	-1.19225e-10	-1.14184
118117266	rs501971	1.00209e-07	0.711785	-0.742029
118117308	rs76992573	1.05935e-08	-1.12943	-1.14783
118117500	rs556931	1.05324e-07	0.732884	-0.71335
118118022	rs79077684	3.36674e-08	-1.19225e-10	-1.12097
118118266	rs111679395	2.04741e-08	-0.506613	-1.11173
118118577	rs4688101	6.21068e-09	-1.71392	-1.09732
118118666	rs77186689	2.91808e-08	-1.26399	-1.65059e-10
118118837	rs78271918	4.91256e-08	0.145641	-0.888763
118119021	rs78969637	4.90963e-08	-0.743718	-1.65059e-10
118119032	rs779800	1.39115e-08	-1.03863	-0.966154
118119102	rs114389071	2.72528e-08	-1.33234	-1.65059e-10
118119150	rs2865545	4.81567e-08	0.138932	-0.901973
118119408	rs62274796	4.8383e-08	-0.758354	-1.65059e-10
118119438	rs116979388	9.68843e-08	-1.19225e-10	-0.063985
118119682	rs524438	1.44433e-08	-1.01516	-0.952113
118119840	rs478362	1.60167e-08	-1.07511	-0.788758
118120131	rs12631946	4.66517e-08	0.132072	-0.926865
118120313	rs518882	7.85157e-08	-0.429617	0.155413
118120447	rs80133485	2.08389e-08	-1.60068	-1.65059e-10
118120661	rs507145	6.88983e-08	-0.460647	0.0557764
118120947	rs184545816	2.85345e-08	-1.28639	-1.65059e-10
118121335	rs488628	1.27006e-08	-1.09911	-0.99674
118121886	rs9820591	9.48287e-09	-1.44351	-0.944506
118122723	rs491796	3.42884e-07	1.66903	-0.469142
118122741	rs12633593	8.85063e-08	-1.19225e-10	-0.154429
118122760	rs75989690	2.12903e-08	-1.57925	-1.65059e-10
118122816	rs492668	1.82356e-08	-0.698025	-1.0361
118123274	rs539284	1.73575e-08	-0.760053	-1.02342
118123774	rs62274804	5.32045e-08	-0.663359	-1.65059e-10
118124359	rs114740671	1.08446e-08	-1.45501	-0.798822
118124581	rs75596061	3.77957e-08	-1.19225e-10	-1.00531
118124636	rs191937161	4.18852e-08	-1.19225e-10	-0.90257
118125046	rs480491	1.49504e-07	0.158691	0.211127
118125112	rs78623808	4.33694e-08	0.0349869	-0.902734
118125284	rs150098366	6.15764e-08	-1.19225e-10	-0.517224
118125311	rs76734768	3.16029e-08	-0.107092	-1.07716
118125625	rs16828363	1.68054e-08	-0.787363	-1.02844
118126331	rs9834379	9.44625e-09	-1.28571	-1.10617
118126658	rs181518255	2.09937e-08	-1.59328	-1.65059e-10
118126659	rs9815101	4.32054e-08	-0.871537	-1.65059e-10
118126664	rs9815320	9.4608e-09	-1.28571	-1.10463
118127395	rs35569653	4.39223e-08	0.0412672	-0.896347
118127406	rs508870	1.38231e-07	0.0725255	0.218895
118127859	rs9824494	4.51178e-08	-0.828225	-1.65059e-10
118128081	rs7428892	7.55252e-09	-1.71079	-0.904836
118128136	rs6801360	1.05743e-08	-1.47499	-0.804084
118128227	rs72967596	1.84908e-08	-1.72023	-1.65059e-10
118128241	rs73180822	2.54761e-07	0.902824	-1.65059e-10
118128427	rs566459	1.77832e-08	-0.718943	-1.0403
118128549	rs78211686	5.59055e-08	0.254207	-0.868047
118128740	rs60356911	7.31164e-08	0.591209	-0.936658
118129381	rs12330594	9.38038e-09	-1.27541	-1.12347
118130365	rs2218624	4.67271e-08	0.0275406	-0.820719
118130411	rs506192	1.3735e-07	0.116578	0.168451
118130426	rs75989649	1.85308e-08	-1.71807	-1.65059e-10
118130697	rs513011	1.25799e-08	-1.06307	-1.04233
118130845	rs77047904	9.3039e-08	0.711571	-0.816054
118131039	rs13326806	8.78493e-09	-1.3375	-1.12697
118131339	rs13319845	8.81573e-09	-1.3375	-1.12347
118131592	rs78832003	3.80483e-08	-1.19225e-10	-0.998647
118131964	rs545252	4.83105e-08	0.0348824	-0.794736
118132140	rs147806283	4.82866e-08	-1.19225e-10	-0.760347
118132373	rs76896288	3.71115e-08	-1.19225e-10	-1.02357
118133154	rs9813744	8.71684e-09	-1.31938	-1.15286
118133318	rs148342444	1.45696e-07	-1.19225e-10	0.34402
118133572	rs1827180	8.91223e-09	-1.32782	-1.12225
118133620	rs523712	4.19299e-07	1.79446	-0.393381
118133728	rs9814621	5.25789e-08	-0.675188	-1.65059e-10
118134320	rs517313	1.29989e-08	-1.02568	-1.04696
118135310	rs487147	1.1994e-08	-1.01775	-1.13534
118136010	rs72969505	1.85457e-08	-1.71726	-1.65059e-10
118136322	rs576638	1.40314e-07	0.116578	0.189806
118136831	rs1083825	5.53204e-08	0.228283	-0.852645
118136877	rs75420861	4.80276e-08	0.021238	-0.786963
118137264	rs495761	1.43292e-07	0.137574	0.189806
118137524	rs140723989	3.27942e-08	-1.19225e-10	-1.14725
118138055	rs12634754	4.97372e-08	0.0487924	-0.779542
118138143	rs504005	1.31028e-08	-1.00108	-1.0636
118138386	rs1614410	4.94045e-08	0.128215	-0.865676
118138513	rs111773982	7.39892e-08	-0.333583	-1.65059e-10
118138699	rs540615	1.31827e-08	-0.991036	-1.06756
118138786	rs531289	1.31527e-07	0.0519067	0.189806
118138927	rs542459	1.31883e-08	-0.992481	-1.06569
118139109	rs4688102	4.36244e-08	-0.861887	-1.65059e-10
118139412	rs189367731	4.65111e-08	-1.19225e-10	-0.797811
118139700	rs62274806	5.49033e-08	-0.631929	-1.65059e-10
118140996	rs77059093	1.91515e-08	-1.68512	-1.65059e-10
118141050	rs483368	1.97209e-08	-0.554907	-1.10092
118141896	rs72969514	1.91515e-08	-1.68512	-1.65059e-10
118141928	rs112897292	4.95398e-08	-0.734726	-1.65059e-10
118142175	rs75264680	3.91532e-08	-1.19225e-10	-0.970021
118142356	rs2090713	6.23372e-08	-0.504945	-1.65059e-10
118142641	rs2102926	5.68061e-08	-0.597858	-1.65059e-10
118143653	rs62274807	5.7255e-08	-0.589987	-1.65059e-10
118143720	rs62274808	5.96726e-08	-0.54863	-1.65059e-10
118143970	rs1597060	3.89609e-08	-1.19225e-10	-0.974944
118144534	rs489514	1.51888e-08	-0.843966	-1.07298
118144682	rs9882733	8.42659e-09	-1.38405	-1.12206
118145448	rs497009	3.60075e-07	1.68615	-0.437338
118145526	rs62274809	6.0154e-08	-0.540594	-1.65059e-10
118145730	rs62274810	1.9222e-08	-1.68144	-1.65059e-10
118146623	rs79542456	3.92821e-08	-1.19225e-10	-0.966734
118146715	rs72969515	1.85234e-08	-1.71847	-1.65059e-10
118146794	rs507092	1.61027e-08	-0.802359	-1.05616
118146818	rs16828422	4.6748e-08	-0.0530162	-0.739715
118147207	rs555463	1.40546e-07	0.0957032	0.212328
118147263	rs4688103	5.56685e-08	-0.618088	-1.65059e-10
118147502	rs513437	2.01309e-08	-0.582933	-1.05231
118147733	rs149273486	4.7909e-08	-0.768199	-1.65059e-10
118148198	rs475191	8.59325e-09	-1.66113	-0.825391
118148413	rs1520113	1.89159e-08	-1.6975	-1.65059e-10
118148509	rs62274811	6.069e-08	-0.531724	-1.65059e-10
118148636	rs578424	1.64663e-08	-0.779444	-1.05674
118149105	rs483526	1.71508e-08	-1.25217	-0.543287
118150063	rs60736065	4.68136e-08	0.021238	-0.812566
118150139	rs141188501	2.27281e-08	-1.5139	-1.65059e-10
118150282	rs525687	1.23545e-07	-0.0185899	0.197692
118150377	rs526633	1.20164e-07	-0.0386678	0.190022
118150490	rs112634131	1.85418e-08	-1.71747	-1.65059e-10
118150688	rs9848730	9.09561e-09	-1.27686	-1.15285
118151054	rs57506637	4.7484e-08	0.0349869	-0.812097
118151652	rs558882	8.41993e-09	-1.66574	-0.841162
118151783	rs9854169	9.19899e-09	-1.30919	-1.10922
118151889	rs572538	1.26223e-07	-0.00483414	0.205385
118152666	rs16828424	4.69748e-08	0.0349869	-0.822877
118152813	rs11708487	8.6127e-09	-1.37504	-1.10922
118153061	rs12488242	3.84205e-08	-1.19225e-10	-0.98891
118153310	rs6808379	4.98565e-08	0.0349869	-0.763341
118153434	rs518166	1.8665e-08	-0.648597	-1.06226
118153862	rs142223072	2.04927e-08	-1.61743	-1.65059e-10
118154526	rs4688104	9.18378e-09	-1.26978	-1.15029
118154533	rs4688105	9.50475e-09	-1.28903	-1.09668
118154937	rs553070	8.56262e-09	-1.65294	-0.837156
118155276	rs566574	1.29145e-07	0.116578	0.106859
118155333	rs1447592	8.78696e-09	-1.35953	-1.1047
118155456	rs72969533	1.88998e-08	-1.69835	-1.65059e-10
118156039	rs80138751	1.85845e-08	-1.71517	-1.65059e-10
118156545	rs1348968	5.3704e-08	-0.654014	-1.65059e-10
118156731	rs6770820	4.01069e-08	0.0965227	-1.04248
118156956	rs16828431	8.72649e-09	-1.32016	-1.15097
118157095	rs538740	8.70467e-09	-1.64417	-0.829472
118157884	rs28519372	3.38784e-08	-1.19225e-10	-1.11472
118157897	rs577196	1.8104e-08	-1.52767	-0.213704
118157978	rs4688106	1.17412e-08	-1.29623	-0.878169
118158080	rs75814487	4.98654e-08	0.096737	-0.824911
118158366	rs6790306	1.04131e-08	-1.29623	-0.998212
118159067	rs9830169	8.1944e-09	-1.42498	-1.10907
118159265	rs1401952	6.83908e-09	-1.72064	-0.994209
118159325	rs55803033	2.01646e-08	-0.52312	-1.11045
118159700	rs190419987	3.78517e-08	-1.19225e-10	-1.00383
118160022	rs4688107	2.15916e-08	-0.666727	-0.898473
118160645	rs12489911	3.38618e-08	-1.19225e-10	-1.11522
118161024	rs548483	1.54289e-08	-0.921004	-0.980255
118161371	rs515562	3.38124e-08	-1.19225e-10	-1.11667
118161497	rs516560	8.21175e-09	-1.3924	-1.13953
118161738	rs75664695	1.87126e-08	-0.589636	-1.11867
118161812	rs16828457	1.75608e-08	-0.651883	-1.11995
118162092	rs16828459	1.89293e-08	-1.69679	-1.65059e-10
118162391	rs10511379	1.84103e-08	-0.603381	-1.12121
118162623	rs10511378	1.06551e-08	-1.36809	-0.903376
118162691	rs1374767	7.98914e-09	-1.44898	-1.11044
118162866	rs571525	3.38618e-08	-1.19225e-10	-1.11522
118163086	rs56233722	1.88322e-08	-1.70193	-1.65059e-10
118163149	rs499789	8.31768e-09	-1.37885	-1.14027
118163503	rs524245	1.3678e-07	0.163987	0.116885
118163684	rs72969543	1.86176e-08	-1.71339	-1.65059e-10
118164093	rs9683156	2.02601e-08	-0.52312	-1.10573
118164117	rs116432479	1.85215e-08	-1.71857	-1.65059e-10
118164554	rs56838930	3.41986e-08	-1.19225e-10	-1.10532
118164558	rs61703979	3.40862e-08	-1.19225e-10	-1.10861
118164759	rs1374768	1.92312e-08	-0.552635	-1.12833
118164871	rs73180835	1.82797e-08	-0.603381	-1.12833
118164912	rs1900604	1.39549e-08	-1.34117	-0.660503
118165381	rs10511377	1.9344e-08	-0.549029	-1.12609
118165434	rs9834139	8.62864e-09	-1.37848	-1.10394
118165696	rs151181716	1.84118e-08	-1.72451	-1.65059e-10
118166055	rs553769	1.76549e-08	-0.893121	-0.87337
118166075	rs62274813	1.49192e-08	-1.34117	-0.593678
118166088	rs7643286	3.40547e-08	-1.19225e-10	-1.10953
118166273	rs555611	3.40418e-08	-1.19225e-10	-1.10991
118166500	rs557455	1.48152e-07	0.180613	0.180121
118166713	rs10511376	4.93065e-08	0.0353092	-0.774756
118167124	rs147481837	2.6772e-08	-1.35014	-1.65059e-10
118167199	rs75306235	3.3992e-08	-1.19225e-10	-1.11138
118167241	rs141895932	2.32545e-08	-1.491	-1.65059e-10
118167254	rs1353918	5.7618e-08	-0.608633	0.0249657
118167849	rs72969547	1.55736e-08	-1.35531	-0.536618
118167960	rs72969548	1.89989e-08	-1.69312	-1.65059e-10
118168342	rs4688108	1.60892e-08	-1.33401	-0.525352
118168584	rs111502503	7.50625e-08	-0.480582	0.161401
118168645	rs2865845	1.61847e-08	-1.35531	-0.498128
118168651	rs10934448	2.18049e-08	-0.441271	-1.1141
118168741	rs10934449	1.83898e-08	-0.614671	-1.11103
118169615	rs116612716	2.8403e-08	-1.29101	-1.65059e-10
118169938	rs58719683	1.9956e-08	-0.536111	-1.10786
118169971	rs2970134	1.90748e-07	0.333095	0.280357
118170233	rs9880484	8.20517e-09	-1.39909	-1.13365
118170367	rs143489818	5.8819e-08	-0.563037	-1.65059e-10
118170394	rs2946798	2.0399e-07	0.35531	0.325261
118170552	rs2946799	8.86379e-09	-1.31861	-1.13692
118170730	rs73180839	1.92171e-08	-0.573839	-1.10786
118170859	rs73180840	2.07262e-08	-0.49824	-1.10786
118170872	rs75514439	9.65738e-08	-0.303324	0.236129
118170882	rs75867334	9.71609e-08	-0.303324	0.242189
118170898	rs73180841	1.92171e-08	-0.573839	-1.10786
118171936	rs1607672	1.55385e-08	-1.4958	-0.39838
118173191	rs112497433	9.95467e-07	1.59761	0.668102
118173284	rs2970135	1.85799e-08	-0.796861	-0.918563
118173427	rs148449542	1.88455e-08	-1.70123	-1.65059e-10
118173543	rs2946800	9.23008e-09	-1.27622	-1.13881
118173785	rs140355197	3.45765e-08	-1.19225e-10	-1.09433
118174135	rs2970136	2.31174e-08	-0.745499	-0.751417
118174362	rs79822710	1.86668e-08	-1.71076	-1.65059e-10
118174812	rs2970137	3.38445e-08	-1.19225e-10	-1.11573
118174980	rs78424355	1.92404e-08	-1.68049	-1.65059e-10
118174998	rs2946803	3.44251e-07	0.652896	0.550972
118175122	rs16828512	3.52393e-08	-1.19225e-10	-1.07534
118175179	rs2970138	9.13407e-09	-1.28651	-1.13898
118175344	rs2946804	3.3671e-08	-1.19225e-10	-1.12087
118175544	rs117870542	6.13945e-08	-1.19225e-10	-0.520181
118175581	rs17726851	7.70901e-08	0.855998	-1.14853
118175649	rs2970139	3.39228e-08	-1.19225e-10	-1.11341
118175816	rs2946805	3.36661e-08	-1.19225e-10	-1.12101
118175944	rs59838637	5.29667e-08	0.173443	-0.841281
118176045	rs2970140	3.3775e-08	-1.19225e-10	-1.11778
118176498	rs113304993	2.03372e-08	-1.62505	-1.65059e-10
118177116	rs12233581	8.03486e-09	-1.41125	-1.14246
118177782	rs7650108	8.38779e-08	-0.365976	0.157836
118177866	rs147386208	3.66478e-08	-1.19225e-10	-1.03615
118178051	rs2946807	9.19197e-09	-1.27622	-1.14295
118178387	rs2970141	3.34688e-08	-1.19225e-10	-1.12689
118178836	rs2970142	3.3568e-08	-1.19225e-10	-1.12393
118178888	rs112837479	2.23132e-08	-0.424763	-1.10756
118179065	rs6764281	3.04962e-08	-1.43098	0.211079
118179260	rs2946808	9.24341e-09	-1.27622	-1.13737
118179362	rs57001703	5.63296e-08	0.215511	-0.821792
118179381	rs62274825	2.84871e-08	-1.49741	0.209362
118179515	rs2970143	3.1794e-08	-0.457672	-0.720552
118179520	rs2970144	8.34878e-09	-1.64972	-0.865668
118180233	rs28806309	8.67425e-09	-1.3463	-1.13085
118180248	rs9810617	9.34693e-09	-1.26581	-1.13664
118180945	rs142128273	1.8635e-08	-1.71246	-1.65059e-10
118181408	rs59751075	9.39514e-09	-1.2747	-1.12261
118181496	rs111405148	2.12078e-08	-0.476681	-1.10645
118182123	rs574791753	4.44924e-08	-1.19225e-10	-0.842185
118182147	rs1520114	2.1159e-08	-0.476681	-1.10876
118182377	rs1520115	2.79276e-08	-1.40046	0.0925717
118182519	rs1520116	1.66914e-07	-0.371564	0.851543
118182568	rs62274826	2.97785e-08	-1.35574	0.112018
118182697	rs75340914	6.19619e-08	0.464795	-0.975777
118183160	rs77334219	9.04258e-09	-1.37208	-1.06348
118183283	rs62274827	1.51572e-08	-1.20465	-0.714375
118183460	rs1520117	9.26778e-07	3.20321	-1.009
118183783	rs1949542	7.68337e-09	-1.48278	-1.11567
118183883	rs115123378	2.06597e-08	-1.60932	-1.65059e-10
118183944	rs1401953	1.95787e-08	-0.594404	-1.06866
118184025	rs1401954	1.86171e-08	-0.637862	-1.07556
118184249	rs7632701	2.33207e-07	1.96641	-1.15199
118184523	rs145691154	3.95541e-08	-1.19225e-10	-0.959833
118184751	rs12637646	1.01588e-08	-1.32276	-0.996393
118185133	rs9828410	1.97109e-07	1.79654	-1.15029
118185304	rs9808947	1.1004e-08	-1.23143	-1.00781
118185348	rs7614154	4.2483e-07	2.22689	-0.812705
118185610	rs16828549	1.16077e-08	-1.08112	-1.10472
118185611	rs62274828	3.34211e-07	1.98686	-0.812591
118185725	rs10511375	1.54184e-07	1.55189	-1.15125
118185989	rs1520119	1.66101e-08	-0.720807	-1.10668
118186311	rs1356805	1.79388e-07	1.7007	-1.14866
118186591	rs1401955	1.71437e-08	-0.647967	-1.1479
118186991	rs9289104	7.50065e-09	-1.48921	-1.1333
118187821	rs2970148	1.72219e-08	-0.676322	-1.115
118187878	rs146390259	4.39253e-08	-0.855011	-1.65059e-10
118188070	rs12491385	1.07651e-08	-1.2914	-0.969802
118188090	rs10511374	1.09318e-08	-1.27916	-0.966661
118188593	rs73180846	2.93073e-07	1.04292	-1.65059e-10
118188843	rs117807843	4.5725e-08	-1.19225e-10	-0.814856
118188875	rs62274829	3.26723e-07	1.98695	-0.835336
118189029	rs72622400	1.06457e-08	-1.30885	-0.963494
118189108	rs28482455	9.54817e-09	-1.34347	-1.03768
118189282	rs72622401	1.06798e-08	-1.30885	-0.960301
118189463	rs72622402	1.058e-08	-1.31505	-0.963494
118189580	rs1520120	1.61167e-08	-1.01377	-0.843883
118189676	rs1520121	1.60698e-08	-0.73336	-1.1272
118189894	rs142326586	5.86872e-08	-1.19225e-10	-0.565281
118190615	rs1915095	7.61788e-09	-1.45437	-1.15263
118190664	rs1915096	1.62011e-08	-0.719624	-1.1328
118190893	rs2970131	1.59591e-08	-0.73774	-1.12973
118190970	rs6781738	7.73284e-09	-1.44309	-1.14894
118191048	rs3920308	9.73196e-09	-1.33347	-1.02862
118191185	rs145328541	3.58845e-08	-1.19225e-10	-1.0572
118191207	rs147668291	5.49461e-08	-1.19225e-10	-0.63115
118191228	rs3974959	1.70342e-08	-0.930512	-0.871767
118191360	rs1520122	7.4901e-09	-1.4737	-1.15022
118191590	rs1520123	1.28461e-08	-0.958606	-1.12586
118192303	rs12637095	8.79214e-09	-1.3469	-1.11674
118193612	rs17676122	1.18323e-07	1.04399	-0.908074
118193671	rs28410918	8.22001e-09	-1.5222	-1.00873
118193684	rs17676130	1.18635e-07	1.04399	-0.905439
118194138	rs149836256	1.88452e-08	-1.70125	-1.65059e-10
118194661	rs116129935	3.28001e-08	-1.14707	-1.65059e-10
118194946	rs1607673	1.1933e-07	1.04399	-0.899596
118195118	rs4688114	2.32678e-08	-1.49043	-1.65059e-10
118195571	rs4688115	8.5265e-09	-1.49316	-1.00116
118195597	rs188703986	3.48597e-08	-1.08617	-1.65059e-10
118195601	rs4688116	2.4101e-07	1.99864	-1.1513
118195754	rs75442733	3.3864e-08	-1.19225e-10	-1.11515
118196006	rs34289148	1.09459e-07	1.19838	-1.14033
118196219	rs1401957	2.29165e-07	1.94945	-1.15251
118196244	rs75713399	7.39231e-09	-1.48482	-1.15224
118196632	rs2970125	1.01826e-08	-1.24983	-1.06699
118197479	rs72625403	9.04547e-09	-1.56007	-0.875172
118197751	rs4527371	2.44177e-07	2.0069	-1.14651
118197786	rs116116241	2.75615e-08	-1.32108	-1.65059e-10
118198045	rs9849379	9.95336e-09	-1.18696	-1.15263
118198277	rs7637943	1.30102e-08	-0.923097	-1.14867
118198439	rs1915097	7.62012e-09	-1.45428	-1.15243
118198440	rs1915098	7.72221e-09	-1.4413	-1.1521
118199142	rs116627886	2.35119e-08	-1.48	-1.65059e-10
118199201	rs2970124	1.96588e-08	-0.712356	-0.94662
118199277	rs11715251	1.25875e-08	-1.69482	-0.409981
118199398	rs12638367	1.20318e-08	-1.69482	-0.455134
118199675	rs1546683	2.42138e-08	-0.508153	-0.942426
118199897	rs17676297	2.18834e-07	0.507388	0.243422
118200373	rs2946811	1.89579e-07	0.342872	0.264434
118200474	rs13327271	1.21443e-08	-1.69791	-0.44273
118200533	rs74714143	6.37807e-09	-1.65909	-1.12554
118200588	rs13323664	1.2141e-08	-1.70505	-0.435863
118200641	rs13316535	9.47344e-09	-1.65944	-0.729572
118201033	rs1464309	2.43385e-08	-0.475849	-0.969592
118201182	rs1464310	2.03728e-07	0.387661	0.291622
118201229	rs1464311	1.68309e-07	0.102358	0.385944
118201375	rs11717594	1.95634e-08	-1.66384	-1.65059e-10
118201381	rs9828098	1.19363e-08	-1.69482	-0.463103
118201878	rs72625404	9.00591e-09	-1.71613	-0.723489
118202086	rs7618451	1.22793e-08	-1.68549	-0.444092
118202319	rs188302741	9.98564e-08	-1.19225e-10	-0.0337695
118202458	rs12630012	9.01483e-09	-1.71514	-0.723489
118202986	rs2970122	2.14102e-07	0.405945	0.323007
118203259	rs78422563	2.0807e-08	-1.60221	-1.65059e-10
118203849	rs9877285	1.2295e-08	-1.6893	-0.439011
118204269	rs138462036	1.86321e-08	-1.71262	-1.65059e-10
118204300	rs1520124	2.22326e-08	-0.589933	-0.946007
118204601	rs2139547	9.76966e-09	-1.63972	-0.718498
118204830	rs1983380	1.24646e-08	-1.69518	-0.419435
118205147	rs9832543	1.24181e-08	-1.70505	-0.413294
118206529	rs1520125	1.20813e-08	-1.70728	-0.438567
118206692	rs2946813	2.28379e-07	0.387661	0.405844
118206941	rs2970120	2.29858e-07	0.387661	0.412297
118207103	rs114578806	1.84222e-08	-1.72394	-1.65059e-10
118207138	rs1520126	2.63295e-08	-0.394803	-0.972008
118207337	rs1401958	2.2609e-07	0.367636	0.415793
118207379	rs181751616	7.40014e-07	-1.19225e-10	1.96917
118207452	rs139301106	4.2238e-08	-0.894181	-1.65059e-10
118207544	rs1401959	2.43892e-08	-0.443129	-1.00023
118207742	rs1520127	2.43045e-08	-0.459541	-0.9873
118207924	rs12492016	6.55467e-09	-1.63792	-1.1194
118208264	rs12634577	9.52723e-09	-1.666	-0.717347
118208412	rs1401960	2.38332e-08	-0.475849	-0.990574
118209711	rs2102925	2.32479e-08	-0.492053	-0.999233
118209784	rs28649582	1.18762e-08	-1.70505	-0.457914
118210112	rs117527308	3.39136e-08	-1.19225e-10	-1.11369
118211067	rs1520128	1.00049e-08	-1.6057	-0.728732
118211462	rs1520129	7.4442e-08	-0.327482	-1.65059e-10
118211608	rs4687918	1.06771e-08	-1.72069	-0.548704
118211706	rs75857408	3.60345e-08	-1.19225e-10	-1.05303
118211749	rs4687919	1.08555e-08	-1.72209	-0.530735
118212660	rs16828591	8.60271e-08	0.860171	-1.04301
118212783	rs2946815	1.23124e-07	0.135906	0.0397809
118212939	rs1520131	2.24118e-08	-0.527071	-1.00084
118213200	rs2946816	1.27227e-07	0.117093	0.0913753
118213362	rs2970117	5.19865e-08	0.369564	-1.05608
118213559	rs57570219	9.89567e-09	-1.66861	-0.676798
118214065	rs74729757	7.50462e-08	-0.319398	-1.65059e-10
118214106	rs9880522	6.46899e-09	-1.62477	-1.14572
118214253	rs1589282	7.00561e-09	-1.55109	-1.1397
118214639	rs58128735	1.02188e-08	-1.71829	-0.59499
118215634	rs138240123	5.32871e-08	-1.19225e-10	-0.661808
118216387	rs12639472	1.08456e-08	-1.60941	-0.644333
118216599	rs28645420	6.73109e-09	-1.57916	-1.1516
118216618	rs62274857	4.93996e-08	-1.50883	0.771267
118217387	rs2946818	2.16729e-08	-0.506646	-1.05479
118218021	rs6808261	1.95201e-07	0.426396	0.210134
118218689	rs2970115	2.525e-08	-1.4034	-0.00527982
118218911	rs2946819	1.07022e-08	-1.36031	-0.906737
118218973	rs2946820	1.77806e-08	-1.61602	-0.143379
118219131	rs79773371	2.79517e-08	-1.06425	-0.24277
118219133	rs2946821	1.85164e-08	-1.63235	-0.0864926
118219169	rs2970114	2.41051e-08	-0.867534	-0.587547
118219271	rs145073098	3.73608e-08	-1.19225e-10	-1.01688
118220148	rs1554385	2.7709e-08	-0.916621	-0.399125
118220522	rs76360571	3.43943e-08	-1.19225e-10	-1.09961
118220940	rs11706771	3.38267e-08	-1.63763	0.521374
118221011	rs11710875	3.42718e-08	-1.66569	0.562509
118221414	rs35338242	3.72733e-08	-1.71417	0.694947
118221860	rs117404665	3.32264e-08	-1.19225e-10	-1.13416
118223121	rs76995126	1.99984e-07	-1.19225e-10	0.660734
118223329	rs117819879	1.06914e-07	-1.19225e-10	0.0345261
118223589	rs4146333	1.95324e-08	-1.6834	0.017979
118223781	rs77983339	3.72597e-08	-1.19225e-10	-1.01959
118223955	rs77698606	3.31145e-08	-1.19225e-10	-1.13753
118225124	rs80004511	3.35855e-08	-1.19225e-10	-1.12341
118225481	rs114839533	5.57826e-08	-0.616041	-1.65059e-10
118225846	rs78604289	3.88613e-08	-1.19225e-10	-0.977502
118226026	rs1401951	4.91425e-08	-0.73647	-0.00630745
118226290	rs62275962	3.25264e-08	-1.26697	0.111516
118226516	rs186774155	3.29592e-08	-1.19225e-10	-1.14223
118226638	rs62275963	3.34108e-08	-1.2458	0.117182
118227375	rs149145302	4.5697e-08	-1.19225e-10	-0.815469
118227780	rs2970110	6.60971e-08	-1.38624	0.939864
118228521	rs2946824	7.54458e-08	-1.46727	1.15318
118228566	rs6800781	1.23069e-08	-1.32123	-0.806117
118228730	rs117346037	4.52762e-08	-1.19225e-10	-0.824722
118229370	rs939316	1.36075e-08	-1.33719	-0.689697
118229565	rs6780054	3.26488e-08	-1.19225e-10	-1.15169
118230044	rs77727922	3.58437e-08	-1.19225e-10	-1.05834
118230410	rs143926735	2.12557e-08	-1.58088	-1.65059e-10
118230867	rs6780730	4.1333e-08	-1.19026	0.274419
118231195	rs569772946	2.27338e-08	-1.51365	-1.65059e-10
118232109	rs147877476	3.32238e-08	-1.19225e-10	-1.13424
118232178	rs201617719	3.26302e-08	-1.19225e-10	-1.15226
118232408	rs80312456	3.29221e-08	-1.19225e-10	-1.14336
118232666	rs16828610	4.20356e-08	-1.21334	0.314359
118233233	rs2946825	3.77174e-08	-1.10724	0.0998597
118233403	rs74403419	3.26272e-08	-1.19225e-10	-1.15236
118233751	rs79264487	3.26245e-08	-1.19225e-10	-1.15244
118233970	rs1113808	3.96145e-08	-1.00748	0.0491731
118233988	rs79463801	3.26179e-08	-1.19225e-10	-1.15264
118234042	rs61701638	3.91727e-08	-1.19225e-10	-0.969523
118234309	rs7636409	4.32508e-08	-1.21334	0.342857
118234448	rs112461831	2.93108e-08	-1.25955	-1.65059e-10
118234539	rs200857803	3.28329e-08	-1.19225e-10	-1.14607
118234655	rs62275965	4.31731e-08	-1.44538	0.573095
118234927	rs62275966	4.41695e-08	-1.22068	0.371216
118234928	rs77410460	3.26299e-08	-1.19225e-10	-1.15227
118235475	rs116870622	3.26107e-08	-1.19225e-10	-1.15286
118235566	rs62275967	4.45836e-08	-1.24311	0.402969
118235571	rs62275968	4.48665e-08	-1.24311	0.409294
118235930	rs111543729	3.60705e-08	-1.05203	-1.65059e-10
118235965	rs6785400	4.55481e-08	-1.20595	0.387219
118235971	rs117294335	3.26114e-08	-1.19225e-10	-1.15284
118236083	rs6785522	4.56414e-08	-1.21334	0.396659
118236182	rs148155823	3.2613e-08	-1.19225e-10	-1.15279
118236195	rs142010049	3.29371e-08	-1.19225e-10	-1.1429
118237767	rs2970108	7.03756e-08	-1.53024	1.14659
118238013	rs6767633	4.72334e-08	-1.22068	0.438284
118238469	rs140293576	3.26294e-08	-1.19225e-10	-1.15229
118238621	rs74566800	3.60382e-08	-1.12705	0.0741231
118238817	rs143255662	4.83069e-08	-1.22068	0.460756
118238849	rs111751942	4.18325e-08	-0.994526	0.0906977
118239404	rs62275969	4.94639e-08	-1.21334	0.477085
118239436	rs144191378	2.29037e-08	-1.5062	-1.65059e-10
118239492	rs62275970	4.90624e-08	-1.22797	0.483563
118239980	rs78320193	1.7107e-08	-1.45062	-0.347402
118240109	rs150927185	3.26775e-08	-1.19225e-10	-1.15082
118240239	rs79797465	2.23861e-08	-1.65567	0.126611
118240364	rs151002305	2.12688e-08	-1.58026	-1.65059e-10
118240684	rs147081357	3.26476e-08	-1.19225e-10	-1.15173
118240685	rs138488731	3.26476e-08	-1.19225e-10	-1.15173
118240890	rs62275971	4.96243e-08	-1.21334	0.480322
118241001	rs62275972	1.32598e-08	-1.35003	-0.702736
118241146	rs9758053	5.11432e-08	-1.20595	0.503079
118241354	rs2222305	6.91214e-08	-1.38775	0.986116
118241424	rs6808572	5.84862e-08	-1.23521	0.666496
118241645	rs2203945	5.6073e-08	-0.776539	0.165691
118241834	rs80278892	3.37766e-08	-1.11773	-1.65059e-10
118242776	rs144969871	3.27641e-08	-1.19225e-10	-1.14817
118242891	rs147777785	1.66493e-07	0.477453	-1.65059e-10
118242982	rs147123781	3.27913e-08	-1.19225e-10	-1.14734
118243617	rs77082544	3.28008e-08	-1.19225e-10	-1.14705
118243813	rs75824918	3.27237e-08	-1.19225e-10	-1.1494
118243968	rs78591989	3.2831e-08	-1.19225e-10	-1.14613
118244171	rs56337209	1.40352e-07	0.344116	-0.0374661
118244574	rs56147469	1.03337e-08	-1.46363	-0.838464
118244979	rs75735617	3.28256e-08	-1.19225e-10	-1.14629
118245156	rs117836498	3.27772e-08	-1.19225e-10	-1.14777
118245924	rs117967943	3.27959e-08	-1.19225e-10	-1.1472
118246284	rs76537417	3.36279e-08	-1.19225e-10	-1.12215
118246336	rs76731441	3.43644e-08	-1.10048	-1.65059e-10
118246390	rs78027220	3.28256e-08	-1.19225e-10	-1.14629
118246430	rs76921768	3.28256e-08	-1.19225e-10	-1.14629
118246532	rs76288861	3.28467e-08	-1.19225e-10	-1.14565
118246794	rs117338864	4.71022e-08	-1.19225e-10	-0.785183
118246922	rs78362855	3.30381e-08	-1.19225e-10	-1.13984
118247036	rs139487903	1.93431e-08	-1.67517	-1.65059e-10
118247385	rs77892315	3.7561e-08	-1.01154	-1.65059e-10
118247559	rs187222019	4.51325e-08	-0.827899	-1.65059e-10
118247895	rs75001942	3.37972e-08	-1.19225e-10	-1.11712
118248282	rs76012831	3.55788e-08	-1.57892	0.513171
118248385	rs1464313	3.2954e-08	-1.19225e-10	-1.14239
118248580	rs1464312	2.06213e-08	-1.25406	-0.357119
118248695	rs2037363	1.36428e-07	0.535107	-0.256815
118248939	rs115026595	1.84075e-08	-1.72474	-1.65059e-10
118249037	rs2946796	9.5712e-08	-0.445857	0.369699
118249116	rs2037362	9.15691e-08	-0.49032	0.369912
118249473	rs2970106	1.12133e-07	0.236414	-0.154227
118249675	rs1850943	1.22287e-07	0.476579	-0.307711
118250292	rs2970104	1.16147e-07	0.432019	-0.314665
118250340	rs2970103	1.16147e-07	0.432019	-0.314665
118250462	rs77522702	2.43551e-08	-1.30027	-0.144493
118250759	rs74852705	1.8411e-08	-1.72456	-1.65059e-10
118250783	rs76987236	2.11271e-08	-1.58695	-1.65059e-10
118250799	rs77756430	2.89281e-08	-1.5538	0.281112
118250908	rs4585187	8.80602e-08	-0.490162	0.330681
118251979	rs4568124	8.91688e-08	-0.460996	0.314024
118252396	rs77712546	2.46826e-08	-1.28906	-0.142344
118252489	rs4507245	1.13949e-07	0.475494	-0.377249
118252680	rs6804586	1.15397e-07	0.454391	-0.343514
118252847	rs4630940	1.15397e-07	0.454391	-0.343514
118253469	rs6807699	7.84153e-08	-0.387462	0.111979
118253664	rs6807887	1.10151e-07	0.407865	-0.343514
118254095	rs4583648	7.24169e-08	-0.676311	0.321248
118254190	rs4468967	1.01883e-07	0.322598	-0.336278
118254649	rs7610392	9.13161e-08	0.213103	-0.336278
118254707	rs77110926	1.97669e-08	-0.973237	-0.680256
118254960	rs10804536	9.19823e-08	0.213103	-0.329009
118255042	rs112613255	2.52901e-08	-1.31007	-0.0970176
118255313	rs10804537	7.27753e-08	-0.66214	0.312014
118255364	rs10804538	9.13161e-08	0.213103	-0.336278
118256200	rs6781993	9.06578e-08	0.213103	-0.343514
118256441	rs77511521	3.49162e-08	-1.08455	-1.65059e-10
118256624	rs6769610	2.16982e-08	-0.72227	-0.838003
118256722	rs76879239	3.42694e-08	-1.19225e-10	-1.10325
118257029	rs16828633	2.61753e-08	-1.26574	-0.10695
118257268	rs79029293	2.60469e-08	-1.27971	-0.0978941
118258466	rs59732248	3.3372e-08	-1.5893	0.459516
118258715	rs9843880	7.38211e-08	-0.647873	0.312014
118258884	rs117141049	3.42399e-08	-1.19225e-10	-1.10411
118259141	rs9865749	7.24647e-08	-0.647873	0.293469
118259218	rs9828647	7.35131e-08	-0.633509	0.293469
118259270	rs9828771	7.24647e-08	-0.647873	0.293469
118259320	rs9848574	7.35131e-08	-0.633509	0.293469
118259421	rs9866246	9.68423e-08	0.0107945	-0.0752131
118259527	rs9828854	1.93949e-08	-1.67249	-1.65059e-10
118259810	rs74776711	3.49162e-08	-1.08455	-1.65059e-10
118260078	rs13086945	8.6747e-08	-0.458264	0.283758
118260322	rs78598552	2.09965e-08	-1.59315	-1.65059e-10
118260415	rs78118112	3.01299e-08	-1.23199	-1.65059e-10
118261407	rs9289105	7.1776e-08	-0.64771	0.283758
118261582	rs12695370	9.81238e-08	0.0321892	-0.0834614
118261605	rs12695371	7.35131e-08	-0.633509	0.293469
118261707	rs4588353	6.98777e-08	-0.702565	0.311809
118262517	rs4073589	8.12639e-08	-0.53327	0.293469
118262881	rs4146786	1.10081e-07	0.155387	-0.0916771
118263121	rs4074439	8.10503e-08	-0.53592	0.293487
118264450	rs4519687	9.18317e-08	-0.411014	0.293469
118264658	rs76048159	2.85572e-08	-1.19742	-0.0881739
118265735	rs78500432	1.92664e-08	-1.67914	-1.65059e-10
118265962	rs77233665	2.63966e-08	-1.30428	-0.0599908
118267080	rs10804539	1.0177e-07	0.363005	-0.377788
118267295	rs16828635	2.58169e-08	-1.30187	-0.0846002
118267497	rs9682051	8.66941e-08	-0.442493	0.267376
118267530	rs78460508	1.80916e-08	-1.0338	-0.708256
118267573	rs79373431	1.86356e-08	-1.01241	-0.70002
118267713	rs75059903	2.00965e-08	-1.63696	-1.65059e-10
118269099	rs12695372	7.25313e-08	-0.618883	0.265398
118269423	rs190252715	4.95851e-08	-1.19225e-10	-0.733813
118269774	rs9816586	7.85586e-08	-0.520818	0.247161
118270148	rs4378953	1.06317e-07	0.151525	-0.1226
118270394	rs5006116	7.66457e-08	-0.53592	0.237611
118270640	rs56056704	9.98346e-08	0.36414	-0.398127
118270772	rs12330691	1.04044e-07	0.129915	-0.1226
118270809	rs4383519	2.82997e-08	-1.21313	-0.0815146
118271446	rs79088167	3.39572e-08	-1.19225e-10	-1.1124
118271631	rs4355274	7.29003e-08	-0.460832	0.112423
118271837	rs77749034	2.5384e-08	-1.32101	-0.0823757
118271900	rs116524758	3.31577e-08	-1.13623	-1.65059e-10
```
