## Supplementary material for "Characterization of shared and ancestry-specific signals driving complex traits using multi-ancestry fine-mapping": susiex_nc3.cs80.summary

```
# chr3:117272036-118272036
CS_ID	CS_LENGTH	CS_PURITY	MAX_PIP_SNP	BP	REF_ALLELE	ALT_ALLELE	REF_FRQ	BETA	SE	-LOG10P	MAX_PIP	POST-HOC_PROB_POP1	POST-HOC_PROB_POP2
1	70	0.820935	rs62266065	117547059	T,T	C,C	0.868787,0.990079	-0.0323399,-0.0199478	0.00585591,0.0431319	7.47625,0.191293	0.0208331	0.999849	0.266695
```
