## Supplementary material for "Characterization of shared and ancestry-specific signals driving complex traits using multi-ancestry fine-mapping": susiex_nc1.cs80.cs

```
CS_ID	SNP	BP	REF_ALLELE	ALT_ALLELE	REF_FRQ	BETA	SE	-LOG10P	CS_PIP	OVRL_PIP
1	chr3:123118801:C:T	123118801	T,T	C,C	1,1	inf,inf	inf,inf	14.7081,1.10053	0.174428	0.174428
1	chr3:123114156:C:T	123114156	T,T	C,C	1,1	inf,inf	inf,inf	14.7591,0.877763	0.133939	0.133939
1	chr3:123132993:A:G	123132993	G,G	A,A	1,1	inf,inf	inf,inf	14.6574,0.878145	0.10679	0.10679
1	chr3:123132091:T:C	123132091	C,C	T,T	1,1	inf,inf	inf,inf	14.7034,0.739753	0.0945716	0.0945716
1	chr3:123117153:T:C	123117153	C,C	T,T	1,1	inf,inf	inf,inf	14.6261,0.831483	0.0922163	0.0922163
1	chr3:123121884:A:G	123121884	G,G	A,A	1,1	inf,inf	inf,inf	14.9343,0.295471	0.0851661	0.0851661
1	chr3:123126824:C:G	123126824	G,G	C,C	1,1	inf,inf	inf,inf	14.8518,0.305363	0.0716143	0.0716143
1	chr3:123122215:G:A	123122215	A,A	G,G	1,1	inf,inf	inf,inf	14.8564,0.258053	0.0687041	0.0687041
```
