## Supplementary material for "Characterization of shared and ancestry-specific signals driving complex traits using multi-ancestry fine-mapping": susiex_nc1.cs80.snp

```
BP	SNP	PIP(CS1)	LogBF(CS1,Pop1)	LogBF(CS1,Pop2)
122614764	chr3:122614764:C:T	1.20905e-14	-3.25008e-10	-1.18205
122614904	chr3:122614904:T:A	1.7153e-14	-3.25008e-10	-0.832291
122615143	chr3:122615143:A:G	1.1008e-14	-3.25008e-10	-1.27584
122615302	chr3:122615302:C:A	1.19272e-14	-3.25008e-10	-1.19564
122615396	chr3:122615396:C:T	1.90448e-15	-1.8293	-1.20096
122615877	chr3:122615877:C:T	1.10206e-14	-3.25008e-10	-1.27469
122616433	chr3:122616433:A:C	1.19483e-14	-3.25008e-10	-1.19387
122616533	chr3:122616533:T:C	1.7271e-14	-3.25008e-10	-0.825431
122616542	chr3:122616542:A:G	2.04997e-14	-1.72687	1.07282
122616717	chr3:122616717:C:G	1.65838e-14	-3.25008e-10	-0.866033
122616733	chr3:122616733:G:A	5.80392e-15	-1.91593	-3.18434e-10
122616762	chr3:122616762:T:A	1.72396e-14	-3.25008e-10	-0.827256
122616829	chr3:122616829:T:C	1.10581e-14	-3.25008e-10	-1.2713
122616896	chr3:122616896:G:A	1.98464e-14	-3.25008e-10	-0.686439
122617278	chr3:122617278:T:C	2.987e-15	-1.79144	-0.788748
122617436	chr3:122617436:G:A	9.27077e-15	-1.4476	-3.18434e-10
122617572	chr3:122617572:G:A	2.64939e-15	-2.05507	-0.645057
122617992	chr3:122617992:T:A	2.34579e-15	-2.08149	-0.740349
122617995	chr3:122617995:G:A	1.2766e-14	-3.25008e-10	-1.12768
122618099	chr3:122618099:G:T	1.06744e-14	-3.25008e-10	-1.30661
122618219	chr3:122618219:A:T	1.12667e-14	-3.25008e-10	-1.25261
122618614	chr3:122618614:A:G	1.6463e-14	-3.25008e-10	-0.873347
122618831	chr3:122618831:G:A	1.58053e-14	-3.25008e-10	-0.914114
122618951	chr3:122618951:A:G	2.00277e-15	-2.07006	-0.909868
122619048	chr3:122619048:C:G	4.88768e-15	-2.08774	-3.18434e-10
122619266	chr3:122619266:A:G	1.10772e-14	-1.26958	-3.18434e-10
122619336	chr3:122619336:A:G	1.64623e-14	-3.25008e-10	-0.873387
122619704	chr3:122619704:G:C	1.43483e-14	-3.25008e-10	-1.01083
122619790	chr3:122619790:G:A	3.30142e-15	-1.77281	-0.707304
122619850	chr3:122619850:G:A	1.184e-14	-3.25008e-10	-1.20298
122619945	chr3:122619945:C:A	1.87547e-14	-3.25008e-10	-0.743019
122619979	chr3:122619979:G:A	1.10308e-14	-3.25008e-10	-1.27377
122620069	chr3:122620069:G:T	1.83204e-14	-3.25008e-10	-0.766447
122620210	chr3:122620210:G:A	1.97027e-14	-3.25008e-10	-0.693704
122620491	chr3:122620491:A:G	7.25331e-15	-1.77083	0.0778309
122620964	chr3:122620964:C:T	1.06669e-14	-3.25008e-10	-1.30731
122621041	chr3:122621041:G:C	1.10869e-14	-3.25008e-10	-1.2687
122621143	chr3:122621143:T:C	2.81082e-15	-2.0495	-0.591488
122621754	chr3:122621754:T:C	1.13811e-14	-3.25008e-10	-1.24251
122621755	chr3:122621755:G:A	1.13864e-14	-3.25008e-10	-1.24205
122621963	chr3:122621963:A:G	1.59545e-15	-2.07857	-1.12873
122622009	chr3:122622009:C:T	1.71942e-15	-1.83308	-1.29939
122622365	chr3:122622365:T:G	3.20795e-14	-3.25008e-10	-0.206243
122622381	chr3:122622381:T:C	1.65384e-15	-1.86571	-1.30565
122622554	chr3:122622554:A:G	5.13927e-15	-2.06225	0.0247039
122622622	chr3:122622622:C:T	2.93248e-14	-3.25008e-10	-0.296029
122622668	chr3:122622668:T:C	4.88738e-15	-2.08781	-3.18434e-10
122623101	chr3:122623101:A:G	2.06913e-14	-3.25008e-10	-0.644747
122623456	chr3:122623456:G:A	1.10671e-14	-3.25008e-10	-1.27048
122623509	chr3:122623509:A:G	1.06523e-14	-3.25008e-10	-1.30868
122623653	chr3:122623653:C:T	1.14879e-14	-3.25008e-10	-1.23317
122623764	chr3:122623764:A:C	1.39632e-14	-3.25008e-10	-1.03803
122623850	chr3:122623850:G:A	1.62729e-15	-1.9732	-1.21434
122624241	chr3:122624241:A:G	1.44463e-14	-3.25008e-10	-1.00402
122624332	chr3:122624332:T:C	2.52879e-14	-3.25008e-10	-0.444136
122624514	chr3:122624514:A:T	3.09127e-15	-1.50027	-1.04561
122624592	chr3:122624592:A:C	1.6203e-15	-1.96133	-1.23052
122624601	chr3:122624601:T:C	1.19024e-14	-3.25008e-10	-1.19772
122625085	chr3:122625085:C:A	1.07589e-14	-3.25008e-10	-1.29873
122625259	chr3:122625259:G:T	1.06477e-14	-3.25008e-10	-1.30911
122625439	chr3:122625439:T:C	3.93475e-15	-1.9386	-0.366014
122625533	chr3:122625533:C:T	1.20976e-14	-2.07274	0.891284
122625661	chr3:122625661:A:G	1.66999e-14	-2.02551	1.16645
122625982	chr3:122625982:C:T	1.80672e-14	-3.25008e-10	-0.780363
122626284	chr3:122626284:C:T	1.3036e-14	-0.419094	-0.687654
122626285	chr3:122626285:G:A	1.64481e-14	-3.25008e-10	-0.874254
122626447	chr3:122626447:C:T	1.20089e-14	-0.481241	-0.707575
122627023	chr3:122627023:C:T	2.77651e-15	-1.64024	-1.01303
122627133	chr3:122627133:T:G	1.32081e-14	-3.25008e-10	-1.09363
122627488	chr3:122627488:G:A	5.69264e-15	-1.93529	-3.18434e-10
122628369	chr3:122628369:T:C	1.77257e-15	-1.80108	-1.30095
122628542	chr3:122628542:T:C	1.90715e-14	-0.102206	-0.624059
122629006	chr3:122629006:T:C	1.32069e-14	-3.25008e-10	-1.09372
122629149	chr3:122629149:G:A	1.06601e-14	-3.25008e-10	-1.30795
122629189	chr3:122629189:A:G	1.06481e-14	-3.25008e-10	-1.30908
122629405	chr3:122629405:A:G	2.8514e-14	-3.25008e-10	-0.324068
122629576	chr3:122629576:A:G	3.019e-14	-0.435268	0.168316
122629577	chr3:122629577:C:T	1.74922e-15	-1.8229	-1.2924
122629580	chr3:122629580:A:C	2.85788e-15	-1.67303	-0.951352
122629757	chr3:122629757:G:A	1.6113e-14	-3.25008e-10	-0.894835
122629759	chr3:122629759:T:G	7.34278e-15	-0.468721	-1.21202
122629760	chr3:122629760:G:T	5.58465e-15	-1.95444	-3.18434e-10
122629796	chr3:122629796:C:T	1.3513e-14	-0.447181	-0.623629
122629958	chr3:122629958:C:T	3.79911e-14	-3.25008e-10	-0.0371103
122630109	chr3:122630109:A:G	8.44637e-14	-3.25008e-10	0.76186
122630140	chr3:122630140:A:G	2.81712e-15	-1.68936	-0.949381
122630268	chr3:122630268:G:A	2.32657e-14	-3.25008e-10	-0.52748
122630292	chr3:122630292:T:C	7.24496e-15	-1.69416	-3.18434e-10
122630449	chr3:122630449:C:A	1.07679e-14	-3.25008e-10	-1.29789
122630611	chr3:122630611:C:T	1.28557e-14	-0.489297	-0.631377
122630968	chr3:122630968:G:A	1.4076e-14	-0.444332	-0.585656
122631031	chr3:122631031:A:T	2.23907e-14	-3.25008e-10	-0.565816
122631054	chr3:122631054:C:A	6.26031e-15	-2.08576	0.245529
122631156	chr3:122631156:A:G	1.62903e-14	-3.25008e-10	-0.883894
122631767	chr3:122631767:G:A	2.58564e-15	-1.60618	-1.11831
122631890	chr3:122631890:G:A	2.25185e-14	-3.25008e-10	-0.560126
122632944	chr3:122632944:T:C	5.26914e-14	-1.92117	2.21116
122633383	chr3:122633383:C:T	2.65107e-14	-3.25008e-10	-0.396915
122633678	chr3:122633678:C:G	4.57187e-15	-0.85363	-1.30091
122633813	chr3:122633813:G:T	1.17559e-14	-3.25008e-10	-1.21011
122633831	chr3:122633831:T:C	2.49729e-15	-1.98548	-0.773771
122633866	chr3:122633866:C:T	2.65975e-15	-1.55064	-1.14559
122634671	chr3:122634671:A:G	1.55786e-14	-3.25008e-10	-0.928567
122634734	chr3:122634734:T:C	5.0787e-15	-2.04941	-3.18434e-10
122634784	chr3:122634784:C:T	1.25503e-14	-3.25008e-10	-1.14472
122635190	chr3:122635190:A:G	1.77808e-15	-1.84315	-1.25577
122635205	chr3:122635205:A:G	9.36641e-15	-0.30615	-1.13118
122635432	chr3:122635432:A:G	1.26512e-14	-3.25008e-10	-1.13671
122635867	chr3:122635867:G:A	7.14364e-14	-3.25008e-10	0.594345
122635869	chr3:122635869:C:T	2.42168e-15	-1.67256	-1.11744
122635945	chr3:122635945:G:A	1.60241e-14	-0.328735	-0.571633
122636048	chr3:122636048:T:C	1.49948e-14	-3.25008e-10	-0.96676
122636079	chr3:122636079:T:C	2.49216e-14	-3.25008e-10	-0.458727
122636245	chr3:122636245:A:G	9.35814e-15	-1.43822	-3.18434e-10
122636502	chr3:122636502:C:T	1.48278e-14	-3.25008e-10	-0.977959
122636889	chr3:122636889:C:G	1.43508e-14	-0.77384	-0.236815
122637136	chr3:122637136:T:C	1.06477e-14	-3.25008e-10	-1.30912
122637179	chr3:122637179:T:G	4.64917e-14	-0.623172	0.787983
122637230	chr3:122637230:T:G	1.09533e-14	-3.25008e-10	-1.28083
122637268	chr3:122637268:C:G	1.59159e-14	-3.25008e-10	-0.907144
122637325	chr3:122637325:C:T	1.21574e-13	-1.65364	2.77971
122637352	chr3:122637352:C:A	2.24714e-14	-3.25008e-10	-0.56222
122637353	chr3:122637353:T:C	2.8799e-14	-1.45259	1.13847
122637499	chr3:122637499:C:T	4.3551e-14	-1.63252	1.73199
122637604	chr3:122637604:G:A	4.83293e-15	-1.98421	-0.1148
122637853	chr3:122637853:T:G	2.01021e-13	-1.54401	3.17296
122638030	chr3:122638030:G:A	2.91842e-14	-3.25008e-10	-0.300833
122638279	chr3:122638279:C:T	1.90732e-15	-1.85988	-1.16888
122638571	chr3:122638571:T:C	2.55963e-14	-3.25008e-10	-0.432013
122638574	chr3:122638574:G:C	2.55899e-14	-3.25008e-10	-0.432265
122638576	chr3:122638576:T:C	2.58039e-14	-3.25008e-10	-0.423935
122638578	chr3:122638578:T:G	2.55941e-14	-3.25008e-10	-0.432101
122638785	chr3:122638785:A:G	3.95371e-14	-1.75507	1.75784
122638898	chr3:122638898:A:T	1.71874e-15	-2.04344	-1.08944
122639017	chr3:122639017:C:T	1.42839e-14	-3.25008e-10	-1.01533
122639233	chr3:122639233:A:G	1.41342e-14	-3.25008e-10	-1.02587
122639708	chr3:122639708:T:C	1.87212e-15	-1.85566	-1.19173
122639878	chr3:122639878:A:G	2.92972e-14	-3.25008e-10	-0.296969
122640019	chr3:122640019:C:A	2.09233e-14	-3.25008e-10	-0.6336
122640265	chr3:122640265:C:A	3.01419e-14	-3.25008e-10	-0.268547
122640468	chr3:122640468:A:T	2.38318e-14	-3.25008e-10	-0.503441
122640742	chr3:122640742:A:C	1.83816e-15	-1.83805	-1.22765
122641075	chr3:122641075:A:T	2.0137e-14	-1.91296	1.24106
122641236	chr3:122641236:A:G	1.85148e-15	-1.82216	-1.23631
122641488	chr3:122641488:T:A	2.23247e-14	-3.25008e-10	-0.56877
122641534	chr3:122641534:A:G	1.19497e-14	-3.25008e-10	-1.19376
122641628	chr3:122641628:G:C	3.39388e-14	-3.25008e-10	-0.149902
122641834	chr3:122641834:TTTTTTTTTTTTTTTC:T	2.39274e-14	-3.25008e-10	-0.499439
122641889	chr3:122641889:T:C	1.8586e-15	-1.83892	-1.21572
122641974	chr3:122641974:A:AGAG	2.04633e-15	-1.80834	-1.15008
122642129	chr3:122642129:G:A	4.55634e-14	-3.25008e-10	0.144642
122642672	chr3:122642672:A:G	1.93845e-14	-3.25008e-10	-0.709988
122642812	chr3:122642812:A:G	3.37893e-15	-1.93708	-0.519827
122642837	chr3:122642837:G:A	1.77619e-15	-2.02965	-1.07034
122642939	chr3:122642939:T:C	1.77805e-15	-1.89461	-1.20433
122642952	chr3:122642952:C:T	2.40341e-14	-3.25008e-10	-0.49499
122643232	chr3:122643232:G:A	2.01001e-15	-1.81413	-1.1622
122643394	chr3:122643394:T:G	1.16535e-14	-3.25008e-10	-1.21885
122643515	chr3:122643515:G:A	5.1062e-15	-2.04401	-3.18434e-10
122643583	chr3:122643583:T:TC	9.21284e-14	-1.95439	2.80311
122643862	chr3:122643862:G:A	3.98086e-14	-3.25008e-10	0.00962002
122644108	chr3:122644108:A:G	1.24562e-14	-3.25008e-10	-1.15224
122644240	chr3:122644240:G:A	1.42626e-14	-3.25008e-10	-1.01682
122644289	chr3:122644289:A:G	1.92118e-15	-1.81275	-1.20877
122644466	chr3:122644466:A:G	1.71007e-15	-2.04937	-1.08856
122644837	chr3:122644837:A:G	2.11712e-14	-3.25008e-10	-0.62182
122644907	chr3:122644907:A:G	1.15919e-14	-3.25008e-10	-1.22416
122644917	chr3:122644917:T:C	4.95826e-15	-2.07341	-3.18434e-10
122645108	chr3:122645108:T:C	2.808e-14	-3.25008e-10	-0.339405
122645167	chr3:122645167:G:A	1.09439e-14	-3.25008e-10	-1.28168
122645180	chr3:122645180:G:A	3.06734e-14	-3.25008e-10	-0.251066
122645708	chr3:122645708:T:C	1.8218e-15	-1.86419	-1.21045
122645739	chr3:122645739:G:A	1.26262e-14	-3.25008e-10	-1.13869
122646185	chr3:122646185:T:C	1.20378e-14	-3.25008e-10	-1.18641
122646289	chr3:122646289:C:T	1.75429e-15	-1.89517	-1.21723
122646443	chr3:122646443:G:A	1.76373e-15	-1.88672	-1.22032
122646750	chr3:122646750:GA:G	1.23507e-14	-3.25008e-10	-1.16075
122646937	chr3:122646937:T:C	1.43058e-14	-3.25008e-10	-1.0138
122646948	chr3:122646948:A:T	1.08419e-14	-3.25008e-10	-1.29104
122647006	chr3:122647006:A:AACATAATAAC	1.76078e-15	-1.84064	-1.26806
122647458	chr3:122647458:A:G	1.15046e-14	-3.25008e-10	-1.23172
122647534	chr3:122647534:C:G	5.46248e-15	-1.95803	-0.0185275
122647721	chr3:122647721:G:A	1.37288e-14	-3.25008e-10	-1.05497
122648386	chr3:122648386:T:C	3.70145e-14	-3.25008e-10	-0.0631534
122648394	chr3:122648394:G:T	9.26801e-15	-1.7191	0.271207
122648745	chr3:122648745:A:T	3.0558e-15	-1.36441	-1.19301
122648802	chr3:122648802:A:G	2.8344e-15	-1.38342	-1.24921
122648951	chr3:122648951:T:C	2.56955e-14	-3.25008e-10	-0.428146
122648996	chr3:122648996:T:C	1.41093e-15	-2.06232	-1.26789
122649295	chr3:122649295:G:T	2.89314e-14	-3.25008e-10	-0.309533
122649397	chr3:122649397:G:A	5.04175e-15	-2.05671	-3.18434e-10
122649401	chr3:122649401:A:G	1.08274e-14	-3.25008e-10	-1.29238
122649500	chr3:122649500:C:T	4.8678e-14	-1.21491	1.42568
122649555	chr3:122649555:A:G	1.40687e-14	-3.25008e-10	-1.03051
122649882	chr3:122649882:G:A	1.08743e-14	-3.25008e-10	-1.28806
122649910	chr3:122649910:G:A	1.06577e-14	-3.25008e-10	-1.30818
122650347	chr3:122650347:G:A	1.21841e-14	-3.25008e-10	-1.17433
122650378	chr3:122650378:A:G	1.30967e-13	-3.25008e-10	1.20048
122650890	chr3:122650890:T:C	1.55828e-14	-3.25008e-10	-0.928294
122651036	chr3:122651036:T:G	5.18464e-14	-0.930806	1.20463
122651110	chr3:122651110:G:A	1.3263e-14	-3.25008e-10	-1.08948
122651420	chr3:122651420:C:A	4.30875e-14	-3.25008e-10	0.0887705
122651537	chr3:122651537:C:G	1.64387e-12	-3.25008e-10	3.73035
122651598	chr3:122651598:C:T	1.06767e-14	-3.25008e-10	-1.3064
122651935	chr3:122651935:A:C	3.41156e-15	-1.99169	-0.455597
122651949	chr3:122651949:G:A	1.08512e-14	-3.25008e-10	-1.29019
122651955	chr3:122651955:T:C	4.1845e-14	-3.25008e-10	0.059511
122652212	chr3:122652212:C:T	1.37459e-14	-3.25008e-10	-1.05372
122652306	chr3:122652306:C:T	1.09992e-14	-3.25008e-10	-1.27664
122652692	chr3:122652692:T:G	7.39233e-15	-1.67402	-3.18434e-10
122652731	chr3:122652731:G:T	2.01736e-14	-0.670089	-3.18434e-10
122652867	chr3:122652867:G:A	3.98053e-14	-1.04536	1.0549
122652910	chr3:122652910:A:G	1.17461e-14	-3.25008e-10	-1.21094
122652911	chr3:122652911:C:T	1.34388e-14	-3.25008e-10	-1.07631
122653054	chr3:122653054:A:G	1.23413e-14	-3.25008e-10	-1.16151
122653178	chr3:122653178:A:G	1.06507e-14	-3.25008e-10	-1.30884
122653355	chr3:122653355:GA:G	1.25103e-13	-3.25008e-10	1.15467
122653396	chr3:122653396:G:A	1.55717e-14	-3.25008e-10	-0.929004
122653578	chr3:122653578:A:G	1.35144e-14	-3.25008e-10	-1.0707
122653622	chr3:122653622:G:A	1.26379e-14	-3.25008e-10	-1.13776
122653802	chr3:122653802:T:G	1.38694e-14	-3.25008e-10	-1.04477
122653840	chr3:122653840:C:T	1.22063e-14	-3.25008e-10	-1.17251
122653851	chr3:122653851:C:T	1.06532e-14	-3.25008e-10	-1.3086
122653927	chr3:122653927:C:T	1.35223e-14	-3.25008e-10	-1.07012
122653948	chr3:122653948:A:G	1.27158e-14	-3.25008e-10	-1.13161
122654082	chr3:122654082:A:G	1.19182e-14	-3.25008e-10	-1.1964
122654089	chr3:122654089:G:A	2.03311e-15	-1.96936	-0.995538
122654623	chr3:122654623:G:A	1.84647e-14	-3.25008e-10	-0.758601
122654681	chr3:122654681:A:G	1.1292e-14	-3.25008e-10	-1.25037
122654792	chr3:122654792:C:T	2.64264e-15	-1.90829	-0.794398
122655171	chr3:122655171:A:G	1.21996e-14	-3.25008e-10	-1.17306
122655538	chr3:122655538:G:A	1.2206e-14	-3.25008e-10	-1.17253
122655591	chr3:122655591:T:G	1.065e-14	-3.25008e-10	-1.3089
122655700	chr3:122655700:G:C	4.11575e-14	-3.25008e-10	0.0429448
122655742	chr3:122655742:T:C	1.19741e-14	-3.25008e-10	-1.19172
122655887	chr3:122655887:T:G	1.3829e-14	-3.25008e-10	-1.04769
122656036	chr3:122656036:A:G	2.10264e-15	-1.97661	-0.954658
122656282	chr3:122656282:G:T	1.06664e-14	-3.25008e-10	-1.30737
122656594	chr3:122656594:T:C	1.0709e-14	-3.25008e-10	-1.30338
122656668	chr3:122656668:T:C	6.12371e-14	-0.822779	1.26307
122656880	chr3:122656880:T:A	1.40615e-14	-3.25008e-10	-1.03102
122657134	chr3:122657134:C:A	5.91712e-14	-0.849422	1.25539
122657182	chr3:122657182:T:C	5.85335e-14	-0.807614	1.20275
122657240	chr3:122657240:C:T	1.06498e-14	-3.25008e-10	-1.30892
122657549	chr3:122657549:C:G	1.33288e-14	-3.25008e-10	-1.08454
122657573	chr3:122657573:A:T	1.07106e-14	-3.25008e-10	-1.30323
122657666	chr3:122657666:C:T	1.23613e-14	-3.25008e-10	-1.15989
122657670	chr3:122657670:A:G	1.06508e-14	-3.25008e-10	-1.30883
122658251	chr3:122658251:C:T	2.07093e-15	-1.96259	-0.983874
122658350	chr3:122658350:A:G	3.26453e-15	-2.02985	-0.461494
122658773	chr3:122658773:T:A	1.18167e-14	-3.25008e-10	-1.20495
122658827	chr3:122658827:G:A	5.42946e-14	-0.0259432	0.345907
122658941	chr3:122658941:T:C	1.71341e-14	-3.25008e-10	-0.83339
122659129	chr3:122659129:T:C	1.54929e-14	-3.25008e-10	-0.934081
122659152	chr3:122659152:G:A	2.07682e-14	-3.25008e-10	-0.641041
122659286	chr3:122659286:A:G	1.72692e-14	-3.25008e-10	-0.825536
122659540	chr3:122659540:A:G	1.2376e-14	-3.25008e-10	-1.1587
122659653	chr3:122659653:G:A	1.75181e-14	-3.25008e-10	-0.811228
122659686	chr3:122659686:G:C	1.23829e-14	-3.25008e-10	-1.15815
122659764	chr3:122659764:C:T	1.11612e-14	-3.25008e-10	-1.26202
122659896	chr3:122659896:A:G	1.40764e-14	-3.25008e-10	-1.02996
122660415	chr3:122660415:A:C	1.89906e-15	-2.00711	-1.02599
122660767	chr3:122660767:G:A	1.64308e-14	-0.386066	-0.489237
122661123	chr3:122661123:C:G	1.06764e-14	-3.25008e-10	-1.30642
122661530	chr3:122661530:G:A	1.06684e-14	-3.25008e-10	-1.30718
122661539	chr3:122661539:G:C	1.16965e-14	-3.25008e-10	-1.21518
122661575	chr3:122661575:G:A	1.06477e-14	-3.25008e-10	-1.30912
122661767	chr3:122661767:C:A	4.02399e-15	-1.95321	-0.328976
122661804	chr3:122661804:G:T	1.93361e-14	-3.25008e-10	-0.712487
122662041	chr3:122662041:C:T	2.136e-15	-1.71985	-1.19567
122662270	chr3:122662270:C:T	2.18686e-15	-1.69466	-1.19733
122662426	chr3:122662426:AG:A	1.10993e-14	-3.25008e-10	-1.26758
122662804	chr3:122662804:A:G	1.0651e-14	-3.25008e-10	-1.30881
122662827	chr3:122662827:GA:G	4.96665e-15	-2.07172	-3.18434e-10
122662836	chr3:122662836:T:C	1.98316e-15	-2.08265	-0.907127
122662849	chr3:122662849:C:T	2.24485e-15	-1.67987	-1.18595
122662899	chr3:122662899:C:G	1.06477e-14	-3.25008e-10	-1.30912
122662929	chr3:122662929:T:C	1.07401e-14	-3.25008e-10	-1.30048
122663141	chr3:122663141:G:A	1.06784e-14	-3.25008e-10	-1.30624
122663227	chr3:122663227:G:C	1.00961e-13	-0.634584	1.57486
122663229	chr3:122663229:G:T	1.6025e-14	-3.25008e-10	-0.900311
122663454	chr3:122663454:A:T	1.98644e-15	-2.08402	-0.9041
122663520	chr3:122663520:G:A	1.07525e-14	-3.25008e-10	-1.29933
122663586	chr3:122663586:G:C	1.06488e-14	-3.25008e-10	-1.30902
122663844	chr3:122663844:T:A	2.22563e-15	-1.69325	-1.18117
122664039	chr3:122664039:C:A	1.09485e-14	-3.25008e-10	-1.28126
122664420	chr3:122664420:T:C	1.55395e-14	-3.25008e-10	-0.931077
122664429	chr3:122664429:T:A	2.15356e-15	-1.64902	-1.25832
122665196	chr3:122665196:A:T	1.07644e-14	-3.25008e-10	-1.29822
122665398	chr3:122665398:G:A	4.27929e-15	-0.927656	-1.29302
122665460	chr3:122665460:A:G	1.56836e-14	-3.25008e-10	-0.921849
122665622	chr3:122665622:T:A	4.98581e-14	-0.878695	1.11341
122665814	chr3:122665814:C:G	5.14535e-14	-0.870568	1.13679
122666555	chr3:122666555:T:C	3.79903e-15	-1.95693	-0.382786
122667281	chr3:122667281:A:T	1.85643e-15	-1.97434	-1.08147
122667476	chr3:122667476:C:T	2.00246e-14	-3.25008e-10	-0.6775
122667541	chr3:122667541:C:A	2.12716e-15	-1.66801	-1.25167
122667725	chr3:122667725:T:G	4.74397e-14	-0.955492	1.14049
122667771	chr3:122667771:A:T	3.62447e-15	-1.95913	-0.427627
122667845	chr3:122667845:A:G	1.26507e-14	-3.25008e-10	-1.13675
122667992	chr3:122667992:G:C	2.11633e-15	-1.73641	-1.18837
122668382	chr3:122668382:G:A	1.42609e-14	-3.25008e-10	-1.01694
122668507	chr3:122668507:T:G	5.48972e-15	-2.07113	0.0995469
122668598	chr3:122668598:G:A	1.0968e-14	-3.25008e-10	-1.27948
122668808	chr3:122668808:G:A	2.70487e-15	-1.98861	-0.690802
122669263	chr3:122669263:C:T	1.50993e-13	-3.25008e-10	1.34277
122669394	chr3:122669394:T:C	1.0727e-14	-3.25008e-10	-1.3017
122669465	chr3:122669465:A:G	1.46451e-14	-3.25008e-10	-0.990357
122669617	chr3:122669617:A:G	2.45443e-15	-1.53604	-1.24053
122669706	chr3:122669706:T:C	1.19128e-14	-3.25008e-10	-1.19685
122669736	chr3:122669736:CA:C	4.09322e-14	-0.994582	1.03204
122669758	chr3:122669758:A:G	2.78388e-15	-1.9922	-0.658418
122669859	chr3:122669859:A:G	1.1902e-14	-3.25008e-10	-1.19775
122670146	chr3:122670146:T:C	2.35367e-15	-1.58257	-1.23592
122670408	chr3:122670408:T:G	5.3139e-15	-2.00414	-3.18434e-10
122670409	chr3:122670409:C:A	5.181e-15	-2.02946	-3.18434e-10
122670690	chr3:122670690:ATATATAATATATATTACATATAACATAATATATATTATT:A	2.13924e-14	-3.25008e-10	-0.611424
122670799	chr3:122670799:T:C	1.17381e-14	-3.25008e-10	-1.21162
122670901	chr3:122670901:G:A	3.48668e-13	-3.25008e-10	2.17966
122671248	chr3:122671248:G:C	5.37372e-15	-1.99294	-3.18434e-10
122671306	chr3:122671306:T:C	2.67199e-15	-1.99082	-0.700819
122671432	chr3:122671432:A:G	1.49338e-15	-2.00807	-1.26535
122671569	chr3:122671569:A:G	2.29987e-14	-3.25008e-10	-0.539024
122671572	chr3:122671572:C:T	1.08913e-14	-3.25008e-10	-1.2865
122672240	chr3:122672240:C:T	8.03554e-13	-3.25008e-10	3.01458
122672565	chr3:122672565:CAT:C	1.58457e-15	-2.04512	-1.16903
122672640	chr3:122672640:C:T	1.06479e-14	-3.25008e-10	-1.3091
122673087	chr3:122673087:A:T	1.60813e-15	-2.04427	-1.15512
122673124	chr3:122673124:G:A	1.14064e-14	-3.25008e-10	-1.24029
122673139	chr3:122673139:T:C	1.37067e-14	-3.25008e-10	-1.05658
122673297	chr3:122673297:CA:C	1.13586e-14	-3.25008e-10	-1.24449
122673468	chr3:122673468:T:C	4.09714e-15	-2.08733	-0.176848
122673472	chr3:122673472:A:C	3.48327e-15	-1.18293	-1.24356
122673813	chr3:122673813:G:A	1.1048e-14	-3.25008e-10	-1.27221
122674271	chr3:122674271:A:C	1.12157e-14	-3.25008e-10	-1.25715
122674893	chr3:122674893:C:T	4.00503e-15	-2.08788	-0.199035
122674982	chr3:122674982:A:G	4.6699e-15	-2.03894	-0.0943857
122675084	chr3:122675084:C:T	1.07777e-14	-3.25008e-10	-1.29698
122675149	chr3:122675149:G:A	1.74826e-14	-3.25008e-10	-0.813254
122675398	chr3:122675398:T:C	1.06479e-14	-3.25008e-10	-1.3091
122675410	chr3:122675410:C:T	1.60436e-15	-2.04294	-1.1588
122675534	chr3:122675534:A:G	1.12179e-14	-3.25008e-10	-1.25695
122675618	chr3:122675618:G:A	5.49539e-15	-1.97055	-3.18434e-10
122675682	chr3:122675682:G:A	2.88759e-13	-3.25008e-10	1.99113
122675902	chr3:122675902:C:G	2.97567e-14	-3.25008e-10	-0.281407
122677250	chr3:122677250:C:G	1.62161e-15	-1.88243	-1.30861
122677340	chr3:122677340:A:T	1.58098e-15	-1.92596	-1.29045
122677363	chr3:122677363:TA:T	1.616e-15	-2.02731	-1.1672
122677671	chr3:122677671:C:T	1.22176e-14	-3.25008e-10	-1.17158
122677971	chr3:122677971:G:A	4.26541e-15	-2.08829	-0.135631
122678029	chr3:122678029:T:A	3.58313e-14	-0.0956396	-3.18434e-10
122678172	chr3:122678172:T:C	6.30128e-15	-1.83371	-3.18434e-10
122678186	chr3:122678186:C:T	1.12453e-14	-3.25008e-10	-1.25451
122678217	chr3:122678217:G:T	1.61566e-15	-1.89323	-1.30149
122678360	chr3:122678360:T:C	1.10879e-14	-3.25008e-10	-1.26861
122678619	chr3:122678619:G:A	1.86188e-14	-1.372	0.621716
122678767	chr3:122678767:G:A	1.43831e-14	-3.25008e-10	-1.00841
122678799	chr3:122678799:C:T	1.06589e-14	-3.25008e-10	-1.30807
122678870	chr3:122678870:A:G	1.69628e-14	-1.37018	0.526735
122679023	chr3:122679023:G:T	1.07791e-14	-3.25008e-10	-1.29685
122679519	chr3:122679519:G:C	4.27454e-15	-1.15161	-1.07017
122679614	chr3:122679614:T:C	1.69334e-15	-1.84312	-1.30464
122679631	chr3:122679631:A:G	3.0011e-15	-1.95487	-0.620607
122679801	chr3:122679801:A:G	1.77538e-15	-2.01739	-1.08306
122680085	chr3:122680085:G:A	1.91161e-14	-3.25008e-10	-0.723933
122680250	chr3:122680250:G:A	2.12985e-14	-3.25008e-10	-0.615825
122680360	chr3:122680360:A:G	3.19627e-15	-1.2311	-1.28138
122681702	chr3:122681702:G:C	3.47973e-15	-1.2636	-1.16391
122681785	chr3:122681785:A:G	3.71192e-15	-2.08103	-0.28188
122681943	chr3:122681943:C:A	1.07242e-14	-3.25008e-10	-1.30195
122682086	chr3:122682086:G:C	1.06775e-14	-3.25008e-10	-1.30632
122682113	chr3:122682113:T:C	3.88437e-15	-2.08394	-0.233559
122682871	chr3:122682871:G:A	1.13017e-14	-3.25008e-10	-1.24951
122682962	chr3:122682962:G:A	1.48443e-14	-1.47118	0.494333
122683376	chr3:122683376:C:T	1.09918e-14	-3.25008e-10	-1.27731
122683723	chr3:122683723:A:G	1.06583e-14	-3.25008e-10	-1.30813
122683990	chr3:122683990:G:A	1.07246e-14	-3.25008e-10	-1.30192
122683999	chr3:122683999:A:G	2.14311e-14	-3.25008e-10	-0.609621
122684071	chr3:122684071:A:T	3.27562e-14	-3.25008e-10	-0.185371
122684182	chr3:122684182:A:G	8.21393e-15	-1.48654	-0.0820923
122684424	chr3:122684424:T:C	1.97254e-14	-3.25008e-10	-0.692553
122684633	chr3:122684633:C:T	2.10079e-15	-2.00598	-0.92617
122685550	chr3:122685550:A:C	1.90378e-14	0.470349	-1.19839
122685613	chr3:122685613:G:C	2.3963e-14	-3.25008e-10	-0.49795
122685661	chr3:122685661:C:T	1.13688e-14	-0.54002	-0.703568
122685663	chr3:122685663:C:T	3.48184e-14	-3.25008e-10	-0.124317
122685959	chr3:122685959:A:G	1.29231e-14	-0.971486	-0.14396
122686002	chr3:122686002:C:A	1.60398e-14	-3.25008e-10	-0.899387
122686677	chr3:122686677:G:A	4.13436e-14	-3.25008e-10	0.047455
122686867	chr3:122686867:GTTAT:G	1.33418e-14	-3.25008e-10	-1.08356
122687213	chr3:122687213:T:A	1.19807e-14	-1.01292	-0.178245
122687230	chr3:122687230:G:A	9.94343e-15	-0.88057	-0.49698
122687293	chr3:122687293:T:C	1.71922e-14	0.47012	-1.30013
122687340	chr3:122687340:A:G	1.93701e-14	-1.04616	0.335423
122687387	chr3:122687387:G:A	1.10662e-14	-3.25008e-10	-1.27057
122687418	chr3:122687418:C:A	1.32236e-14	-3.25008e-10	-1.09246
122687467	chr3:122687467:A:G	2.78456e-15	-1.34158	-1.30879
122687551	chr3:122687551:T:C	1.98896e-14	-1.01535	0.331085
122687660	chr3:122687660:C:T	1.88985e-14	-3.25008e-10	-0.735379
122687733	chr3:122687733:C:T	1.84819e-14	-1.02232	0.264646
122688097	chr3:122688097:G:T	1.28742e-14	-1.03362	-0.0856189
122688242	chr3:122688242:C:A	1.3481e-14	-1.1405	0.0673177
122688527	chr3:122688527:T:G	1.21216e-14	-0.990226	-0.189249
122688565	chr3:122688565:TA:T	1.22367e-14	-1.03709	-0.132938
122688701	chr3:122688701:G:A	1.28763e-14	-0.986343	-0.132734
122688752	chr3:122688752:T:C	1.25539e-14	-1.0357	-0.108727
122688853	chr3:122688853:C:G	1.07596e-14	-3.25008e-10	-1.29866
122688897	chr3:122688897:A:G	1.09112e-14	-3.25008e-10	-1.28468
122689066	chr3:122689066:G:A	1.06483e-14	-3.25008e-10	-1.30906
122689251	chr3:122689251:T:C	1.26076e-14	-1.00443	-0.135732
122689371	chr3:122689371:T:C	2.34718e-15	-1.90264	-0.918607
122689497	chr3:122689497:C:T	1.08011e-14	-3.25008e-10	-1.29482
122689606	chr3:122689606:G:C	1.27931e-14	-0.993577	-0.131977
122689682	chr3:122689682:A:G	1.35335e-14	-0.976201	-0.0930946
122689987	chr3:122689987:C:T	1.29005e-14	-0.985216	-0.131977
122690498	chr3:122690498:C:T	1.16608e-14	-1.03272	-0.185507
122690657	chr3:122690657:G:A	1.28418e-14	-0.618109	-0.50365
122690764	chr3:122690764:G:A	1.21045e-14	-0.663159	-0.517726
122690803	chr3:122690803:C:T	1.05101e-14	-1.32213	-3.18434e-10
122690816	chr3:122690816:C:T	1.32935e-14	-1.11868	0.0314972
122690925	chr3:122690925:C:G	1.18506e-14	-3.25008e-10	-1.20208
122691118	chr3:122691118:C:T	1.34745e-14	-1.10872	0.0350617
122691152	chr3:122691152:T:C	1.78362e-15	-1.94413	-1.15169
122691361	chr3:122691361:G:A	3.07173e-15	-1.2792	-1.27302
122691564	chr3:122691564:T:A	1.61048e-14	-3.25008e-10	-0.895344
122691599	chr3:122691599:A:G	1.18505e-14	-3.25008e-10	-1.20209
122691681	chr3:122691681:T:C	2.54182e-15	-1.95936	-0.782223
122692081	chr3:122692081:C:T	3.47897e-15	-1.2438	-1.18393
122692914	chr3:122692914:T:C	3.17604e-15	-1.21367	-1.30515
122692931	chr3:122692931:T:C	1.86946e-14	-3.25008e-10	-0.746227
122692999	chr3:122692999:G:T	1.08031e-14	-3.25008e-10	-1.29463
122693034	chr3:122693034:A:G	1.11495e-14	-3.25008e-10	-1.26307
122693104	chr3:122693104:G:T	1.16772e-14	-0.650031	-0.566794
122693111	chr3:122693111:T:C	1.56446e-15	-1.92315	-1.30377
122693856	chr3:122693856:GAAAAGAAAAGA:G	2.93847e-15	-1.33841	-1.25816
122693908	chr3:122693908:G:A	1.5316e-14	-0.571685	-0.373881
122694054	chr3:122694054:C:T	8.98585e-15	-0.681382	-0.797429
122694169	chr3:122694169:G:A	1.72645e-15	-1.87681	-1.25159
122694241	chr3:122694241:A:G	1.26606e-14	-1.00595	-0.13002
122694381	chr3:122694381:T:A	4.49985e-14	-3.25008e-10	0.132168
122694982	chr3:122694982:C:T	1.83622e-15	-2.07288	-0.993876
122695013	chr3:122695013:G:A	1.31478e-14	-3.25008e-10	-1.0982
122695261	chr3:122695261:T:G	4.55498e-14	-3.25008e-10	0.144344
122695370	chr3:122695370:C:T	1.06701e-14	-3.25008e-10	-1.30702
122695922	chr3:122695922:T:C	1.06477e-14	-3.25008e-10	-1.30912
122696118	chr3:122696118:C:T	1.08502e-12	-3.25008e-10	3.31489
122696139	chr3:122696139:T:C	1.14298e-14	-3.25008e-10	-1.23824
122696479	chr3:122696479:T:C	1.25165e-14	-3.25008e-10	-1.14742
122696482	chr3:122696482:G:A	1.88843e-14	-3.25008e-10	-0.736133
122696934	chr3:122696934:C:A	5.05472e-15	-2.05414	-3.18434e-10
122697046	chr3:122697046:A:G	1.73448e-15	-2.07189	-1.05187
122697145	chr3:122697145:A:G	2.38425e-15	-2.03478	-0.770804
122697331	chr3:122697331:A:T	1.09396e-14	-3.25008e-10	-1.28207
122697578	chr3:122697578:T:C	1.52487e-14	-0.932262	-0.0177067
122697669	chr3:122697669:G:A	1.07876e-14	-3.25008e-10	-1.29606
122697742	chr3:122697742:G:A	4.65646e-14	1.45264	-1.28626
122698169	chr3:122698169:G:A	2.74407e-15	-1.43352	-1.2315
122698524	chr3:122698524:T:C	4.60986e-14	-3.25008e-10	0.15632
122699043	chr3:122699043:A:G	1.03217e-14	-1.08439	-0.25582
122699264	chr3:122699264:A:C	1.13431e-14	-3.25008e-10	-1.24585
122699903	chr3:122699903:G:A	1.72893e-14	0.260707	-1.08508
122700016	chr3:122700016:G:A	1.23023e-14	-3.25008e-10	-1.16467
122700236	chr3:122700236:C:A	5.04836e-14	1.54118	-1.294
122701146	chr3:122701146:C:T	1.1481e-14	-3.25008e-10	-1.23377
122701203	chr3:122701203:C:T	8.01547e-15	-1.59309	-3.18434e-10
122701898	chr3:122701898:C:A	2.51455e-14	-3.25008e-10	-0.449784
122702347	chr3:122702347:G:A	2.60319e-15	-1.41051	-1.30722
122702557	chr3:122702557:C:T	8.02936e-15	-1.07097	-0.520385
122702701	chr3:122702701:T:C	1.06575e-14	-3.25008e-10	-1.3082
122702728	chr3:122702728:ATGT:A	9.47212e-15	-1.103	-0.32311
122702866	chr3:122702866:T:C	5.42166e-15	-1.98406	-3.18434e-10
122703689	chr3:122703689:T:C	9.76751e-15	-1.07489	-0.320512
122704054	chr3:122704054:C:T	1.81518e-15	-1.90095	-1.17733
122704404	chr3:122704404:C:T	2.7928e-15	-2.05755	-0.589862
122704409	chr3:122704409:A:G	4.69674e-14	1.46947	-1.29448
122704851	chr3:122704851:T:G	9.7977e-15	-1.06868	-0.323637
122705090	chr3:122705090:C:A	1.00021e-14	-1.04803	-0.323637
122705229	chr3:122705229:A:C	4.47189e-14	1.41723	-1.2913
122705594	chr3:122705594:T:C	5.04016e-14	-3.25008e-10	0.245562
122705622	chr3:122705622:A:G	1.11783e-14	-3.25008e-10	-1.26049
122705766	chr3:122705766:T:C	2.26352e-14	0.541435	-1.09639
122706371	chr3:122706371:A:T	9.96482e-15	-0.866919	-0.508482
122706444	chr3:122706444:C:T	3.10571e-15	-1.38165	-1.15957
122706474	chr3:122706474:A:T	2.05776e-14	0.469227	-1.11949
122706529	chr3:122706529:A:C	1.19367e-14	-1.19484	-3.18434e-10
122706694	chr3:122706694:T:G	9.73032e-15	-1.07917	-0.320046
122706844	chr3:122706844:G:C	1.2251e-14	-1.16885	-3.18434e-10
122707035	chr3:122707035:G:C	6.17308e-14	-3.25008e-10	0.44832
122707242	chr3:122707242:G:A	1.22688e-14	-3.25008e-10	-1.16741
122707627	chr3:122707627:A:C	1.38313e-14	-3.25008e-10	-1.04752
122707968	chr3:122707968:A:G	6.40902e-14	1.74884	-1.26301
122709166	chr3:122709166:T:C	1.33687e-14	-3.25008e-10	-1.08154
122709414	chr3:122709414:A:G	2.84401e-15	-2.03652	-0.592724
122709832	chr3:122709832:A:G	4.95034e-14	1.48559	-1.25801
122710011	chr3:122710011:A:G	2.7765e-15	-1.35159	-1.30168
122710200	chr3:122710200:TGTAA:T	1.23882e-14	-3.25008e-10	-1.15771
122710353	chr3:122710353:G:A	4.79314e-14	1.48353	-1.28822
122710436	chr3:122710436:A:G	2.34947e-15	-2.08356	-0.736707
122710622	chr3:122710622:T:C	5.03166e-14	1.53243	-1.28855
122710906	chr3:122710906:T:C	2.38314e-14	-3.25008e-10	-0.503458
122710973	chr3:122710973:A:T	2.15023e-14	0.523601	-1.1299
122711091	chr3:122711091:C:T	3.53564e-14	-1.3473	1.23832
122711438	chr3:122711438:C:T	2.76148e-15	-1.35836	-1.30034
122712439	chr3:122712439:G:A	1.1459e-14	-3.25008e-10	-1.23569
122712658	chr3:122712658:A:T	5.48391e-14	1.60266	-1.27271
122712942	chr3:122712942:T:G	4.78317e-15	-0.80357	-1.30579
122713213	chr3:122713213:A:G	4.8272e-14	1.49113	-1.28874
122713324	chr3:122713324:G:A	5.00754e-15	-0.758935	-1.30458
122714122	chr3:122714122:A:G	9.0327e-15	-1.07086	-0.402753
122714511	chr3:122714511:G:T	1.09907e-14	-3.25008e-10	-1.27741
122714715	chr3:122714715:G:A	3.52292e-14	-1.35609	1.2435
122714789	chr3:122714789:C:T	9.55599e-15	-1.04053	-0.376765
122715083	chr3:122715083:G:A	4.46435e-15	-1.98505	-0.193289
122715129	chr3:122715129:T:C	2.85559e-15	-2.03353	-0.591656
122715249	chr3:122715249:C:T	5.55115e-14	-3.25008e-10	0.342129
122715357	chr3:122715357:G:C	1.16731e-14	-3.25008e-10	-1.21718
122715884	chr3:122715884:C:T	1.25739e-14	-3.25008e-10	-1.14284
122716882	chr3:122716882:G:A	2.06462e-14	0.487607	-1.13454
122716903	chr3:122716903:G:A	2.16832e-14	0.513186	-1.11111
122716906	chr3:122716906:T:C	2.1305e-15	-1.93408	-0.98403
122717215	chr3:122717215:A:G	1.17345e-14	-3.25008e-10	-1.21193
122717410	chr3:122717410:C:T	3.70355e-14	-3.25008e-10	-0.0625858
122718389	chr3:122718389:A:C	6.04089e-14	-3.25008e-10	0.426674
122718474	chr3:122718474:T:C	3.52028e-14	-1.2907	1.17737
122718689	chr3:122718689:C:T	2.97224e-14	-3.25008e-10	-0.28256
122719016	chr3:122719016:C:T	9.36098e-15	-1.02674	-0.411173
122719054	chr3:122719054:A:G	1.2891e-14	-1.11794	-3.18434e-10
122719368	chr3:122719368:G:A	1.36495e-14	-3.25008e-10	-1.06076
122719544	chr3:122719544:A:G	4.76546e-14	1.42769	-1.23817
122719671	chr3:122719671:G:A	1.9515e-15	-1.97237	-1.03349
122720215	chr3:122720215:C:T	2.75473e-15	-1.36468	-1.29647
122720524	chr3:122720524:T:C	2.71035e-15	-1.38672	-1.29067
122720664	chr3:122720664:A:G	1.32978e-14	-1.08686	-3.18434e-10
122720712	chr3:122720712:T:C	2.32278e-14	-3.25008e-10	-0.529112
122720782	chr3:122720782:T:A	2.66405e-15	-1.39837	-1.29625
122721202	chr3:122721202:A:G	9.67491e-15	-1.00533	-0.399592
122721218	chr3:122721218:C:T	1.40839e-14	-3.25008e-10	-1.02943
122721359	chr3:122721359:T:C	2.14984e-14	0.545302	-1.15179
122721515	chr3:122721515:T:C	1.38491e-15	-2.07062	-1.27821
122721568	chr3:122721568:C:CAG	2.24838e-14	0.553893	-1.11556
122721654	chr3:122721654:G:A	1.38158e-14	-3.25008e-10	-1.04865
122721686	chr3:122721686:TTC:T	4.88465e-15	-2.08836	-3.18434e-10
122722124	chr3:122722124:G:A	1.06537e-14	-3.25008e-10	-1.30855
122722217	chr3:122722217:T:G	4.84487e-14	1.50643	-1.30039
122722251	chr3:122722251:G:A	1.27086e-14	-3.25008e-10	-1.13219
122722278	chr3:122722278:A:G	5.00583e-15	-2.06386	-3.18434e-10
122722465	chr3:122722465:T:C	1.50693e-14	-3.25008e-10	-0.961803
122722560	chr3:122722560:C:A	7.84474e-15	-1.61462	-3.18434e-10
122722996	chr3:122722996:C:T	1.3966e-14	-3.25008e-10	-1.03783
122723160	chr3:122723160:G:A	2.7909e-15	-1.34883	-1.29927
122723204	chr3:122723204:T:A	1.09986e-14	-3.25008e-10	-1.2767
122723245	chr3:122723245:C:T	1.23911e-14	-3.25008e-10	-1.15749
122723534	chr3:122723534:T:C	2.56833e-15	-1.43129	-1.29992
122723913	chr3:122723913:C:CA	4.98819e-15	-2.06739	-3.18434e-10
122724207	chr3:122724207:G:A	4.90366e-14	1.46239	-1.24428
122724824	chr3:122724824:T:C	1.20379e-14	-1.1864	-3.18434e-10
122724957	chr3:122724957:G:A	6.71056e-15	-1.77078	-3.18434e-10
122725421	chr3:122725421:G:A	4.46482e-14	1.40992	-1.28557
122725852	chr3:122725852:T:C	2.03618e-14	-3.25008e-10	-0.660801
122725909	chr3:122725909:CT:C	2.91166e-15	-1.30628	-1.29946
122726542	chr3:122726542:A:G	2.6617e-15	-1.38903	-1.30647
122726667	chr3:122726667:A:G	1.08952e-14	-3.25008e-10	-1.28614
122726702	chr3:122726702:A:C	1.22718e-14	-3.25008e-10	-1.16716
122727134	chr3:122727134:C:T	9.18643e-15	-1.11186	-0.344876
122727274	chr3:122727274:T:C	4.30182e-15	-1.46242	-0.753002
122727603	chr3:122727603:G:A	2.38752e-15	-1.98485	-0.819354
122727795	chr3:122727795:C:T	5.332e-15	-0.700923	-1.29981
122728727	chr3:122728727:A:C	1.72694e-15	-2.02311	-1.105
122728749	chr3:122728749:C:T	1.55416e-13	-3.25008e-10	1.37164
122728754	chr3:122728754:C:A	2.49943e-15	-1.45455	-1.30385
122729064	chr3:122729064:A:G	5.39496e-15	-0.689446	-1.29955
122729356	chr3:122729356:C:T	1.39792e-15	-2.03793	-1.30154
122729391	chr3:122729391:C:T	4.40935e-14	1.40209	-1.29024
122729497	chr3:122729497:C:T	5.7937e-15	-1.91769	-3.18434e-10
122729622	chr3:122729622:C:T	2.17201e-14	-3.25008e-10	-0.596223
122729704	chr3:122729704:C:T	3.87713e-15	-1.17349	-1.14587
122730067	chr3:122730067:T:C	2.94797e-15	-2.0333	-0.56004
122730284	chr3:122730284:T:C	6.69341e-15	-1.77334	-3.18434e-10
122730810	chr3:122730810:A:G	3.38616e-15	-2.03647	-0.418292
122731362	chr3:122731362:T:C	2.53604e-15	-1.52613	-1.21772
122731389	chr3:122731389:G:C	5.25805e-14	1.49879	-1.2109
122731579	chr3:122731579:T:C	8.83997e-15	-1.0985	-0.396682
122732109	chr3:122732109:C:T	5.39104e-15	-1.98972	-3.18434e-10
122732622	chr3:122732622:C:A	1.17323e-14	-3.25008e-10	-1.21212
122732636	chr3:122732636:C:T	5.9915e-15	-0.605172	-1.27895
122732772	chr3:122732772:T:C	5.11758e-14	1.52416	-1.26335
122732943	chr3:122732943:C:T	1.388e-14	-3.25008e-10	-1.04401
122733178	chr3:122733178:T:C	5.74376e-15	-0.64181	-1.28454
122733225	chr3:122733225:C:T	5.69652e-15	-0.646125	-1.28848
122733784	chr3:122733784:A:G	1.25307e-14	-1.14628	-3.18434e-10
122734434	chr3:122734434:G:C	1.18996e-14	-3.25008e-10	-1.19796
122734523	chr3:122734523:C:T	7.80112e-15	-1.12571	-0.494487
122734789	chr3:122734789:G:A	5.46665e-15	-1.9758	-3.18434e-10
122734843	chr3:122734843:G:A	2.37549e-14	-3.25008e-10	-0.506673
122735105	chr3:122735105:T:C	3.41331e-13	2.78688	-0.628484
122735106	chr3:122735106:A:G	5.95093e-15	-0.614283	-1.27663
122735108	chr3:122735108:T:C	2.69034e-15	-1.53166	-1.15314
122735484	chr3:122735484:A:G	1.1036e-14	-3.25008e-10	-1.2733
122736005	chr3:122736005:A:G	9.55901e-15	-1.13143	-0.285543
122736118	chr3:122736118:C:T	6.12006e-15	-0.59766	-1.26523
122736160	chr3:122736160:T:G	1.06814e-14	-3.25008e-10	-1.30596
122736165	chr3:122736165:G:A	1.23325e-14	-3.25008e-10	-1.16223
122736364	chr3:122736364:T:C	1.45847e-14	-3.25008e-10	-0.994486
122736641	chr3:122736641:A:G	1.29251e-14	-3.25008e-10	-1.11529
122737353	chr3:122737353:C:T	2.89905e-15	-1.42487	-1.18521
122737404	chr3:122737404:G:A	4.92795e-14	1.5077	-1.28465
122737538	chr3:122737538:A:C	6.3883e-15	-0.545434	-1.27456
122737642	chr3:122737642:G:C	6.79459e-15	-0.457047	-1.30129
122737678	chr3:122737678:T:C	5.11605e-15	-0.790044	-1.25204
122737828	chr3:122737828:C:T	6.60038e-15	-0.493742	-1.29359
122737887	chr3:122737887:T:C	2.63072e-15	-1.66821	-1.03899
122738231	chr3:122738231:A:C	6.84307e-15	-1.75123	-3.18434e-10
122739348	chr3:122739348:C:T	1.62617e-14	-3.25008e-10	-0.885652
122739752	chr3:122739752:T:C	1.173e-14	-3.25008e-10	-1.21231
122739871	chr3:122739871:G:A	1.28039e-14	-1.12471	-3.18434e-10
122739923	chr3:122739923:C:T	5.07512e-15	-2.05011	-3.18434e-10
122740040	chr3:122740040:T:C	3.79626e-15	-1.13953	-1.20092
122740443	chr3:122740443:G:GAGA	3.70423e-15	-1.16928	-1.19571
122740587	chr3:122740587:T:C	1.08143e-14	-3.25008e-10	-1.29359
122740630	chr3:122740630:A:G	4.62238e-14	1.44325	-1.28422
122740786	chr3:122740786:T:C	1.20822e-14	-3.25008e-10	-1.18273
122740885	chr3:122740885:G:A	3.79077e-15	-1.13782	-1.20407
122741149	chr3:122741149:G:T	1.15413e-14	-3.25008e-10	-1.22853
122741347	chr3:122741347:T:A	2.70303e-14	-1.17777	0.800267
122741666	chr3:122741666:C:T	4.75036e-14	1.47435	-1.288
122741757	chr3:122741757:A:C	1.52122e-14	-3.25008e-10	-0.952362
122741956	chr3:122741956:T:C	6.20951e-15	-0.829621	-1.01876
122742083	chr3:122742083:C:T	1.73222e-14	-3.25008e-10	-0.822474
122742401	chr3:122742401:AG:A	2.46242e-14	-0.470734	-3.18434e-10
122742570	chr3:122742570:A:G	1.05474e-14	-0.00960014	-1.30898
122742795	chr3:122742795:T:G	1.76711e-15	-2.00091	-1.10421
122743153	chr3:122743153:G:A	1.06811e-14	-3.25008e-10	-1.30599
122743323	chr3:122743323:A:G	1.2542e-14	-1.14538	-3.18434e-10
122743459	chr3:122743459:A:G	2.06019e-14	-1.44111	0.792031
122743561	chr3:122743561:T:C	4.0508e-15	-1.12253	-1.15301
122743593	chr3:122743593:T:C	1.24848e-14	-1.14995	-3.18434e-10
122743637	chr3:122743637:AATTGCTGGGTC:A	7.0024e-14	-3.25008e-10	0.574377
122743735	chr3:122743735:A:G	4.6703e-14	1.45368	-1.28433
122743941	chr3:122743941:A:G	3.78616e-15	-1.14782	-1.19529
122743994	chr3:122743994:C:G	1.24134e-14	-1.15569	-3.18434e-10
122744279	chr3:122744279:G:A	2.70626e-14	-1.19185	0.815537
122744599	chr3:122744599:T:C	1.3543e-14	-3.25008e-10	-1.06859
122744922	chr3:122744922:T:C	1.15953e-14	-1.09835	-0.125516
122745417	chr3:122745417:C:T	1.10897e-14	-3.25008e-10	-1.26844
122745445	chr3:122745445:A:G	1.42844e-14	-3.25008e-10	-1.01529
122745792	chr3:122745792:GGA:G	1.43133e-14	-3.25008e-10	-1.01327
122746763	chr3:122746763:C:T	1.81187e-15	-1.98744	-1.09266
122746922	chr3:122746922:T:C	2.8517e-14	-1.19757	0.873612
122747096	chr3:122747096:A:G	3.72641e-15	-1.16119	-1.19783
122747118	chr3:122747118:T:C	8.69126e-15	-1.51214	-3.18434e-10
122748185	chr3:122748185:G:A	1.08003e-14	-3.25008e-10	-1.29489
122748283	chr3:122748283:C:A	4.21265e-15	-1.09824	-1.13813
122748385	chr3:122748385:A:G	3.91625e-15	-1.14095	-1.16838
122748386	chr3:122748386:AAAAAAAG:A	3.91133e-15	-1.14856	-1.16202
122748790	chr3:122748790:T:C	1.10292e-14	-3.25008e-10	-1.27392
122748923	chr3:122748923:T:C	3.86007e-15	-1.16375	-1.16003
122749153	chr3:122749153:T:C	3.2652e-14	-3.25008e-10	-0.188557
122749235	chr3:122749235:G:A	3.00177e-14	-3.25008e-10	-0.272673
122749333	chr3:122749333:T:C	4.1063e-15	-1.10085	-1.16109
122749899	chr3:122749899:T:C	4.15197e-15	-1.13623	-1.11465
122750107	chr3:122750107:C:T	3.79712e-15	-1.19315	-1.14707
122750349	chr3:122750349:C:A	4.48457e-14	1.40495	-1.27618
122751002	chr3:122751002:T:C	1.06862e-14	-3.25008e-10	-1.30551
122751017	chr3:122751017:C:T	1.21485e-14	-3.25008e-10	-1.17725
122751689	chr3:122751689:A:G	1.32686e-14	-3.25008e-10	-1.08906
122751744	chr3:122751744:C:T	1.16955e-14	-3.25008e-10	-1.21526
122751762	chr3:122751762:A:G	1.10913e-14	-1.2683	-3.18434e-10
122751909	chr3:122751909:G:A	4.83995e-14	1.48864	-1.28361
122752345	chr3:122752345:C:T	1.28801e-14	-3.25008e-10	-1.11878
122752824	chr3:122752824:C:A	1.30494e-14	-3.25008e-10	-1.10572
122752984	chr3:122752984:G:A	2.29361e-15	-1.54121	-1.30313
122753011	chr3:122753011:G:A	4.46981e-14	-3.25008e-10	0.125468
122753046	chr3:122753046:C:T	8.29895e-15	-1.15896	-0.399376
122753139	chr3:122753139:C:G	8.25621e-15	-0.259431	-1.30407
122753197	chr3:122753197:TGGAA:T	1.67189e-14	-0.200247	-0.657678
122753357	chr3:122753357:G:A	5.28292e-15	-0.875762	-1.13422
122753591	chr3:122753591:C:T	5.77871e-15	-1.32336	-0.596924
122753609	chr3:122753609:A:G	1.31612e-14	-1.09719	-3.18434e-10
122753882	chr3:122753882:A:G	1.10008e-14	-3.25008e-10	-1.27649
122753920	chr3:122753920:T:G	8.53786e-15	-1.07724	-0.452716
122753987	chr3:122753987:G:A	3.27664e-14	-3.25008e-10	-0.18506
122754252	chr3:122754252:A:G	2.13965e-15	-1.69531	-1.21851
122754507	chr3:122754507:C:T	7.11749e-15	-0.543578	-1.16833
122754583	chr3:122754583:C:T	6.94354e-15	-0.70354	-1.03311
122755274	chr3:122755274:G:C	8.53624e-15	-1.13098	-0.399162
122755693	chr3:122755693:G:A	7.36962e-15	-0.645127	-1.03197
122756079	chr3:122756079:T:C	1.84254e-14	-3.25008e-10	-0.760732
122756330	chr3:122756330:T:G	1.20493e-14	-3.25008e-10	-1.18546
122756668	chr3:122756668:A:T	2.22551e-15	-1.67242	-1.20206
122757130	chr3:122757130:T:TA	2.21936e-15	-1.68177	-1.19547
122757472	chr3:122757472:A:C	2.28941e-15	-1.67011	-1.17606
122757668	chr3:122757668:G:A	5.71674e-15	-0.86574	-1.06532
122757935	chr3:122757935:C:T	2.19142e-15	-1.69973	-1.19018
122758110	chr3:122758110:ATAATCCTTTTCACATCTAATAG:A	9.18854e-15	-1.13775	-0.318752
122758246	chr3:122758246:G:T	1.40271e-14	-3.25008e-10	-1.03347
122758398	chr3:122758398:C:T	4.87287e-15	-2.08657	-0.00420673
122758702	chr3:122758702:T:C	3.88015e-15	-1.42715	-0.891436
122758711	chr3:122758711:C:T	2.3868e-14	-1.19454	0.692615
122758920	chr3:122758920:C:A	1.39557e-14	-1.03857	-3.18434e-10
122759011	chr3:122759011:C:T	6.7665e-15	-1.76248	-3.18434e-10
122759193	chr3:122759193:AC:A	1.81469e-14	-3.25008e-10	-0.775963
122759194	chr3:122759194:C:A	1.00461e-14	-1.36727	-3.18434e-10
122759572	chr3:122759572:C:T	1.21835e-14	-1.17438	-3.18434e-10
122759677	chr3:122759677:A:G	4.88857e-15	-2.08756	-3.18434e-10
122759826	chr3:122759826:T:C	4.88558e-15	-2.08817	-3.18434e-10
122759968	chr3:122759968:T:C	2.10366e-15	-1.71721	-1.21357
122760128	chr3:122760128:G:C	6.6953e-15	-1.77306	-3.18434e-10
122760278	chr3:122760278:AC:A	5.83329e-15	-2.08415	0.173267
122760524	chr3:122760524:G:A	1.37084e-14	-3.25008e-10	-1.05646
122760652	chr3:122760652:T:C	2.20499e-15	-1.68426	-1.19948
122760779	chr3:122760779:G:A	1.24822e-14	-3.25008e-10	-1.15016
122760877	chr3:122760877:C:T	2.11919e-15	-1.71473	-1.2087
122761005	chr3:122761005:G:A	8.51839e-15	-1.13389	-0.398344
122761522	chr3:122761522:C:T	1.10222e-14	-3.25008e-10	-1.27455
122761863	chr3:122761863:C:T	1.10917e-14	-3.25008e-10	-1.26827
122761969	chr3:122761969:G:A	6.72326e-15	-0.529777	-1.23911
122762462	chr3:122762462:G:C	1.50452e-14	-3.25008e-10	-0.9634
122762969	chr3:122762969:C:T	1.78773e-15	-2.0045	-1.08901
122763266	chr3:122763266:G:A	2.13544e-15	-1.70445	-1.21134
122763383	chr3:122763383:T:C	1.22958e-14	-1.1652	-3.18434e-10
122763464	chr3:122763464:T:G	1.25231e-14	-3.25008e-10	-1.14689
122763480	chr3:122763480:A:G	6.83688e-14	1.71244	-1.16198
122763587	chr3:122763587:C:T	1.18142e-14	-1.20516	-3.18434e-10
122764449	chr3:122764449:C:T	1.99518e-14	-3.25008e-10	-0.681142
122765168	chr3:122765168:A:G	6.38632e-15	-0.579408	-1.2409
122765316	chr3:122765316:C:T	5.09111e-14	1.52124	-1.26562
122765324	chr3:122765324:C:T	3.16093e-15	-1.52438	-0.999214
122766163	chr3:122766163:T:C	1.48187e-14	-3.25008e-10	-0.978572
122766599	chr3:122766599:G:A	1.27851e-13	-3.25008e-10	1.1764
122766620	chr3:122766620:G:A	2.23232e-15	-2.08633	-0.785084
122766943	chr3:122766943:T:C	1.48147e-14	-3.25008e-10	-0.978839
122766984	chr3:122766984:C:T	5.27831e-15	-2.01086	-3.18434e-10
122767197	chr3:122767197:C:G	6.02674e-15	-1.37936	-0.498894
122767300	chr3:122767300:C:T	4.31033e-15	-1.24737	-0.966078
122767442	chr3:122767442:G:T	2.1976e-15	-2.08651	-0.800584
122767625	chr3:122767625:A:T	1.35989e-15	-2.0833	-1.28375
122767626	chr3:122767626:T:A	6.07611e-15	-0.740282	-1.12982
122767769	chr3:122767769:T:C	8.8359e-15	-1.11934	-0.376297
122767862	chr3:122767862:G:T	3.06264e-14	-3.25008e-10	-0.2526
122768150	chr3:122768150:C:A	8.58829e-15	-1.12474	-0.399323
122768243	chr3:122768243:C:A	4.42741e-15	-2.07581	-0.11084
122768588	chr3:122768588:A:G	1.23977e-14	-3.25008e-10	-1.15695
122769384	chr3:122769384:G:A	1.95364e-14	-3.25008e-10	-0.702183
122769836	chr3:122769836:C:T	6.14937e-15	-1.32808	-0.530032
122770109	chr3:122770109:T:TC	6.18025e-15	-1.35386	-0.499243
122770412	chr3:122770412:A:G	1.19541e-14	-3.25008e-10	-1.19339
122771040	chr3:122771040:A:C	6.21923e-15	-1.40199	-0.444825
122771326	chr3:122771326:AT:A	6.13835e-15	-1.36309	-0.496813
122771671	chr3:122771671:TACTGCCAACTGAGATACAAC:T	1.1245e-14	-3.25008e-10	-1.25454
122771743	chr3:122771743:T:A	5.96859e-15	-1.38871	-0.499243
122771938	chr3:122771938:T:C	1.26929e-14	-1.13342	-3.18434e-10
122771946	chr3:122771946:C:T	1.33299e-14	-1.08445	-3.18434e-10
122771974	chr3:122771974:TA:T	1.57647e-14	-3.25008e-10	-0.916691
122772077	chr3:122772077:C:T	1.26915e-14	-3.25008e-10	-1.13353
122772090	chr3:122772090:A:C	2.03876e-14	-3.25008e-10	-0.659537
122772646	chr3:122772646:T:C	6.91961e-15	-1.7401	-3.18434e-10
122772658	chr3:122772658:A:ATAAT	5.74064e-15	-1.39095	-0.53594
122772907	chr3:122772907:G:A	1.24017e-14	-1.15663	-3.18434e-10
122772923	chr3:122772923:G:T	6.35581e-15	-0.679529	-1.14556
122773197	chr3:122773197:C:T	5.85888e-15	-1.41831	-0.488193
122773518	chr3:122773518:C:T	2.15038e-15	-1.68489	-1.22393
122773692	chr3:122773692:C:T	1.52645e-14	-3.25008e-10	-0.948929
122773783	chr3:122773783:C:T	9.6831e-15	-1.10216	-0.301916
122774113	chr3:122774113:C:T	5.90903e-15	-1.40104	-0.496938
122774125	chr3:122774125:G:A	1.31354e-14	-3.25008e-10	-1.09915
122774315	chr3:122774315:C:T	1.44949e-14	-3.25008e-10	-1.00066
122774324	chr3:122774324:G:A	7.26912e-14	-3.25008e-10	0.611758
122774468	chr3:122774468:T:C	6.25702e-15	-0.679856	-1.1609
122774830	chr3:122774830:T:C	4.26831e-15	-2.08717	-0.136076
122775219	chr3:122775219:G:C	8.32079e-15	-1.1827	-0.37301
122775230	chr3:122775230:C:A	2.18955e-15	-2.08792	-0.802848
122775527	chr3:122775527:G:A	1.25498e-14	-1.14476	-3.18434e-10
122775681	chr3:122775681:T:C	1.65466e-14	-3.25008e-10	-0.868279
122775750	chr3:122775750:T:C	1.12829e-14	-3.25008e-10	-1.25117
122775917	chr3:122775917:A:G	1.40832e-15	-2.07332	-1.25875
122776137	chr3:122776137:G:C	1.23986e-14	-1.15688	-3.18434e-10
122776600	chr3:122776600:T:G	5.18497e-15	-2.08697	0.0582699
122777363	chr3:122777363:T:C	5.70766e-15	-1.45539	-0.47726
122777781	chr3:122777781:A:C	2.40348e-14	-3.25008e-10	-0.494958
122777900	chr3:122777900:T:C	1.76689e-14	-3.25008e-10	-0.802658
122778078	chr3:122778078:G:A	1.26242e-13	-3.25008e-10	1.16374
122778217	chr3:122778217:TG:T	1.16817e-14	-3.25008e-10	-1.21644
122778506	chr3:122778506:G:T	5.7158e-15	-1.37867	-0.55256
122778865	chr3:122778865:A:G	1.24633e-14	-3.25008e-10	-1.15167
122779669	chr3:122779669:T:C	1.28352e-14	-3.25008e-10	-1.12227
122779850	chr3:122779850:A:G	4.12885e-15	-2.08422	-0.172244
122779866	chr3:122779866:T:C	2.37118e-14	-3.25008e-10	-0.508489
122779913	chr3:122779913:A:T	1.18461e-14	-1.18378	-0.0186847
122780614	chr3:122780614:C:A	5.99492e-15	-1.46437	-0.419176
122781081	chr3:122781081:G:A	5.93737e-15	-1.55709	-0.336107
122781392	chr3:122781392:A:G	9.13031e-15	-0.71215	-0.750712
122782194	chr3:122782194:C:T	5.60389e-15	-1.47232	-0.478684
122782197	chr3:122782197:G:A	1.23595e-14	-3.25008e-10	-1.16003
122782471	chr3:122782471:A:G	5.63055e-15	-1.43564	-0.51061
122782798	chr3:122782798:C:T	5.98422e-15	-1.40851	-0.476829
122782987	chr3:122782987:G:T	1.83033e-15	-1.98961	-1.08035
122782998	chr3:122782998:T:C	1.42533e-14	-3.25008e-10	-1.01748
122783033	chr3:122783033:A:C	1.24106e-14	-3.25008e-10	-1.15591
122783202	chr3:122783202:T:C	1.24293e-14	-1.1544	-3.18434e-10
122783828	chr3:122783828:ACTTT:A	1.26604e-14	-3.25008e-10	-1.13599
122783923	chr3:122783923:C:T	2.19247e-14	-3.25008e-10	-0.586849
122783992	chr3:122783992:A:T	2.58457e-14	-3.25008e-10	-0.422318
122784108	chr3:122784108:C:T	1.09743e-14	-3.25008e-10	-1.27891
122784265	chr3:122784265:T:C	1.53143e-14	-3.25008e-10	-0.945674
122784321	chr3:122784321:G:A	6.25479e-15	-1.84111	-3.18434e-10
122785194	chr3:122785194:A:G	6.7539e-15	-0.542085	-1.22226
122785311	chr3:122785311:A:G	5.84285e-15	-1.43241	-0.476829
122785435	chr3:122785435:G:A	5.93585e-15	-0.643133	-1.25032
122785442	chr3:122785442:T:C	2.35538e-14	-3.25008e-10	-0.515175
122785596	chr3:122785596:C:G	2.37296e-14	-3.25008e-10	-0.507739
122785627	chr3:122785627:C:T	5.9156e-14	1.44103	-1.03531
122787265	chr3:122787265:C:T	5.42078e-14	1.47572	-1.15736
122787880	chr3:122787880:A:G	2.23832e-14	-1.21981	0.653658
122788589	chr3:122788589:G:A	6.19312e-15	-0.584871	-1.26615
122789119	chr3:122789119:G:T	1.12829e-14	-3.25008e-10	-1.25117
122789169	chr3:122789169:A:G	1.30513e-14	-3.25008e-10	-1.10558
122789428	chr3:122789428:T:A	4.16015e-15	-2.08611	-0.162801
122790251	chr3:122790251:T:C	1.18638e-13	-3.25008e-10	1.10162
122790265	chr3:122790265:G:A	1.46373e-14	-3.25008e-10	-0.990886
122790377	chr3:122790377:A:C	1.41609e-15	-2.07841	-1.24815
122790671	chr3:122790671:G:A	5.52656e-15	-2.08634	0.121446
122790958	chr3:122790958:C:T	1.12829e-14	-3.25008e-10	-1.25117
122791251	chr3:122791251:T:G	2.17731e-14	-3.25008e-10	-0.593787
122791737	chr3:122791737:C:T	1.2531e-14	-1.14626	-3.18434e-10
122791916	chr3:122791916:A:C	2.86823e-15	-1.58972	-1.03105
122792659	chr3:122792659:G:A	6.55811e-15	-1.92839	0.134629
122792669	chr3:122792669:G:T	6.28512e-15	-0.575682	-1.2606
122792880	chr3:122792880:A:G	9.46453e-15	-1.0724	-0.354516
122792902	chr3:122792902:AAAAG:A	1.08695e-14	-3.25008e-10	-1.2885
122792906	chr3:122792906:G:C	1.38557e-14	-3.25008e-10	-1.04576
122793213	chr3:122793213:C:T	9.14719e-15	-1.07176	-0.389253
122793695	chr3:122793695:G:C	2.93675e-15	-1.69859	-0.898571
122793842	chr3:122793842:C:T	6.27536e-15	-1.83783	-3.18434e-10
122793902	chr3:122793902:A:G	1.75527e-15	-1.98844	-1.1234
122794072	chr3:122794072:T:C	1.29319e-14	-3.25008e-10	-1.11476
122794548	chr3:122794548:T:C	6.6319e-14	-3.25008e-10	0.520014
122794887	chr3:122794887:G:A	1.12262e-14	-3.25008e-10	-1.25621
122795125	chr3:122795125:T:C	2.02549e-15	-1.89151	-1.07713
122795797	chr3:122795797:C:T	1.12101e-14	-3.25008e-10	-1.25765
122796276	chr3:122796276:T:A	7.20677e-15	-1.24163	-0.457809
122797160	chr3:122797160:T:TA	1.29201e-14	-1.11568	-3.18434e-10
122797205	chr3:122797205:CAAG:C	2.58765e-15	-2.08412	-0.63959
122797906	chr3:122797906:A:T	4.7971e-14	-3.25008e-10	0.196135
122798323	chr3:122798323:CT:C	7.26874e-15	-1.23389	-0.456992
122798379	chr3:122798379:T:G	1.28428e-14	-1.12168	-3.18434e-10
122798549	chr3:122798549:T:C	2.50404e-15	-2.08005	-0.676501
122798847	chr3:122798847:C:T	1.30867e-14	-1.10287	-3.18434e-10
122799005	chr3:122799005:T:G	1.12849e-14	-3.25008e-10	-1.251
122799201	chr3:122799201:T:C	1.55514e-15	-2.01529	-1.2176
122799487	chr3:122799487:T:G	3.81817e-14	1.26036	-1.29247
122799490	chr3:122799490:G:A	1.62824e-14	-3.25008e-10	-0.884378
122799845	chr3:122799845:G:A	1.24638e-14	-3.25008e-10	-1.15164
122799952	chr3:122799952:G:A	4.62804e-15	-0.889533	-1.2528
122800410	chr3:122800410:A:C	4.64406e-15	-0.89001	-1.24886
122800525	chr3:122800525:G:A	1.54946e-14	-3.25008e-10	-0.933969
122800557	chr3:122800557:CCTAACAGTT:C	2.31965e-14	-3.25008e-10	-0.530462
122800753	chr3:122800753:G:A	5.36877e-14	-3.25008e-10	0.308721
122800790	chr3:122800790:T:TC	2.37386e-14	-3.25008e-10	-0.507358
122802655	chr3:122802655:A:C	1.36619e-14	-3.25008e-10	-1.05985
122802773	chr3:122802773:T:C	1.25365e-14	-3.25008e-10	-1.14582
122803482	chr3:122803482:C:G	1.33692e-14	-1.08151	-3.18434e-10
122803529	chr3:122803529:C:T	3.43947e-14	1.1405	-1.27706
122804044	chr3:122804044:T:C	1.36373e-14	-1.06166	-3.18434e-10
122804263	chr3:122804263:C:T	1.08604e-14	-3.25008e-10	-1.28934
122804327	chr3:122804327:G:A	2.56891e-15	-2.08369	-0.647287
122805181	chr3:122805181:T:A	1.93629e-14	-3.25008e-10	-0.711103
122805700	chr3:122805700:G:A	1.52493e-14	-3.25008e-10	-0.94993
122805962	chr3:122805962:C:T	6.77316e-15	-1.28996	-0.471532
122805985	chr3:122805985:A:T	2.37433e-14	-3.25008e-10	-0.507162
122806114	chr3:122806114:G:A	2.60507e-14	-3.25008e-10	-0.414418
122806538	chr3:122806538:C:T	4.88524e-15	-2.08824	-3.18434e-10
122806715	chr3:122806715:T:C	1.11579e-14	-3.25008e-10	-1.26232
122807048	chr3:122807048:TA:T	6.77569e-15	-1.30321	-0.457915
122807411	chr3:122807411:A:G	1.16926e-14	-3.25008e-10	-1.2155
122807462	chr3:122807462:G:A	6.25475e-15	-1.27701	-0.564115
122807565	chr3:122807565:T:C	2.5873e-15	-2.0876	-0.63625
122807690	chr3:122807690:G:A	4.43689e-14	1.10339	-0.98531
122807890	chr3:122807890:G:A	1.80358e-15	-2.06381	-1.02088
122807969	chr3:122807969:G:A	5.81458e-15	-2.08685	0.172752
122808052	chr3:122808052:GTCAT:G	1.3828e-14	-1.04777	-3.18434e-10
122808226	chr3:122808226:T:C	7.14067e-15	-1.25341	-0.455241
122808625	chr3:122808625:C:G	5.27712e-15	-1.96657	-0.044513
122809889	chr3:122809889:C:T	1.96145e-15	-2.06776	-0.933023
122810272	chr3:122810272:C:T	1.07036e-14	-3.25008e-10	-1.30388
122810399	chr3:122810399:A:C	7.3594e-15	-1.31946	-0.359024
122810569	chr3:122810569:A:G	1.99089e-14	-3.25008e-10	-0.683293
122811126	chr3:122811126:A:C	1.1652e-14	-3.25008e-10	-1.21898
122811321	chr3:122811321:C:T	2.2576e-14	-3.25008e-10	-0.557574
122811479	chr3:122811479:T:C	1.39244e-14	-3.25008e-10	-1.04082
122811722	chr3:122811722:A:G	5.3298e-15	-0.777532	-1.22362
122812154	chr3:122812154:A:G	4.36562e-14	1.02464	-0.922752
122812530	chr3:122812530:C:T	2.11786e-15	-2.06733	-0.856726
122812729	chr3:122812729:A:G	1.31744e-14	-1.09619	-3.18434e-10
122812933	chr3:122812933:G:A	1.25081e-14	-1.14808	-3.18434e-10
122813107	chr3:122813107:G:A	3.68217e-14	1.20015	-1.26853
122813228	chr3:122813228:G:A	1.89459e-14	-3.25008e-10	-0.732876
122813258	chr3:122813258:C:T	1.33738e-14	-1.08117	-3.18434e-10
122813866	chr3:122813866:T:G	1.06772e-14	-3.25008e-10	-1.30635
122814055	chr3:122814055:G:A	2.24161e-14	-3.25008e-10	-0.564681
122814395	chr3:122814395:G:A	1.0665e-14	-3.25008e-10	-1.3075
122814510	chr3:122814510:T:G	1.1219e-14	-3.25008e-10	-1.25685
122814616	chr3:122814616:T:C	1.92984e-14	-3.25008e-10	-0.71444
122814653	chr3:122814653:A:G	1.26645e-14	-1.13566	-3.18434e-10
122814670	chr3:122814670:A:G	7.0606e-15	-2.08603	0.366095
122814836	chr3:122814836:G:A	6.15979e-15	-1.71289	-0.143528
122815000	chr3:122815000:C:G	1.90461e-14	-3.25008e-10	-0.727602
122815513	chr3:122815513:A:G	7.03744e-15	-1.2799	-0.443313
122815755	chr3:122815755:TG:T	9.77751e-15	-1.39438	-3.18434e-10
122816097	chr3:122816097:G:A	5.823e-14	-3.25008e-10	0.389938
122816124	chr3:122816124:A:G	6.7679e-15	-1.29167	-0.470604
122816207	chr3:122816207:C:T	1.24619e-14	-1.15179	-3.18434e-10
122817364	chr3:122817364:G:C	1.44344e-14	-1.00485	-3.18434e-10
122817456	chr3:122817456:C:T	2.06047e-14	-3.25008e-10	-0.648943
122817545	chr3:122817545:A:T	1.42004e-14	-3.25008e-10	-1.02119
122817839	chr3:122817839:C:T	1.3052e-14	-1.10552	-3.18434e-10
122818460	chr3:122818460:C:A	4.81216e-14	-3.25008e-10	0.19927
122818487	chr3:122818487:G:A	5.20323e-14	-3.25008e-10	0.277404
122820002	chr3:122820002:C:T	3.92534e-14	-3.25008e-10	-0.00442285
122820024	chr3:122820024:T:C	1.44833e-14	-3.25008e-10	-1.00147
122820053	chr3:122820053:A:G	3.46087e-15	-1.99419	-0.438751
122821102	chr3:122821102:C:T	6.75185e-15	-1.76465	-3.18434e-10
122821184	chr3:122821184:A:G	1.45473e-14	-3.25008e-10	-0.997057
122821956	chr3:122821956:T:G	5.09876e-14	-3.25008e-10	0.257121
122822304	chr3:122822304:T:C	5.9793e-15	-1.88616	-3.18434e-10
122822788	chr3:122822788:CCA:C	7.24179e-15	-1.23135	-0.463248
122823006	chr3:122823006:CAT:C	1.07736e-14	-3.25008e-10	-1.29736
122823648	chr3:122823648:C:T	6.86527e-15	-1.74799	-3.18434e-10
122823935	chr3:122823935:A:G	1.40462e-14	-3.25008e-10	-1.03211
122824029	chr3:122824029:A:G	1.31183e-14	-1.10045	-3.18434e-10
122824258	chr3:122824258:G:T	1.50703e-14	-0.961736	-3.18434e-10
122824563	chr3:122824563:T:A	1.8623e-14	-3.25008e-10	-0.750066
122824662	chr3:122824662:G:A	4.75684e-14	1.46757	-1.27986
122824844	chr3:122824844:C:T	1.9592e-14	-3.25008e-10	-0.699341
122824845	chr3:122824845:G:A	2.70019e-14	-3.25008e-10	-0.378554
122825119	chr3:122825119:G:C	7.14207e-15	-1.24003	-0.468425
122825280	chr3:122825280:C:T	3.54684e-14	-3.25008e-10	-0.105819
122825548	chr3:122825548:C:T	2.96086e-15	-1.89714	-0.691841
122825715	chr3:122825715:G:GA	1.32533e-15	-2.08609	-1.30671
122826020	chr3:122826020:G:A	1.16901e-14	-3.25008e-10	-1.21572
122826228	chr3:122826228:T:C	3.09546e-15	-1.61179	-0.932736
122826537	chr3:122826537:T:C	4.89654e-15	-2.08593	-3.18434e-10
122826566	chr3:122826566:G:A	3.10686e-14	-3.25008e-10	-0.238264
122826647	chr3:122826647:A:G	2.61646e-15	-2.08459	-0.628051
122826738	chr3:122826738:C:A	1.4049e-14	-3.25008e-10	-1.03191
122827362	chr3:122827362:C:T	1.49169e-14	-0.971967	-3.18434e-10
122828137	chr3:122828137:A:G	7.22525e-15	-1.23363	-0.463248
122828372	chr3:122828372:C:G	3.04944e-14	-3.25008e-10	-0.256918
122828564	chr3:122828564:G:A	3.35504e-14	-3.25008e-10	-0.161413
122828804	chr3:122828804:C:T	1.35371e-14	-3.25008e-10	-1.06903
122829075	chr3:122829075:C:G	1.36661e-14	-3.25008e-10	-1.05954
122830403	chr3:122830403:A:G	1.14058e-14	-3.25008e-10	-1.24034
122830514	chr3:122830514:G:A	1.19104e-14	-3.25008e-10	-1.19705
122831264	chr3:122831264:T:C	1.9419e-15	-2.06199	-0.948806
122832142	chr3:122832142:G:A	4.15939e-15	-1.28512	-0.96397
122832212	chr3:122832212:A:G	1.11132e-14	-3.25008e-10	-1.26633
122832850	chr3:122832850:A:T	1.35681e-14	-3.25008e-10	-1.06674
122833118	chr3:122833118:A:G	1.90732e-14	-0.726177	-3.18434e-10
122833258	chr3:122833258:T:C	1.21988e-14	-3.25008e-10	-1.17313
122833672	chr3:122833672:T:C	7.23858e-15	-1.2241	-0.47094
122834010	chr3:122834010:T:C	3.61001e-14	1.13822	-1.22639
122834050	chr3:122834050:T:A	1.98234e-14	-3.25008e-10	-0.687599
122834623	chr3:122834623:A:G	2.94181e-14	0.979491	-1.27234
122834915	chr3:122834915:A:G	5.67197e-15	-1.93893	-3.18434e-10
122834969	chr3:122834969:T:C	1.23749e-14	-3.25008e-10	-1.1588
122835176	chr3:122835176:T:G	3.13858e-14	1.02048	-1.24858
122835852	chr3:122835852:A:G	1.35405e-14	-3.25008e-10	-1.06877
122836074	chr3:122836074:A:G	1.08407e-14	-3.25008e-10	-1.29115
122836272	chr3:122836272:A:G	1.58686e-13	-3.25008e-10	1.39247
122836424	chr3:122836424:G:A	1.18493e-14	-3.25008e-10	-1.20219
122836531	chr3:122836531:C:T	1.86926e-14	-3.25008e-10	-0.746333
122836894	chr3:122836894:T:A	4.92353e-14	-3.25008e-10	0.222149
122837317	chr3:122837317:CA:C	1.63571e-14	-0.879797	-3.18434e-10
122837343	chr3:122837343:G:A	1.40055e-14	-3.25008e-10	-1.03501
122838129	chr3:122838129:C:A	5.15132e-14	-3.25008e-10	0.267376
122838260	chr3:122838260:T:C	1.8058e-14	-3.25008e-10	-0.780874
122838447	chr3:122838447:G:A	3.13014e-14	0.998159	-1.22896
122838598	chr3:122838598:C:T	1.83176e-14	-3.25008e-10	-0.766599
122839157	chr3:122839157:T:C	4.91759e-14	-3.25008e-10	0.220942
122839184	chr3:122839184:A:C	4.89709e-15	-2.08582	-3.18434e-10
122839282	chr3:122839282:T:C	1.87036e-14	-3.25008e-10	-0.745743
122839355	chr3:122839355:C:A	3.10198e-14	1.0065	-1.24634
122839494	chr3:122839494:C:T	4.8917e-15	-2.08692	-3.18434e-10
122839770	chr3:122839770:A:G	8.74629e-15	-1.09636	-0.409473
122839788	chr3:122839788:T:C	1.12166e-14	-3.25008e-10	-1.25707
122839954	chr3:122839954:C:T	1.63351e-14	-0.881147	-3.18434e-10
122840776	chr3:122840776:G:A	1.39825e-14	-3.25008e-10	-1.03666
122840966	chr3:122840966:A:T	1.4078e-14	-3.25008e-10	-1.02985
122841532	chr3:122841532:C:T	4.75347e-15	-1.22602	-0.889566
122841749	chr3:122841749:A:T	1.3661e-14	-3.25008e-10	-1.05992
122842238	chr3:122842238:G:A	1.55504e-14	-0.930376	-3.18434e-10
122842910	chr3:122842910:C:T	1.87055e-14	-3.25008e-10	-0.745644
122842936	chr3:122842936:C:G	1.23472e-14	-3.25008e-10	-1.16103
122843313	chr3:122843313:T:C	1.14558e-14	-3.25008e-10	-1.23597
122843395	chr3:122843395:A:G	1.37108e-14	-3.25008e-10	-1.05628
122843594	chr3:122843594:A:G	2.01907e-14	-3.25008e-10	-0.669238
122843834	chr3:122843834:C:T	7.88774e-15	-1.20898	-0.400173
122843850	chr3:122843850:G:A	8.62554e-15	-1.18437	-0.335363
122844269	chr3:122844269:C:G	1.57891e-14	-0.915145	-3.18434e-10
122844313	chr3:122844313:T:C	2.85984e-14	-3.25008e-10	-0.32111
122844511	chr3:122844511:A:G	1.06698e-14	-3.25008e-10	-1.30705
122844641	chr3:122844641:G:A	1.1467e-14	-3.25008e-10	-1.23499
122845075	chr3:122845075:A:G	5.04034e-15	-2.05699	-3.18434e-10
122846102	chr3:122846102:C:T	1.87119e-14	-3.25008e-10	-0.745302
122846344	chr3:122846344:G:A	3.04398e-14	0.996389	-1.2551
122846713	chr3:122846713:A:G	1.1441e-14	-3.25008e-10	-1.23726
122847441	chr3:122847441:G:A	1.38376e-14	-3.25008e-10	-1.04707
122847536	chr3:122847536:G:A	1.33702e-14	-3.25008e-10	-1.08144
122847875	chr3:122847875:T:C	1.87119e-14	-3.25008e-10	-0.745302
122848062	chr3:122848062:G:A	7.90073e-15	-1.20554	-0.401965
122848326	chr3:122848326:T:C	1.50727e-15	-2.0878	-1.17636
122848368	chr3:122848368:A:G	3.06675e-13	-3.25008e-10	2.05133
122848512	chr3:122848512:A:T	2.04049e-15	-1.6557	-1.30558
122848634	chr3:122848634:T:C	3.44287e-15	-1.48201	-0.956149
122848852	chr3:122848852:C:T	2.2078e-14	0.71615	-1.29603
122848937	chr3:122848937:C:T	1.35894e-14	-3.25008e-10	-1.06517
122849061	chr3:122849061:G:A	3.03134e-14	0.992796	-1.25567
122849250	chr3:122849250:G:A	1.51784e-15	-2.08847	-1.1687
122849789	chr3:122849789:C:T	4.8845e-15	-2.08839	-3.18434e-10
122849867	chr3:122849867:T:A	1.0648e-14	-3.25008e-10	-1.30909
122849948	chr3:122849948:C:T	4.88432e-15	-2.08843	-3.18434e-10
122850009	chr3:122850009:C:G	1.21409e-14	-3.25008e-10	-1.17788
122850042	chr3:122850042:C:T	8.28387e-15	-1.15819	-0.401965
122850177	chr3:122850177:C:T	1.398e-14	-3.25008e-10	-1.03683
122850202	chr3:122850202:CTGTT:C	1.26251e-14	-3.25008e-10	-1.13878
122850325	chr3:122850325:A:G	2.88372e-14	-3.25008e-10	-0.312794
122851437	chr3:122851437:T:C	1.8816e-14	-3.25008e-10	-0.739756
122851490	chr3:122851490:C:A	3.59472e-14	1.18061	-1.27302
122851846	chr3:122851846:G:A	6.16894e-15	-1.85493	-3.18434e-10
122851947	chr3:122851947:A:G	1.84791e-14	-3.25008e-10	-0.757822
122851951	chr3:122851951:A:G	1.19886e-14	-3.25008e-10	-1.19051
122852052	chr3:122852052:G:A	8.62366e-15	-1.1772	-0.342758
122852198	chr3:122852198:G:C	2.49143e-15	-1.66004	-1.10156
122852588	chr3:122852588:A:G	8.3661e-15	-1.2181	-0.332176
122853305	chr3:122853305:C:A	1.60569e-14	-0.898324	-3.18434e-10
122853497	chr3:122853497:GC:AC	1.89742e-14	-3.25008e-10	-0.73138
122853548	chr3:122853548:C:T	1.52524e-14	-0.949725	-3.18434e-10
122853620	chr3:122853620:C:T	6.10062e-15	-1.86607	-3.18434e-10
122854422	chr3:122854422:G:A	1.89097e-14	-3.25008e-10	-0.734786
122854961	chr3:122854961:C:T	1.11691e-14	-3.25008e-10	-1.26131
122855348	chr3:122855348:G:A	1.54265e-14	-0.938373	-3.18434e-10
122855418	chr3:122855418:C:T	9.36692e-15	-1.43728	-3.18434e-10
122855604	chr3:122855604:G:A	1.86063e-15	-2.08146	-0.972089
122855787	chr3:122855787:A:G	1.06479e-14	-3.25008e-10	-1.3091
122855794	chr3:122855794:CAGTT:C	1.08587e-14	-3.25008e-10	-1.28949
122856442	chr3:122856442:C:T	4.90088e-15	-2.08505	-3.18434e-10
122856688	chr3:122856688:T:G	1.20704e-14	-3.25008e-10	-1.18371
122857345	chr3:122857345:A:G	1.19096e-14	-3.25008e-10	-1.19712
122857578	chr3:122857578:G:A	5.1809e-14	-3.25008e-10	0.273102
122857735	chr3:122857735:G:A	1.76861e-14	-3.25008e-10	-0.801681
122858241	chr3:122858241:A:G	3.8449e-15	-1.89301	-0.434709
122858569	chr3:122858569:T:C	1.46447e-14	-3.25008e-10	-0.990386
122858609	chr3:122858609:CCATAT:C	8.77578e-15	-1.10146	-0.401002
122858820	chr3:122858820:G:A	2.93247e-14	0.947043	-1.24308
122859112	chr3:122859112:G:A	7.88001e-15	-1.15171	-0.458422
122859272	chr3:122859272:G:T	1.75933e-15	-2.08073	-1.0288
122861275	chr3:122861275:G:A	2.99455e-15	-1.35412	-1.22355
122861377	chr3:122861377:C:T	1.5647e-15	-2.08843	-1.13834
122861412	chr3:122861412:T:C	8.20268e-15	-1.12389	-0.446111
122861878	chr3:122861878:G:A	1.07856e-14	-3.25008e-10	-1.29625
122861937	chr3:122861937:T:C	1.64951e-15	-1.99314	-1.18084
122862383	chr3:122862383:A:G	2.12857e-14	-3.25008e-10	-0.616425
122862384	chr3:122862384:C:G	1.08595e-14	-3.25008e-10	-1.28942
122862483	chr3:122862483:T:G	8.09741e-15	-1.13641	-0.44651
122862916	chr3:122862916:A:G	1.87303e-15	-2.06813	-0.978771
122863377	chr3:122863377:G:T	1.10186e-14	-1.15411	-0.12077
122864042	chr3:122864042:C:T	1.68777e-14	-3.25008e-10	-0.84847
122865350	chr3:122865350:G:A	2.09351e-14	-3.25008e-10	-0.633037
122865566	chr3:122865566:G:A	9.91261e-15	-0.168906	-1.21175
122866280	chr3:122866280:G:A	4.89106e-15	-2.08705	-3.18434e-10
122866403	chr3:122866403:C:G	1.3259e-14	0.207744	-1.29753
122867798	chr3:122867798:G:A	6.69169e-14	-3.25008e-10	0.52899
122868225	chr3:122868225:G:A	1.74306e-15	-2.06341	-1.05541
122868338	chr3:122868338:A:C	1.36265e-14	-3.25008e-10	-1.06244
122869480	chr3:122869480:T:C	1.59919e-14	-0.90238	-3.18434e-10
122869684	chr3:122869684:T:A	5.50812e-15	-1.96824	-3.18434e-10
122869801	chr3:122869801:G:A	1.0809e-14	-3.25008e-10	-1.29408
122870809	chr3:122870809:A:G	1.52732e-14	-3.25008e-10	-0.948363
122870884	chr3:122870884:A:G	2.2775e-15	-1.54381	-1.30757
122871081	chr3:122871081:G:A	6.79479e-14	-3.25008e-10	0.544279
122871225	chr3:122871225:C:T	1.42387e-14	-3.25008e-10	-1.0185
122871388	chr3:122871388:G:A	3.85676e-15	-1.31867	-1.00597
122871679	chr3:122871679:G:T	1.45204e-14	-0.998905	-3.18434e-10
122871964	chr3:122871964:CATA:C	3.01124e-14	-3.25008e-10	-0.269526
122872383	chr3:122872383:G:A	1.65392e-14	-0.868727	-3.18434e-10
122872935	chr3:122872935:A:C	4.31575e-15	-2.0824	-0.129787
122872971	chr3:122872971:G:A	1.46866e-14	-3.25008e-10	-0.987526
122873496	chr3:122873496:A:T	1.33811e-15	-2.07653	-1.30667
122873811	chr3:122873811:A:G	1.14006e-14	-3.25008e-10	-1.2408
122874172	chr3:122874172:A:C	7.86031e-15	-1.3093	-0.303333
122874663	chr3:122874663:G:T	4.87214e-15	-2.08764	-0.00328596
122874932	chr3:122874932:A:T	2.2601e-15	-1.55023	-1.30883
122875246	chr3:122875246:C:G	1.48978e-14	-3.25008e-10	-0.973247
122875255	chr3:122875255:A:G	3.10064e-15	-2.08798	-0.454872
122876142	chr3:122876142:T:G	1.52311e-14	-3.25008e-10	-0.95112
122876195	chr3:122876195:T:C	4.151e-15	-1.2856	-0.965517
122876296	chr3:122876296:G:A	1.49347e-14	-3.25008e-10	-0.970775
122876356	chr3:122876356:A:G	1.44539e-14	-3.25008e-10	-1.0035
122876859	chr3:122876859:G:A	1.28142e-14	-3.25008e-10	-1.12391
122876930	chr3:122876930:G:A	2.37439e-15	-2.0602	-0.749524
122876941	chr3:122876941:G:A	3.4888e-15	-1.50997	-0.914931
122877199	chr3:122877199:A:G	1.09029e-14	-3.25008e-10	-1.28544
122877247	chr3:122877247:C:T	1.60149e-14	-0.900941	-3.18434e-10
122877650	chr3:122877650:G:T	1.44071e-14	-3.25008e-10	-1.00674
122877677	chr3:122877677:C:T	1.38135e-14	-3.25008e-10	-1.04882
122878115	chr3:122878115:T:C	4.82098e-15	-2.08834	-0.0131468
122878396	chr3:122878396:T:C	1.2269e-14	-3.25008e-10	-1.16739
122878576	chr3:122878576:A:G	2.21628e-14	-0.576045	-3.18434e-10
122878778	chr3:122878778:A:G	1.1617e-14	-3.25008e-10	-1.222
122878986	chr3:122878986:A:G	3.55347e-15	-1.54554	-0.861002
122879444	chr3:122879444:A:G	6.09341e-14	-3.25008e-10	0.435331
122881251	chr3:122881251:C:T	2.50842e-15	-2.04895	-0.705858
122881433	chr3:122881433:G:A	2.92439e-15	-1.64838	-0.952993
122881946	chr3:122881946:CTTTG:C	5.36592e-15	-1.82814	-0.166255
122882130	chr3:122882130:A:G	1.06764e-14	-3.25008e-10	-1.30642
122882136	chr3:122882136:A:G	1.87434e-15	-2.05784	-0.988363
122882423	chr3:122882423:A:G	1.25005e-14	-1.26112	0.112424
122882944	chr3:122882944:A:C	1.15787e-14	-3.25008e-10	-1.22529
122883002	chr3:122883002:T:C	1.48113e-14	-0.979073	-3.18434e-10
122883278	chr3:122883278:C:T	1.0866e-14	-3.25008e-10	-1.28883
122883444	chr3:122883444:A:G	1.14929e-14	-3.25008e-10	-1.23273
122883448	chr3:122883448:C:T	1.86027e-15	-1.7644	-1.28934
122884215	chr3:122884215:G:A	1.64227e-14	-0.875799	-3.18434e-10
122884335	chr3:122884335:A:G	1.47269e-14	-3.25008e-10	-0.984789
122884406	chr3:122884406:T:C	4.27765e-14	-3.25008e-10	0.0815278
122884471	chr3:122884471:A:G	4.57608e-14	-3.25008e-10	0.148966
122884566	chr3:122884566:A:G	7.40694e-15	-1.67005	-0.0019919
122884627	chr3:122884627:A:G	2.18878e-14	-3.25008e-10	-0.588532
122884961	chr3:122884961:G:A	2.05371e-15	-2.04528	-0.909534
122885485	chr3:122885485:C:T	5.70262e-15	-1.93354	-3.18434e-10
122886192	chr3:122886192:A:G	1.28116e-14	-3.25008e-10	-1.12411
122886697	chr3:122886697:G:A	1.84936e-15	-2.06058	-0.999041
122886854	chr3:122886854:T:A	7.56247e-15	-0.38505	-1.26621
122887067	chr3:122887067:G:A	5.80619e-15	-1.91554	-3.18434e-10
122887747	chr3:122887747:C:T	1.14249e-14	-3.25008e-10	-1.23867
122887802	chr3:122887802:A:G	1.11914e-14	-3.25008e-10	-1.25932
122887884	chr3:122887884:T:C	1.23706e-14	-3.25008e-10	-1.15914
122887908	chr3:122887908:A:G	2.62432e-15	-1.96368	-0.745966
122888294	chr3:122888294:G:C	3.41981e-15	-1.56849	-0.876386
122888376	chr3:122888376:G:C	2.45859e-14	-3.25008e-10	-0.472289
122888552	chr3:122888552:A:C	1.43746e-14	-3.25008e-10	-1.009
122888622	chr3:122888622:C:T	1.1577e-14	-3.25008e-10	-1.22544
122888911	chr3:122888911:T:C	1.33551e-14	-3.25008e-10	-1.08256
122888953	chr3:122888953:C:T	2.10803e-14	-3.25008e-10	-0.626124
122889618	chr3:122889618:CA:C	1.50822e-14	-3.25008e-10	-0.960944
122889946	chr3:122889946:G:A	2.45859e-14	-3.25008e-10	-0.472289
122890131	chr3:122890131:C:T	1.74891e-14	-3.25008e-10	-0.812887
122890217	chr3:122890217:G:C	1.44104e-14	-3.25008e-10	-1.00651
122891127	chr3:122891127:C:A	7.50995e-15	-1.3815	-0.276732
122891457	chr3:122891457:C:T	1.41513e-14	-3.25008e-10	-1.02465
122891458	chr3:122891458:A:G	1.16307e-14	-3.25008e-10	-1.22081
122891525	chr3:122891525:G:A	2.79812e-15	-1.41434	-1.23117
122891554	chr3:122891554:T:C	4.99268e-15	-1.2417	-0.82479
122891711	chr3:122891711:G:A	7.53639e-15	-0.406511	-1.24821
122891782	chr3:122891782:A:G	1.84004e-14	-3.25008e-10	-0.76209
122892529	chr3:122892529:C:T	1.27005e-14	-3.25008e-10	-1.13282
122892533	chr3:122892533:T:C	1.09407e-14	-3.25008e-10	-1.28197
122892768	chr3:122892768:T:A	1.6053e-14	-3.25008e-10	-0.898565
122893135	chr3:122893135:A:G	2.69422e-15	-1.57672	-1.10664
122893169	chr3:122893169:A:T	4.88432e-15	-2.08843	-3.18434e-10
122893251	chr3:122893251:GA:G	2.50663e-15	-1.49114	-1.26439
122893254	chr3:122893254:A:G	2.8989e-14	-3.25008e-10	-0.307547
122893272	chr3:122893272:CCA:C	4.31024e-15	-1.03347	-1.18
122893477	chr3:122893477:G:C	1.4952e-15	-1.96308	-1.30912
122893623	chr3:122893623:G:T	4.78846e-15	-0.79992	-1.30833
122893626	chr3:122893626:A:C	2.51388e-14	-3.25008e-10	-0.450049
122893636	chr3:122893636:A:G	3.05137e-15	-2.08167	-0.477197
122893680	chr3:122893680:C:T	4.57001e-15	-0.981325	-1.17362
122893708	chr3:122893708:A:G	6.22569e-15	-1.84578	-3.18434e-10
122894048	chr3:122894048:GCTT:G	1.21117e-14	-3.25008e-10	-1.18029
122894329	chr3:122894329:GT:G	1.2013e-14	-3.25008e-10	-1.18847
122894432	chr3:122894432:C:T	2.81336e-15	-2.02209	-0.617994
122894479	chr3:122894479:G:A	1.29227e-14	-3.25008e-10	-1.11547
122894809	chr3:122894809:G:A	1.75068e-15	-2.0261	-1.08836
122895149	chr3:122895149:G:A	1.15235e-14	-3.25008e-10	-1.23008
122895211	chr3:122895211:A:G	2.61232e-15	-1.46152	-1.2527
122896099	chr3:122896099:A:G	3.49164e-13	2.18108	-3.18434e-10
122896852	chr3:122896852:C:G	7.60405e-15	-0.754464	-0.891316
122896873	chr3:122896873:C:T	1.15443e-14	-3.25008e-10	-1.22827
122897071	chr3:122897071:G:A	4.96921e-15	-2.0712	-3.18434e-10
122897352	chr3:122897352:T:C	1.17685e-14	-3.25008e-10	-1.20904
122897486	chr3:122897486:G:A	2.87887e-15	-1.53339	-1.08367
122897859	chr3:122897859:G:A	7.36755e-15	-1.26941	-0.407966
122897915	chr3:122897915:A:G	1.15965e-14	-3.25008e-10	-1.22376
122898240	chr3:122898240:A:T	2.2349e-14	-3.25008e-10	-0.567681
122898518	chr3:122898518:G:A	5.07086e-14	-3.25008e-10	0.251633
122898598	chr3:122898598:C:T	6.16244e-15	-0.728729	-1.12726
122898918	chr3:122898918:C:T	7.85751e-15	-1.17698	-0.436008
122899034	chr3:122899034:A:G	1.10363e-14	-3.25008e-10	-1.27327
122899520	chr3:122899520:C:T	2.03365e-14	-3.25008e-10	-0.662046
122899784	chr3:122899784:C:T	1.7385e-15	-2.01776	-1.10368
122900088	chr3:122900088:C:T	1.36381e-14	-3.25008e-10	-1.0616
122900454	chr3:122900454:C:T	2.84374e-15	-1.918	-0.711342
122900455	chr3:122900455:G:A	5.82111e-14	-3.25008e-10	0.389615
122900673	chr3:122900673:A:G	5.05328e-15	-0.768312	-1.28611
122900707	chr3:122900707:G:A	7.47057e-15	-1.2947	-0.368794
122900717	chr3:122900717:T:C	4.89139e-15	-2.08699	-3.18434e-10
122901253	chr3:122901253:A:G	8.22965e-15	-0.279962	-1.28676
122901301	chr3:122901301:A:C	4.97217e-15	-2.07061	-3.18434e-10
122901405	chr3:122901405:G:A	2.64266e-14	-3.25008e-10	-0.400091
122902376	chr3:122902376:A:G	6.33344e-15	-1.39331	-0.435306
122902687	chr3:122902687:C:G	3.80703e-14	-3.25008e-10	-0.0350281
122902982	chr3:122902982:C:T	1.93289e-14	-3.25008e-10	-0.712862
122903139	chr3:122903139:G:T	1.06532e-14	-3.25008e-10	-1.3086
122903248	chr3:122903248:CTAAG:C	1.33266e-15	-2.08314	-1.30414
122903490	chr3:122903490:G:C	5.20138e-15	-0.716799	-1.30874
122903543	chr3:122903543:C:T	4.91559e-15	-2.08205	-3.18434e-10
122904261	chr3:122904261:T:C	5.12785e-14	-3.25008e-10	0.26281
122904615	chr3:122904615:T:C	1.14921e-14	-3.25008e-10	-1.23281
122904786	chr3:122904786:A:G	1.86446e-14	-3.25008e-10	-0.748905
122905872	chr3:122905872:T:C	1.58074e-14	-3.25008e-10	-0.913985
122906186	chr3:122906186:G:A	5.10774e-15	-1.67532	-0.368385
122906231	chr3:122906231:T:A	1.02007e-14	-1.06067	-0.291334
122906802	chr3:122906802:T:C	2.5271e-14	-3.25008e-10	-0.444804
122907599	chr3:122907599:C:T	1.73772e-14	-3.25008e-10	-0.819305
122908649	chr3:122908649:GT:G	1.77658e-14	-3.25008e-10	-0.797187
122909030	chr3:122909030:G:C	2.8386e-15	-2.00489	-0.626258
122909393	chr3:122909393:C:T	1.11314e-14	-3.25008e-10	-1.2647
122909418	chr3:122909418:A:G	6.75743e-15	-0.455218	-1.3086
122909831	chr3:122909831:A:G	1.17822e-14	-1.20787	-3.18434e-10
122910349	chr3:122910349:G:A	1.95677e-14	-3.25008e-10	-0.700582
122910575	chr3:122910575:C:T	4.07005e-15	-1.84441	-0.426394
122910671	chr3:122910671:G:A	7.06404e-15	-1.32822	-0.391225
122910742	chr3:122910742:A:G	1.35778e-14	-3.25008e-10	-1.06603
122911476	chr3:122911476:T:G	1.08776e-14	-3.25008e-10	-1.28776
122911499	chr3:122911499:T:C	1.08803e-14	-3.25008e-10	-1.28751
122911795	chr3:122911795:C:T	1.12047e-14	-3.25008e-10	-1.25812
122913049	chr3:122913049:A:T	1.07665e-14	-3.25008e-10	-1.29802
122913069	chr3:122913069:G:A	1.27375e-14	-3.25008e-10	-1.12991
122913079	chr3:122913079:C:T	1.19499e-14	-3.25008e-10	-1.19374
122913454	chr3:122913454:A:G	2.16847e-14	-3.25008e-10	-0.597857
122913589	chr3:122913589:A:G	3.12821e-15	-1.26129	-1.27271
122914160	chr3:122914160:G:A	2.22228e-14	-3.25008e-10	-0.573341
122914367	chr3:122914367:C:A	1.06947e-14	-3.25008e-10	-1.30471
122914712	chr3:122914712:A:G	8.78988e-15	-0.21286	-1.288
122914930	chr3:122914930:A:AAAATTATGGCTTAGTTATTTT	2.15269e-14	-3.25008e-10	-0.605158
122914942	chr3:122914942:A:C	4.89196e-15	-2.08687	-3.18434e-10
122914962	chr3:122914962:G:A	1.32261e-15	-2.08839	-1.30647
122915039	chr3:122915039:T:C	2.20637e-14	-3.25008e-10	-0.58053
122915122	chr3:122915122:T:C	1.41107e-15	-2.0726	-1.25751
122915818	chr3:122915818:G:C	1.54657e-14	-3.25008e-10	-0.935836
122916291	chr3:122916291:T:C	1.9147e-14	-3.25008e-10	-0.722318
122916708	chr3:122916708:G:A	1.80335e-14	-3.25008e-10	-0.782231
122916775	chr3:122916775:G:C	3.17756e-15	-1.76931	-0.749042
122917053	chr3:122917053:G:A	3.31324e-15	-1.22996	-1.24658
122917204	chr3:122917204:C:A	6.00094e-15	-1.51332	-0.36923
122917338	chr3:122917338:G:A	6.51455e-15	-2.02138	0.220956
122917773	chr3:122917773:C:T	1.55372e-14	-3.25008e-10	-0.931223
122917789	chr3:122917789:G:A	1.85703e-15	-1.91426	-1.14122
122917829	chr3:122917829:G:GATCAATGGTTTGATTTGAGGGTGTTTT	1.5619e-14	-3.25008e-10	-0.925972
122918078	chr3:122918078:T:G	2.16419e-14	-0.59983	-3.18434e-10
122918106	chr3:122918106:G:GA	5.06742e-15	-2.05163	-3.18434e-10
122918261	chr3:122918261:T:C	2.3782e-14	-3.25008e-10	-0.505534
122918736	chr3:122918736:C:T	2.24655e-14	-3.25008e-10	-0.562482
122918760	chr3:122918760:C:T	4.1436e-15	-0.980345	-1.27255
122918917	chr3:122918917:TCTGA:T	1.0679e-14	-3.25008e-10	-1.30619
122919457	chr3:122919457:A:G	1.0985e-14	-3.25008e-10	-1.27794
122920077	chr3:122920077:A:G	5.69016e-15	-1.53182	-0.403906
122920153	chr3:122920153:A:G	2.54427e-14	-3.25008e-10	-0.438031
122920162	chr3:122920162:A:G	2.31444e-15	-1.77946	-1.05583
122920249	chr3:122920249:C:T	6.36738e-15	-1.46369	-0.359587
122920498	chr3:122920498:A:C	1.50571e-14	-3.25008e-10	-0.962611
122920986	chr3:122920986:C:T	1.15502e-14	-3.25008e-10	-1.22776
122921094	chr3:122921094:T:C	1.48358e-15	-1.97847	-1.30153
122921306	chr3:122921306:T:C	1.49984e-15	-1.96769	-1.30141
122921429	chr3:122921429:C:T	3.56034e-14	-3.25008e-10	-0.102022
122921694	chr3:122921694:T:C	2.43578e-15	-1.76447	-1.01973
122921734	chr3:122921734:A:G	1.25664e-14	-1.14344	-3.18434e-10
122922137	chr3:122922137:G:C	1.0648e-14	-3.25008e-10	-1.30909
122922654	chr3:122922654:G:C	1.4456e-14	0.283662	-1.28701
122923186	chr3:122923186:G:A	2.23524e-14	-0.0486092	-0.518918
122923264	chr3:122923264:G:A	2.07455e-14	-3.25008e-10	-0.642135
122923319	chr3:122923319:T:C	4.88879e-15	-0.794604	-1.29291
122923447	chr3:122923447:T:C	2.03451e-14	0.108791	-0.770414
122923505	chr3:122923505:C:T	1.19084e-14	-3.25008e-10	-1.19722
122923554	chr3:122923554:G:A	2.70266e-15	-1.7478	-0.932428
122923877	chr3:122923877:A:ACAC	1.46287e-15	-1.98652	-1.30754
122923965	chr3:122923965:T:G	1.13353e-14	-3.25008e-10	-1.24654
122924003	chr3:122924003:T:C	1.07815e-14	-3.25008e-10	-1.29663
122924148	chr3:122924148:C:T	3.3429e-15	-1.16985	-1.29778
122924155	chr3:122924155:T:G	1.56422e-15	-2.04839	-1.17868
122924251	chr3:122924251:C:G	1.55646e-14	-3.25008e-10	-0.92946
122924319	chr3:122924319:C:T	7.31962e-15	-2.07101	0.387109
122924474	chr3:122924474:C:T	5.78688e-15	-1.91887	-3.18434e-10
122924509	chr3:122924509:G:A	2.25234e-15	-1.73482	-1.12767
122924645	chr3:122924645:C:A	3.25047e-15	-1.29563	-1.20003
122925049	chr3:122925049:G:A	1.74956e-14	-3.25008e-10	-0.81251
122925335	chr3:122925335:T:C	2.13549e-14	0.658257	-1.27144
122925606	chr3:122925606:G:A	3.33543e-15	-1.30353	-1.16633
122925699	chr3:122925699:A:G	3.43098e-15	-1.70274	-0.738872
122925722	chr3:122925722:T:A	3.26287e-15	-1.32732	-1.16454
122925831	chr3:122925831:T:C	4.37064e-15	-1.61378	-0.585776
122925997	chr3:122925997:G:A	1.11122e-14	-3.25008e-10	-1.26642
122926180	chr3:122926180:T:C	2.95652e-15	-1.43512	-1.15533
122926430	chr3:122926430:C:T	3.12571e-14	1.04387	-1.27608
122926457	chr3:122926457:G:A	4.02792e-15	-0.990473	-1.29074
122926895	chr3:122926895:G:T	1.09114e-14	-3.25008e-10	-1.28466
122927255	chr3:122927255:T:C	2.78396e-15	-1.41738	-1.23321
122927744	chr3:122927744:C:A	2.84388e-15	-1.32143	-1.30786
122927887	chr3:122927887:C:T	1.84922e-15	-2.04996	-1.00974
122927981	chr3:122927981:A:G	3.10401e-15	-1.24354	-1.29823
122928082	chr3:122928082:C:T	1.6054e-14	0.401928	-1.30043
122928142	chr3:122928142:T:C	1.09842e-14	-3.25008e-10	-1.27801
122928161	chr3:122928161:G:A	5.23321e-15	-2.01944	-3.18434e-10
122928474	chr3:122928474:G:A	3.36423e-14	-3.25008e-10	-0.158677
122928847	chr3:122928847:GT:G	3.82605e-15	-1.1885	-1.14413
122929549	chr3:122929549:A:G	1.06799e-14	-3.25008e-10	-1.3061
122929603	chr3:122929603:C:T	1.1004e-14	-3.25008e-10	-1.27621
122929877	chr3:122929877:T:C	1.51504e-15	-2.08432	-1.1747
122929950	chr3:122929950:G:A	1.30441e-14	-1.10613	-3.18434e-10
122929976	chr3:122929976:G:A	1.37935e-15	-2.04422	-1.30862
122929991	chr3:122929991:T:TA	3.93638e-14	-3.25008e-10	-0.0016162
122930033	chr3:122930033:G:C	1.08426e-14	-1.29098	-3.18434e-10
122930051	chr3:122930051:A:C	1.6754e-15	-2.06808	-1.09033
122930082	chr3:122930082:A:G	1.53054e-15	-2.07368	-1.17516
122930212	chr3:122930212:C:G	1.58178e-15	-2.0673	-1.1486
122930401	chr3:122930401:C:T	1.57898e-15	-2.07666	-1.14103
122930475	chr3:122930475:G:A	4.28983e-14	-3.25008e-10	0.0843714
122930708	chr3:122930708:G:A	2.77679e-15	-2.06413	-0.589039
122931016	chr3:122931016:A:G	1.32489e-14	-3.25008e-10	-1.09055
122931581	chr3:122931581:A:T	1.13165e-14	-3.25008e-10	-1.2482
122932043	chr3:122932043:A:C	2.77288e-15	-2.07516	-0.579409
122932684	chr3:122932684:G:T	2.4273e-15	-1.94411	-0.843575
122932696	chr3:122932696:G:C	2.72621e-15	-2.07614	-0.595415
122932763	chr3:122932763:G:A	1.09194e-14	-3.25008e-10	-1.28392
122933335	chr3:122933335:T:C	3.88641e-15	-1.29549	-1.02148
122933686	chr3:122933686:T:C	1.96937e-15	-1.68966	-1.30709
122933848	chr3:122933848:G:A	4.6057e-15	-1.65894	-0.48823
122934107	chr3:122934107:A:G	1.37746e-14	-3.25008e-10	-1.05164
122934386	chr3:122934386:T:C	3.7404e-14	-3.25008e-10	-0.0526831
122934538	chr3:122934538:G:A	5.39875e-15	-1.59872	-0.389575
122934683	chr3:122934683:T:C	5.32267e-15	-1.62556	-0.376928
122934753	chr3:122934753:T:C	2.75152e-15	-1.36003	-1.30228
122935003	chr3:122935003:T:A	1.74007e-14	-3.25008e-10	-0.817953
122935046	chr3:122935046:A:G	5.33932e-15	-1.58387	-0.41549
122935173	chr3:122935173:A:G	4.94234e-15	-2.07662	-3.18434e-10
122935367	chr3:122935367:A:AT	1.03694e-13	2.25651	-1.28954
122935906	chr3:122935906:T:TG	1.16275e-14	-3.25008e-10	-1.22109
122936246	chr3:122936246:C:T	1.09366e-14	-3.25008e-10	-1.28235
122936457	chr3:122936457:T:C	2.2348e-15	-1.72952	-1.14079
122936549	chr3:122936549:C:G	1.68725e-15	-1.86415	-1.28721
122936639	chr3:122936639:C:T	1.10464e-14	-3.25008e-10	-1.27236
122937169	chr3:122937169:C:A	3.07832e-15	-1.48894	-1.06113
122937539	chr3:122937539:G:T	2.30178e-15	-1.53724	-1.30353
122937990	chr3:122937990:T:C	5.4027e-14	-3.25008e-10	0.315023
122938357	chr3:122938357:C:T	4.87017e-15	-1.3073	-0.784036
122938475	chr3:122938475:G:A	3.24264e-15	-1.9329	-0.565172
122938722	chr3:122938722:G:A	3.26655e-15	-1.92953	-0.561197
122938999	chr3:122938999:G:A	1.08712e-14	-3.25008e-10	-1.28835
122939006	chr3:122939006:C:T	2.16065e-15	-1.77964	-1.12441
122939075	chr3:122939075:C:G	2.15204e-15	-1.78562	-1.12243
122939246	chr3:122939246:G:A	2.26428e-15	-1.73306	-1.12414
122939570	chr3:122939570:G:T	3.24021e-15	-1.91014	-0.588687
122939751	chr3:122939751:C:T	2.11309e-15	-1.78022	-1.14609
122940440	chr3:122940440:C:G	2.7326e-15	-1.54075	-1.12846
122941598	chr3:122941598:A:C	2.3564e-15	-2.08241	-0.734912
122941840	chr3:122941840:G:A	1.67428e-15	-1.88529	-1.27378
122941871	chr3:122941871:T:C	1.53189e-15	-1.96433	-1.28363
122941889	chr3:122941889:T:C	1.34474e-14	-3.25008e-10	-1.07568
122942060	chr3:122942060:G:A	1.11003e-14	-3.25008e-10	-1.26749
122942145	chr3:122942145:T:C	2.49055e-15	-1.47582	-1.28614
122942790	chr3:122942790:G:A	6.41552e-14	1.48516	-0.998314
122942895	chr3:122942895:C:T	3.67915e-15	-1.06357	-1.30821
122943016	chr3:122943016:G:T	1.04567e-14	-0.621963	-0.705255
122943027	chr3:122943027:A:T	1.14917e-14	-3.25008e-10	-1.23284
122943035	chr3:122943035:G:A	1.33477e-14	-3.25008e-10	-1.08312
122943079	chr3:122943079:C:T	1.08857e-14	-3.25008e-10	-1.28702
122943102	chr3:122943102:G:A	1.70866e-15	-1.88599	-1.25276
122943117	chr3:122943117:A:G	3.29815e-15	-1.89423	-0.586875
122943209	chr3:122943209:G:A	5.96088e-15	-1.98035	0.0911102
122943594	chr3:122943594:C:T	7.16172e-14	-3.25008e-10	0.596873
122943908	chr3:122943908:C:T	3.53343e-15	-1.85215	-0.560045
122943990	chr3:122943990:G:A	4.89953e-15	-2.08532	-3.18434e-10
122944147	chr3:122944147:G:A	1.0814e-14	-3.25008e-10	-1.29362
122944341	chr3:122944341:C:T	1.16546e-14	-3.25008e-10	-1.21876
122944711	chr3:122944711:GT:G	5.41231e-15	-0.680435	-1.30535
122944757	chr3:122944757:C:G	7.61871e-14	1.84662	-1.18789
122944853	chr3:122944853:C:A	2.12053e-13	-3.25008e-10	1.68237
122945032	chr3:122945032:T:C	1.29347e-14	-3.25008e-10	-1.11455
122945118	chr3:122945118:T:C	2.07177e-15	-1.91278	-1.03328
122945204	chr3:122945204:A:G	1.35166e-15	-2.08355	-1.28958
122945298	chr3:122945298:T:C	1.06477e-14	-3.25008e-10	-1.30911
122945417	chr3:122945417:A:C	1.9778e-14	-3.25008e-10	-0.689891
122945450	chr3:122945450:G:A	1.7477e-14	-3.25008e-10	-0.813577
122945876	chr3:122945876:T:C	1.36482e-14	-3.25008e-10	-1.06085
122945882	chr3:122945882:T:TC	1.24318e-14	-3.25008e-10	-1.1542
122945913	chr3:122945913:G:A	2.47522e-13	-3.25008e-10	1.83704
122946005	chr3:122946005:G:A	5.97853e-15	-0.709657	-1.17663
122946060	chr3:122946060:T:C	2.80497e-15	-1.37863	-1.26444
122946118	chr3:122946118:C:T	1.06602e-14	-3.25008e-10	-1.30795
122946173	chr3:122946173:G:A	6.25709e-15	-1.84075	-3.18434e-10
122946892	chr3:122946892:C:T	1.16321e-14	-3.25008e-10	-1.2207
122947057	chr3:122947057:A:G	1.65469e-15	-2.0885	-1.08235
122947096	chr3:122947096:T:C	1.1028e-14	-3.25008e-10	-1.27402
122947261	chr3:122947261:T:C	1.31368e-14	-3.25008e-10	-1.09904
122947544	chr3:122947544:G:A	1.59933e-14	-3.25008e-10	-0.902293
122948085	chr3:122948085:G:A	1.61598e-14	-3.25008e-10	-0.891935
122948430	chr3:122948430:A:G	1.94866e-15	-2.08233	-0.924996
122948452	chr3:122948452:G:A	1.51374e-14	-3.25008e-10	-0.957294
122948685	chr3:122948685:C:T	1.086e-14	-3.25008e-10	-1.28938
122948730	chr3:122948730:C:A	4.13269e-14	-3.25008e-10	0.0470511
122949447	chr3:122949447:C:T	2.02426e-15	-1.88371	-1.08555
122949960	chr3:122949960:T:C	3.80979e-14	-1.72626	1.69196
122950310	chr3:122950310:A:G	1.79673e-15	-1.90912	-1.17938
122950486	chr3:122950486:G:A	5.42753e-15	-1.96927	-0.0137052
122951139	chr3:122951139:G:T	2.23681e-14	-3.25008e-10	-0.566827
122951292	chr3:122951292:G:A	1.79821e-15	-2.03787	-1.0498
122951477	chr3:122951477:T:G	1.16291e-14	-3.25008e-10	-1.22095
122951521	chr3:122951521:C:T	1.43666e-14	-3.25008e-10	-1.00955
122951990	chr3:122951990:G:A	1.07087e-14	-3.25008e-10	-1.30341
122952121	chr3:122952121:C:A	1.06861e-14	-3.25008e-10	-1.30552
122952234	chr3:122952234:A:C	2.2829e-15	-1.89058	-0.958435
122952241	chr3:122952241:G:A	1.06694e-14	-3.25008e-10	-1.30708
122952469	chr3:122952469:T:C	1.79695e-15	-1.98347	-1.1049
122952493	chr3:122952493:T:C	1.06558e-14	-3.25008e-10	-1.30835
122952582	chr3:122952582:A:T	2.58373e-14	-3.25008e-10	-0.422643
122953168	chr3:122953168:C:T	1.07583e-14	-3.25008e-10	-1.29878
122953266	chr3:122953266:C:G	1.3225e-14	-3.25008e-10	-1.09235
122953626	chr3:122953626:C:T	2.50315e-14	-3.25008e-10	-0.454329
122953974	chr3:122953974:G:A	3.33425e-15	-1.74977	-0.720448
122954118	chr3:122954118:A:G	1.96287e-15	-1.83081	-1.16924
122954765	chr3:122954765:A:T	2.01302e-15	-2.08192	-0.892909
122955193	chr3:122955193:A:G	3.69655e-15	-1.17724	-1.18982
122955533	chr3:122955533:A:T	1.11433e-14	-3.25008e-10	-1.26362
122955557	chr3:122955557:T:C	1.0988e-14	-3.25008e-10	-1.27766
122955605	chr3:122955605:G:A	1.15167e-14	-3.25008e-10	-1.23066
122955888	chr3:122955888:A:G	1.09961e-14	-3.25008e-10	-1.27692
122955947	chr3:122955947:A:G	1.08072e-14	-3.25008e-10	-1.29425
122956359	chr3:122956359:C:T	2.20647e-15	-1.68287	-1.2002
122956436	chr3:122956436:G:C	1.06729e-14	-3.25008e-10	-1.30676
122956480	chr3:122956480:C:T	2.52016e-15	-2.08473	-0.665413
122956505	chr3:122956505:A:G	1.07978e-14	-3.25008e-10	-1.29512
122956690	chr3:122956690:A:G	1.07989e-14	-3.25008e-10	-1.29501
122956728	chr3:122956728:G:GCTGCA	1.06738e-14	-3.25008e-10	-1.30667
122957441	chr3:122957441:C:A	6.26432e-15	-1.83959	-3.18434e-10
122957549	chr3:122957549:C:T	6.38492e-15	-1.938	0.11748
122957585	chr3:122957585:A:G	1.08195e-14	-3.25008e-10	-1.29311
122957824	chr3:122957824:A:G	1.96413e-15	-2.07629	-0.923127
122957858	chr3:122957858:T:C	2.20824e-15	-1.7206	-1.16167
122958351	chr3:122958351:A:C	1.44521e-14	0.165354	-1.16898
122958389	chr3:122958389:G:A	1.15467e-14	-3.25008e-10	-1.22806
122958835	chr3:122958835:C:T	4.95433e-15	-2.0742	-3.18434e-10
122958869	chr3:122958869:T:C	2.43545e-15	-1.57025	-1.21408
122959579	chr3:122959579:CAAG:C	2.28244e-15	-1.58089	-1.26833
122959884	chr3:122959884:T:A	1.12324e-14	-3.25008e-10	-1.25566
122960525	chr3:122960525:G:C	1.88849e-15	-1.75621	-1.28248
122961211	chr3:122961211:G:A	1.52015e-14	-3.25008e-10	-0.953065
122961324	chr3:122961324:A:G	3.67834e-15	-1.08818	-1.28382
122961483	chr3:122961483:G:A	1.9152e-15	-1.72788	-1.29676
122961548	chr3:122961548:C:T	2.37525e-14	-3.25008e-10	-0.506775
122961556	chr3:122961556:C:T	1.99028e-15	-1.69	-1.29619
122961602	chr3:122961602:G:A	1.12486e-14	-3.25008e-10	-1.25422
122961902	chr3:122961902:C:T	1.7881e-15	-1.80719	-1.28612
122961993	chr3:122961993:C:G	2.22787e-14	-3.25008e-10	-0.570833
122961999	chr3:122961999:C:T	1.43389e-14	-3.25008e-10	-1.01149
122962010	chr3:122962010:G:A	2.01001e-14	-3.25008e-10	-0.673737
122962514	chr3:122962514:T:C	1.23178e-14	-3.25008e-10	-1.16342
122962628	chr3:122962628:T:C	1.27886e-14	-3.25008e-10	-1.12591
122963080	chr3:122963080:A:G	1.42202e-14	-3.25008e-10	-1.0198
122963083	chr3:122963083:T:C	1.14652e-14	-1.39549	0.160348
122963103	chr3:122963103:C:G	1.13826e-14	-3.25008e-10	-1.24238
122963697	chr3:122963697:A:G	1.21682e-14	-3.25008e-10	-1.17564
122963790	chr3:122963790:C:T	1.07365e-14	-3.25008e-10	-1.30081
122963800	chr3:122963800:A:G	1.6934e-15	-1.85448	-1.29324
122963921	chr3:122963921:C:T	1.0853e-14	-3.25008e-10	-1.29002
122964137	chr3:122964137:C:A	1.06479e-14	-3.25008e-10	-1.3091
122964166	chr3:122964166:A:C	1.32234e-15	-2.08605	-1.30901
122964172	chr3:122964172:TC:T	4.90822e-15	-2.08355	-3.18434e-10
122964360	chr3:122964360:C:T	1.84817e-15	-1.93882	-1.12144
122964661	chr3:122964661:C:A	2.08854e-15	-2.08688	-0.851123
122965252	chr3:122965252:C:G	2.36818e-14	-0.509754	-3.18434e-10
122965438	chr3:122965438:G:A	1.59914e-15	-1.90638	-1.29861
122965604	chr3:122965604:G:C	1.0667e-14	-3.25008e-10	-1.30731
122965618	chr3:122965618:A:G	1.95767e-15	-1.96423	-1.03848
122965637	chr3:122965637:A:G	1.38805e-14	-3.25008e-10	-1.04397
122965833	chr3:122965833:C:T	2.90148e-15	-1.9624	-0.646845
122966158	chr3:122966158:T:C	1.11059e-14	-3.25008e-10	-1.26699
122966502	chr3:122966502:T:C	2.26559e-15	-1.78521	-1.07142
122966616	chr3:122966616:G:A	2.57573e-14	-3.25008e-10	-0.425742
122966704	chr3:122966704:G:A	1.07854e-14	-3.25008e-10	-1.29627
122966794	chr3:122966794:G:A	1.33978e-14	-3.25008e-10	-1.07937
122966834	chr3:122966834:A:T	3.03651e-15	-2.01807	-0.545686
122966987	chr3:122966987:C:T	7.61532e-15	-1.6443	-3.18434e-10
122967137	chr3:122967137:G:A	1.0869e-14	-3.25008e-10	-1.28855
122967165	chr3:122967165:G:A	2.05523e-15	-1.6493	-1.30477
122967224	chr3:122967224:A:G	1.64277e-15	-1.94903	-1.22905
122967266	chr3:122967266:A:G	2.55346e-15	-1.73537	-1.00164
122967365	chr3:122967365:C:G	1.42955e-15	-2.01138	-1.30572
122967399	chr3:122967399:GAA:G	1.23411e-14	-3.25008e-10	-1.16153
122967752	chr3:122967752:T:C	1.49633e-15	-2.04051	-1.23094
122968070	chr3:122968070:G:A	1.4531e-14	-3.25008e-10	-0.99818
122968171	chr3:122968171:G:A	1.94413e-15	-1.81017	-1.19947
122968448	chr3:122968448:G:C	2.00823e-15	-1.83165	-1.14556
122968466	chr3:122968466:T:C	4.56307e-14	-3.25008e-10	0.14612
122968589	chr3:122968589:T:C	1.10814e-14	-3.25008e-10	-1.26919
122968736	chr3:122968736:T:G	1.38486e-15	-2.03983	-1.30903
122968780	chr3:122968780:C:T	2.26386e-14	-3.25008e-10	-0.554804
122969019	chr3:122969019:G:C	2.22985e-14	-3.25008e-10	-0.569942
122969606	chr3:122969606:C:T	1.46749e-14	-3.25008e-10	-0.988325
122969982	chr3:122969982:CTG:C	1.07212e-14	-3.25008e-10	-1.30224
122970002	chr3:122970002:G:A	1.85091e-15	-1.79984	-1.25895
122970401	chr3:122970401:T:C	1.10521e-14	-3.25008e-10	-1.27184
122970407	chr3:122970407:A:G	2.15001e-14	-3.25008e-10	-0.606403
122970565	chr3:122970565:C:T	1.4021e-15	-2.02773	-1.30876
122970577	chr3:122970577:G:A	1.07818e-14	-3.25008e-10	-1.2966
122970956	chr3:122970956:T:A	1.57154e-15	-1.91457	-1.30783
122971063	chr3:122971063:C:A	1.15279e-14	-3.25008e-10	-1.22969
122971155	chr3:122971155:A:G	2.18613e-14	-3.25008e-10	-0.589744
122971351	chr3:122971351:G:A	1.273e-14	-3.25008e-10	-1.1305
122971544	chr3:122971544:C:G	1.51741e-14	-3.25008e-10	-0.954873
122972012	chr3:122972012:C:T	1.91153e-15	-1.97264	-1.05392
122972929	chr3:122972929:T:C	1.54847e-15	-1.95055	-1.28664
122973011	chr3:122973011:G:A	8.82796e-15	-0.574125	-0.922412
122973019	chr3:122973019:C:A	2.57212e-14	-3.25008e-10	-0.427146
122973192	chr3:122973192:G:T	6.19009e-15	-1.76505	-0.0864661
122973200	chr3:122973200:C:G	2.91381e-14	-3.25008e-10	-0.302414
122973416	chr3:122973416:G:A	1.30455e-14	-3.25008e-10	-1.10602
122973457	chr3:122973457:C:T	1.66019e-15	-2.07482	-1.09272
122973987	chr3:122973987:C:T	1.13935e-14	-3.25008e-10	-1.24142
122974099	chr3:122974099:A:AC	2.51659e-14	-3.25008e-10	-0.448974
122974185	chr3:122974185:C:T	9.62486e-15	-0.553548	-0.856565
122974721	chr3:122974721:C:T	1.38862e-14	-3.25008e-10	-1.04357
122974953	chr3:122974953:A:G	8.59302e-15	-0.352024	-1.17149
122974999	chr3:122974999:G:A	1.08398e-14	-3.25008e-10	-1.29124
122975168	chr3:122975168:A:G	2.36056e-14	-3.25008e-10	-0.512979
122975178	chr3:122975178:G:A	3.88152e-15	-1.07552	-1.24271
122975553	chr3:122975553:C:T	8.71498e-15	-0.353471	-1.15595
122975680	chr3:122975680:A:G	1.3356e-15	-2.07664	-1.30844
122975729	chr3:122975729:C:T	1.20219e-14	-3.25008e-10	-1.18773
122975862	chr3:122975862:T:G	1.15269e-14	-3.25008e-10	-1.22978
122975973	chr3:122975973:A:T	4.17765e-15	-0.971853	-1.27286
122975982	chr3:122975982:T:G	1.50883e-14	-3.25008e-10	-0.960545
122976223	chr3:122976223:C:A	2.50455e-14	-3.25008e-10	-0.453768
122976381	chr3:122976381:C:T	1.39685e-15	-2.04209	-1.29815
122976413	chr3:122976413:A:G	1.15384e-14	-3.25008e-10	-1.22878
122976441	chr3:122976441:G:A	9.02192e-15	-0.284667	-1.19014
122976551	chr3:122976551:C:T	1.12492e-14	-3.25008e-10	-1.25417
122976677	chr3:122976677:T:C	1.33022e-15	-2.08082	-1.3083
122976805	chr3:122976805:T:C	1.4542e-14	-3.25008e-10	-0.997421
122976820	chr3:122976820:C:T	1.45263e-15	-2.05998	-1.24111
122976847	chr3:122976847:C:T	1.42668e-15	-2.06633	-1.25278
122976966	chr3:122976966:C:T	9.53428e-15	-0.224513	-1.19505
122977087	chr3:122977087:C:T	3.39114e-14	-3.25008e-10	-0.15071
122977164	chr3:122977164:G:A	1.32745e-15	-2.08258	-1.30862
122977415	chr3:122977415:T:C	2.07675e-14	0.612161	-1.25323
122977629	chr3:122977629:C:A	1.56434e-14	-3.25008e-10	-0.924414
122978041	chr3:122978041:G:C	1.44442e-15	-2.00434	-1.30241
122978058	chr3:122978058:A:AC	4.89717e-15	-2.08581	-3.18434e-10
122978111	chr3:122978111:T:A	5.19255e-15	-0.722941	-1.3043
122978140	chr3:122978140:G:A	8.2222e-15	-0.263672	-1.30395
122978142	chr3:122978142:C:A	1.61276e-15	-1.88999	-1.30653
122978483	chr3:122978483:T:C	1.41537e-15	-2.01807	-1.309
122978750	chr3:122978750:G:A	1.47457e-14	-3.25008e-10	-0.983508
122978753	chr3:122978753:T:C	5.12285e-15	-0.931596	-1.10916
122978841	chr3:122978841:A:C	1.45724e-15	-1.98924	-1.30867
122979245	chr3:122979245:G:A	1.42983e-15	-2.02209	-1.29481
122979567	chr3:122979567:A:G	4.86351e-15	-0.799828	-1.29287
122979616	chr3:122979616:A:G	4.9151e-15	-0.804937	-1.27721
122979687	chr3:122979687:A:G	1.86569e-14	0.53528	-1.28353
122979914	chr3:122979914:C:T	5.14847e-15	-0.827386	-1.20838
122980304	chr3:122980304:T:C	1.47355e-15	-1.98013	-1.30666
122980409	chr3:122980409:G:A	2.02692e-14	-3.25008e-10	-0.665359
122980830	chr3:122980830:C:T	1.56341e-14	-3.25008e-10	-0.925005
122980866	chr3:122980866:C:T	2.10609e-14	-3.25008e-10	-0.627042
122980973	chr3:122980973:G:A	6.69995e-15	-1.77236	-3.18434e-10
122981650	chr3:122981650:T:C	2.98114e-15	-1.31369	-1.26847
122981700	chr3:122981700:T:G	1.55348e-14	-3.25008e-10	-0.931381
122982147	chr3:122982147:A:G	2.14741e-15	-1.878	-1.0322
122982784	chr3:122982784:C:T	2.75576e-14	-3.25008e-10	-0.358182
122982943	chr3:122982943:T:C	1.06775e-14	-0.0870772	-1.21924
122983044	chr3:122983044:T:A	1.12882e-14	-3.25008e-10	-1.25071
122983360	chr3:122983360:T:A	9.17639e-14	2.12247	-1.27771
122983475	chr3:122983475:A:G	1.07268e-14	-3.25008e-10	-1.30171
122983547	chr3:122983547:C:G	2.26533e-14	-3.25008e-10	-0.554157
122983621	chr3:122983621:G:A	1.06744e-14	-3.25008e-10	-1.30662
122983858	chr3:122983858:C:A	1.95327e-14	-3.25008e-10	-0.702372
122984075	chr3:122984075:C:G	1.20265e-14	-3.25008e-10	-1.18735
122984143	chr3:122984143:T:C	1.10764e-14	-3.25008e-10	-1.26965
122984371	chr3:122984371:G:A	1.1887e-14	-3.25008e-10	-1.19901
122984494	chr3:122984494:C:G	3.96509e-14	1.30463	-1.29897
122984630	chr3:122984630:T:C	1.53096e-14	-0.945981	-3.18434e-10
122984956	chr3:122984956:A:T	7.33341e-15	-0.375133	-1.30689
122985303	chr3:122985303:G:A	1.66154e-15	-1.92334	-1.24338
122985341	chr3:122985341:T:G	2.4129e-14	-0.9656	0.474554
122986174	chr3:122986174:G:A	1.80621e-14	-3.25008e-10	-0.780644
122987223	chr3:122987223:A:C	1.09566e-14	-3.25008e-10	-1.28052
122987767	chr3:122987767:G:A	9.8716e-15	-1.3848	-3.18434e-10
122987921	chr3:122987921:G:A	1.76477e-13	-3.25008e-10	1.49873
122988041	chr3:122988041:A:G	7.50293e-15	-0.598956	-1.06021
122988404	chr3:122988404:T:G	1.18899e-14	-3.25008e-10	-1.19877
122988586	chr3:122988586:C:T	1.40584e-15	-2.07283	-1.26099
122988605	chr3:122988605:A:G	7.63174e-15	-0.59721	-1.04494
122989428	chr3:122989428:C:T	7.46193e-15	-1.66465	-3.18434e-10
122989442	chr3:122989442:C:G	1.76699e-14	0.487468	-1.29006
122989462	chr3:122989462:G:C	1.22081e-14	-3.25008e-10	-1.17236
122989673	chr3:122989673:C:T	3.29486e-14	-3.25008e-10	-0.179513
122989752	chr3:122989752:G:A	1.10433e-14	-3.25008e-10	-1.27264
122990180	chr3:122990180:A:G	1.10648e-14	-3.25008e-10	-1.27069
122990184	chr3:122990184:C:T	1.56689e-14	-3.25008e-10	-0.922787
122990286	chr3:122990286:G:A	4.59624e-14	-3.25008e-10	0.153361
122990395	chr3:122990395:C:T	1.08571e-14	-3.25008e-10	-1.28965
122991006	chr3:122991006:C:T	1.26005e-14	0.129671	-1.2704
122991125	chr3:122991125:G:A	1.70801e-15	-2.0812	-1.05793
122991303	chr3:122991303:G:A	1.25645e-14	-3.25008e-10	-1.14359
122991499	chr3:122991499:GA:G	2.30217e-14	-0.381165	-0.15686
122991865	chr3:122991865:A:G	1.09146e-14	-3.25008e-10	-1.28436
122991970	chr3:122991970:G:A	1.67588e-14	-0.110544	-0.744992
122992118	chr3:122992118:T:C	1.83228e-14	-3.25008e-10	-0.766316
122992321	chr3:122992321:C:T	1.06562e-14	-3.25008e-10	-1.30832
122992466	chr3:122992466:G:A	2.25447e-15	-1.78507	-1.07648
122992497	chr3:122992497:T:C	1.4139e-14	-0.533463	-0.492061
122992803	chr3:122992803:G:A	1.06895e-14	-3.25008e-10	-1.3052
122992888	chr3:122992888:CAGGCAGCAGCTGGGCTCTCCCACTCCTTGCCCCCAGCGACAGA:C	1.06682e-14	-3.25008e-10	-1.3072
122993199	chr3:122993199:G:A	1.96681e-15	-1.85162	-1.14643
122993297	chr3:122993297:T:A	2.20467e-14	-3.25008e-10	-0.581298
122993392	chr3:122993392:C:G	1.92638e-15	-1.83864	-1.18018
122993684	chr3:122993684:G:A	2.3015e-15	-1.54408	-1.29683
122993877	chr3:122993877:GT:G	1.10104e-14	-3.25008e-10	-1.27562
122993883	chr3:122993883:G:A	1.47325e-14	-3.25008e-10	-0.984407
122994198	chr3:122994198:C:A	1.83785e-15	-1.80262	-1.26325
122994267	chr3:122994267:G:A	3.84821e-15	-1.89047	-0.436386
122994284	chr3:122994284:C:T	3.7769e-15	-1.88923	-0.456323
122994320	chr3:122994320:T:G	4.78664e-14	-3.25008e-10	0.193953
122994664	chr3:122994664:A:G	4.31843e-15	-1.31281	-0.898757
122995093	chr3:122995093:A:G	1.53626e-15	-1.99612	-1.24899
122995660	chr3:122995660:C:CAA	1.39498e-14	-0.312861	-0.726136
122995727	chr3:122995727:A:G	1.09106e-14	-3.25008e-10	-1.28472
122996043	chr3:122996043:A:G	1.2832e-14	-3.25008e-10	-1.12252
122996278	chr3:122996278:G:A	8.12905e-15	-1.57902	-3.18434e-10
122996815	chr3:122996815:G:A	9.09423e-15	-0.16905	-1.29777
122996957	chr3:122996957:C:T	2.32457e-15	-2.05501	-0.775912
122997133	chr3:122997133:C:T	2.17332e-14	-3.25008e-10	-0.595621
122997184	chr3:122997184:T:C	1.0859e-14	-3.25008e-10	-1.28947
122997457	chr3:122997457:C:T	1.03967e-14	-0.0597607	-1.27321
122997492	chr3:122997492:C:T	1.80275e-14	-3.25008e-10	-0.782562
122998305	chr3:122998305:C:T	1.08995e-14	-3.25008e-10	-1.28574
122998757	chr3:122998757:GTGAAAAGATACT:G	1.20685e-14	-3.25008e-10	-1.18386
122998996	chr3:122998996:G:A	1.28664e-12	-0.565028	4.05036
122999122	chr3:122999122:G:A	1.27954e-14	-0.28976	-0.83562
122999174	chr3:122999174:A:G	1.04963e-12	-0.720366	4.0021
122999320	chr3:122999320:G:A	1.18939e-14	-0.361124	-0.837312
122999373	chr3:122999373:C:T	3.44287e-15	-2.0583	-0.379861
122999531	chr3:122999531:A:AG	2.51447e-15	-2.04805	-0.704345
122999640	chr3:122999640:A:G	1.35762e-14	-1.19467	0.12853
122999676	chr3:122999676:G:A	1.02924e-12	-0.781195	4.04331
122999900	chr3:122999900:T:C	3.55478e-15	-2.05773	-0.348442
123000277	chr3:123000277:A:G	2.24956e-15	-2.0758	-0.787929
123000408	chr3:123000408:C:T	2.24343e-14	-3.25008e-10	-0.56387
123000529	chr3:123000529:C:T	2.27343e-15	-2.07144	-0.781731
123000581	chr3:123000581:C:T	1.7958e-14	-3.25008e-10	-0.786425
123000696	chr3:123000696:G:A	2.2457e-15	-2.07628	-0.789161
123000755	chr3:123000755:T:G	2.28088e-15	-1.81943	-1.03047
123000881	chr3:123000881:G:A	2.54353e-14	0.522406	-0.960732
123000976	chr3:123000976:G:A	5.72035e-15	-2.01314	0.0827105
123001115	chr3:123001115:G:A	1.88468e-15	-1.83087	-1.20983
123001122	chr3:123001122:G:T	1.23424e-14	-3.25008e-10	-1.16142
123001295	chr3:123001295:G:A	1.29685e-14	-3.25008e-10	-1.11194
123001302	chr3:123001302:C:G	2.05572e-15	-1.71204	-1.24179
123001383	chr3:123001383:C:T	1.45036e-14	-3.25008e-10	-1.00006
123001761	chr3:123001761:G:A	8.99808e-15	-1.47745	-3.18434e-10
123001860	chr3:123001860:A:G	2.36929e-15	-2.07336	-0.738508
123001920	chr3:123001920:T:C	1.32744e-14	-3.25008e-10	-1.08863
123002151	chr3:123002151:A:G	1.98449e-15	-2.05777	-0.931337
123002230	chr3:123002230:A:G	1.53514e-15	-2.07614	-1.16969
123002502	chr3:123002502:C:T	6.39736e-14	-0.673576	1.15758
123002695	chr3:123002695:G:A	2.40797e-15	-1.99175	-0.803928
123002898	chr3:123002898:C:G	2.03806e-15	-1.75638	-1.20608
123002967	chr3:123002967:T:C	7.86506e-14	-3.25008e-10	0.690553
123003137	chr3:123003137:C:T	2.99146e-14	-1.2237	0.947585
123003138	chr3:123003138:A:G	3.50784e-15	-2.01787	-0.401592
123003452	chr3:123003452:A:G	4.24217e-14	-3.25008e-10	0.0731972
123003540	chr3:123003540:A:G	1.21442e-14	-3.25008e-10	-1.17761
123003609	chr3:123003609:C:T	1.88743e-15	-1.80375	-1.2355
123003791	chr3:123003791:G:A	4.7236e-14	-3.25008e-10	0.180694
123004083	chr3:123004083:C:T	7.19793e-15	-0.446624	-1.25404
123004344	chr3:123004344:G:A	5.10892e-15	-0.954265	-1.08921
123004589	chr3:123004589:T:C	1.25644e-14	-3.25008e-10	-1.14359
123004655	chr3:123004655:G:T	4.238e-13	2.75382	-0.37902
123004720	chr3:123004720:G:T	6.87098e-14	-0.711449	1.26688
123004894	chr3:123004894:C:T	1.26967e-14	-3.25008e-10	-1.13312
123004946	chr3:123004946:G:A	6.3167e-14	-0.734839	1.20616
123005055	chr3:123005055:T:C	7.09164e-14	-0.653654	1.24069
123005314	chr3:123005314:T:C	3.98772e-15	-1.48965	-0.801592
123005384	chr3:123005384:A:C	6.59107e-14	-0.711999	1.22584
123006047	chr3:123006047:C:G	2.09065e-14	-0.606039	-0.0283616
123006094	chr3:123006094:A:G	7.86313e-14	0.817964	-0.127656
123006178	chr3:123006178:G:A	1.24426e-14	-3.25008e-10	-1.15333
123006247	chr3:123006247:G:A	3.8097e-14	-3.25008e-10	-0.0343273
123006674	chr3:123006674:C:A	6.90302e-14	-0.670322	1.2304
123006783	chr3:123006783:C:T	5.71119e-14	-3.25008e-10	0.370551
123006859	chr3:123006859:T:C	4.31074e-15	-1.94718	-0.266173
123007114	chr3:123007114:G:A	2.81974e-15	-2.08474	-0.553078
123007163	chr3:123007163:C:T	5.25913e-15	-2.0145	-3.18434e-10
123007166	chr3:123007166:G:A	7.45339e-15	-0.568834	-1.09696
123007197	chr3:123007197:C:T	6.72633e-14	-0.776984	1.31114
123007221	chr3:123007221:T:C	6.54425e-14	-0.776323	1.28303
123007280	chr3:123007280:C:G	2.90661e-14	-0.714559	0.409671
123007460	chr3:123007460:A:T	6.8973e-15	-2.08688	0.343552
123007549	chr3:123007549:T:G	1.10232e-14	-3.25008e-10	-1.27446
123007577	chr3:123007577:T:C	2.80504e-15	-2.07965	-0.563395
123007801	chr3:123007801:T:G	7.08449e-14	-0.691359	1.27739
123008038	chr3:123008038:A:C	3.58562e-15	-1.96206	-0.435467
123008260	chr3:123008260:T:C	5.36539e-14	-3.25008e-10	0.308091
123008666	chr3:123008666:T:C	5.64744e-15	-1.94326	-3.18434e-10
123008688	chr3:123008688:A:T	4.01597e-14	-3.25008e-10	0.0184018
123008700	chr3:123008700:A:G	3.09757e-15	-2.08346	-0.460388
123008822	chr3:123008822:A:T	5.12379e-14	-3.25008e-10	0.262017
123008911	chr3:123008911:G:C	7.35384e-14	-3.25008e-10	0.623346
123008914	chr3:123008914:G:T	3.16769e-15	-2.08458	-0.436877
123009148	chr3:123009148:G:C	1.35069e-14	-3.25008e-10	-1.07126
123009155	chr3:123009155:A:G	1.07011e-14	-3.25008e-10	-1.30411
123009610	chr3:123009610:A:G	4.59537e-14	-0.819189	0.972362
123009615	chr3:123009615:A:G	5.69117e-14	-3.25008e-10	0.367038
123009645	chr3:123009645:G:C	1.34764e-14	-3.25008e-10	-1.07352
123009731	chr3:123009731:G:C	2.11348e-15	-1.94083	-0.985303
123010242	chr3:123010242:A:G	4.688e-14	1.06349	-0.890359
123010302	chr3:123010302:C:A	3.68804e-14	-3.25008e-10	-0.066783
123010579	chr3:123010579:G:A	4.425e-14	1.23388	-1.11848
123010766	chr3:123010766:C:T	4.40639e-14	0.384351	-0.273171
123010883	chr3:123010883:T:C	9.1355e-15	-1.46229	-3.18434e-10
123010892	chr3:123010892:C:T	2.34853e-15	-2.07933	-0.741342
123010931	chr3:123010931:C:T	7.7688e-15	-1.11122	-0.513125
123010932	chr3:123010932:A:G	4.59492e-14	1.00672	-0.853645
123011012	chr3:123011012:G:A	9.24244e-15	-0.15216	-1.2985
123011426	chr3:123011426:G:A	1.43717e-14	-3.25008e-10	-1.0092
123011832	chr3:123011832:T:C	1.08154e-14	-3.25008e-10	-1.29349
123012063	chr3:123012063:G:A	4.18874e-14	0.88924	-0.828717
123012066	chr3:123012066:G:A	4.96569e-15	-1.17976	-0.892154
123012141	chr3:123012141:G:A	1.2208e-14	-3.25008e-10	-1.17237
123012738	chr3:123012738:G:A	5.31389e-14	0.544169	-0.245722
123013341	chr3:123013341:A:G	3.31221e-14	-3.25008e-10	-0.174262
123013611	chr3:123013611:C:T	1.70767e-14	-3.25008e-10	-0.836749
123013777	chr3:123013777:C:T	1.90654e-14	-3.25008e-10	-0.726585
123014236	chr3:123014236:G:A	2.21672e-15	-1.60419	-1.27424
123014766	chr3:123014766:A:G	1.06489e-14	-3.25008e-10	-1.30901
123015087	chr3:123015087:G:A	1.85905e-14	-3.25008e-10	-0.751812
123015295	chr3:123015295:C:T	9.20451e-15	-1.45477	-3.18434e-10
123016324	chr3:123016324:G:A	1.51016e-14	-3.25008e-10	-0.959662
123016533	chr3:123016533:G:C	1.32792e-14	-3.25008e-10	-1.08827
123016735	chr3:123016735:TG:T	2.14125e-15	-1.71442	-1.19866
123016883	chr3:123016883:C:G	7.38737e-15	-1.67469	-3.18434e-10
123017016	chr3:123017016:T:C	3.72517e-14	1.09171	-1.14848
123017163	chr3:123017163:C:T	1.22192e-14	-3.25008e-10	-1.17145
123017236	chr3:123017236:C:T	7.19433e-14	-3.25008e-10	0.601416
123017259	chr3:123017259:G:A	1.48498e-14	-3.25008e-10	-0.976477
123017278	chr3:123017278:G:A	5.06863e-14	0.278457	-0.0272638
123017438	chr3:123017438:T:C	1.07427e-14	-3.25008e-10	-1.30024
123017748	chr3:123017748:A:G	6.99824e-15	-1.7288	-3.18434e-10
123018331	chr3:123018331:A:T	3.37134e-14	0.890276	-1.04684
123018561	chr3:123018561:A:G	7.05392e-14	-3.25008e-10	0.581707
123019158	chr3:123019158:G:A	1.99038e-14	-3.25008e-10	-0.683552
123019460	chr3:123019460:A:G	9.09154e-15	-0.823059	-0.644059
123019935	chr3:123019935:A:G	2.89691e-14	0.767626	-1.07586
123019971	chr3:123019971:G:C	4.87591e-14	-3.25008e-10	0.21243
123020535	chr3:123020535:G:A	9.11328e-15	-1.46473	-3.18434e-10
123020538	chr3:123020538:A:G	3.3354e-14	-3.25008e-10	-0.167283
123020544	chr3:123020544:G:A	1.35251e-14	-3.25008e-10	-1.06992
123020832	chr3:123020832:C:T	7.01455e-14	1.23343	-0.657324
123021630	chr3:123021630:C:T	2.71102e-14	0.753042	-1.12759
123022003	chr3:123022003:C:T	7.01244e-15	-1.29969	-0.427084
123022226	chr3:123022226:G:C	2.17316e-14	0.531518	-1.12721
123022537	chr3:123022537:G:A	8.87159e-14	1.33115	-0.520175
123022588	chr3:123022588:T:C	1.18501e-14	0.0481241	-1.25025
123022700	chr3:123022700:G:A	2.07282e-14	-0.265088	-0.377877
123022942	chr3:123022942:G:A	4.32662e-15	-1.17399	-1.03569
123023165	chr3:123023165:C:T	9.58414e-14	1.29593	-0.407696
123023442	chr3:123023442:A:G	1.34814e-14	-3.25008e-10	-1.07315
123024235	chr3:123024235:G:A	3.83192e-14	-3.25008e-10	-0.0285099
123024460	chr3:123024460:G:C	1.2163e-14	-3.25008e-10	-1.17606
123024498	chr3:123024498:G:A	4.19079e-14	-3.25008e-10	0.0610114
123024793	chr3:123024793:TATAG:T	1.10217e-14	-3.25008e-10	-1.27459
123025437	chr3:123025437:G:A	3.23546e-14	-0.27845	0.0807434
123026086	chr3:123026086:A:G	1.20893e-14	-3.25008e-10	-1.18214
123026991	chr3:123026991:G:A	8.36882e-15	-1.54995	-3.18434e-10
123027335	chr3:123027335:C:T	6.43861e-14	-3.25008e-10	0.490436
123027471	chr3:123027471:A:C	1.08772e-14	-3.25008e-10	-1.28779
123028382	chr3:123028382:G:C	1.268e-14	-3.25008e-10	-1.13443
123028604	chr3:123028604:TGTTTACAA:T	1.42049e-14	-3.25008e-10	-1.02087
123028915	chr3:123028915:G:C	1.14516e-14	-3.25008e-10	-1.23633
123028920	chr3:123028920:A:G	9.34456e-15	-1.43967	-3.18434e-10
123029247	chr3:123029247:A:G	6.04801e-14	-3.25008e-10	0.427853
123029943	chr3:123029943:G:C	1.18779e-14	-3.25008e-10	-1.19978
123030200	chr3:123030200:C:G	1.81362e-14	-3.25008e-10	-0.776552
123030328	chr3:123030328:G:GT	1.07737e-14	-3.25008e-10	-1.29736
123030729	chr3:123030729:C:T	7.52932e-15	-1.65566	-3.18434e-10
123030827	chr3:123030827:A:C	6.09195e-14	-3.25008e-10	0.435092
123031163	chr3:123031163:G:T	3.52035e-14	-3.25008e-10	-0.113318
123031229	chr3:123031229:A:C	1.3691e-14	-3.25008e-10	-1.05773
123031304	chr3:123031304:C:T	1.19097e-14	-3.25008e-10	-1.19711
123031570	chr3:123031570:G:A	1.62273e-14	-3.25008e-10	-0.887767
123032184	chr3:123032184:C:G	1.6436e-14	-3.25008e-10	-0.874991
123032234	chr3:123032234:C:T	1.37352e-14	-3.25008e-10	-1.0545
123032792	chr3:123032792:T:C	1.3001e-14	-3.25008e-10	-1.10944
123033106	chr3:123033106:C:T	1.49662e-15	-2.0879	-1.18336
123033844	chr3:123033844:T:C	3.12686e-15	-1.43276	-1.10167
123033867	chr3:123033867:C:T	1.06825e-14	-3.25008e-10	-1.30586
123033905	chr3:123033905:C:G	3.01193e-14	-3.25008e-10	-0.269294
123033944	chr3:123033944:A:G	1.5912e-14	-3.25008e-10	-0.907387
123033946	chr3:123033946:G:T	1.06737e-14	-3.25008e-10	-1.30668
123033971	chr3:123033971:C:T	3.48406e-14	-3.25008e-10	-0.12368
123034583	chr3:123034583:T:C	1.63501e-14	-3.25008e-10	-0.880227
123034797	chr3:123034797:C:T	9.63409e-15	-0.778777	-0.630378
123035126	chr3:123035126:T:C	1.62711e-14	-0.257412	-0.62766
123035638	chr3:123035638:G:A	3.95938e-14	-3.25008e-10	0.00420971
123035906	chr3:123035906:C:T	1.56225e-14	-3.25008e-10	-0.925752
123035972	chr3:123035972:A:G	2.46352e-15	-2.0412	-0.731672
123036017	chr3:123036017:A:G	1.31743e-14	-3.25008e-10	-1.09619
123036205	chr3:123036205:G:A	1.18292e-14	-3.25008e-10	-1.20389
123036928	chr3:123036928:T:C	1.09303e-14	-0.647645	-0.63528
123037296	chr3:123037296:C:T	5.45854e-14	0.0573806	0.267925
123037732	chr3:123037732:G:A	1.13176e-14	-3.25008e-10	-1.2481
123037802	chr3:123037802:T:C	1.08119e-14	-3.25008e-10	-1.29381
123037831	chr3:123037831:G:A	1.17375e-14	-3.25008e-10	-1.21167
123038325	chr3:123038325:C:G	1.95835e-14	-3.25008e-10	-0.699777
123038479	chr3:123038479:C:T	1.06723e-14	-3.25008e-10	-1.30681
123038755	chr3:123038755:T:A	1.13571e-14	-3.25008e-10	-1.24462
123038761	chr3:123038761:T:C	1.13571e-14	-3.25008e-10	-1.24462
123039095	chr3:123039095:G:A	1.2521e-14	-3.25008e-10	-1.14705
123039281	chr3:123039281:C:G	6.91842e-15	-1.95409	0.21382
123039352	chr3:123039352:T:C	1.23412e-14	-3.25008e-10	-1.16152
123039418	chr3:123039418:G:GGGACCAATAGTT	1.87585e-15	-2.04615	-0.999254
123039584	chr3:123039584:A:C	1.55697e-14	-3.25008e-10	-0.929134
123039890	chr3:123039890:G:A	4.97453e-15	-2.07013	-3.18434e-10
123039907	chr3:123039907:T:G	2.92311e-14	-3.25008e-10	-0.29923
123040085	chr3:123040085:C:T	5.93627e-15	-1.89338	-3.18434e-10
123040175	chr3:123040175:G:A	1.97421e-14	-3.25008e-10	-0.69171
123040287	chr3:123040287:T:C	1.55296e-14	-3.25008e-10	-0.931712
123040554	chr3:123040554:C:T	1.60118e-14	-3.25008e-10	-0.901133
123040670	chr3:123040670:C:T	1.42201e-14	-3.25008e-10	-1.01981
123040672	chr3:123040672:T:C	1.42004e-14	-3.25008e-10	-1.02119
123040709	chr3:123040709:C:T	1.33726e-14	-3.25008e-10	-1.08125
123040731	chr3:123040731:G:A	1.75056e-15	-1.96383	-1.15069
123040775	chr3:123040775:G:A	7.90201e-14	1.06549	-0.370249
123040804	chr3:123040804:C:G	1.42248e-14	-3.25008e-10	-1.01948
123040904	chr3:123040904:G:C	1.20609e-14	-2.0809	0.896401
123040995	chr3:123040995:A:T	5.21405e-15	-0.724564	-1.29854
123041163	chr3:123041163:A:G	7.57604e-15	-1.64947	-3.18434e-10
123041272	chr3:123041272:C:A	8.55703e-15	-0.850351	-0.677358
123041336	chr3:123041336:G:GA	2.40807e-14	-3.25008e-10	-0.493051
123041345	chr3:123041345:A:C	2.50051e-15	-2.07867	-0.6793
123041393	chr3:123041393:G:A	4.06595e-14	-2.03738	2.06815
123041689	chr3:123041689:G:A	2.39944e-14	-2.07641	1.57977
123041740	chr3:123041740:T:A	1.01507e-14	-0.795797	-0.561125
123041837	chr3:123041837:T:C	8.1547e-15	-0.272949	-1.30292
123041839	chr3:123041839:A:C	4.38707e-15	-0.940118	-1.25568
123042031	chr3:123042031:T:G	1.06698e-14	-3.25008e-10	-1.30705
123042336	chr3:123042336:T:C	1.30045e-14	-1.10917	-3.18434e-10
123042560	chr3:123042560:C:G	1.7757e-14	-3.25008e-10	-0.797681
123042660	chr3:123042660:G:A	8.87607e-15	-0.193436	-1.29767
123042730	chr3:123042730:C:T	1.59243e-14	-3.25008e-10	-0.906618
123043118	chr3:123043118:A:T	2.03751e-14	-3.25008e-10	-0.660148
123043754	chr3:123043754:C:T	1.52144e-14	-3.25008e-10	-0.952222
123043834	chr3:123043834:A:G	1.40887e-14	-0.922176	-0.10691
123044341	chr3:123044341:C:T	1.3607e-14	-3.25008e-10	-1.06388
123044409	chr3:123044409:T:C	1.33866e-14	-3.25008e-10	-1.08021
123044440	chr3:123044440:C:T	1.28817e-14	-3.25008e-10	-1.11865
123044819	chr3:123044819:A:G	1.30537e-14	-3.25008e-10	-1.10539
123044950	chr3:123044950:T:C	4.79963e-14	-3.25008e-10	0.196663
123044965	chr3:123044965:AC:A	1.31131e-14	-3.25008e-10	-1.10085
123045207	chr3:123045207:A:C	1.07673e-14	-3.25008e-10	-1.29795
123045235	chr3:123045235:C:T	2.67088e-15	-1.63865	-1.05341
123045537	chr3:123045537:T:C	4.99568e-14	-3.25008e-10	0.236696
123045781	chr3:123045781:T:G	1.1386e-14	-3.25008e-10	-1.24208
123045868	chr3:123045868:C:T	1.29509e-14	-3.25008e-10	-1.11329
123045897	chr3:123045897:C:T	4.60712e-14	-3.25008e-10	0.155725
123045956	chr3:123045956:C:A	1.52523e-14	-3.25008e-10	-0.949732
123046245	chr3:123046245:C:T	1.69272e-14	-3.25008e-10	-0.84554
123046258	chr3:123046258:A:C	4.70697e-15	-0.839175	-1.28624
123046300	chr3:123046300:C:T	4.14852e-14	0.0508746	-3.18434e-10
123046349	chr3:123046349:C:T	1.45292e-14	-2.02863	1.03032
123046383	chr3:123046383:C:A	1.29033e-14	-2.08291	0.965935
123047121	chr3:123047121:A:C	5.43425e-15	-1.98174	-3.18434e-10
123047259	chr3:123047259:C:T	1.10347e-14	-3.25008e-10	-1.27342
123047414	chr3:123047414:G:A	3.9384e-14	-0.00110295	-3.18434e-10
123047522	chr3:123047522:T:C	1.29278e-14	-3.25008e-10	-1.11509
123047764	chr3:123047764:A:G	1.33938e-14	-3.25008e-10	-1.07967
123047787	chr3:123047787:A:C	4.88394e-15	-2.08851	-3.18434e-10
123047973	chr3:123047973:C:T	1.21233e-14	-3.25008e-10	-1.17933
123048503	chr3:123048503:T:G	1.43892e-14	-3.25008e-10	-1.00799
123048719	chr3:123048719:G:A	4.93163e-15	-2.07879	-3.18434e-10
123048854	chr3:123048854:C:T	1.82047e-15	-2.02312	-1.05225
123048960	chr3:123048960:A:G	1.29291e-14	-3.25008e-10	-1.11498
123049112	chr3:123049112:C:T	3.04214e-14	-0.259317	-3.18434e-10
123049186	chr3:123049186:C:T	2.55813e-14	-1.96553	1.53293
123049450	chr3:123049450:G:A	1.47111e-14	-3.25008e-10	-0.985862
123049607	chr3:123049607:C:T	5.63143e-15	-1.9461	-3.18434e-10
123049907	chr3:123049907:A:C	1.06572e-14	-3.25008e-10	-1.30823
123049998	chr3:123049998:G:A	2.19228e-14	-3.25008e-10	-0.586935
123050237	chr3:123050237:A:G	1.16509e-14	-1.19026	-0.0288228
123050327	chr3:123050327:T:C	2.08059e-14	-3.25008e-10	-0.639227
123050482	chr3:123050482:C:G	2.07492e-14	-3.25008e-10	-0.641956
123050673	chr3:123050673:G:A	1.52155e-14	-3.25008e-10	-0.952151
123050684	chr3:123050684:C:G	1.5217e-14	-3.25008e-10	-0.952047
123050788	chr3:123050788:T:C	1.14698e-14	0.0743764	-1.30912
123050802	chr3:123050802:T:C	1.33062e-14	-3.25008e-10	-1.08623
123051085	chr3:123051085:C:T	1.16261e-14	-3.25008e-10	-1.22121
123051411	chr3:123051411:A:G	1.36075e-14	-3.25008e-10	-1.06384
123051430	chr3:123051430:A:C	2.05541e-14	-3.25008e-10	-0.651403
123052476	chr3:123052476:C:G	1.07026e-14	-3.25008e-10	-1.30398
123053136	chr3:123053136:C:T	2.4543e-15	-2.08806	-0.68856
123053851	chr3:123053851:C:T	1.72309e-15	-2.02124	-1.1091
123053862	chr3:123053862:G:T	2.42449e-14	-0.486257	-3.18434e-10
123054362	chr3:123054362:T:C	5.79188e-15	-1.918	-3.18434e-10
123054479	chr3:123054479:A:G	2.24311e-14	-3.25008e-10	-0.564014
123054505	chr3:123054505:G:C	4.33461e-15	-2.08801	-0.119816
123054606	chr3:123054606:C:T	3.26398e-14	1.11748	-1.30641
123054897	chr3:123054897:C:T	3.35377e-14	-3.25008e-10	-0.161793
123054910	chr3:123054910:G:A	1.59281e-14	-3.25008e-10	-0.906379
123055999	chr3:123055999:C:G	8.55469e-14	-3.25008e-10	0.774603
123056215	chr3:123056215:G:T	2.75584e-15	-1.8744	-0.786336
123056743	chr3:123056743:T:A	2.32876e-15	-2.08812	-0.741008
123057640	chr3:123057640:T:A	6.98711e-15	-2.02503	0.294633
123057922	chr3:123057922:A:G	5.59653e-15	-1.95231	-3.18434e-10
123058028	chr3:123058028:G:C	1.38081e-14	0.112365	-1.16157
123058347	chr3:123058347:T:A	2.21891e-15	-2.08852	-0.788931
123058372	chr3:123058372:G:A	2.50201e-15	-2.08846	-0.668909
123058451	chr3:123058451:G:A	1.71863e-14	-3.25008e-10	-0.830347
123058528	chr3:123058528:A:G	5.47299e-15	-1.98533	0.0106896
123058544	chr3:123058544:A:C	1.64833e-14	-3.25008e-10	-0.872116
123058713	chr3:123058713:C:T	1.67193e-15	-1.87597	-1.28452
123058840	chr3:123058840:A:C	1.28946e-14	-3.25008e-10	-1.11765
123058934	chr3:123058934:C:G	1.95473e-15	-2.04643	-0.957777
123059789	chr3:123059789:A:G	4.31348e-15	-1.98195	-0.230769
123060633	chr3:123060633:A:C	3.76721e-14	-0.0455432	-3.18434e-10
123061317	chr3:123061317:A:G	1.24395e-14	0.146324	-1.29991
123061372	chr3:123061372:C:T	1.18372e-14	-3.25008e-10	-1.20321
123061566	chr3:123061566:A:G	2.75293e-15	-1.36059	-1.30121
123061623	chr3:123061623:G:T	2.71606e-14	-0.573556	0.200862
123062108	chr3:123062108:A:G	1.35496e-15	-2.06714	-1.30355
123062366	chr3:123062366:T:C	2.19525e-15	-1.85044	-1.03773
123062435	chr3:123062435:G:A	1.12774e-14	-3.25008e-10	-1.25166
123062877	chr3:123062877:TGA:T	1.34461e-15	-2.08124	-1.29712
123063018	chr3:123063018:A:G	4.9292e-15	-1.63705	-0.442239
123063176	chr3:123063176:C:T	1.36534e-15	-2.08766	-1.2754
123063337	chr3:123063337:T:C	1.07865e-14	-3.25008e-10	-1.29617
123063661	chr3:123063661:G:A	4.83239e-15	-1.78285	-0.316269
123063773	chr3:123063773:T:G	2.16551e-14	-0.59922	-3.18434e-10
123063845	chr3:123063845:C:T	1.79652e-15	-1.77953	-1.30908
123063989	chr3:123063989:G:A	5.06998e-15	-1.5798	-0.471326
123064028	chr3:123064028:A:G	1.23144e-14	-3.25008e-10	-1.16369
123064129	chr3:123064129:C:T	1.41891e-15	-2.04889	-1.27568
123064380	chr3:123064380:C:T	1.27808e-14	-3.25008e-10	-1.12652
123064473	chr3:123064473:A:C	1.06674e-14	-3.25008e-10	-1.30727
123064487	chr3:123064487:G:A	5.39144e-15	-1.50226	-0.487386
123064513	chr3:123064513:C:A	2.43653e-14	-3.25008e-10	-0.481303
123064649	chr3:123064649:C:T	4.88632e-15	-2.08802	-3.18434e-10
123064818	chr3:123064818:G:A	1.64933e-14	-3.25008e-10	-0.871509
123064984	chr3:123064984:A:G	1.44062e-15	-2.08788	-1.22151
123065106	chr3:123065106:C:T	6.70294e-15	-1.66081	-0.111107
123065198	chr3:123065198:T:A	1.61837e-15	-2.08837	-1.10467
123065505	chr3:123065505:T:C	1.55235e-14	-3.25008e-10	-0.932105
123065545	chr3:123065545:T:C	1.06666e-14	-3.25008e-10	-1.30734
123065556	chr3:123065556:G:A	1.38759e-14	-3.25008e-10	-1.04431
123065698	chr3:123065698:A:G	1.06624e-14	-3.25008e-10	-1.30773
123065804	chr3:123065804:T:C	1.6316e-14	-3.25008e-10	-0.882316
123065810	chr3:123065810:A:AGG	1.52064e-15	-2.08551	-1.16982
123066179	chr3:123066179:C:T	1.13625e-14	-3.25008e-10	-1.24414
123066415	chr3:123066415:G:C	1.07025e-14	-3.25008e-10	-1.30398
123066448	chr3:123066448:A:T	1.72225e-15	-1.84672	-1.28411
123066835	chr3:123066835:G:T	1.28587e-14	-3.25008e-10	-1.12044
123067390	chr3:123067390:C:T	1.30681e-14	-3.25008e-10	-1.10429
123067860	chr3:123067860:T:C	3.80092e-14	-3.25008e-10	-0.0366329
123068138	chr3:123068138:G:C	4.20255e-15	-1.21335	-1.02542
123068202	chr3:123068202:G:C	1.07249e-14	-3.25008e-10	-1.30189
123069113	chr3:123069113:A:G	1.09544e-14	-3.25008e-10	-1.28072
123069207	chr3:123069207:C:T	1.93224e-14	-3.25008e-10	-0.713195
123069512	chr3:123069512:T:C	4.09682e-15	-1.15747	-1.10678
123069535	chr3:123069535:C:T	4.88761e-15	-1.09591	-0.99185
123069575	chr3:123069575:A:G	3.70001e-15	-1.21392	-1.1522
123069775	chr3:123069775:A:G	1.6434e-15	-2.02343	-1.15426
123069861	chr3:123069861:G:A	1.05158e-14	-1.32158	-3.18434e-10
123070045	chr3:123070045:G:A	2.86062e-14	-3.25008e-10	-0.320839
123070046	chr3:123070046:C:T	5.70587e-15	-0.860446	-1.07252
123070282	chr3:123070282:T:C	2.18642e-14	-3.25008e-10	-0.58961
123070423	chr3:123070423:A:G	5.93986e-15	-0.796912	-1.09586
123070655	chr3:123070655:C:T	5.89892e-15	-0.810067	-1.08962
123070703	chr3:123070703:C:T	1.78014e-15	-1.80068	-1.29709
123071224	chr3:123071224:AG:A	5.65904e-15	-1.94121	-3.18434e-10
123071617	chr3:123071617:T:C	1.55174e-14	-0.932502	-3.18434e-10
123071687	chr3:123071687:C:T	1.06477e-14	-3.25008e-10	-1.30912
123071894	chr3:123071894:G:A	1.61155e-15	-2.00763	-1.18963
123071958	chr3:123071958:G:C	2.31525e-15	-1.52805	-1.30689
123072240	chr3:123072240:A:T	1.31289e-14	-0.271482	-0.828164
123072344	chr3:123072344:C:A	1.32581e-14	-3.25008e-10	-1.08986
123072777	chr3:123072777:T:G	1.38942e-14	-1.04299	-3.18434e-10
123072853	chr3:123072853:C:T	1.10242e-14	-3.25008e-10	-1.27437
123073112	chr3:123073112:C:T	1.10938e-14	-3.25008e-10	-1.26808
123073440	chr3:123073440:G:T	1.29418e-14	-3.25008e-10	-1.114
123073734	chr3:123073734:T:G	2.49925e-15	-1.48692	-1.27155
123073763	chr3:123073763:G:A	1.09024e-14	-3.25008e-10	-1.28548
123073839	chr3:123073839:G:T	1.85021e-14	0.464535	-1.22111
123074122	chr3:123074122:A:G	5.12366e-15	-2.04059	-3.18434e-10
123074756	chr3:123074756:T:C	1.34013e-14	-3.25008e-10	-1.07911
123074773	chr3:123074773:G:A	1.20167e-14	-3.25008e-10	-1.18816
123075208	chr3:123075208:C:T	2.95155e-14	0.555588	-0.845135
123075277	chr3:123075277:G:C	2.48855e-14	-3.25008e-10	-0.460178
123075389	chr3:123075389:T:C	2.89614e-14	0.504565	-0.813065
123076443	chr3:123076443:T:C	5.38738e-15	-1.9904	-3.18434e-10
123076619	chr3:123076619:G:A	2.03807e-14	-0.659871	-3.18434e-10
123076795	chr3:123076795:G:T	1.0744e-14	-3.25008e-10	-1.30012
123077502	chr3:123077502:G:A	1.46442e-14	-3.25008e-10	-0.990421
123077614	chr3:123077614:T:G	8.76973e-14	1.91715	-1.11772
123077665	chr3:123077665:A:G	2.49084e-14	0.357517	-0.816776
123077717	chr3:123077717:A:G	2.68495e-14	0.453766	-0.837979
123077775	chr3:123077775:A:G	1.1057e-14	-3.25008e-10	-1.2714
123077842	chr3:123077842:C:T	1.10091e-14	-3.25008e-10	-1.27574
123077935	chr3:123077935:G:A	1.30979e-14	-3.25008e-10	-1.10201
123077952	chr3:123077952:G:A	2.23944e-14	-3.25008e-10	-0.565649
123078144	chr3:123078144:C:T	1.08434e-14	-3.25008e-10	-1.29091
123078193	chr3:123078193:A:G	2.22116e-14	-0.0298956	-0.543949
123078319	chr3:123078319:C:T	2.69268e-14	-3.25008e-10	-0.38134
123078435	chr3:123078435:T:C	3.50062e-15	-1.11533	-1.30619
123078469	chr3:123078469:G:A	1.53872e-14	-3.25008e-10	-0.940925
123079370	chr3:123079370:C:T	2.83576e-14	0.509632	-0.839199
123079488	chr3:123079488:C:T	1.19254e-14	-3.25008e-10	-1.19579
123079617	chr3:123079617:T:C	1.07054e-14	-3.25008e-10	-1.30371
123080588	chr3:123080588:C:A	2.58589e-15	-1.44972	-1.27467
123080631	chr3:123080631:A:G	1.54507e-14	-0.936809	-3.18434e-10
123080874	chr3:123080874:C:A	1.15411e-14	-3.25008e-10	-1.22855
123081440	chr3:123081440:A:G	1.3939e-14	-3.25008e-10	-1.03977
123081778	chr3:123081778:T:TA	1.07865e-14	-3.25008e-10	-1.29617
123081891	chr3:123081891:C:G	1.10728e-14	-3.25008e-10	-1.26997
123082182	chr3:123082182:G:A	9.31464e-14	-3.25008e-10	0.859711
123082825	chr3:123082825:G:A	1.31693e-14	-3.25008e-10	-1.09657
123083020	chr3:123083020:G:C	1.13832e-14	-3.25008e-10	-1.24233
123083134	chr3:123083134:C:T	7.12996e-15	-2.02733	0.317176
123083188	chr3:123083188:G:T	1.88547e-14	-3.25008e-10	-0.737701
123083767	chr3:123083767:A:G	1.78804e-14	-0.790757	-3.18434e-10
123084024	chr3:123084024:C:T	2.93203e-15	-1.28964	-1.30912
123084526	chr3:123084526:G:A	4.34373e-15	-0.927463	-1.27826
123084566	chr3:123084566:G:A	1.11983e-14	-3.25008e-10	-1.2587
123084887	chr3:123084887:G:T	1.43562e-14	-3.25008e-10	-1.01028
123084892	chr3:123084892:C:T	3.84031e-14	1.17731	-1.20363
123084904	chr3:123084904:T:C	8.59211e-14	1.47476	-0.69579
123085400	chr3:123085400:A:G	2.6354e-15	-1.45452	-1.2509
123085458	chr3:123085458:A:G	2.52153e-15	-1.49758	-1.25201
123085532	chr3:123085532:C:T	5.85997e-14	1.17245	-0.776179
123085537	chr3:123085537:G:A	5.09216e-15	-2.04676	-3.18434e-10
123085756	chr3:123085756:A:G	1.65744e-14	-3.25008e-10	-0.866604
123087126	chr3:123087126:G:T	1.09767e-14	-3.25008e-10	-1.27869
123087578	chr3:123087578:A:G	2.97528e-15	-1.30418	-1.27995
123088013	chr3:123088013:G:A	1.18122e-14	-3.25008e-10	-1.20533
123088428	chr3:123088428:T:C	1.11094e-14	0.0357162	-1.30239
123088827	chr3:123088827:C:G	2.67574e-15	-1.44643	-1.24381
123089045	chr3:123089045:T:C	1.12923e-14	-3.25008e-10	-1.25034
123089148	chr3:123089148:G:A	2.61309e-15	-1.64801	-1.06592
123089653	chr3:123089653:C:T	1.07187e-14	-3.25008e-10	-1.30248
123089848	chr3:123089848:G:A	1.09141e-14	-3.25008e-10	-1.28441
123090369	chr3:123090369:C:T	1.0661e-14	-3.25008e-10	-1.30787
123090435	chr3:123090435:T:C	5.97515e-15	-1.88685	-3.18434e-10
123090448	chr3:123090448:T:C	2.79692e-15	-1.44827	-1.19768
123090553	chr3:123090553:T:C	2.68335e-15	-1.44939	-1.238
123090678	chr3:123090678:T:C	1.44847e-14	-3.25008e-10	-1.00137
123090736	chr3:123090736:T:C	6.19932e-14	1.18111	-0.728544
123091344	chr3:123091344:T:C	3.24036e-15	-1.468	-1.03078
123091709	chr3:123091709:G:A	3.00294e-15	-1.60533	-0.969546
123092327	chr3:123092327:T:C	1.30529e-14	-3.25008e-10	-1.10545
123092504	chr3:123092504:T:G	3.52807e-15	-1.18169	-1.23202
123092511	chr3:123092511:G:C	2.21079e-14	-3.25008e-10	-0.578525
123093502	chr3:123093502:G:A	1.34608e-14	-3.25008e-10	-1.07468
123093649	chr3:123093649:G:A	2.13791e-14	0.683405	-1.29545
123093683	chr3:123093683:G:A	1.25366e-14	-3.25008e-10	-1.14581
123093714	chr3:123093714:G:A	1.7342e-14	0.462287	-1.28362
123093728	chr3:123093728:G:A	1.1766e-14	-3.25008e-10	-1.20925
123093784	chr3:123093784:C:T	1.10241e-14	-3.25008e-10	-1.27437
123094376	chr3:123094376:A:C	4.01545e-15	-1.17414	-1.11017
123094406	chr3:123094406:G:A	1.10713e-14	-3.25008e-10	-1.27011
123094956	chr3:123094956:G:C	1.17226e-14	-3.25008e-10	-1.21294
123095090	chr3:123095090:C:T	3.69107e-15	-1.18662	-1.18193
123095206	chr3:123095206:C:T	1.64267e-15	-1.94624	-1.2319
123095429	chr3:123095429:T:C	1.24595e-14	-3.25008e-10	-1.15198
123096068	chr3:123096068:C:T	1.58553e-14	-3.25008e-10	-0.910959
123096329	chr3:123096329:GGCGCGTACCACCAC:G	4.85041e-15	-1.69739	-0.398004
123096395	chr3:123096395:C:T	1.35038e-14	-3.25008e-10	-1.07149
123096668	chr3:123096668:C:T	9.25018e-15	-1.44982	-3.18434e-10
123096688	chr3:123096688:A:G	2.36691e-15	-1.66745	-1.14542
123096893	chr3:123096893:C:T	3.29091e-14	-3.25008e-10	-0.180713
123097025	chr3:123097025:A:G	2.81939e-13	2.67203	-0.704805
123097975	chr3:123097975:C:G	1.11477e-14	-3.25008e-10	-1.26323
123098199	chr3:123098199:G:A	1.24715e-14	-3.25008e-10	-1.15102
123098240	chr3:123098240:G:A	1.38222e-14	-3.25008e-10	-1.04819
123098260	chr3:123098260:T:C	1.18287e-14	-3.25008e-10	-1.20393
123098702	chr3:123098702:GAAC:G	1.9655e-13	2.37024	-0.763783
123099110	chr3:123099110:A:G	1.10277e-14	-3.25008e-10	-1.27406
123099378	chr3:123099378:G:A	1.0801e-14	-3.25008e-10	-1.29482
123099413	chr3:123099413:G:T	1.08845e-14	-3.25008e-10	-1.28712
123099509	chr3:123099509:C:T	1.08819e-14	-3.25008e-10	-1.28737
123099610	chr3:123099610:C:T	1.22818e-14	-3.25008e-10	-1.16635
123099928	chr3:123099928:G:A	1.36241e-14	0.124997	-1.18762
123100309	chr3:123100309:G:A	1.12871e-14	-3.25008e-10	-1.2508
123100740	chr3:123100740:T:G	1.94656e-15	-1.78359	-1.22481
123100741	chr3:123100741:C:T	1.266e-14	-3.25008e-10	-1.13601
123100888	chr3:123100888:G:A	1.22279e-14	-3.25008e-10	-1.17074
123101385	chr3:123101385:G:A	1.33039e-15	-2.08824	-1.30075
123101667	chr3:123101667:C:T	1.24911e-14	-3.25008e-10	-1.14945
123102261	chr3:123102261:C:T	4.10126e-12	5.95082	-1.30623
123102374	chr3:123102374:C:T	5.30255e-15	-2.00627	-3.18434e-10
123102631	chr3:123102631:T:A	3.8803e-12	5.89567	-1.30647
123102824	chr3:123102824:A:G	2.38128e-12	5.40517	-1.30424
123103424	chr3:123103424:G:C	8.49056e-14	2.07509	-1.30801
123103432	chr3:123103432:C:T	1.58612e-15	-2.08832	-1.12485
123103447	chr3:123103447:C:T	1.37443e-15	-2.08762	-1.26881
123103478	chr3:123103478:A:G	1.83352e-15	-1.8116	-1.25663
123103838	chr3:123103838:C:G	1.9827e-15	-2.05285	-0.937147
123104210	chr3:123104210:A:G	3.34128e-15	-1.59872	-0.869387
123104522	chr3:123104522:C:T	1.84192e-15	-1.76053	-1.30313
123104591	chr3:123104591:A:G	1.13019e-14	-3.25008e-10	-1.24949
123104810	chr3:123104810:T:C	1.09736e-14	-1.27897	-3.18434e-10
123104956	chr3:123104956:C:T	3.4369e-15	-1.63812	-0.801769
123105030	chr3:123105030:C:T	2.41574e-13	2.74646	-0.933747
123105389	chr3:123105389:G:A	1.13731e-14	-3.25008e-10	-1.24321
123105666	chr3:123105666:A:G	4.80294e-15	-1.65661	-0.448622
123105927	chr3:123105927:A:T	1.54792e-14	-3.25008e-10	-0.934964
123105966	chr3:123105966:A:G	5.35708e-15	-1.64837	-0.347674
123106445	chr3:123106445:A:G	1.34491e-14	-1.07555	-3.18434e-10
123107007	chr3:123107007:C:T	3.14783e-15	-1.26734	-1.26041
123107424	chr3:123107424:G:A	5.07932e-12	5.52913	-0.670656
123107435	chr3:123107435:A:G	7.89705e-12	5.8363	-0.536515
123107485	chr3:123107485:T:C	1.17972e-14	-3.25008e-10	-1.2066
123107551	chr3:123107551:T:A	1.52709e-14	-3.25008e-10	-0.948511
123107883	chr3:123107883:C:T	1.07768e-14	-3.25008e-10	-1.29707
123108022	chr3:123108022:T:C	7.60362e-13	3.84356	-0.884227
123108234	chr3:123108234:A:G	1.49444e-14	-3.25008e-10	-0.970124
123109378	chr3:123109378:C:T	1.84774e-14	-3.25008e-10	-0.757912
123109451	chr3:123109451:G:A	1.66968e-14	-3.25008e-10	-0.859245
123109497	chr3:123109497:T:G	1.27967e-14	-3.25008e-10	-1.12528
123109499	chr3:123109499:T:A	1.279e-14	-3.25008e-10	-1.1258
123110143	chr3:123110143:C:T	2.42458e-15	-1.57069	-1.21811
123110326	chr3:123110326:G:A	1.27859e-12	4.20001	-0.720959
123110877	chr3:123110877:G:A	1.54104e-14	-3.25008e-10	-0.939422
123111271	chr3:123111271:A:G	1.24666e-12	4.14218	-0.68842
123112241	chr3:123112241:G:T	1.17534e-14	-3.25008e-10	-1.21032
123112458	chr3:123112458:G:A	2.45695e-14	-3.25008e-10	-0.472956
123113257	chr3:123113257:G:A	2.83828e-14	-3.25008e-10	-0.328679
123113457	chr3:123113457:C:T	3.41069e-14	-3.25008e-10	-0.144963
123113756	chr3:123113756:G:A	1.24351e-14	-3.25008e-10	-1.15394
123114147	chr3:123114147:G:A	1.12603e-14	-3.25008e-10	-1.25318
123114156	chr3:123114156:C:T	0.133939	29.1141	-0.26016
123114234	chr3:123114234:G:T	3.25557e-12	4.78246	-0.368804
123114243	chr3:123114243:G:C	6.49576e-09	13.2742	-1.26199
123114334	chr3:123114334:G:A	5.21101e-13	3.75242	-1.17094
123114630	chr3:123114630:C:T	1.59731e-14	-3.25008e-10	-0.903555
123114699	chr3:123114699:A:T	3.58272e-14	-3.25008e-10	-0.0957533
123115194	chr3:123115194:T:C	4.46951e-14	-3.25008e-10	0.125402
123115489	chr3:123115489:C:T	3.04338e-14	-3.25008e-10	-0.258907
123115547	chr3:123115547:C:G	1.06501e-14	-3.25008e-10	-1.30889
123115771	chr3:123115771:C:T	2.77014e-12	5.47783	-1.22564
123115772	chr3:123115772:G:A	1.27644e-13	-3.25008e-10	1.17478
123115899	chr3:123115899:G:A	7.91091e-13	4.2353	-1.23635
123116040	chr3:123116040:A:T	1.72276e-08	14.2337	-1.24614
123116731	chr3:123116731:A:G	3.05133e-08	14.6636	-1.10441
123116775	chr3:123116775:G:A	6.11202e-14	-3.25008e-10	0.438381
123117043	chr3:123117043:A:T	1.69066e-12	5.06633	-1.30792
123117145	chr3:123117145:A:G	1.12894e-14	-3.25008e-10	-1.2506
123117153	chr3:123117153:T:C	0.0922163	28.8169	-0.336185
123117329	chr3:123117329:T:C	2.58771e-09	12.3225	-1.23066
123117498	chr3:123117498:T:C	5.76134e-14	-3.25008e-10	0.379293
123117714	chr3:123117714:T:C	1.55551e-14	-3.25008e-10	-0.930075
123117874	chr3:123117874:T:C	6.42657e-14	-3.25008e-10	0.488564
123117951	chr3:123117951:A:G	1.08505e-12	4.27059	-0.955678
123118097	chr3:123118097:G:A	1.39467e-14	-3.25008e-10	-1.03922
123118113	chr3:123118113:C:T	4.08649e-14	0.0358085	-3.18434e-10
123118402	chr3:123118402:C:G	1.50837e-14	-3.25008e-10	-0.960845
123118702	chr3:123118702:T:C	5.28366e-15	-2.00984	-3.18434e-10
123118801	chr3:123118801:C:T	0.174428	29.0002	0.117893
123119136	chr3:123119136:A:G	1.09247e-14	-3.25008e-10	-1.28343
123119437	chr3:123119437:T:C	1.56409e-14	-3.25008e-10	-0.924573
123119611	chr3:123119611:C:T	2.79795e-15	-1.59094	-1.05464
123119900	chr3:123119900:AT:A	1.51085e-12	4.8852	-1.23923
123120366	chr3:123120366:A:G	1.10777e-14	-3.25008e-10	-1.26953
123120605	chr3:123120605:C:T	5.12802e-14	-3.25008e-10	0.262842
123120631	chr3:123120631:T:TC	6.21944e-14	-3.25008e-10	0.455802
123120678	chr3:123120678:G:T	4.26935e-08	15.1836	-1.28851
123120717	chr3:123120717:T:G	1.44122e-14	-3.25008e-10	-1.00638
123120759	chr3:123120759:T:C	1.14164e-14	-3.25008e-10	-1.23941
123120938	chr3:123120938:C:T	5.64757e-14	-3.25008e-10	0.359348
123121051	chr3:123121051:G:A	6.00855e-14	-3.25008e-10	0.421307
123121178	chr3:123121178:G:A	1.2246e-13	-3.25008e-10	1.13332
123121332	chr3:123121332:C:T	6.86903e-14	-3.25008e-10	0.555146
123121670	chr3:123121670:T:C	4.43784e-08	15.1707	-1.23692
123121884	chr3:123121884:A:G	0.0851661	29.5057	-1.10451
123121898	chr3:123121898:G:A	4.62434e-08	15.2058	-1.23082
123121909	chr3:123121909:G:A	1.08967e-12	4.61828	-1.29911
123122215	chr3:123122215:G:A	0.0687041	29.3315	-1.14515
123122252	chr3:123122252:A:C	3.40645e-08	14.8989	-1.22959
123122299	chr3:123122299:A:T	1.17078e-14	-3.25008e-10	-1.21421
123122325	chr3:123122325:C:T	8.2321e-15	-0.589138	-0.977283
123122523	chr3:123122523:A:G	5.28813e-15	-2.009	-3.18434e-10
123123691	chr3:123123691:C:G	1.54213e-14	-3.25008e-10	-0.938714
123124365	chr3:123124365:C:T	0.0644021	29.2319	-1.11022
123125223	chr3:123125223:G:A	2.06955e-12	5.26953	-1.3089
123125836	chr3:123125836:C:T	1.3424e-12	4.83663	-1.30888
123125908	chr3:123125908:T:C	1.50837e-14	-3.25008e-10	-0.960845
123126126	chr3:123126126:A:G	3.10907e-08	14.887	-1.30903
123126230	chr3:123126230:G:A	0.0364419	28.7746	-1.22233
123126267	chr3:123126267:C:T	1.90788e-12	5.18524	-1.30596
123126318	chr3:123126318:A:C	0.00391308	26.2248	-0.903937
123126575	chr3:123126575:T:C	4.29305e-08	15.2083	-1.30771
123126824	chr3:123126824:C:G	0.0716143	29.3212	-1.09331
123127492	chr3:123127492:A:G	3.40566e-08	14.9417	-1.27265
123127511	chr3:123127511:A:G	1.16422e-14	-3.25008e-10	-1.21983
123128034	chr3:123128034:C:T	0.0630742	29.1868	-1.08589
123128374	chr3:123128374:G:A	5.97081e-15	-1.88758	-3.18434e-10
123128414	chr3:123128414:CT:C	4.41129e-14	-3.25008e-10	0.112291
123128924	chr3:123128924:A:T	1.7774e-14	-3.25008e-10	-0.796723
123129430	chr3:123129430:T:C	1.0563e-08	13.8073	-1.30892
123129519	chr3:123129519:A:G	1.46952e-14	-3.25008e-10	-0.986939
123129621	chr3:123129621:C:T	2.16409e-12	5.30136	-1.29607
123129799	chr3:123129799:A:T	1.77577e-14	-3.25008e-10	-0.797643
123129830	chr3:123129830:G:A	1.49946e-14	-3.25008e-10	-0.966773
123130287	chr3:123130287:G:A	1.27523e-14	-3.25008e-10	-1.12875
123130322	chr3:123130322:G:A	1.06758e-14	-3.25008e-10	-1.30649
123130778	chr3:123130778:G:A	4.22489e-08	14.7383	-0.853623
123130983	chr3:123130983:G:A	1.26092e-14	-1.14004	-3.18434e-10
123131059	chr3:123131059:G:C	0.0018044	25.3891	-0.842349
123131509	chr3:123131509:T:G	2.41329e-08	14.6199	-1.29526
123131514	chr3:123131514:G:A	1.1538e-14	-3.25008e-10	-1.22882
123131595	chr3:123131595:C:T	1.13359e-14	-3.25008e-10	-1.24649
123131729	chr3:123131729:C:T	2.13931e-08	14.5035	-1.29939
123132091	chr3:123132091:T:C	0.0945716	28.9896	-0.483719
123132105	chr3:123132105:G:A	4.20922e-14	-3.25008e-10	0.0654009
123132253	chr3:123132253:G:A	0.000826653	24.6189	-0.852756
123132414	chr3:123132414:T:C	2.69537e-08	14.7248	-1.28959
123132753	chr3:123132753:A:C	1.54263e-08	14.1622	-1.28508
123132993	chr3:123132993:A:G	0.10679	28.8869	-0.259528
123132995	chr3:123132995:G:A	8.17336e-13	4.33143	-1.29984
123133077	chr3:123133077:G:A	4.11151e-14	-3.25008e-10	0.0419124
123133482	chr3:123133482:G:A	3.78112e-08	15.047	-1.27337
123133499	chr3:123133499:G:A	1.08778e-14	-3.25008e-10	-1.28774
123133628	chr3:123133628:G:T	1.06479e-14	-3.25008e-10	-1.3091
123134066	chr3:123134066:C:G	1.32928e-14	-3.25008e-10	-1.08724
123134478	chr3:123134478:G:A	1.14145e-14	-3.25008e-10	-1.23958
123134507	chr3:123134507:C:T	1.21152e-14	-3.25008e-10	-1.18
123134833	chr3:123134833:G:A	0.00173052	25.7382	-1.23322
123134958	chr3:123134958:A:G	1.21662e-08	13.8779	-1.23816
123135118	chr3:123135118:T:C	4.62641e-14	1.38826	-1.22836
123135210	chr3:123135210:G:A	1.00121e-14	-0.225302	-1.14537
123135328	chr3:123135328:C:T	1.09173e-14	-3.25008e-10	-1.28411
123135425	chr3:123135425:A:G	6.23526e-15	-1.77889	-0.0653514
123135426	chr3:123135426:C:T	3.8723e-14	-3.25008e-10	-0.0180276
123135526	chr3:123135526:G:A	1.15281e-14	-3.25008e-10	-1.22968
123135647	chr3:123135647:GC:G	4.15529e-15	-1.58204	-0.668038
123135974	chr3:123135974:T:G	3.91339e-14	-3.25008e-10	-0.00747355
123136052	chr3:123136052:T:C	0.000377223	22.8506	0.131019
123136088	chr3:123136088:A:G	2.06086e-13	2.88117	-1.22734
123136795	chr3:123136795:C:T	8.9712e-15	-0.375269	-1.10517
123136877	chr3:123136877:G:A	2.38756e-14	-0.501607	-3.18434e-10
123136920	chr3:123136920:T:C	1.99464e-13	2.90313	-1.28196
123137069	chr3:123137069:A:G	1.07182e-14	-3.25008e-10	-1.30252
123138655	chr3:123138655:G:A	1.80002e-14	-3.25008e-10	-0.78408
123138979	chr3:123138979:A:G	5.49851e-14	-3.25008e-10	0.332599
123139328	chr3:123139328:A:G	1.56252e-13	-3.25008e-10	1.37701
123139984	chr3:123139984:A:G	1.06641e-14	-3.25008e-10	-1.30758
123140379	chr3:123140379:GA:G	2.25303e-15	-1.60396	-1.25823
123140474	chr3:123140474:G:A	1.72208e-14	-3.25008e-10	-0.828347
123140849	chr3:123140849:G:A	6.78525e-14	1.83309	-1.29021
123141021	chr3:123141021:G:A	7.51263e-14	1.93357	-1.28886
123141126	chr3:123141126:A:T	6.68261e-14	1.79701	-1.26938
123141148	chr3:123141148:G:A	1.06568e-14	-3.25008e-10	-1.30826
123141234	chr3:123141234:T:C	4.9449e-14	-1.98934	2.21582
123141304	chr3:123141304:AGCCTCTCTTTCCT:A	1.2567e-14	-3.25008e-10	-1.14339
123141509	chr3:123141509:A:G	9.80404e-14	2.20113	-1.29021
123141841	chr3:123141841:G:C	1.66676e-15	-1.95177	-1.21181
123141913	chr3:123141913:T:C	1.09674e-14	-3.25008e-10	-1.27953
123141918	chr3:123141918:C:T	1.28997e-11	5.04735	0.743143
123141967	chr3:123141967:C:A	3.95735e-14	1.29281	-1.28912
123142358	chr3:123142358:A:T	3.11751e-14	-3.25008e-10	-0.234844
123142670	chr3:123142670:G:A	5.35534e-15	-1.99637	-3.18434e-10
123142983	chr3:123142983:C:T	1.75724e-14	-3.25008e-10	-0.808133
123143041	chr3:123143041:C:T	3.30091e-14	-3.25008e-10	-0.17768
123143091	chr3:123143091:G:C	1.53362e-14	-3.25008e-10	-0.944246
123143168	chr3:123143168:C:CA	8.37299e-14	2.0565	-1.30337
123143392	chr3:123143392:A:AG	2.00735e-15	-2.03133	-0.946318
123143467	chr3:123143467:A:T	1.20885e-14	-1.18221	-3.18434e-10
123143567	chr3:123143567:A:G	1.08471e-14	-3.25008e-10	-1.29057
123143932	chr3:123143932:A:G	5.78255e-14	0.382694	0.000274525
123143981	chr3:123143981:G:A	1.09174e-14	-3.25008e-10	-1.2841
123144013	chr3:123144013:G:A	3.09272e-14	-1.90961	1.66678
123144146	chr3:123144146:C:T	1.58532e-14	0.24379	-1.15488
123144180	chr3:123144180:G:A	9.12859e-14	2.1484	-1.30887
123144379	chr3:123144379:T:C	8.02302e-14	2.01059	-1.30015
123144662	chr3:123144662:A:G	2.38824e-14	-3.25008e-10	-0.50132
123144776	chr3:123144776:T:A	1.06572e-14	-3.25008e-10	-1.30823
123144853	chr3:123144853:A:G	1.06477e-14	-3.25008e-10	-1.30912
123144864	chr3:123144864:G:A	1.09039e-14	-3.25008e-10	-1.28534
123144921	chr3:123144921:A:G	1.87863e-14	-3.25008e-10	-0.741336
123144994	chr3:123144994:T:C	1.09051e-14	-3.25008e-10	-1.28523
123145142	chr3:123145142:G:A	1.0731e-14	-3.25008e-10	-1.30133
123145251	chr3:123145251:A:T	2.84837e-14	-3.25008e-10	-0.325129
123145628	chr3:123145628:T:C	1.14853e-14	-3.25008e-10	-1.2334
123145644	chr3:123145644:A:G	1.87582e-14	-3.25008e-10	-0.74283
123145740	chr3:123145740:TAGAC:T	1.19785e-14	-0.133829	-1.05752
123145748	chr3:123145748:T:C	1.06864e-14	-3.25008e-10	-1.30549
123145780	chr3:123145780:C:G	6.21312e-14	1.76391	-1.30912
123145884	chr3:123145884:G:A	3.05656e-14	-3.25008e-10	-0.254588
123145924	chr3:123145924:G:T	8.70436e-14	2.02058	-1.22863
123145971	chr3:123145971:T:C	1.06984e-13	2.12593	-1.12772
123146289	chr3:123146289:T:A	3.01458e-14	0.740521	-1.00894
123146369	chr3:123146369:G:A	2.38213e-14	-3.25008e-10	-0.503883
123146413	chr3:123146413:G:A	1.12664e-14	-0.234009	-1.01863
123146516	chr3:123146516:G:A	2.64561e-14	-3.25008e-10	-0.398976
123146919	chr3:123146919:C:T	1.78141e-15	-2.05469	-1.04237
123147452	chr3:123147452:A:G	4.33982e-14	1.3867	-1.29074
123147619	chr3:123147619:A:T	1.06686e-14	-3.25008e-10	-1.30716
123147716	chr3:123147716:T:C	1.22859e-14	-3.25008e-10	-1.16601
123147858	chr3:123147858:C:T	3.12712e-14	-3.25008e-10	-0.231765
123147930	chr3:123147930:C:T	1.07842e-14	-3.25008e-10	-1.29638
123148322	chr3:123148322:C:T	2.16267e-14	-3.25008e-10	-0.600535
123148512	chr3:123148512:T:A	1.09213e-14	-3.25008e-10	-1.28374
123148780	chr3:123148780:T:C	1.11421e-14	-3.25008e-10	-1.26374
123148973	chr3:123148973:G:A	1.44798e-15	-2.05344	-1.25085
123149151	chr3:123149151:T:C	1.37999e-14	-3.25008e-10	-1.0498
123149288	chr3:123149288:A:G	4.61559e-14	1.45823	-1.30067
123149439	chr3:123149439:G:T	1.12361e-14	-3.25008e-10	-1.25533
123149591	chr3:123149591:A:G	2.67264e-13	3.1016	-1.18782
123149650	chr3:123149650:TG:T	1.06787e-14	-3.25008e-10	-1.30621
123149821	chr3:123149821:C:G	2.00365e-14	-3.25008e-10	-0.676906
123149838	chr3:123149838:A:G	1.3551e-14	-0.0149181	-1.05309
123149979	chr3:123149979:G:A	3.55576e-14	1.19792	-1.30122
123150043	chr3:123150043:A:G	2.47747e-14	-3.25008e-10	-0.464641
123150194	chr3:123150194:C:T	2.18893e-15	-1.66037	-1.23067
123150285	chr3:123150285:C:T	1.09258e-14	-3.25008e-10	-1.28334
123150630	chr3:123150630:G:A	7.38136e-14	-3.25008e-10	0.627081
123151419	chr3:123151419:C:T	4.80184e-14	-3.25008e-10	0.197122
123151698	chr3:123151698:C:T	1.73036e-14	0.281874	-1.10542
123152270	chr3:123152270:T:C	1.64405e-15	-2.06356	-1.11374
123152443	chr3:123152443:C:T	4.1259e-14	-3.25008e-10	0.0454067
123152585	chr3:123152585:C:T	1.21836e-14	-3.25008e-10	-1.17438
123152679	chr3:123152679:G:C	1.39653e-14	-3.25008e-10	-1.03789
123153079	chr3:123153079:C:T	2.28059e-14	0.0394002	-0.586842
123153104	chr3:123153104:G:T	4.27522e-14	-3.25008e-10	0.0809587
123153429	chr3:123153429:T:C	1.23113e-14	-3.25008e-10	-1.16394
123153507	chr3:123153507:G:A	1.687e-14	0.357976	-1.2069
123153544	chr3:123153544:G:A	1.07785e-14	-3.25008e-10	-1.29691
123153597	chr3:123153597:A:G	1.11856e-14	-3.25008e-10	-1.25983
123153901	chr3:123153901:G:A	1.14564e-14	-3.25008e-10	-1.23591
123153916	chr3:123153916:T:C	1.63755e-14	-0.219084	-0.659594
123154045	chr3:123154045:G:T	2.39991e-14	-3.25008e-10	-0.496444
123154079	chr3:123154079:A:T	1.12868e-14	-3.25008e-10	-1.25083
123154766	chr3:123154766:C:A	1.07575e-14	-3.25008e-10	-1.29886
123154800	chr3:123154800:T:C	1.63022e-14	-3.25008e-10	-0.883163
123155076	chr3:123155076:G:C	4.86918e-14	0.445393	-0.234344
123155593	chr3:123155593:T:G	1.5977e-14	-3.25008e-10	-0.90331
123155951	chr3:123155951:A:G	1.91811e-14	0.189887	-0.910422
123156111	chr3:123156111:A:G	1.80373e-15	-2.01454	-1.07006
123156331	chr3:123156331:G:A	1.14564e-14	-3.25008e-10	-1.23591
123156629	chr3:123156629:A:G	3.65172e-14	-3.25008e-10	-0.0766784
123156703	chr3:123156703:G:T	1.20488e-14	-3.25008e-10	-1.1855
123156800	chr3:123156800:G:T	1.57337e-15	-2.0294	-1.19184
123156826	chr3:123156826:A:AG	2.75827e-14	0.233624	-0.590897
123157100	chr3:123157100:C:T	1.46953e-14	-3.25008e-10	-0.986933
123157480	chr3:123157480:G:C	1.05566e-14	-0.0308283	-1.28688
123157619	chr3:123157619:T:C	1.55352e-15	-2.05668	-1.17727
123157772	chr3:123157772:C:T	1.17373e-14	-3.25008e-10	-1.21169
123157854	chr3:123157854:A:C	4.69738e-14	-3.25008e-10	0.175128
123157923	chr3:123157923:G:A	3.66097e-14	0.55886	-0.633009
123158159	chr3:123158159:G:A	3.49615e-14	0.547922	-0.668135
123158282	chr3:123158282:G:A	1.81843e-14	0.398407	-1.17231
123158344	chr3:123158344:A:C	1.13235e-14	-3.25008e-10	-1.24758
123158353	chr3:123158353:C:T	1.36788e-14	-3.25008e-10	-1.05861
123158543	chr3:123158543:C:T	1.19158e-14	-0.00557499	-1.19102
123159058	chr3:123159058:T:C	1.24106e-14	-3.25008e-10	-1.15591
123159217	chr3:123159217:G:A	4.98808e-14	-3.25008e-10	0.235174
123159325	chr3:123159325:C:G	1.08226e-14	-3.25008e-10	-1.29283
123159440	chr3:123159440:G:A	3.63403e-14	0.554043	-0.635579
123159507	chr3:123159507:G:A	3.73788e-14	0.591971	-0.645329
123159775	chr3:123159775:G:A	1.58243e-15	-2.03751	-1.17799
123159816	chr3:123159816:G:A	1.07989e-14	-3.25008e-10	-1.29502
123160017	chr3:123160017:T:C	1.13542e-14	-3.25008e-10	-1.24487
123160050	chr3:123160050:C:A	1.10734e-14	-3.25008e-10	-1.26992
123160161	chr3:123160161:T:C	1.79615e-14	-3.25008e-10	-0.78623
123160185	chr3:123160185:T:C	1.80375e-14	-3.25008e-10	-0.782009
123160203	chr3:123160203:C:T	1.08226e-14	-3.25008e-10	-1.29283
123160293	chr3:123160293:T:A	1.07091e-14	-3.25008e-10	-1.30337
123160529	chr3:123160529:G:A	2.58916e-14	0.830093	-1.25064
123160692	chr3:123160692:A:G	1.48585e-14	-3.25008e-10	-0.97589
123161142	chr3:123161142:A:C	1.41021e-14	-1.02814	-3.18434e-10
123161271	chr3:123161271:G:A	2.72914e-15	-1.44048	-1.22999
123161344	chr3:123161344:T:C	2.9298e-14	0.435584	-0.732529
123161381	chr3:123161381:G:A	1.08226e-14	-3.25008e-10	-1.29283
123161664	chr3:123161664:A:C	1.74373e-14	-3.25008e-10	-0.81585
123161705	chr3:123161705:G:C	2.4937e-14	-3.25008e-10	-0.458108
123161856	chr3:123161856:T:G	5.39316e-14	-3.25008e-10	0.313254
123162533	chr3:123162533:G:A	1.09362e-14	-3.25008e-10	-1.28239
123162700	chr3:123162700:G:C	1.10849e-14	-1.26888	-3.18434e-10
123162714	chr3:123162714:C:T	1.08477e-14	-1.29051	-3.18434e-10
123162715	chr3:123162715:C:T	1.07347e-14	-1.30098	-3.18434e-10
123163161	chr3:123163161:G:A	1.28415e-14	-3.25008e-10	-1.12178
123163342	chr3:123163342:C:T	1.07042e-14	-3.25008e-10	-1.30383
123163916	chr3:123163916:G:A	1.0654e-14	-3.25008e-10	-1.30853
123163925	chr3:123163925:G:A	2.64788e-15	-2.05938	-0.641323
123164031	chr3:123164031:A:C	1.80678e-14	-3.25008e-10	-0.780333
123164033	chr3:123164033:T:A	1.90681e-15	-1.99994	-1.02909
123164508	chr3:123164508:G:A	7.45431e-15	-0.669639	-0.996031
123164947	chr3:123164947:G:A	1.8042e-14	-3.25008e-10	-0.78176
123165080	chr3:123165080:C:A	1.39061e-14	-3.25008e-10	-1.04214
123165272	chr3:123165272:C:T	2.64332e-15	-2.06343	-0.638999
123165448	chr3:123165448:T:C	3.33385e-15	-1.3542	-1.11614
123165605	chr3:123165605:C:T	1.41626e-14	-3.25008e-10	-1.02386
123165686	chr3:123165686:G:T	1.50616e-14	-3.25008e-10	-0.962316
123165722	chr3:123165722:T:C	1.39764e-14	-3.25008e-10	-1.03709
123165952	chr3:123165952:G:A	2.459e-15	-1.69129	-1.08341
123165963	chr3:123165963:A:G	2.13907e-14	-3.25008e-10	-0.611506
123166043	chr3:123166043:G:A	1.07262e-14	-3.25008e-10	-1.30177
123166057	chr3:123166057:T:C	1.37325e-15	-2.08794	-1.26934
123166058	chr3:123166058:C:T	1.08435e-14	-3.25008e-10	-1.29089
123166180	chr3:123166180:C:T	1.36431e-14	-3.25008e-10	-1.06123
123166400	chr3:123166400:T:C	2.23192e-14	-1.26415	0.695139
123166496	chr3:123166496:G:A	1.18697e-14	-3.25008e-10	-1.20047
123166538	chr3:123166538:A:T	2.07519e-14	0.548788	-1.19061
123166742	chr3:123166742:G:A	1.32448e-14	-3.25008e-10	-1.09086
123166862	chr3:123166862:C:T	1.9549e-15	-2.06287	-0.941254
123166991	chr3:123166991:C:T	1.51084e-15	-1.95737	-1.30443
123167211	chr3:123167211:G:A	1.24887e-14	-3.25008e-10	-1.14964
123167330	chr3:123167330:T:C	1.19927e-14	-3.25008e-10	-1.19016
123167344	chr3:123167344:T:C	1.30908e-14	0.152461	-1.25502
123167378	chr3:123167378:T:C	1.59269e-15	-2.06261	-1.14643
123167490	chr3:123167490:C:T	6.32211e-14	-3.25008e-10	0.472177
123167825	chr3:123167825:C:CAA	1.08218e-14	-3.25008e-10	-1.2929
123167828	chr3:123167828:T:A	1.08218e-14	-3.25008e-10	-1.2929
123168055	chr3:123168055:A:T	4.84657e-14	-0.164054	0.370448
123168554	chr3:123168554:G:A	2.1066e-14	-3.25008e-10	-0.626804
123168947	chr3:123168947:A:G	1.07248e-14	-3.25008e-10	-1.3019
123169193	chr3:123169193:G:A	1.06499e-14	-3.25008e-10	-1.30891
123169259	chr3:123169259:G:A	2.75868e-14	0.812915	-1.17004
123169330	chr3:123169330:G:T	5.76192e-14	-3.25008e-10	0.379394
123169350	chr3:123169350:T:C	1.3983e-14	-3.25008e-10	-1.03662
123169381	chr3:123169381:CA:AA	2.54538e-14	-3.25008e-10	-0.437596
123169790	chr3:123169790:A:G	2.01468e-14	-1.26379	0.59237
123169908	chr3:123169908:C:T	7.36611e-14	-3.25008e-10	0.625013
123169909	chr3:123169909:A:G	1.21309e-14	-0.674314	-0.504392
123169937	chr3:123169937:A:G	1.26419e-14	-3.25008e-10	-1.13745
123170001	chr3:123170001:A:G	6.3456e-15	-1.8267	-3.18434e-10
123170333	chr3:123170333:G:C	1.18596e-14	-3.25008e-10	-1.20132
123170634	chr3:123170634:G:A	1.17078e-14	-3.25008e-10	-1.2142
123170739	chr3:123170739:G:A	1.08733e-14	-3.25008e-10	-1.28816
123170779	chr3:123170779:G:C	1.81786e-14	-1.33179	0.55757
123170784	chr3:123170784:C:T	1.10353e-14	-3.25008e-10	-1.27336
123170861	chr3:123170861:T:C	1.69801e-14	-1.43364	0.591227
123170976	chr3:123170976:C:T	1.07572e-14	-3.25008e-10	-1.29889
123171342	chr3:123171342:C:G	1.53125e-14	-3.25008e-10	-0.945795
123171401	chr3:123171401:A:G	1.16133e-14	-3.25008e-10	-1.22231
123171475	chr3:123171475:A:G	4.04953e-14	-1.20081	1.22753
123171889	chr3:123171889:A:G	1.06517e-14	-3.25008e-10	-1.30874
123172052	chr3:123172052:G:A	1.08189e-14	-3.25008e-10	-1.29317
123172068	chr3:123172068:T:C	1.8503e-14	-3.25008e-10	-0.756527
123172167	chr3:123172167:G:A	4.1247e-13	-1.23486	3.58256
123172323	chr3:123172323:A:T	1.52167e-14	-3.25008e-10	-0.952065
123172603	chr3:123172603:T:C	3.47075e-14	-3.25008e-10	-0.127506
123172808	chr3:123172808:C:T	3.79415e-14	-3.25008e-10	-0.0384178
123173106	chr3:123173106:T:C	3.32443e-14	-3.25008e-10	-0.170578
123173317	chr3:123173317:G:A	1.12039e-13	-0.259309	1.30369
123173348	chr3:123173348:C:T	4.10701e-13	0.26747	2.07593
123173729	chr3:123173729:G:A	1.61873e-13	-3.25008e-10	1.41235
123173788	chr3:123173788:A:G	1.42679e-14	-3.25008e-10	-1.01645
123174391	chr3:123174391:A:G	2.40805e-15	-1.49273	-1.30291
123174444	chr3:123174444:C:T	2.9901e-14	-3.25008e-10	-0.27657
123174649	chr3:123174649:T:C	1.38933e-13	-3.25008e-10	1.25953
123174808	chr3:123174808:G:T	1.35902e-14	-3.25008e-10	-1.06511
123175405	chr3:123175405:C:T	2.15359e-14	-0.949601	0.34486
123175816	chr3:123175816:A:G	2.25816e-15	-1.59666	-1.26325
123175841	chr3:123175841:A:G	1.32632e-15	-2.08739	-1.30466
123175887	chr3:123175887:A:G	1.18373e-14	-3.25008e-10	-1.20321
123175989	chr3:123175989:A:G	6.40731e-14	-3.25008e-10	0.485562
123176609	chr3:123176609:G:T	2.81117e-15	-1.41044	-1.23043
123176902	chr3:123176902:G:C	3.29414e-14	-3.25008e-10	-0.179733
123176978	chr3:123176978:A:G	7.07039e-14	-3.25008e-10	0.584039
123177162	chr3:123177162:T:C	6.03824e-14	-3.25008e-10	0.426235
123177317	chr3:123177317:C:A	4.18521e-14	-3.25008e-10	0.0596796
123177740	chr3:123177740:G:A	6.69069e-14	-3.25008e-10	0.52884
123178523	chr3:123178523:T:A	1.68388e-14	-1.78288	0.932104
123178588	chr3:123178588:T:C	1.29422e-14	-3.25008e-10	-1.11397
123178792	chr3:123178792:T:C	2.19778e-15	-2.0479	-0.839116
123178965	chr3:123178965:A:G	1.13959e-14	-0.0107127	-1.23049
123179085	chr3:123179085:T:G	2.29022e-14	-0.0438367	-0.499392
123179088	chr3:123179088:T:TAG	2.2833e-14	-0.0498557	-0.4964
123179161	chr3:123179161:A:C	1.48783e-14	0.0615471	-1.03611
123179182	chr3:123179182:C:G	1.36269e-14	-3.25008e-10	-1.06241
123179395	chr3:123179395:C:T	2.27804e-14	-3.25008e-10	-0.548563
123179777	chr3:123179777:G:T	4.93219e-15	-2.07868	-3.18434e-10
123179852	chr3:123179852:A:G	9.45788e-14	1.40646	-0.53149
123179882	chr3:123179882:T:C	1.57008e-13	1.01198	0.369862
123179923	chr3:123179923:G:A	1.11128e-14	-3.25008e-10	-1.26636
123180074	chr3:123180074:C:G	1.62933e-14	-3.25008e-10	-0.883706
123180112	chr3:123180112:A:T	8.55535e-14	-3.25008e-10	0.77468
123180433	chr3:123180433:G:A	9.57601e-14	-3.25008e-10	0.887384
123181466	chr3:123181466:G:A	1.63931e-15	-1.91193	-1.26826
123181615	chr3:123181615:A:G	3.968e-13	0.580044	1.72893
123181618	chr3:123181618:G:C	1.07129e-14	-3.25008e-10	-1.30302
123181827	chr3:123181827:T:A	1.30598e-14	-3.25008e-10	-1.10493
123181960	chr3:123181960:T:C	1.19648e-14	0.109618	-1.30211
123181996	chr3:123181996:G:A	2.44693e-14	-3.25008e-10	-0.477041
123183109	chr3:123183109:A:C	1.6534e-15	-1.92232	-1.2493
123183465	chr3:123183465:C:T	3.83515e-15	-1.06518	-1.26507
123183483	chr3:123183483:C:T	5.83967e-15	-0.686768	-1.22302
123184071	chr3:123184071:A:G	2.37171e-13	0.235768	1.55855
123184202	chr3:123184202:G:T	1.07736e-13	-3.25008e-10	1.00522
123184268	chr3:123184268:G:C	1.38144e-14	-3.25008e-10	-1.04875
123184281	chr3:123184281:C:T	3.12982e-14	-1.50633	1.27543
123184331	chr3:123184331:C:A	1.43397e-14	-3.25008e-10	-1.01143
123184393	chr3:123184393:G:T	3.21029e-14	0.867951	-1.07347
123184836	chr3:123184836:T:C	9.3476e-15	-0.246224	-1.19312
123184887	chr3:123184887:G:A	3.16338e-14	-3.25008e-10	-0.220236
123184949	chr3:123184949:C:A	5.46035e-15	-1.97695	-3.18434e-10
123185091	chr3:123185091:G:A	1.9088e-14	0.460844	-1.18625
123185110	chr3:123185110:A:G	1.61976e-14	0.341889	-1.23149
123185214	chr3:123185214:G:A	5.11954e-14	-3.25008e-10	0.261188
123185217	chr3:123185217:T:C	2.30178e-15	-1.58793	-1.25284
123185892	chr3:123185892:A:G	2.2025e-12	0.150046	3.87284
123186907	chr3:123186907:C:T	1.32116e-15	-2.0885	-1.30746
123187074	chr3:123187074:A:G	5.20074e-15	-2.02566	-3.18434e-10
123187647	chr3:123187647:C:T	1.06547e-14	-3.25008e-10	-1.30846
123187771	chr3:123187771:T:A	5.37494e-15	-1.99272	-3.18434e-10
123187798	chr3:123187798:G:C	1.07141e-14	-3.25008e-10	-1.3029
123187820	chr3:123187820:C:T	1.84053e-13	-3.25008e-10	1.54076
123187988	chr3:123187988:C:G	8.12852e-14	-3.25008e-10	0.723502
123188016	chr3:123188016:A:T	1.0678e-14	-3.25008e-10	-1.30628
123188227	chr3:123188227:G:A	1.20311e-13	-3.25008e-10	1.11562
123188242	chr3:123188242:G:A	1.06807e-14	-3.25008e-10	-1.30602
123188271	chr3:123188271:G:A	2.50734e-14	-3.25008e-10	-0.452655
123188443	chr3:123188443:C:T	1.68186e-14	-0.273882	-0.578094
123188452	chr3:123188452:C:T	4.30995e-14	-3.25008e-10	0.0890501
123188697	chr3:123188697:T:C	4.30995e-14	-3.25008e-10	0.0890501
123189509	chr3:123189509:A:G	2.07044e-13	0.236047	1.42242
123189728	chr3:123189728:A:G	1.14399e-13	-3.25008e-10	1.06523
123189768	chr3:123189768:C:G	1.09099e-13	-3.25008e-10	1.01779
123189897	chr3:123189897:G:A	1.99235e-14	-3.25008e-10	-0.682564
123190336	chr3:123190336:G:C	2.69105e-14	-3.25008e-10	-0.381944
123190550	chr3:123190550:A:G	1.38299e-14	0.00970851	-1.05734
123190559	chr3:123190559:C:T	1.49927e-14	-1.21649	0.249592
123190608	chr3:123190608:C:T	7.69854e-15	-0.373929	-1.2595
123190832	chr3:123190832:G:T	4.91565e-15	-2.08204	-3.18434e-10
123191079	chr3:123191079:C:T	8.65522e-15	-0.293818	-1.22248
123191182	chr3:123191182:AAAAG:A	7.85622e-14	-3.25008e-10	0.689429
123191395	chr3:123191395:G:A	1.32301e-14	-3.25008e-10	-1.09197
123191514	chr3:123191514:G:A	7.64695e-15	-0.417749	-1.22241
123191849	chr3:123191849:T:A	1.29876e-14	-1.50357	0.393098
123192325	chr3:123192325:C:T	6.55454e-14	0.166618	0.341664
123192582	chr3:123192582:TG:T	7.61716e-14	-3.25008e-10	0.658526
123192618	chr3:123192618:A:G	1.60125e-14	-0.585853	-0.315238
123192688	chr3:123192688:G:A	4.92148e-15	-2.08085	-3.18434e-10
123193167	chr3:123193167:T:A	3.22714e-13	-3.25008e-10	2.1023
123193248	chr3:123193248:G:A	4.38403e-15	-0.912474	-1.28402
123193445	chr3:123193445:G:A	8.35744e-14	0.124783	0.626493
123193524	chr3:123193524:T:G	1.80152e-14	-1.55545	0.772203
123193829	chr3:123193829:G:A	5.49768e-15	-1.97014	-3.18434e-10
123193927	chr3:123193927:C:T	8.33658e-14	-3.25008e-10	0.748776
123194668	chr3:123194668:C:T	7.11601e-15	-0.503617	-1.2085
123194705	chr3:123194705:GT:G	8.71292e-15	-0.381746	-1.12791
123194772	chr3:123194772:G:A	2.44056e-14	-3.25008e-10	-0.479649
123194871	chr3:123194871:A:G	7.35166e-14	-3.25008e-10	0.62305
123195242	chr3:123195242:T:A	1.11553e-14	-3.25008e-10	-1.26255
123195431	chr3:123195431:C:G	5.06965e-15	-2.05119	-3.18434e-10
123196001	chr3:123196001:G:A	1.12277e-14	-3.25008e-10	-1.25607
123196027	chr3:123196027:T:C	2.08115e-13	-0.498775	2.16241
123196400	chr3:123196400:G:A	2.07568e-14	-3.25008e-10	-0.641586
123196702	chr3:123196702:T:G	1.07426e-14	-3.25008e-10	-1.30025
123196909	chr3:123196909:C:A	1.16168e-14	-0.740282	-0.481726
123197360	chr3:123197360:T:C	2.57416e-14	-3.25008e-10	-0.426355
123197559	chr3:123197559:C:CT	1.88658e-14	-3.25008e-10	-0.737112
123197567	chr3:123197567:C:T	8.20747e-15	-0.674543	-0.894874
123197849	chr3:123197849:C:T	9.93233e-15	-0.22999	-1.14868
123198199	chr3:123198199:CT:C	9.14214e-15	-0.929957	-0.53161
123198495	chr3:123198495:A:C	1.10859e-14	-3.25008e-10	-1.26878
123198841	chr3:123198841:G:T	1.52625e-15	-2.08851	-1.16314
123199350	chr3:123199350:T:C	2.68698e-14	-0.74376	0.360301
123199387	chr3:123199387:A:G	1.13831e-14	-3.25008e-10	-1.24234
123199693	chr3:123199693:T:C	2.74715e-14	-0.741387	0.380076
123199775	chr3:123199775:A:G	2.85182e-14	-3.25008e-10	-0.323918
123199899	chr3:123199899:G:A	2.36321e-14	-1.45211	0.940252
123200081	chr3:123200081:T:A	5.46421e-15	-1.97624	-3.18434e-10
123200155	chr3:123200155:T:TCAG	1.52923e-14	-3.25008e-10	-0.947114
123200159	chr3:123200159:C:T	1.10313e-14	-0.85766	-0.416066
123200376	chr3:123200376:A:G	9.42707e-15	-0.927427	-0.50345
123200425	chr3:123200425:T:C	9.41884e-15	-0.875498	-0.556252
123200475	chr3:123200475:A:G	1.24052e-14	-3.25008e-10	-1.15634
123200535	chr3:123200535:T:G	2.14341e-14	-3.25008e-10	-0.609481
123200840	chr3:123200840:C:T	2.35793e-14	-0.79508	0.280987
123201014	chr3:123201014:T:C	6.77e-14	-3.25008e-10	0.540623
123201160	chr3:123201160:C:T	9.52088e-15	-0.883881	-0.537093
123201315	chr3:123201315:G:A	9.25797e-15	-0.881086	-0.567891
123202010	chr3:123202010:C:T	7.70882e-14	0.670488	-3.18434e-10
123202105	chr3:123202105:T:C	7.42793e-14	1.24199	-0.608618
123202292	chr3:123202292:T:A	1.86921e-15	-2.04396	-1.00499
123202468	chr3:123202468:T:C	1.093e-14	-0.813583	-0.469365
123203209	chr3:123203209:G:A	1.06918e-14	-3.25008e-10	-1.30498
123203257	chr3:123203257:A:G	2.09117e-14	-3.25008e-10	-0.634154
123203570	chr3:123203570:T:C	6.2287e-14	-0.570345	1.02764
123203815	chr3:123203815:C:T	9.91198e-15	-0.879893	-0.500825
123204046	chr3:123204046:G:A	9.39626e-15	-0.188895	-1.24526
123204068	chr3:123204068:T:C	1.19253e-14	-3.25008e-10	-1.1958
123204582	chr3:123204582:A:G	1.08246e-14	-0.806602	-0.48604
123204629	chr3:123204629:C:T	7.31556e-15	-1.68446	-3.18434e-10
123204892	chr3:123204892:A:G	1.48211e-15	-2.08828	-1.19271
123205145	chr3:123205145:G:A	1.11666e-14	-0.816959	-0.44458
123205269	chr3:123205269:A:AT	1.24756e-14	-3.25008e-10	-1.15068
123205356	chr3:123205356:A:G	2.90878e-14	0.6339	-0.938042
123205577	chr3:123205577:A:G	2.18532e-15	-1.83684	-1.05586
123205637	chr3:123205637:A:G	4.90452e-15	-2.0843	-3.18434e-10
123205913	chr3:123205913:G:A	4.97517e-15	-2.07	-3.18434e-10
123206348	chr3:123206348:G:T	1.16794e-14	-3.25008e-10	-1.21663
123206368	chr3:123206368:T:C	1.05118e-14	-0.829986	-0.491979
123206491	chr3:123206491:A:G	4.90816e-15	-2.08356	-3.18434e-10
123206837	chr3:123206837:T:C	1.12698e-14	-0.818867	-0.43347
123206940	chr3:123206940:G:T	1.03977e-14	-0.889089	-0.443787
123207051	chr3:123207051:A:G	1.04947e-14	-0.850469	-0.473124
123207057	chr3:123207057:G:A	1.19498e-14	-3.25008e-10	-1.19375
123207278	chr3:123207278:T:C	1.74664e-14	-3.25008e-10	-0.814185
123207709	chr3:123207709:T:C	2.88295e-14	-1.43618	1.12311
123207819	chr3:123207819:G:A	1.47671e-15	-2.08769	-1.19695
123208058	chr3:123208058:C:T	9.93247e-15	-0.893631	-0.485021
123208129	chr3:123208129:A:C	1.01434e-14	-0.855848	-0.501792
123208536	chr3:123208536:G:A	3.61839e-14	-3.25008e-10	-0.0858467
123208912	chr3:123208912:G:A	1.11856e-14	-3.25008e-10	-1.25983
123208955	chr3:123208955:T:C	1.2709e-14	-0.739031	-0.393123
123209623	chr3:123209623:C:T	1.05009e-14	-1.00066	-0.322346
123209706	chr3:123209706:AAAT:A	2.56919e-14	-3.25008e-10	-0.428287
123209746	chr3:123209746:A:G	9.8201e-15	-0.932253	-0.457778
123209852	chr3:123209852:C:G	2.56432e-14	-3.25008e-10	-0.430185
123209947	chr3:123209947:A:C	5.82964e-14	-1.36458	1.75566
123210129	chr3:123210129:G:A	1.08259e-14	-0.84468	-0.447836
123210209	chr3:123210209:G:A	6.82417e-15	-0.95314	-0.800852
123210230	chr3:123210230:G:A	1.08606e-14	-0.843102	-0.446217
123210274	chr3:123210274:G:A	1.14397e-14	-3.25008e-10	-1.23737
123210467	chr3:123210467:C:A	1.03725e-14	-0.866959	-0.468348
123210984	chr3:123210984:C:T	5.19127e-15	-2.02748	-3.18434e-10
123211014	chr3:123211014:A:G	9.37268e-15	-0.187538	-1.24913
123211311	chr3:123211311:A:T	1.00074e-14	-0.91266	-0.458472
123211996	chr3:123211996:G:A	1.48155e-15	-2.08779	-1.19358
123212034	chr3:123212034:C:T	2.56511e-14	-3.25008e-10	-0.429877
123212706	chr3:123212706:T:G	2.64239e-14	-1.44144	1.04125
123212743	chr3:123212743:A:T	6.37382e-14	-3.25008e-10	0.480322
123212864	chr3:123212864:C:T	1.46824e-15	-2.0869	-1.2035
123213291	chr3:123213291:C:T	1.10523e-14	-3.25008e-10	-1.27182
123213393	chr3:123213393:T:C	1.06418e-14	-0.885067	-0.424607
123213789	chr3:123213789:A:G	9.16415e-15	-0.243958	-1.21521
123213858	chr3:123213858:G:A	2.32139e-14	-0.825287	0.295578
123213922	chr3:123213922:G:A	9.59012e-15	-0.881134	-0.532595
123214482	chr3:123214482:G:A	2.20588e-14	-0.870385	0.289636
123214709	chr3:123214709:G:A	2.50405e-13	-0.619622	2.46824
123214908	chr3:123214908:T:C	2.02849e-14	-0.901165	0.236579
123214939	chr3:123214939:A:G	1.82275e-15	-2.0413	-1.03282
123216191	chr3:123216191:G:A	4.89439e-15	-2.08637	-3.18434e-10
123216308	chr3:123216308:A:G	7.18067e-14	-3.25008e-10	0.599516
123216417	chr3:123216417:C:G	1.59553e-14	-3.25008e-10	-0.904672
123216531	chr3:123216531:A:G	1.0123e-14	-0.898089	-0.461566
123216576	chr3:123216576:G:T	1.05696e-14	-0.868068	-0.448413
123216670	chr3:123216670:A:G	1.0717e-14	-0.884625	-0.418007
123217044	chr3:123217044:G:A	8.41178e-14	-3.25008e-10	0.757757
123217253	chr3:123217253:A:G	1.00254e-14	-0.90544	-0.463899
123217327	chr3:123217327:G:A	2.54059e-13	-0.555686	2.41879
123217504	chr3:123217504:C:T	9.52057e-15	-0.926108	-0.494899
123217538	chr3:123217538:A:AT	9.64615e-15	-0.924124	-0.48378
123217572	chr3:123217572:A:G	1.0064e-14	-0.911537	-0.453962
123218022	chr3:123218022:C:T	1.23193e-14	-0.906398	-0.256899
123218335	chr3:123218335:C:T	7.81582e-14	-0.635462	1.31974
123218433	chr3:123218433:A:G	1.05767e-14	-0.852687	-0.463124
123218622	chr3:123218622:C:A	2.63095e-14	-3.25008e-10	-0.404534
123218668	chr3:123218668:G:A	1.44918e-14	-3.25008e-10	-1.00088
123219258	chr3:123219258:A:G	2.63644e-14	-3.25008e-10	-0.402446
123219407	chr3:123219407:T:G	6.36186e-14	-3.25008e-10	0.478444
123219719	chr3:123219719:C:T	8.04947e-15	-0.39626	-1.1926
123220249	chr3:123220249:CAT:C	1.49358e-15	-2.08524	-1.18805
123220596	chr3:123220596:A:G	5.53547e-15	-1.96329	-3.18434e-10
123221122	chr3:123221122:TATTCGAGAAAGAAA:T	6.6294e-14	-3.25008e-10	0.519638
123221192	chr3:123221192:C:T	2.18636e-14	-3.25008e-10	-0.58964
123221265	chr3:123221265:A:G	4.95213e-14	0.38764	-0.159698
123221341	chr3:123221341:T:C	9.06661e-15	-0.910062	-0.559803
123221342	chr3:123221342:G:A	9.9141e-15	-0.881758	-0.498746
123221760	chr3:123221760:T:TTTG	1.03396e-14	-0.906817	-0.431669
123221867	chr3:123221867:T:C	1.19217e-14	-0.78556	-0.410539
123222015	chr3:123222015:C:T	1.65038e-14	-3.25008e-10	-0.870874
123222098	chr3:123222098:G:A	1.12644e-14	-0.862166	-0.390651
123222268	chr3:123222268:G:A	1.82918e-15	-2.0377	-1.03289
123222441	chr3:123222441:C:T	5.07875e-15	-2.0494	-3.18434e-10
123222486	chr3:123222486:A:G	4.98441e-15	-2.06815	-3.18434e-10
123222514	chr3:123222514:T:C	6.3531e-15	-1.82552	-3.18434e-10
123222516	chr3:123222516:GC:G	1.69892e-14	-3.25008e-10	-0.841886
123222840	chr3:123222840:C:T	3.45743e-14	-3.25008e-10	-0.13135
123223300	chr3:123223300:A:G	1.88196e-15	-2.03494	-1.00721
123223373	chr3:123223373:T:G	1.0388e-14	-0.898916	-0.434894
123223555	chr3:123223555:G:A	1.07667e-14	-0.856351	-0.44165
123223754	chr3:123223754:C:T	4.96876e-15	-2.07129	-3.18434e-10
123223928	chr3:123223928:T:C	1.19325e-14	-3.25008e-10	-1.1952
123223935	chr3:123223935:G:A	6.83395e-14	1.21526	-0.665234
123223997	chr3:123223997:T:C	1.09598e-14	-3.25008e-10	-1.28023
123224021	chr3:123224021:T:C	1.00777e-14	-0.933292	-0.430843
123224393	chr3:123224393:A:AAAAG	1.02981e-14	-0.902365	-0.440138
123224494	chr3:123224494:A:G	1.41023e-15	-2.08676	-1.24395
123224518	chr3:123224518:G:T	2.63419e-14	-3.25008e-10	-0.4033
123224594	chr3:123224594:G:A	1.6168e-14	-3.25008e-10	-0.891428
123224657	chr3:123224657:G:A	1.1162e-14	-3.25008e-10	-1.26195
123224859	chr3:123224859:G:C	4.91147e-15	-2.08289	-3.18434e-10
123225806	chr3:123225806:A:G	2.53519e-15	-1.44098	-1.30322
123225815	chr3:123225815:A:G	1.12313e-14	-3.25008e-10	-1.25576
123225964	chr3:123225964:T:C	1.44204e-14	-0.584177	-0.421638
123226090	chr3:123226090:G:A	1.11278e-14	-0.407199	-0.857812
123226320	chr3:123226320:A:G	1.24648e-14	-3.25008e-10	-1.15155
123226514	chr3:123226514:G:T	1.03019e-14	-0.180713	-1.16142
123227497	chr3:123227497:C:T	1.0682e-14	-3.25008e-10	-1.3059
123227881	chr3:123227881:A:G	1.02762e-14	-0.830722	-0.513907
123227935	chr3:123227935:C:T	1.02238e-14	-0.359013	-0.990734
123228215	chr3:123228215:T:A	5.01004e-15	-2.06302	-3.18434e-10
123228227	chr3:123228227:A:T	1.06507e-14	-3.25008e-10	-1.30884
123228480	chr3:123228480:C:T	1.06856e-13	-3.25008e-10	0.997016
123228506	chr3:123228506:C:T	1.03719e-14	-1.04444	-0.290917
123228598	chr3:123228598:A:G	1.10915e-14	-0.855044	-0.413242
123228626	chr3:123228626:T:C	9.21956e-15	-0.996877	-0.456258
123228725	chr3:123228725:A:G	6.38629e-15	-1.52825	-0.292059
123228727	chr3:123228727:G:A	1.15875e-14	-0.794865	-0.429667
123229049	chr3:123229049:G:A	7.86135e-15	-1.6125	-3.18434e-10
123229321	chr3:123229321:A:C	1.14863e-14	-3.25008e-10	-1.2333
123229416	chr3:123229416:G:T	1.96054e-13	-3.25008e-10	1.60393
123229472	chr3:123229472:T:A	9.28083e-15	-0.212687	-1.23382
123229601	chr3:123229601:C:T	1.59354e-14	-3.25008e-10	-0.905921
123229804	chr3:123229804:G:A	3.66191e-14	-3.25008e-10	-0.0738929
123230006	chr3:123230006:G:A	2.04882e-15	-1.77432	-1.18287
123230190	chr3:123230190:A:T	1.10842e-14	-3.25008e-10	-1.26894
123230312	chr3:123230312:A:G	1.62804e-13	-3.25008e-10	1.41808
123230674	chr3:123230674:C:T	4.9922e-15	-2.06658	-3.18434e-10
123231276	chr3:123231276:G:C	1.06877e-14	-0.834425	-0.470943
123231609	chr3:123231609:G:A	1.0169e-14	-0.893917	-0.461198
123232147	chr3:123232147:G:A	4.97032e-15	-2.07098	-3.18434e-10
123232712	chr3:123232712:G:A	1.15369e-14	-0.854748	-0.374165
123232787	chr3:123232787:A:G	6.2024e-14	-3.25008e-10	0.453059
123232836	chr3:123232836:G:A	1.17888e-14	-3.25008e-10	-1.20731
123232863	chr3:123232863:T:A	1.077e-14	-3.25008e-10	-1.2977
123233303	chr3:123233303:AT:A	2.74921e-14	-3.25008e-10	-0.360562
123234136	chr3:123234136:A:G	1.11389e-14	-0.867082	-0.396933
123234453	chr3:123234453:A:G	2.55026e-14	-1.48683	1.05115
123234690	chr3:123234690:A:T	1.09032e-14	-3.25008e-10	-1.2854
123234739	chr3:123234739:T:C	1.15136e-14	-3.25008e-10	-1.23093
123234812	chr3:123234812:C:T	5.03431e-15	-2.05819	-3.18434e-10
123234895	chr3:123234895:C:T	4.53584e-14	-3.25008e-10	0.140133
123234896	chr3:123234896:G:A	1.02538e-14	-0.864228	-0.482583
123234955	chr3:123234955:G:A	1.07526e-14	-3.25008e-10	-1.29932
123235008	chr3:123235008:C:G	1.09428e-14	-3.25008e-10	-1.28178
123235056	chr3:123235056:T:C	1.00563e-14	-0.947743	-0.418521
123235215	chr3:123235215:C:T	1.09436e-14	-3.25008e-10	-1.28171
123235278	chr3:123235278:A:G	1.07757e-14	-0.867461	-0.429707
123235319	chr3:123235319:C:T	1.08955e-14	-0.852792	-0.43332
123235687	chr3:123235687:G:A	1.14948e-14	-3.25008e-10	-1.23257
123235753	chr3:123235753:A:G	1.07329e-14	-0.869038	-0.432111
123236138	chr3:123236138:C:T	1.20996e-14	-3.25008e-10	-1.18129
123236524	chr3:123236524:G:A	1.09176e-14	-3.25008e-10	-1.28408
123236526	chr3:123236526:C:T	9.97863e-15	-0.867919	-0.506097
123236829	chr3:123236829:G:A	1.07575e-14	-0.912412	-0.386446
123236868	chr3:123236868:G:GA	1.15714e-14	-1.22592	-3.18434e-10
123237044	chr3:123237044:A:C	1.03307e-14	-0.899108	-0.440229
123237338	chr3:123237338:TACA:T	1.0221e-14	-0.909145	-0.440874
123237744	chr3:123237744:C:T	7.0352e-14	-0.712412	1.29146
123237827	chr3:123237827:A:G	1.48466e-14	-3.25008e-10	-0.976689
123237867	chr3:123237867:AG:A	1.08436e-14	-0.823655	-0.467229
123237889	chr3:123237889:C:T	1.65216e-13	-3.25008e-10	1.43279
123237975	chr3:123237975:G:A	1.08625e-14	-3.25008e-10	-1.28914
123238390	chr3:123238390:G:T	1.09373e-14	-3.25008e-10	-1.28228
123238630	chr3:123238630:G:A	1.04056e-14	-0.900431	-0.431683
123239612	chr3:123239612:T:G	1.62083e-14	-3.25008e-10	-0.888941
123239958	chr3:123239958:T:C	2.93115e-13	2.0061	-3.18434e-10
123240136	chr3:123240136:A:G	1.65408e-14	-3.25008e-10	-0.868631
123240770	chr3:123240770:G:A	2.19857e-13	-0.701771	2.42029
123240956	chr3:123240956:T:A	1.80144e-15	-2.07639	-1.00949
123240979	chr3:123240979:T:C	1.29473e-14	-3.25008e-10	-1.11358
123241066	chr3:123241066:A:G	5.01302e-15	-2.06242	-3.18434e-10
123241150	chr3:123241150:C:T	6.12638e-15	-1.86186	-3.18434e-10
123241402	chr3:123241402:T:C	1.09165e-14	-3.25008e-10	-1.28419
123241481	chr3:123241481:C:T	1.01123e-14	-0.917035	-0.443678
123241508	chr3:123241508:C:T	1.15156e-14	-3.25008e-10	-1.23076
123241595	chr3:123241595:T:G	1.09126e-14	-3.25008e-10	-1.28455
123241751	chr3:123241751:A:G	1.20775e-14	-3.25008e-10	-1.18311
123241894	chr3:123241894:C:T	1.21425e-14	-3.25008e-10	-1.17775
123242239	chr3:123242239:TC:T	1.06859e-14	-0.846699	-0.45884
123242522	chr3:123242522:C:T	9.45268e-15	-0.911243	-0.516921
123242632	chr3:123242632:C:G	1.12032e-14	-3.25008e-10	-1.25826
123242647	chr3:123242647:T:C	6.09707e-15	-1.35016	-0.516491
123242747	chr3:123242747:G:T	9.93384e-15	-0.850711	-0.527804
123243086	chr3:123243086:G:A	1.19773e-14	-3.25008e-10	-1.19145
123243416	chr3:123243416:G:A	1.06734e-14	-3.25008e-10	-1.30671
123243430	chr3:123243430:C:T	4.18236e-14	-3.25008e-10	0.0589997
123243445	chr3:123243445:C:T	4.95066e-14	-3.25008e-10	0.227644
123243699	chr3:123243699:C:T	1.49212e-14	-0.789701	-0.181975
123243881	chr3:123243881:C:T	1.08387e-14	-3.25008e-10	-1.29134
123243962	chr3:123243962:A:G	7.45884e-14	1.07906	-0.441534
123244145	chr3:123244145:A:G	8.53629e-15	-0.374438	-1.1557
123244199	chr3:123244199:A:G	9.5299e-15	-0.920173	-0.499855
123244290	chr3:123244290:C:T	1.10175e-14	-3.25008e-10	-1.27498
123244424	chr3:123244424:A:G	6.08322e-14	-3.25008e-10	0.433658
123244469	chr3:123244469:T:G	1.18587e-14	-3.25008e-10	-1.2014
123244809	chr3:123244809:G:A	1.00883e-14	-0.887424	-0.475664
123245075	chr3:123245075:T:C	1.09583e-14	-3.25008e-10	-1.28037
123245200	chr3:123245200:T:A	3.48054e-14	-0.755329	0.630641
123245232	chr3:123245232:A:G	9.69323e-15	-0.930963	-0.472071
123245494	chr3:123245494:A:G	1.96686e-14	-3.25008e-10	-0.69544
123245543	chr3:123245543:G:GA	1.01209e-14	-0.941721	-0.418143
123245598	chr3:123245598:C:A	9.89197e-15	-0.90596	-0.476779
123246457	chr3:123246457:C:T	1.93464e-15	-2.07016	-0.944375
123247215	chr3:123247215:C:T	1.017e-14	-0.895818	-0.459199
123247337	chr3:123247337:T:C	4.65139e-14	0.48314	-0.31785
123247556	chr3:123247556:A:G	1.05208e-14	-0.852779	-0.468325
123247813	chr3:123247813:C:T	5.15351e-15	-2.03478	-3.18434e-10
123248006	chr3:123248006:A:T	1.09144e-14	-3.25008e-10	-1.28438
123248117	chr3:123248117:A:G	1.85264e-15	-2.06619	-0.991662
123248471	chr3:123248471:A:G	1.29463e-14	-1.11365	-3.18434e-10
123248638	chr3:123248638:G:A	5.37509e-14	-3.25008e-10	0.309898
123248646	chr3:123248646:A:G	9.0889e-15	-0.997694	-0.469714
123249143	chr3:123249143:A:T	9.29387e-15	-0.955013	-0.490094
123249236	chr3:123249236:A:G	1.30827e-14	-3.25008e-10	-1.10317
123249669	chr3:123249669:T:C	6.9515e-14	0.889609	-0.322528
123249866	chr3:123249866:G:A	2.07054e-14	-1.51307	0.869009
123249955	chr3:123249955:A:T	9.64058e-15	-0.89807	-0.51041
123250022	chr3:123250022:G:A	9.7696e-15	-0.898268	-0.496918
123250271	chr3:123250271:G:A	9.52345e-15	-0.923971	-0.496734
123250276	chr3:123250276:G:A	4.85928e-14	-3.25008e-10	0.209014
123250302	chr3:123250302:C:T	9.84916e-15	-0.88376	-0.503316
123250469	chr3:123250469:C:T	1.18463e-14	-3.25008e-10	-1.20245
123251060	chr3:123251060:A:AT	1.00765e-14	-0.896255	-0.468002
123251395	chr3:123251395:A:G	1.02289e-14	-0.856333	-0.492914
123251597	chr3:123251597:AGAG:A	9.75665e-15	-0.902791	-0.493721
123251800	chr3:123251800:TACA:T	1.02203e-14	-0.888309	-0.461773
123252046	chr3:123252046:G:A	1.03865e-14	-0.856821	-0.477138
123252248	chr3:123252248:T:G	9.79416e-15	-0.9462	-0.446476
123252503	chr3:123252503:T:C	1.05949e-14	-0.864567	-0.449518
123252577	chr3:123252577:A:G	7.13063e-14	-3.25008e-10	0.592522
123252880	chr3:123252880:T:G	1.09144e-14	-3.25008e-10	-1.28438
123252940	chr3:123252940:G:T	5.29997e-14	-3.25008e-10	0.295824
123253777	chr3:123253777:T:TTTA	1.67326e-14	-3.25008e-10	-0.857103
123253835	chr3:123253835:A:C	1.09258e-14	-3.25008e-10	-1.28334
123254287	chr3:123254287:G:A	1.1071e-14	-3.25008e-10	-1.27014
123254659	chr3:123254659:G:A	9.25018e-15	-0.895084	-0.554736
123255085	chr3:123255085:T:G	9.21192e-15	-0.935889	-0.518074
123255226	chr3:123255226:G:A	2.1744e-13	-3.25008e-10	1.70746
123256258	chr3:123256258:G:T	1.01217e-14	-0.872845	-0.486934
123256278	chr3:123256278:C:T	1.61973e-13	-3.25008e-10	1.41297
123256548	chr3:123256548:T:G	9.29661e-15	-0.921668	-0.523144
123256786	chr3:123256786:T:G	5.68664e-14	0.510407	-0.144164
123256830	chr3:123256830:G:C	1.08584e-14	-3.25008e-10	-1.28952
123256884	chr3:123256884:C:T	8.34765e-14	-3.25008e-10	0.750103
123256904	chr3:123256904:T:C	9.97751e-14	-0.480062	1.40852
123257164	chr3:123257164:G:T	1.16289e-14	-0.722705	-0.498261
123257165	chr3:123257165:T:C	1.33523e-15	-2.08713	-1.29822
123257186	chr3:123257186:G:A	9.45612e-15	-0.903333	-0.524466
123257529	chr3:123257529:C:G	1.08169e-14	-3.25008e-10	-1.29335
123257531	chr3:123257531:C:G	4.3825e-14	-3.25008e-10	0.105742
123257571	chr3:123257571:T:C	1.04308e-14	-0.857147	-0.472552
123257601	chr3:123257601:A:C	1.09231e-14	-3.25008e-10	-1.28358
123257698	chr3:123257698:C:T	3.11705e-14	-3.25008e-10	-0.234991
123257712	chr3:123257712:C:T	1.13094e-14	-0.687975	-0.560852
123257756	chr3:123257756:C:T	2.23424e-14	-3.25008e-10	-0.567975
123257804	chr3:123257804:C:T	9.34224e-15	-0.900701	-0.539215
123258119	chr3:123258119:T:C	3.88237e-14	-3.25008e-10	-0.015431
123258682	chr3:123258682:T:A	1.09456e-14	-3.25008e-10	-1.28152
123258858	chr3:123258858:A:G	1.66815e-15	-2.03829	-1.12446
123259007	chr3:123259007:T:C	5.87103e-15	-1.90443	-3.18434e-10
123259205	chr3:123259205:T:G	6.66316e-14	0.924764	-0.400047
123259639	chr3:123259639:G:A	9.72799e-15	-0.884163	-0.515292
123259693	chr3:123259693:C:A	2.05889e-15	-1.66404	-1.28825
123259993	chr3:123259993:A:G	1.00081e-14	-0.895668	-0.475399
123260213	chr3:123260213:A:G	1.68805e-14	-0.848301	-3.18434e-10
123260647	chr3:123260647:G:A	1.04768e-14	-0.848774	-0.476522
123260958	chr3:123260958:C:T	1.0861e-14	-0.780743	-0.508541
123260981	chr3:123260981:T:G	1.02542e-14	-0.797241	-0.549537
123261093	chr3:123261093:C:T	1.02893e-14	-0.8925	-0.450861
123261192	chr3:123261192:A:G	1.84645e-14	-1.55543	0.796813
123261525	chr3:123261525:A:G	1.21369e-14	-3.25008e-10	-1.17821
123261612	chr3:123261612:A:G	1.08881e-14	-0.835946	-0.450847
123261731	chr3:123261731:C:T	1.00396e-14	-0.86882	-0.499108
123262241	chr3:123262241:C:T	1.61973e-13	-3.25008e-10	1.41297
123262794	chr3:123262794:C:T	3.19761e-13	-3.25008e-10	2.09311
123262830	chr3:123262830:G:A	2.66884e-13	-3.25008e-10	1.91235
123262886	chr3:123262886:G:A	1.20415e-14	-1.1861	-3.18434e-10
123262959	chr3:123262959:A:G	4.85822e-14	-3.25008e-10	0.208795
123263104	chr3:123263104:G:A	6.56702e-15	-1.02455	-0.767855
123263581	chr3:123263581:A:T	1.06326e-14	-0.893496	-0.417038
123263835	chr3:123263835:C:A	1.06576e-14	-3.25008e-10	-1.30819
123264217	chr3:123264217:C:T	1.35138e-15	-2.08803	-1.2853
123264456	chr3:123264456:A:T	1.0974e-14	-3.25008e-10	-1.27893
123264494	chr3:123264494:ACT:A	2.1066e-14	-1.42576	0.798957
123264721	chr3:123264721:C:T	1.47798e-15	-2.03507	-1.24872
123264752	chr3:123264752:C:T	2.06689e-14	-3.25008e-10	-0.645831
123265317	chr3:123265317:G:A	4.8418e-14	-3.25008e-10	0.205409
123265398	chr3:123265398:A:T	1.18857e-14	-3.25008e-10	-1.19912
123265600	chr3:123265600:TGTG:T	1.2722e-14	-0.668658	-0.462475
123266556	chr3:123266556:G:A	2.45714e-14	-1.54148	1.0686
123266566	chr3:123266566:A:G	1.50394e-15	-2.04348	-1.2229
123266615	chr3:123266615:C:T	1.13929e-14	-0.73417	-0.507298
123266658	chr3:123266658:A:T	1.20172e-14	-0.673236	-0.514889
123266730	chr3:123266730:G:A	6.54729e-14	-3.25008e-10	0.507174
123266847	chr3:123266847:C:T	1.18289e-14	-0.692848	-0.511065
123268088	chr3:123268088:C:G	5.03834e-14	-3.25008e-10	0.245201
123268379	chr3:123268379:A:G	1.34916e-14	-0.58395	-0.488442
123268518	chr3:123268518:A:C	1.54705e-14	-3.25008e-10	-0.935529
123268573	chr3:123268573:C:T	3.3129e-14	-3.25008e-10	-0.174053
123268791	chr3:123268791:A:G	1.28188e-14	-3.25008e-10	-1.12355
123269373	chr3:123269373:G:A	1.34082e-14	-0.575744	-0.502853
123269450	chr3:123269450:CTTA:C	3.68721e-14	-3.25008e-10	-0.067007
123270283	chr3:123270283:TGATA:T	1.14216e-14	-0.611622	-0.627331
123270533	chr3:123270533:GTT:G	1.25331e-14	-3.25008e-10	-1.14609
123270637	chr3:123270637:T:C	7.91611e-14	-0.322687	1.01971
123270817	chr3:123270817:C:T	1.29232e-14	-0.518746	-0.596688
123271043	chr3:123271043:T:C	1.31937e-14	-3.25008e-10	-1.09472
123271162	chr3:123271162:C:T	1.09158e-14	-3.25008e-10	-1.28425
123271444	chr3:123271444:C:T	1.19467e-14	-0.584589	-0.609422
123271855	chr3:123271855:A:C	1.10215e-14	-0.659496	-0.615118
123271958	chr3:123271958:G:A	1.54187e-13	-3.25008e-10	1.3637
123272174	chr3:123272174:A:T	9.59481e-14	-0.469017	1.35836
123272191	chr3:123272191:C:T	1.32086e-15	-2.08783	-1.30835
123272204	chr3:123272204:G:A	3.83736e-14	-3.25008e-10	-0.0270924
123272388	chr3:123272388:T:C	1.00689e-14	-0.742571	-0.622438
123272416	chr3:123272416:C:G	1.22287e-14	-3.25008e-10	-1.17068
123272542	chr3:123272542:A:G	1.57982e-14	-3.25008e-10	-0.914563
123272669	chr3:123272669:G:A	9.38029e-15	-1.43585	-3.18434e-10
123273003	chr3:123273003:G:T	3.96219e-14	-0.257428	0.262347
123273056	chr3:123273056:G:A	3.96855e-14	-0.260527	0.26705
123273408	chr3:123273408:A:G	3.09133e-14	-1.46982	1.22654
123273788	chr3:123273788:A:G	1.13938e-14	-0.657963	-0.583428
123274239	chr3:123274239:T:C	1.31518e-14	-3.25008e-10	-1.0979
123274486	chr3:123274486:G:A	1.08306e-14	-3.25008e-10	-1.29209
123274546	chr3:123274546:A:G	1.16061e-14	-0.627626	-0.595302
123274863	chr3:123274863:G:T	2.23981e-14	-0.300158	-0.265328
123274900	chr3:123274900:G:A	1.07904e-14	-3.25008e-10	-1.2958
123275125	chr3:123275125:C:G	2.84951e-14	-3.25008e-10	-0.324731
123275193	chr3:123275193:TTATTG:T	3.56805e-14	-3.25008e-10	-0.0998563
123275273	chr3:123275273:CAGT:C	6.63336e-15	-0.538939	-1.24341
123275578	chr3:123275578:T:C	1.43614e-13	2.06171	-0.769045
123275602	chr3:123275602:ATTACAG:A	1.22999e-14	-3.25008e-10	-1.16487
123275610	chr3:123275610:A:T	1.23164e-14	-3.25008e-10	-1.16353
123276080	chr3:123276080:G:A	4.88626e-15	-2.08803	-3.18434e-10
123276308	chr3:123276308:C:T	6.26294e-14	-3.25008e-10	0.462773
123276784	chr3:123276784:A:G	7.98479e-14	-3.25008e-10	0.705662
123277515	chr3:123277515:G:A	1.07627e-14	-3.25008e-10	-1.29837
123277568	chr3:123277568:G:A	2.02585e-14	-3.25008e-10	-0.66589
123277870	chr3:123277870:T:TAATG	7.55699e-14	-3.25008e-10	0.650596
123278075	chr3:123278075:T:A	9.53733e-15	-0.336003	-1.08325
123278217	chr3:123278217:C:T	4.72099e-14	-2.04877	2.22892
123278308	chr3:123278308:G:C	1.38178e-14	-3.25008e-10	-1.0485
123278415	chr3:123278415:T:C	1.19857e-14	-3.25008e-10	-1.19075
123278770	chr3:123278770:A:G	1.31432e-13	-3.25008e-10	1.20403
123278793	chr3:123278793:G:A	1.19292e-13	-3.25008e-10	1.10711
123278862	chr3:123278862:C:T	5.56338e-15	-1.95826	-3.18434e-10
123279751	chr3:123279751:C:T	9.51853e-15	-1.42122	-3.18434e-10
123279781	chr3:123279781:C:T	1.11424e-13	-3.25008e-10	1.03888
123279786	chr3:123279786:C:T	8.06167e-14	1.13091	-0.415665
123279787	chr3:123279787:G:A	9.10765e-15	-0.400591	-1.06476
123280521	chr3:123280521:C:T	9.9943e-14	-3.25008e-10	0.930138
123280734	chr3:123280734:G:C	1.10103e-13	-3.25008e-10	1.02695
123281146	chr3:123281146:T:TAC	1.93614e-13	-3.25008e-10	1.59141
123281149	chr3:123281149:A:G	1.16895e-14	-3.25008e-10	-1.21577
123281354	chr3:123281354:G:A	2.08011e-13	-3.25008e-10	1.66313
123281507	chr3:123281507:C:A	2.68279e-14	-3.25008e-10	-0.38502
123282102	chr3:123282102:T:C	5.26215e-14	-2.03727	2.32593
123282499	chr3:123282499:C:T	1.54504e-14	-3.25008e-10	-0.936829
123282532	chr3:123282532:A:G	1.61773e-13	-3.25008e-10	1.41173
123282616	chr3:123282616:A:G	1.62539e-14	-3.25008e-10	-0.88613
123282647	chr3:123282647:G:A	2.58406e-15	-2.03852	-0.686581
123282884	chr3:123282884:T:TGAA	6.20569e-14	-3.25008e-10	0.45359
123283216	chr3:123283216:C:A	1.95781e-14	-3.25008e-10	-0.700049
123283217	chr3:123283217:A:C	1.945e-14	-3.25008e-10	-0.706616
123283389	chr3:123283389:T:C	2.11401e-13	-3.25008e-10	1.6793
123283480	chr3:123283480:A:G	1.66296e-13	-3.25008e-10	1.4393
123283490	chr3:123283490:G:C	1.61821e-13	-3.25008e-10	1.41203
123283625	chr3:123283625:G:GAAAC	1.13484e-14	-3.25008e-10	-1.24539
123284219	chr3:123284219:T:G	5.61904e-14	-3.25008e-10	0.354284
123284451	chr3:123284451:C:A	5.64098e-14	-3.25008e-10	0.358181
123284840	chr3:123284840:G:A	8.99185e-14	-3.25008e-10	0.824442
123285555	chr3:123285555:T:C	3.19681e-14	-3.25008e-10	-0.209724
123285817	chr3:123285817:C:A	5.08621e-15	-2.04793	-3.18434e-10
123285837	chr3:123285837:G:A	1.07837e-14	-3.25008e-10	-1.29643
123287077	chr3:123287077:A:G	2.28808e-14	-3.25008e-10	-0.544165
123287189	chr3:123287189:C:G	2.86945e-15	-1.36419	-1.25615
123287439	chr3:123287439:A:T	3.63524e-14	-3.25008e-10	-0.0812023
123287485	chr3:123287485:T:C	7.03386e-15	-1.72373	-3.18434e-10
123287510	chr3:123287510:T:G	8.48229e-15	-0.90203	-0.634452
123287551	chr3:123287551:C:G	7.13216e-15	-0.604771	-1.10508
123287603	chr3:123287603:ACTAGGC:A	1.6259e-14	-3.25008e-10	-0.885816
123287606	chr3:123287606:A:G	1.10805e-14	-1.62483	0.35555
123287885	chr3:123287885:T:C	1.09378e-14	-3.25008e-10	-1.28223
123288360	chr3:123288360:T:C	4.91571e-15	-1.04781	-1.03422
123288755	chr3:123288755:A:C	7.88894e-15	-1.96006	0.351063
123288812	chr3:123288812:C:T	4.90561e-15	-2.08408	-3.18434e-10
123289429	chr3:123289429:C:T	5.05001e-15	-2.05507	-3.18434e-10
123289907	chr3:123289907:G:A	4.94976e-14	-3.25008e-10	0.227463
123290118	chr3:123290118:G:A	1.04851e-13	-3.25008e-10	0.978078
123290198	chr3:123290198:G:A	1.70386e-14	-3.25008e-10	-0.838982
123290427	chr3:123290427:G:A	1.04446e-13	-3.25008e-10	0.974212
123290595	chr3:123290595:G:A	1.2644e-14	-3.25008e-10	-1.13728
123290977	chr3:123290977:C:T	1.22071e-14	-0.395772	-0.776677
123291394	chr3:123291394:C:T	9.51885e-14	-3.25008e-10	0.881397
123291429	chr3:123291429:G:A	3.79453e-14	-1.23808	1.19976
123291452	chr3:123291452:G:A	2.68533e-14	-3.25008e-10	-0.384075
123291516	chr3:123291516:C:T	8.07752e-15	-0.425594	-1.15978
123291693	chr3:123291693:G:A	1.07365e-14	-3.25008e-10	-1.30082
123291928	chr3:123291928:C:T	6.42949e-14	1.5034	-1.01438
123292345	chr3:123292345:G:A	2.88834e-14	-0.769388	0.458193
123292384	chr3:123292384:A:G	4.27025e-14	-3.25008e-10	0.0797956
123292507	chr3:123292507:G:A	1.45945e-14	-3.25008e-10	-0.993818
123292512	chr3:123292512:C:T	3.84804e-14	-3.25008e-10	-0.0243127
123292514	chr3:123292514:T:C	3.92845e-14	-0.539673	0.536039
123292533	chr3:123292533:C:T	2.76635e-14	-3.25008e-10	-0.354349
123292673	chr3:123292673:T:A	3.8754e-14	-0.285909	0.26868
123293272	chr3:123293272:G:C	1.08719e-13	-3.25008e-10	1.01431
123293503	chr3:123293503:A:G	1.07046e-14	-3.25008e-10	-1.30379
123293748	chr3:123293748:A:G	1.2163e-14	-3.25008e-10	-1.17607
123293763	chr3:123293763:G:A	3.34565e-14	-3.25008e-10	-0.164216
123293798	chr3:123293798:A:G	2.59079e-14	-1.19355	0.773629
123294439	chr3:123294439:T:C	1.14873e-14	-1.22859	-0.00462881
123294868	chr3:123294868:G:A	4.13981e-14	-3.25008e-10	0.0487731
123294932	chr3:123294932:A:G	6.93706e-14	-3.25008e-10	0.565001
123294935	chr3:123294935:G:A	6.52655e-14	-3.25008e-10	0.504001
123295047	chr3:123295047:C:T	5.3923e-15	-1.98949	-3.18434e-10
123295092	chr3:123295092:G:A	1.17265e-14	-3.25008e-10	-1.21261
123295199	chr3:123295199:C:A	3.78545e-14	-3.25008e-10	-0.0407129
123295314	chr3:123295314:G:A	5.87473e-13	-3.25008e-10	2.70137
123295372	chr3:123295372:AG:A	1.59876e-14	-3.25008e-10	-0.90265
123295826	chr3:123295826:C:T	3.77337e-14	-3.25008e-10	-0.0439089
123295868	chr3:123295868:A:G	7.10502e-14	-3.25008e-10	0.588925
123295922	chr3:123295922:C:T	3.7219e-14	-3.25008e-10	-0.0576417
123296030	chr3:123296030:C:T	5.70415e-14	-0.184394	0.553711
123296053	chr3:123296053:C:T	1.01496e-13	-3.25008e-10	0.945557
123296057	chr3:123296057:C:T	1.85517e-14	-1.46555	0.711652
123296132	chr3:123296132:G:T	9.86461e-14	-3.25008e-10	0.917077
123296248	chr3:123296248:G:A	2.04719e-14	-3.25008e-10	-0.65541
123296459	chr3:123296459:G:A	3.85027e-14	-3.25008e-10	-0.0237336
123296474	chr3:123296474:A:G	3.8589e-14	-3.25008e-10	-0.0214953
123296557	chr3:123296557:G:C	2.12649e-14	-3.25008e-10	-0.617403
123297073	chr3:123297073:T:C	6.03515e-14	-3.25008e-10	0.425724
123297189	chr3:123297189:G:A	7.40153e-14	-3.25008e-10	0.629809
123297491	chr3:123297491:C:A	1.11347e-14	-3.25008e-10	-1.26439
123298186	chr3:123298186:C:T	2.82134e-13	3.24308	-1.27516
123298277	chr3:123298277:G:A	1.11653e-14	-3.25008e-10	-1.26165
123298360	chr3:123298360:G:A	1.08832e-14	-3.25008e-10	-1.28724
123298388	chr3:123298388:C:G	5.23004e-14	-3.25008e-10	0.282543
123298389	chr3:123298389:T:G	5.16985e-14	-3.25008e-10	0.270967
123298617	chr3:123298617:C:T	4.95311e-14	-3.25008e-10	0.22814
123298946	chr3:123298946:C:T	1.1158e-14	-3.25008e-10	-1.26231
123299179	chr3:123299179:T:G	4.55879e-14	-3.25008e-10	0.145181
123299283	chr3:123299283:C:T	6.22725e-15	-1.84553	-3.18434e-10
123299291	chr3:123299291:G:C	1.19194e-14	-3.25008e-10	-1.1963
123299495	chr3:123299495:G:C	2.40343e-14	-1.32976	0.834782
123299626	chr3:123299626:C:G	1.09436e-14	-3.25008e-10	-1.28171
123299688	chr3:123299688:A:G	4.03453e-14	-3.25008e-10	0.0230121
123299735	chr3:123299735:C:T	4.98464e-15	-2.0681	-3.18434e-10
123299801	chr3:123299801:G:A	1.0774e-14	-3.25008e-10	-1.29733
123300116	chr3:123300116:A:G	5.78992e-15	-1.20736	-0.710983
123300467	chr3:123300467:C:A	3.01881e-14	-1.23977	0.972754
123300480	chr3:123300480:T:C	3.95672e-14	-3.25008e-10	0.0035383
123300488	chr3:123300488:G:T	1.07268e-14	-3.25008e-10	-1.30172
123300572	chr3:123300572:A:G	1.89855e-14	0.264199	-0.994984
123300713	chr3:123300713:C:T	3.01274e-14	-3.25008e-10	-0.269028
123300916	chr3:123300916:T:C	1.00836e-13	1.95813	-1.0191
123301138	chr3:123301138:CAGA:C	3.97729e-14	-3.25008e-10	0.00872401
123301143	chr3:123301143:G:A	3.85298e-14	-3.25008e-10	-0.0230299
123301144	chr3:123301144:ACGT:A	4.04109e-14	-3.25008e-10	0.0246377
123301208	chr3:123301208:G:A	3.77377e-14	-3.25008e-10	-0.0438029
123301374	chr3:123301374:G:A	2.13347e-14	0.346395	-0.960522
123301381	chr3:123301381:G:C	1.09054e-14	-3.25008e-10	-1.28521
123301487	chr3:123301487:T:C	3.90174e-14	-3.25008e-10	-0.0104538
123301815	chr3:123301815:G:A	4.27515e-14	-3.25008e-10	0.0809429
123302225	chr3:123302225:G:T	1.1091e-14	-3.25008e-10	-1.26833
123302585	chr3:123302585:A:G	1.88113e-14	-3.25008e-10	-0.740003
123302611	chr3:123302611:C:T	5.5927e-14	-3.25008e-10	0.349585
123302863	chr3:123302863:T:C	3.37631e-14	-3.25008e-10	-0.155094
123302991	chr3:123302991:A:G	1.12431e-14	-3.25008e-10	-1.25471
123303023	chr3:123303023:G:C	2.91311e-14	0.541442	-0.844099
123303327	chr3:123303327:C:G	2.88139e-14	-3.25008e-10	-0.313604
123303465	chr3:123303465:TA:T	7.82018e-15	-1.11478	-0.502979
123303521	chr3:123303521:T:C	3.3115e-14	-3.25008e-10	-0.174477
123303582	chr3:123303582:C:T	2.27893e-15	-1.98502	-0.865733
123303586	chr3:123303586:C:T	6.7723e-14	-3.25008e-10	0.540964
123303665	chr3:123303665:A:C	7.07354e-14	-3.25008e-10	0.584484
123303869	chr3:123303869:AAGAGAAGAGAAGAGAAGAGAAGAG:A	1.56994e-13	-3.25008e-10	1.38175
123303879	chr3:123303879:AAGAGAAGAGAAGAG:A	5.9496e-15	-1.89114	-3.18434e-10
123303916	chr3:123303916:C:A	1.26144e-14	-3.25008e-10	-1.13962
123304261	chr3:123304261:G:A	7.28192e-13	-3.25008e-10	2.9161
123304410	chr3:123304410:G:A	1.89661e-14	-3.25008e-10	-0.73181
123304526	chr3:123304526:C:T	6.00928e-15	-1.88116	-3.18434e-10
123304743	chr3:123304743:C:T	8.26617e-14	-3.25008e-10	0.740295
123304768	chr3:123304768:C:T	4.16236e-14	-1.42706	1.48127
123305306	chr3:123305306:G:A	4.22931e-14	-3.25008e-10	0.070163
123305357	chr3:123305357:A:T	1.39851e-14	-3.25008e-10	-1.03647
123305637	chr3:123305637:CT:C	1.65334e-13	2.72277	-1.28927
123305886	chr3:123305886:C:T	1.11485e-14	-3.25008e-10	-1.26316
123306147	chr3:123306147:G:A	2.06483e-14	-3.25008e-10	-0.646827
123306318	chr3:123306318:C:T	5.97715e-15	-1.25111	-0.635403
123306342	chr3:123306342:AG:A	6.50452e-13	-3.25008e-10	2.80321
123307099	chr3:123307099:G:C	1.78839e-14	-3.25008e-10	-0.790562
123307264	chr3:123307264:C:G	1.78788e-14	-3.25008e-10	-0.790844
123307461	chr3:123307461:C:T	1.31468e-13	-3.25008e-10	1.2043
123308740	chr3:123308740:A:T	1.06476e-14	-3.25008e-10	-1.30912
123308793	chr3:123308793:C:T	1.02387e-14	-1.61358	0.265296
123308835	chr3:123308835:A:AAACAAAC	1.18095e-14	-3.25008e-10	-1.20556
123308953	chr3:123308953:A:C	1.31692e-14	-3.25008e-10	-1.09658
123308978	chr3:123308978:C:T	1.28717e-14	-3.25008e-10	-1.11943
123309039	chr3:123309039:C:T	1.36536e-14	0.240005	-1.30047
123309041	chr3:123309041:A:G	3.0626e-14	-3.25008e-10	-0.252613
123309079	chr3:123309079:A:G	2.45984e-14	-1.49469	1.02291
123309190	chr3:123309190:G:A	1.14952e-13	-3.25008e-10	1.07005
123309280	chr3:123309280:A:G	1.31225e-14	-1.10013	-3.18434e-10
123309318	chr3:123309318:G:A	1.27152e-14	-3.25008e-10	-1.13167
123309984	chr3:123309984:G:A	2.41672e-14	-3.25008e-10	-0.489464
123310026	chr3:123310026:A:G	1.21728e-14	-1.32598	0.150729
123310575	chr3:123310575:C:T	5.37067e-15	-1.99351	-3.18434e-10
123310622	chr3:123310622:G:A	3.54277e-14	-3.25008e-10	-0.106969
123311396	chr3:123311396:G:A	1.06541e-14	-3.25008e-10	-1.30851
123311454	chr3:123311454:C:T	1.75914e-14	-0.807049	-3.18434e-10
123311838	chr3:123311838:T:G	9.25983e-15	-0.185299	-1.26348
123312195	chr3:123312195:G:A	9.83483e-15	-2.08613	0.697597
123312219	chr3:123312219:G:A	4.10687e-14	-3.25008e-10	0.0407838
123312240	chr3:123312240:A:T	9.45143e-14	-3.25008e-10	0.874289
123312409	chr3:123312409:AAATCTGCCATTTTAACCATTTTTAAGCGTACCATTCAGTGGCATT:A	3.62066e-14	-3.25008e-10	-0.0852203
123312463	chr3:123312463:T:G	3.58846e-14	-3.25008e-10	-0.0941541
123312466	chr3:123312466:T:C	1.18691e-14	-3.25008e-10	-1.20052
123312834	chr3:123312834:T:C	2.37139e-14	-3.25008e-10	-0.508401
123313252	chr3:123313252:A:G	3.3109e-14	-3.25008e-10	-0.174657
123313892	chr3:123313892:A:G	1.09867e-14	-3.25008e-10	-1.27778
123313968	chr3:123313968:G:T	1.5179e-15	-1.99788	-1.25926
123314627	chr3:123314627:G:T	2.34117e-15	-1.91133	-0.912478
123314846	chr3:123314846:C:T	6.90908e-14	1.83623	-1.27527
123316545	chr3:123316545:G:A	2.849e-14	-3.25008e-10	-0.324909
123316616	chr3:123316616:T:C	9.86559e-15	-0.147302	-1.23811
123316769	chr3:123316769:G:C	2.45622e-14	-3.25008e-10	-0.473252
123316956	chr3:123316956:ATTAC:A	5.44846e-15	-1.97913	-3.18434e-10
123317352	chr3:123317352:A:G	3.88304e-14	-3.25008e-10	-0.0152589
123317407	chr3:123317407:G:A	4.06883e-14	-3.25008e-10	0.0314782
123317506	chr3:123317506:G:A	4.07573e-14	-3.25008e-10	0.0331723
123317586	chr3:123317586:C:T	1.07573e-14	-0.12503	-1.17385
123317794	chr3:123317794:G:A	5.69426e-15	-1.935	-3.18434e-10
123317997	chr3:123317997:C:A	1.07359e-14	-3.25008e-10	-1.30087
123318196	chr3:123318196:A:G	3.31347e-15	-2.02593	-0.450533
123318200	chr3:123318200:A:C	3.50522e-14	-3.25008e-10	-0.117625
123318210	chr3:123318210:T:G	1.96732e-14	-3.25008e-10	-0.695205
123318417	chr3:123318417:C:T	1.07905e-14	-3.25008e-10	-1.29579
123318586	chr3:123318586:G:A	1.58199e-13	1.38939	-3.18434e-10
123319169	chr3:123319169:C:T	3.59138e-14	-3.25008e-10	-0.0933392
123319306	chr3:123319306:A:G	2.13651e-15	-2.0224	-0.892889
123320434	chr3:123320434:A:G	2.26764e-14	-3.25008e-10	-0.553138
123320631	chr3:123320631:A:C	1.19364e-14	-3.25008e-10	-1.19487
123320649	chr3:123320649:A:G	3.86364e-15	-2.03181	-0.291041
123320737	chr3:123320737:C:T	5.39393e-15	-1.98919	-3.18434e-10
123320961	chr3:123320961:G:A	4.96434e-15	-2.07218	-3.18434e-10
123321052	chr3:123321052:T:C	3.8158e-14	-3.25008e-10	-0.0327261
123321481	chr3:123321481:G:C	1.13243e-14	-2.02779	0.780281
123322510	chr3:123322510:A:G	4.98582e-15	-2.06786	-3.18434e-10
123323941	chr3:123323941:C:T	1.06566e-14	-3.25008e-10	-1.30828
123324064	chr3:123324064:C:T	2.68183e-14	-0.369574	-0.0158029
123324155	chr3:123324155:T:G	1.07712e-14	-3.25008e-10	-1.29759
123324207	chr3:123324207:C:G	8.98285e-15	-0.274152	-1.20499
123325489	chr3:123325489:G:GA	1.14523e-14	-3.25008e-10	-1.23627
123325708	chr3:123325708:T:C	1.59138e-14	-3.25008e-10	-0.907278
123325810	chr3:123325810:T:A	2.03741e-15	-1.96233	-1.00046
123326165	chr3:123326165:G:A	1.06644e-14	-3.25008e-10	-1.30755
123326208	chr3:123326208:T:C	1.84074e-15	-2.07211	-0.992188
123326218	chr3:123326218:C:T	1.67826e-14	-3.25008e-10	-0.854121
123326561	chr3:123326561:T:C	2.27075e-15	-2.03699	-0.817358
123326741	chr3:123326741:C:T	1.11022e-14	-3.25008e-10	-1.26732
123326784	chr3:123326784:GTGTCCCTCTGA:G	1.78327e-15	-2.07519	-1.02082
123327013	chr3:123327013:A:G	4.92661e-15	-2.07981	-3.18434e-10
123327781	chr3:123327781:G:C	1.0683e-14	-3.25008e-10	-1.30581
123327824	chr3:123327824:T:C	1.34562e-12	-3.25008e-10	3.53015
123328088	chr3:123328088:G:A	3.98967e-14	-3.25008e-10	0.0118314
123328451	chr3:123328451:C:T	1.90073e-14	-3.25008e-10	-0.729639
123328479	chr3:123328479:G:A	5.48475e-15	-1.97249	-3.18434e-10
123328631	chr3:123328631:A:G	3.71567e-15	-2.03151	-0.330389
123328819	chr3:123328819:A:G	5.0664e-15	-0.912139	-1.13969
123329396	chr3:123329396:C:T	1.81412e-14	-0.0321129	-0.744162
123329586	chr3:123329586:G:A	1.39253e-14	-3.25008e-10	-1.04075
123330778	chr3:123330778:T:C	2.27896e-14	-3.25008e-10	-0.548158
123330831	chr3:123330831:C:T	3.77259e-15	-1.15555	-1.19115
123331080	chr3:123331080:C:T	1.07752e-14	-3.25008e-10	-1.29721
123331091	chr3:123331091:A:C	2.10164e-15	-1.96449	-0.967254
123331967	chr3:123331967:A:C	2.18011e-14	-3.25008e-10	-0.5925
123332123	chr3:123332123:G:A	3.63662e-15	-1.27795	-1.10546
123332172	chr3:123332172:T:C	2.52405e-14	-0.623399	0.177386
123332293	chr3:123332293:A:T	1.25059e-14	-1.14827	-3.18434e-10
123332383	chr3:123332383:G:A	1.58881e-15	-2.08576	-1.12572
123332471	chr3:123332471:C:T	5.86719e-14	-3.25008e-10	0.397498
123332498	chr3:123332498:G:A	1.88613e-14	-3.25008e-10	-0.73735
123333489	chr3:123333489:C:T	1.59145e-14	-3.25008e-10	-0.907231
123333789	chr3:123333789:G:GA	2.75305e-14	-3.25008e-10	-0.359169
123333958	chr3:123333958:C:T	1.52557e-14	-3.25008e-10	-0.949511
123333998	chr3:123333998:C:T	5.81704e-15	-1.06249	-0.851176
123334149	chr3:123334149:T:C	1.90113e-14	-3.25008e-10	-0.72943
123334412	chr3:123334412:T:C	1.88397e-14	-3.25008e-10	-0.738493
123334563	chr3:123334563:C:T	1.49566e-15	-1.96285	-1.30905
123334612	chr3:123334612:C:T	5.20723e-15	-2.02441	-3.18434e-10
123334762	chr3:123334762:A:T	5.84959e-15	-1.01989	-0.888202
123335319	chr3:123335319:G:A	2.57501e-14	-3.25008e-10	-0.426025
123335508	chr3:123335508:C:T	1.64751e-15	-2.08339	-1.09181
123335923	chr3:123335923:A:C	6.0951e-15	-0.899094	-0.967883
123336042	chr3:123336042:C:T	9.45339e-15	-0.189976	-1.23811
123336172	chr3:123336172:C:A	1.07498e-14	-0.0111102	-1.28847
123336465	chr3:123336465:G:C	2.62652e-14	-3.25008e-10	-0.406215
123336518	chr3:123336518:G:A	1.59195e-14	-3.25008e-10	-0.906918
123337306	chr3:123337306:C:T	1.93429e-15	-1.70577	-1.30895
123337501	chr3:123337501:C:T	5.17616e-15	-2.0304	-3.18434e-10
123337759	chr3:123337759:T:C	1.88973e-14	-3.25008e-10	-0.735443
123338118	chr3:123338118:AC:A	1.84034e-14	-3.25008e-10	-0.761924
123338326	chr3:123338326:T:C	1.6574e-14	-3.25008e-10	-0.866625
123338887	chr3:123338887:C:CA	1.96402e-14	-3.25008e-10	-0.696884
123338888	chr3:123338888:C:CAGGA	1.96835e-14	-3.25008e-10	-0.694681
123338890	chr3:123338890:GGCCC:G	1.96402e-14	-3.25008e-10	-0.696884
123338939	chr3:123338939:A:C	5.04829e-14	0.247173	-3.18434e-10
123339226	chr3:123339226:C:T	1.49493e-13	2.62337	-1.29058
123339389	chr3:123339389:G:A	2.64949e-14	-3.25008e-10	-0.397509
123339506	chr3:123339506:G:A	4.94683e-15	-2.07571	-3.18434e-10
123339957	chr3:123339957:A:G	2.42376e-14	-3.25008e-10	-0.486557
123340302	chr3:123340302:G:A	1.15811e-13	-3.25008e-10	1.0775
123341291	chr3:123341291:GC:G	8.47723e-15	-2.03692	0.499844
123342054	chr3:123342054:T:C	3.12553e-14	-3.25008e-10	-0.232272
123342292	chr3:123342292:T:C	4.33736e-14	-3.25008e-10	0.0953882
123342309	chr3:123342309:C:G	3.97992e-14	-3.25008e-10	0.00938414
123342321	chr3:123342321:G:A	1.41219e-13	2.19934	-0.923497
123342377	chr3:123342377:T:C	1.42111e-14	-3.25008e-10	-1.02044
123342666	chr3:123342666:AAAG:A	1.41974e-13	-3.25008e-10	1.28118
123342751	chr3:123342751:A:AG	1.42859e-14	-3.25008e-10	-1.01519
123343082	chr3:123343082:G:A	2.48154e-14	-3.25008e-10	-0.462996
123343162	chr3:123343162:G:A	9.8683e-14	-3.25008e-10	0.917451
123343395	chr3:123343395:G:A	2.07072e-14	-3.25008e-10	-0.643981
123343538	chr3:123343538:G:A	1.45126e-14	-3.25008e-10	-0.999446
123343810	chr3:123343810:T:G	8.52871e-15	-2.05139	0.520363
123343855	chr3:123343855:G:A	7.3878e-15	-1.67463	-3.18434e-10
123344137	chr3:123344137:T:C	1.41509e-14	-3.25008e-10	-1.02468
123344727	chr3:123344727:C:T	1.08911e-14	-3.25008e-10	-1.28652
123345082	chr3:123345082:A:T	1.06631e-14	-3.25008e-10	-1.30767
123345242	chr3:123345242:T:C	2.05191e-13	1.29546	0.354017
123345308	chr3:123345308:C:T	1.31801e-13	-3.25008e-10	1.20683
123345470	chr3:123345470:G:A	4.97085e-15	-2.07087	-3.18434e-10
123345984	chr3:123345984:C:T	1.27646e-13	2.41479	-1.23999
123346482	chr3:123346482:C:T	3.12509e-14	-3.25008e-10	-0.232415
123346666	chr3:123346666:A:T	1.28289e-14	-3.25008e-10	-1.12276
123346689	chr3:123346689:T:G	1.10789e-14	-3.25008e-10	-1.26942
123346931	chr3:123346931:A:G	4.27065e-15	-0.974192	-1.2485
123347071	chr3:123347071:G:A	1.08321e-14	-3.25008e-10	-1.29195
123347163	chr3:123347163:A:G	2.1047e-13	1.22313	0.451754
123347179	chr3:123347179:G:C	2.29138e-14	-3.25008e-10	-0.542722
123347551	chr3:123347551:G:A	2.85614e-14	-3.25008e-10	-0.322406
123347638	chr3:123347638:G:T	1.31035e-13	2.45054	-1.24954
123348448	chr3:123348448:C:T	1.10541e-14	-3.25008e-10	-1.27166
123348469	chr3:123348469:T:C	1.4749e-14	-3.25008e-10	-0.983288
123348715	chr3:123348715:G:C	2.08454e-14	-3.25008e-10	-0.637329
123349177	chr3:123349177:G:A	2.34657e-14	0.637248	-1.15617
123349262	chr3:123349262:C:T	2.21723e-13	3.02009	-1.29312
123349397	chr3:123349397:C:T	1.13982e-14	-3.25008e-10	-1.241
123349502	chr3:123349502:C:T	5.7861e-14	-3.25008e-10	0.383582
123349512	chr3:123349512:G:A	3.20949e-11	5.57128	1.13071
123349896	chr3:123349896:A:G	3.56928e-13	3.49892	-1.29584
123349897	chr3:123349897:C:T	2.87565e-15	-1.35303	-1.26515
123349946	chr3:123349946:C:T	1.0659e-14	-3.25008e-10	-1.30806
123349970	chr3:123349970:T:C	2.7408e-15	-2.05049	-0.615728
123349973	chr3:123349973:G:A	2.34723e-12	3.61214	0.474396
123350061	chr3:123350061:G:A	3.34496e-14	-3.25008e-10	-0.164423
123350276	chr3:123350276:G:A	2.29385e-14	-3.25008e-10	-0.541645
123350283	chr3:123350283:C:T	1.07088e-14	-3.25008e-10	-1.3034
123350439	chr3:123350439:T:C	7.0736e-15	-0.40911	-1.30898
123350788	chr3:123350788:G:A	3.01547e-14	-3.25008e-10	-0.268122
123350973	chr3:123350973:G:A	3.82682e-13	3.56561	-1.29287
123351143	chr3:123351143:C:T	1.08216e-14	-3.25008e-10	-1.29292
123351195	chr3:123351195:G:A	9.66768e-14	-3.25008e-10	0.896912
123351574	chr3:123351574:T:C	3.3997e-10	7.56862	1.49353
123351579	chr3:123351579:G:A	4.74217e-15	-1.18099	-0.936979
123351670	chr3:123351670:C:T	4.78271e-15	-1.18651	-0.922941
123352230	chr3:123352230:C:T	1.29609e-14	-3.25008e-10	-1.11253
123352749	chr3:123352749:C:T	1.31621e-14	-3.25008e-10	-1.09712
123352771	chr3:123352771:G:C	1.33196e-14	-3.25008e-10	-1.08522
123353212	chr3:123353212:TC:T	1.6151e-14	-3.25008e-10	-0.892478
123353593	chr3:123353593:TG:T	2.26616e-14	-3.25008e-10	-0.553791
123353716	chr3:123353716:G:A	6.31018e-14	-3.25008e-10	0.470288
123353754	chr3:123353754:C:T	3.62618e-14	-0.0836974	-3.18434e-10
123354036	chr3:123354036:A:C	1.39768e-13	2.35826	-1.09274
123354327	chr3:123354327:T:A	1.10852e-14	-3.25008e-10	-1.26885
123356094	chr3:123356094:C:T	1.593e-14	0.344108	-1.25036
123356271	chr3:123356271:T:C	2.92928e-13	3.0235	-1.01804
123356308	chr3:123356308:A:G	1.13774e-13	-3.25008e-10	1.05975
123356458	chr3:123356458:A:G	3.06551e-14	-3.25008e-10	-0.251662
123356604	chr3:123356604:C:A	3.28385e-14	-3.25008e-10	-0.182861
123356617	chr3:123356617:C:G	1.07625e-13	-3.25008e-10	1.00419
123356820	chr3:123356820:C:T	3.05875e-14	-3.25008e-10	-0.25387
123356937	chr3:123356937:T:C	1.3106e-14	-3.25008e-10	-1.10139
123357846	chr3:123357846:A:G	3.24524e-14	-3.25008e-10	-0.194687
123358075	chr3:123358075:G:A	1.02411e-14	-1.34806	-3.18434e-10
123358327	chr3:123358327:G:A	1.21639e-14	0.0607121	-1.2367
123358637	chr3:123358637:C:A	2.98172e-14	-3.25008e-10	-0.279376
123358716	chr3:123358716:T:C	1.06612e-14	-3.25008e-10	-1.30785
123358865	chr3:123358865:G:A	1.99054e-14	-3.25008e-10	-0.683469
123359232	chr3:123359232:G:A	2.30772e-13	2.65838	-0.891415
123360234	chr3:123360234:G:A	1.31363e-13	-3.25008e-10	1.2035
123360312	chr3:123360312:A:T	1.26548e-13	2.07171	-0.905549
123360434	chr3:123360434:A:T	1.07041e-14	-3.25008e-10	-1.30384
123360526	chr3:123360526:A:C	7.20816e-14	-3.25008e-10	0.603337
123360602	chr3:123360602:C:T	9.16868e-15	-0.221727	-1.23694
123361165	chr3:123361165:G:A	1.09983e-14	-3.25008e-10	-1.27672
123361609	chr3:123361609:G:A	1.33908e-13	-3.25008e-10	1.22269
123361754	chr3:123361754:G:A	1.3576e-14	-3.25008e-10	-1.06616
123362114	chr3:123362114:G:A	3.47608e-14	0.652704	-0.778676
123362515	chr3:123362515:C:A	3.17509e-14	-3.25008e-10	-0.21654
123362516	chr3:123362516:T:C	6.83245e-14	-3.25008e-10	0.549806
123362923	chr3:123362923:C:T	6.2121e-15	-0.602064	-1.2459
123363075	chr3:123363075:A:G	1.28689e-14	-3.25008e-10	-1.11965
123363108	chr3:123363108:A:T	2.31958e-14	-3.25008e-10	-0.530493
123363278	chr3:123363278:CAAAG:C	1.27163e-10	6.74268	1.33608
123363298	chr3:123363298:C:T	9.45854e-15	-0.180963	-1.24658
123363551	chr3:123363551:T:C	4.26092e-15	-1.28198	-0.943
123363569	chr3:123363569:A:G	1.1416e-13	2.03396	-0.970821
123363859	chr3:123363859:C:T	1.84166e-10	7.03016	1.41897
123364270	chr3:123364270:G:A	2.40382e-14	-3.25008e-10	-0.494818
123364317	chr3:123364317:T:C	5.81806e-15	-1.9135	-3.18434e-10
123364480	chr3:123364480:A:G	2.25506e-13	-3.25008e-10	1.74388
123364751	chr3:123364751:C:T	4.17323e-14	-3.25008e-10	0.0568122
123364864	chr3:123364864:C:T	4.59888e-15	-1.01678	-1.13187
123365095	chr3:123365095:A:G	1.28582e-14	-3.25008e-10	-1.12048
123365097	chr3:123365097:C:A	2.34917e-14	-3.25008e-10	-0.517813
123365444	chr3:123365444:C:T	1.35032e-14	-3.25008e-10	-1.07153
123365532	chr3:123365532:G:A	3.66753e-14	0.704305	-0.776663
123365694	chr3:123365694:A:G	8.22961e-15	-2.06386	0.497134
123365904	chr3:123365904:A:G	7.45541e-14	-3.25008e-10	0.637063
123366251	chr3:123366251:G:A	1.18828e-13	1.9957	-0.892488
123366490	chr3:123366490:T:C	4.954e-14	0.962049	-0.73373
123366512	chr3:123366512:T:C	1.12392e-13	1.8376	-0.790071
123367740	chr3:123367740:G:A	4.12447e-10	7.22605	2.02935
123367918	chr3:123367918:C:T	1.1097e-14	-3.25008e-10	-1.26779
123368014	chr3:123368014:C:T	1.37313e-14	-3.25008e-10	-1.05479
123368063	chr3:123368063:G:A	1.93902e-13	-3.25008e-10	1.59289
123368148	chr3:123368148:C:T	3.40603e-14	-3.25008e-10	-0.14633
123368192	chr3:123368192:C:G	6.12805e-14	-3.25008e-10	0.441
123368333	chr3:123368333:C:T	1.42238e-14	-3.25008e-10	-1.01954
123368775	chr3:123368775:A:G	1.90736e-14	-3.25008e-10	-0.726159
123368807	chr3:123368807:C:G	1.10419e-14	-3.25008e-10	-1.27276
123369069	chr3:123369069:T:A	5.16096e-15	-1.13182	-0.901515
123369164	chr3:123369164:AGAG:A	8.3201e-15	-0.290295	-1.26549
123369629	chr3:123369629:T:C	5.16411e-15	-0.723666	-1.30906
123370374	chr3:123370374:C:G	1.0907e-14	-3.25008e-10	-1.28506
123370601	chr3:123370601:C:T	5.90282e-14	0.403553	-3.18434e-10
123371081	chr3:123371081:A:G	2.14603e-13	-3.25008e-10	1.69433
123371441	chr3:123371441:G:A	8.83897e-14	-3.25008e-10	0.807294
123371478	chr3:123371478:G:A	6.28931e-15	-0.546181	-1.28943
123371513	chr3:123371513:G:A	4.94792e-15	-1.03086	-1.04463
123371616	chr3:123371616:C:T	1.59209e-10	7.87223	0.431287
123371802	chr3:123371802:T:A	2.38634e-14	-3.25008e-10	-0.502116
123372125	chr3:123372125:A:T	2.38864e-14	-3.25008e-10	-0.501152
123372383	chr3:123372383:C:T	1.30901e-14	0.117917	-1.22052
123372397	chr3:123372397:A:C	5.30909e-15	-0.697051	-1.30799
123372877	chr3:123372877:T:A	9.06198e-14	-3.25008e-10	0.83221
123372982	chr3:123372982:T:C	1.31489e-14	-3.25008e-10	-1.09812
123373301	chr3:123373301:A:C	1.74864e-14	-3.25008e-10	-0.813037
123373698	chr3:123373698:G:A	1.83919e-14	-3.25008e-10	-0.762553
123374111	chr3:123374111:C:T	7.82294e-12	6.40686	-1.11651
123374683	chr3:123374683:T:C	1.57424e-14	-0.890432	-0.0276697
123374853	chr3:123374853:T:A	1.22986e-14	-3.25008e-10	-1.16498
123375040	chr3:123375040:C:T	4.56161e-15	-1.33972	-0.817065
123375057	chr3:123375057:C:T	5.84344e-15	-0.637197	-1.27194
123375084	chr3:123375084:G:A	1.35908e-14	-3.25008e-10	-1.06507
123375092	chr3:123375092:C:T	4.97401e-13	3.82519	-1.29026
123375604	chr3:123375604:T:C	7.33488e-15	-0.897858	-0.783963
123375914	chr3:123375914:A:G	8.02911e-12	6.49553	-1.17916
123376176	chr3:123376176:G:A	7.37551e-15	-1.6763	-3.18434e-10
123376465	chr3:123376465:G:A	4.63737e-15	-1.08663	-1.05369
123376696	chr3:123376696:T:C	4.2089e-15	-1.18204	-1.05522
123376781	chr3:123376781:A:G	1.27011e-14	-3.25008e-10	-1.13277
123376814	chr3:123376814:C:A	1.36197e-14	-3.25008e-10	-1.06294
123376917	chr3:123376917:C:T	3.08354e-10	7.15031	1.81423
123377096	chr3:123377096:C:A	1.38335e-14	-3.25008e-10	-1.04737
123377148	chr3:123377148:A:G	1.45574e-13	-3.25008e-10	1.30622
123377189	chr3:123377189:C:CT	1.09326e-14	-3.25008e-10	-1.28271
123377209	chr3:123377209:C:T	5.72035e-15	-1.93043	-3.18434e-10
123377629	chr3:123377629:AC:A	3.13621e-15	-1.23278	-1.29867
123378680	chr3:123378680:T:C	1.60724e-14	-0.897361	-3.18434e-10
123378721	chr3:123378721:A:G	4.09014e-15	-1.04861	-1.21727
123378859	chr3:123378859:T:A	3.93067e-15	-1.16234	-1.14331
123378863	chr3:123378863:A:G	3.8671e-15	-1.16977	-1.15219
123378970	chr3:123378970:C:T	2.35356e-14	-0.515948	-3.18434e-10
123378979	chr3:123378979:G:A	2.63869e-13	2.22203	-0.321039
123379085	chr3:123379085:C:T	1.8976e-14	-3.25008e-10	-0.731286
123379141	chr3:123379141:T:C	4.01266e-15	-1.14622	-1.13878
123379172	chr3:123379172:G:A	1.06505e-14	-3.25008e-10	-1.30886
123379329	chr3:123379329:G:A	3.983e-15	-1.16017	-1.13225
123379356	chr3:123379356:T:C	3.90583e-15	-1.18272	-1.12927
123379473	chr3:123379473:T:C	6.57001e-14	-3.25008e-10	0.510639
123379574	chr3:123379574:A:G	3.91114e-15	-1.19664	-1.11399
123379676	chr3:123379676:G:A	5.88793e-13	4.01268	-1.30907
123379891	chr3:123379891:T:G	3.45909e-10	7.24607	1.8334
123379995	chr3:123379995:G:C	4.04971e-15	-1.12804	-1.14777
123380282	chr3:123380282:G:A	2.0448e-10	6.58766	1.96611
123380441	chr3:123380441:C:T	7.84394e-15	-0.836144	-0.778577
123380671	chr3:123380671:A:G	5.90077e-10	7.08269	2.53086
123381323	chr3:123381323:A:G	4.12695e-15	-1.11461	-1.14231
123381330	chr3:123381330:T:C	3.94379e-15	-1.15002	-1.1523
123381349	chr3:123381349:A:G	3.97771e-15	-1.14976	-1.14399
123381457	chr3:123381457:C:T	3.96019e-15	-1.16148	-1.13669
123381616	chr3:123381616:A:G	3.94309e-15	-1.15865	-1.14385
123381794	chr3:123381794:A:G	7.78213e-13	-3.25008e-10	2.98254
123382049	chr3:123382049:C:T	6.56778e-14	-3.25008e-10	0.510299
123382093	chr3:123382093:G:A	5.56244e-15	-0.653753	-1.30467
123382129	chr3:123382129:C:T	3.80174e-15	-1.19346	-1.14554
123382297	chr3:123382297:A:G	3.92305e-15	-1.16951	-1.13808
123382403	chr3:123382403:A:C	4.18929e-15	-1.07914	-1.16279
123382406	chr3:123382406:G:T	3.95028e-15	-1.12338	-1.17729
123382745	chr3:123382745:A:G	4.56886e-15	-1.04465	-1.11055
123382783	chr3:123382783:G:C	1.53721e-14	-3.25008e-10	-0.94191
123382867	chr3:123382867:T:TCA	4.65079e-15	-1.14686	-0.990563
123382899	chr3:123382899:T:C	3.68645e-13	3.46608	-1.23071
123383031	chr3:123383031:C:T	6.45248e-15	-1.81	-3.18434e-10
123383106	chr3:123383106:C:T	1.76154e-13	-3.25008e-10	1.4969
123383134	chr3:123383134:C:T	4.59174e-15	-1.11714	-1.03306
123383143	chr3:123383143:A:G	4.60673e-15	-1.12984	-1.01711
123383197	chr3:123383197:G:A	5.48724e-15	-0.970402	-1.00163
123383428	chr3:123383428:T:C	2.20241e-14	-3.25008e-10	-0.582325
123383506	chr3:123383506:C:T	4.53226e-15	-1.13519	-1.02805
123383529	chr3:123383529:A:G	4.78816e-15	-1.08606	-1.02225
123383923	chr3:123383923:A:G	4.32878e-15	-1.17554	-1.03364
123383948	chr3:123383948:T:C	3.05534e-15	-1.48918	-1.06839
123384015	chr3:123384015:T:C	4.46159e-15	-1.12422	-1.05473
123384103	chr3:123384103:G:C	4.9284e-15	-1.05156	-1.02789
123384190	chr3:123384190:G:A	4.67142e-15	-1.10357	-1.02943
123384216	chr3:123384216:A:G	1.07129e-14	-3.25008e-10	-1.30302
123384399	chr3:123384399:T:C	4.53268e-15	-1.12813	-1.03501
123384403	chr3:123384403:T:C	4.42732e-15	-1.13282	-1.05385
123384442	chr3:123384442:C:T	4.47237e-15	-1.13179	-1.04476
123384533	chr3:123384533:A:G	6.31706e-14	-3.25008e-10	0.471377
123384563	chr3:123384563:G:A	5.18052e-15	-1.09952	-0.930033
123384594	chr3:123384594:C:T	5.13653e-15	-1.08695	-0.951133
123384632	chr3:123384632:T:C	5.48519e-15	-1.01753	-0.954883
123384691	chr3:123384691:A:G	5.19384e-15	-1.09171	-0.935278
123385390	chr3:123385390:G:A	5.26617e-15	-1.04352	-0.969641
123385432	chr3:123385432:A:C	2.43283e-11	7.72115	-1.29621
123385493	chr3:123385493:T:A	1.06484e-14	-3.25008e-10	-1.30906
123385580	chr3:123385580:C:T	2.21905e-11	7.63088	-1.29792
123385788	chr3:123385788:A:G	1.06478e-14	-3.25008e-10	-1.3091
123385791	chr3:123385791:A:G	1.10871e-14	-3.25008e-10	-1.26868
123385792	chr3:123385792:G:A	6.29638e-15	-1.83449	-3.18434e-10
123385966	chr3:123385966:T:C	5.37766e-15	-1.00272	-0.98949
123386227	chr3:123386227:T:A	5.57809e-15	-0.967811	-0.987806
123386289	chr3:123386289:CT:C	5.70476e-15	-0.94547	-0.987692
123386340	chr3:123386340:A:G	5.72449e-15	-0.971985	-0.957722
123386509	chr3:123386509:T:C	5.29067e-15	-1.00852	-0.999995
123386525	chr3:123386525:A:G	1.3114e-14	-3.25008e-10	-1.10078
123386581	chr3:123386581:C:T	5.5483e-15	-0.973046	-0.987925
123386590	chr3:123386590:C:A	5.91807e-15	-0.905	-0.991452
123386644	chr3:123386644:A:G	5.21942e-15	-1.0069	-1.01518
123386701	chr3:123386701:G:A	5.74356e-15	-0.937809	-0.988573
123386938	chr3:123386938:G:C	1.61269e-11	7.30125	-1.28747
123387005	chr3:123387005:A:G	1.33261e-14	-3.25008e-10	-1.08474
123387324	chr3:123387324:T:C	7.78384e-14	1.9727	-1.29253
123387573	chr3:123387573:C:G	4.06533e-14	-3.25008e-10	0.0306189
123387658	chr3:123387658:C:A	1.32283e-14	-3.25008e-10	-1.0921
123387805	chr3:123387805:T:C	4.74302e-15	-1.03085	-1.08694
123387912	chr3:123387912:A:G	5.05603e-15	-1.07981	-0.974071
123388077	chr3:123388077:A:C	4.75875e-15	-1.06424	-1.05024
123388374	chr3:123388374:G:A	1.18854e-14	0.108589	-1.30774
123388398	chr3:123388398:T:C	5.25685e-15	-0.972704	-1.04223
123388539	chr3:123388539:G:A	2.32806e-14	-3.25008e-10	-0.52684
123388579	chr3:123388579:C:CA	1.4037e-14	-1.02569	-0.00707698
123388715	chr3:123388715:A:G	4.5636e-15	-1.12385	-1.0325
123388861	chr3:123388861:T:C	2.19182e-13	-3.25008e-10	1.71544
123389383	chr3:123389383:G:A	4.85712e-15	-1.05443	-1.03959
123389427	chr3:123389427:C:T	1.07344e-14	-0.896959	-0.404048
123389493	chr3:123389493:G:A	1.19945e-14	-3.25008e-10	-1.19001
123389494	chr3:123389494:CAA:C	1.12418e-10	9.21459	-1.25908
123389554	chr3:123389554:C:T	1.07653e-14	-3.25008e-10	-1.29813
123389647	chr3:123389647:G:A	6.68304e-15	-0.470544	-1.30435
123389766	chr3:123389766:G:A	1.19203e-14	-1.15683	-0.0393857
123389937	chr3:123389937:CT:C	2.26398e-14	-3.25008e-10	-0.554754
123390044	chr3:123390044:T:C	1.06683e-14	-3.25008e-10	-1.30718
123390322	chr3:123390322:G:A	6.99732e-15	-0.420986	-1.30795
123390338	chr3:123390338:C:T	1.72965e-14	-3.25008e-10	-0.823958
123390416	chr3:123390416:C:T	7.24966e-14	-3.25008e-10	0.609077
123390524	chr3:123390524:A:C	5.66817e-15	-0.937514	-1.00208
123390525	chr3:123390525:C:A	5.61916e-15	-0.940269	-1.00801
123390647	chr3:123390647:T:C	5.76258e-15	-0.691607	-1.23147
123390739	chr3:123390739:A:G	6.1449e-15	-0.62418	-1.23466
123390832	chr3:123390832:C:T	6.0142e-15	-1.88034	-3.18434e-10
123390906	chr3:123390906:C:T	1.085e-14	-3.25008e-10	-1.2903
123391305	chr3:123391305:AC:A	1.32863e-14	-3.25008e-10	-1.08773
123391378	chr3:123391378:C:T	1.19447e-14	0.0941308	-1.2883
123391477	chr3:123391477:A:G	1.34368e-14	-3.25008e-10	-1.07647
123391907	chr3:123391907:G:T	1.11907e-14	-3.25008e-10	-1.25938
123391929	chr3:123391929:C:T	1.93603e-08	10.5368	2.56744
123392480	chr3:123392480:TATC:T	9.74196e-15	-0.103012	-1.29501
123392601	chr3:123392601:A:G	1.37282e-14	-3.25008e-10	-1.05501
123392937	chr3:123392937:G:T	6.90152e-14	-3.25008e-10	0.559865
123393200	chr3:123393200:A:C	1.06551e-14	-3.25008e-10	-1.30842
123393310	chr3:123393310:G:C	7.21249e-15	-1.69865	-3.18434e-10
123393353	chr3:123393353:AC:A	2.94716e-12	5.59594	-1.28181
123393369	chr3:123393369:G:C	5.01757e-15	-2.06152	-3.18434e-10
123393445	chr3:123393445:T:C	4.3637e-14	-2.08789	2.18933
123393446	chr3:123393446:A:G	1.41519e-15	-2.02161	-1.30559
123393646	chr3:123393646:T:C	1.46237e-14	-3.25008e-10	-0.991816
123394008	chr3:123394008:A:G	3.34266e-12	-3.25008e-10	4.44006
123394120	chr3:123394120:A:G	1.07472e-14	-3.25008e-10	-1.29982
123394198	chr3:123394198:T:C	1.95395e-13	-3.25008e-10	1.60056
123394822	chr3:123394822:A:G	1.07958e-14	-3.25008e-10	-1.2953
123395136	chr3:123395136:C:G	1.06957e-14	-3.25008e-10	-1.30462
123395157	chr3:123395157:A:G	1.06978e-14	-3.25008e-10	-1.30443
123395199	chr3:123395199:T:C	1.06992e-14	-3.25008e-10	-1.30429
123395493	chr3:123395493:G:A	5.46899e-15	-2.05231	0.0769416
123395706	chr3:123395706:C:T	1.18985e-14	-3.25008e-10	-1.19805
123395711	chr3:123395711:C:T	4.41921e-14	-3.25008e-10	0.114084
123395728	chr3:123395728:T:A	5.42975e-15	-1.98257	-3.18434e-10
123395882	chr3:123395882:T:A	1.41646e-15	-2.07685	-1.24946
123397352	chr3:123397352:C:T	5.53764e-14	-3.25008e-10	0.339691
123397356	chr3:123397356:C:T	1.61347e-14	-3.25008e-10	-0.893493
123397461	chr3:123397461:ACT:A	1.6469e-14	-3.25008e-10	-0.872982
123397600	chr3:123397600:G:A	1.64956e-14	-3.25008e-10	-0.871371
123397710	chr3:123397710:ATCT:A	1.89183e-14	-3.25008e-10	-0.734334
123397853	chr3:123397853:C:T	1.11753e-14	-3.25008e-10	-1.26075
123398032	chr3:123398032:G:A	1.64361e-14	-3.25008e-10	-0.87498
123398092	chr3:123398092:A:G	1.74203e-14	-3.25008e-10	-0.816824
123398195	chr3:123398195:C:T	1.39018e-14	-3.25008e-10	-1.04244
123398318	chr3:123398318:C:T	3.14896e-11	6.70362	-0.0206718
123398464	chr3:123398464:T:C	1.73742e-14	-3.25008e-10	-0.819475
123398477	chr3:123398477:C:CCCCA	1.73301e-14	-3.25008e-10	-0.822017
123398641	chr3:123398641:C:T	4.20935e-11	5.11811	1.85508
123398981	chr3:123398981:T:C	1.71819e-14	-3.25008e-10	-0.830607
123399065	chr3:123399065:C:T	1.69897e-14	-3.25008e-10	-0.841853
123399068	chr3:123399068:C:T	1.06478e-14	-3.25008e-10	-1.30911
123399069	chr3:123399069:G:A	3.47153e-13	-3.25008e-10	2.1753
123399227	chr3:123399227:C:T	1.70217e-14	-3.25008e-10	-0.839973
123399281	chr3:123399281:T:C	1.45368e-12	-3.25008e-10	3.60739
123399468	chr3:123399468:T:C	3.67831e-12	5.43103	-0.895281
123399528	chr3:123399528:G:A	1.58198e-14	-3.25008e-10	-0.913199
123399711	chr3:123399711:G:A	1.07501e-14	-3.25008e-10	-1.29955
123399738	chr3:123399738:G:T	1.39736e-14	-3.25008e-10	-1.03729
123399852	chr3:123399852:A:G	4.03977e-12	5.52515	-0.895665
123399858	chr3:123399858:C:T	1.39018e-14	-3.25008e-10	-1.04244
123400335	chr3:123400335:T:C	2.75988e-12	-3.25008e-10	4.24848
123402190	chr3:123402190:T:C	2.32438e-13	-3.25008e-10	1.77416
123402439	chr3:123402439:A:G	8.16191e-12	5.62169	-0.28892
123402455	chr3:123402455:G:T	1.39018e-14	-3.25008e-10	-1.04244
123402500	chr3:123402500:G:C	1.06541e-14	-3.25008e-10	-1.30852
123402509	chr3:123402509:C:T	1.56594e-15	-2.07038	-1.1556
123402687	chr3:123402687:A:T	1.29623e-14	-3.25008e-10	-1.11242
123402812	chr3:123402812:C:T	2.29341e-14	-3.25008e-10	-0.541835
123402986	chr3:123402986:G:A	1.08824e-14	-3.25008e-10	-1.28731
123403230	chr3:123403230:A:T	1.56423e-14	-3.25008e-10	-0.92448
123403467	chr3:123403467:A:T	3.98118e-14	0.814343	-0.804643
123403647	chr3:123403647:T:C	1.16791e-11	5.78863	-0.0975389
123403790	chr3:123403790:T:A	8.44907e-12	5.72981	-0.36246
123403972	chr3:123403972:G:A	2.297e-14	-3.25008e-10	-0.540271
123404115	chr3:123404115:A:G	1.50816e-14	-3.25008e-10	-0.960988
123404222	chr3:123404222:G:A	3.06862e-14	-0.25065	-3.18434e-10
123404354	chr3:123404354:G:T	2.7095e-12	-3.25008e-10	4.23006
123404379	chr3:123404379:G:A	2.18358e-14	-3.25008e-10	-0.590913
123404380	chr3:123404380:C:T	2.18358e-14	-3.25008e-10	-0.590913
123405290	chr3:123405290:T:C	5.6913e-11	5.33953	1.93529
123405666	chr3:123405666:G:A	8.01732e-15	-1.04259	-0.550269
123405858	chr3:123405858:C:A	2.10431e-13	-3.25008e-10	1.67469
123405888	chr3:123405888:G:T	3.85701e-12	-3.25008e-10	4.58319
123405933	chr3:123405933:C:A	1.09161e-13	-3.25008e-10	1.01837
123405964	chr3:123405964:A:C	1.29102e-11	5.88771	-0.0963998
123406310	chr3:123406310:C:T	1.41715e-14	-3.25008e-10	-1.02323
123406739	chr3:123406739:C:T	1.41715e-14	-3.25008e-10	-1.02323
123406864	chr3:123406864:T:A	1.11872e-11	5.58179	0.0662715
123407057	chr3:123407057:C:T	2.86141e-15	-1.8067	-0.816448
123407222	chr3:123407222:G:GC	1.82024e-15	-2.04232	-1.03317
123407421	chr3:123407421:T:C	9.74262e-12	5.78744	-0.27764
123407827	chr3:123407827:T:C	1.7131e-11	6.07418	-3.18434e-10
123408036	chr3:123408036:C:T	3.62116e-13	-3.25008e-10	2.2175
123408259	chr3:123408259:C:T	5.18773e-12	6.1241	-1.24451
123408331	chr3:123408331:A:G	1.50342e-14	-3.25008e-10	-0.964132
123408423	chr3:123408423:C:T	1.06522e-14	-3.25008e-10	-1.30869
123408605	chr3:123408605:G:A	9.69135e-14	-3.25008e-10	0.899357
123408707	chr3:123408707:T:C	1.12419e-14	-3.25008e-10	-1.25482
123408751	chr3:123408751:G:A	1.75684e-15	-2.08797	-1.02297
123408878	chr3:123408878:G:A	1.0703e-14	-3.25008e-10	-1.30394
123408891	chr3:123408891:T:C	1.07111e-14	-3.25008e-10	-1.30318
123408970	chr3:123408970:A:G	6.26969e-13	-3.25008e-10	2.76644
123409070	chr3:123409070:C:T	1.13129e-14	-3.25008e-10	-1.24852
123409375	chr3:123409375:T:A	3.12932e-13	-3.25008e-10	2.07153
123409821	chr3:123409821:G:A	2.89854e-14	-3.25008e-10	-0.307671
123410248	chr3:123410248:G:T	1.1844e-14	-3.25008e-10	-1.20264
123410656	chr3:123410656:T:C	1.41929e-14	-3.25008e-10	-1.02172
123410947	chr3:123410947:C:T	1.07461e-14	-3.25008e-10	-1.29992
123411027	chr3:123411027:T:C	3.0491e-13	-3.25008e-10	2.04556
123411110	chr3:123411110:G:A	2.95238e-13	-3.25008e-10	2.01332
123411673	chr3:123411673:C:T	1.06477e-14	-3.25008e-10	-1.30912
123411837	chr3:123411837:C:T	1.1234e-14	-1.01951	-0.236008
123412028	chr3:123412028:G:A	2.77273e-15	-1.64683	-1.0078
123412369	chr3:123412369:T:C	3.2718e-13	-3.25008e-10	2.11605
123412397	chr3:123412397:T:C	2.9542e-13	-3.25008e-10	2.01394
123412655	chr3:123412655:A:C	5.74778e-13	-3.25008e-10	2.67952
123412696	chr3:123412696:C:T	1.07108e-14	-3.25008e-10	-1.30321
123412874	chr3:123412874:C:T	1.13832e-14	-3.25008e-10	-1.24232
123413042	chr3:123413042:T:C	1.11217e-14	-3.25008e-10	-1.26557
123413146	chr3:123413146:G:A	3.36289e-13	-3.25008e-10	2.14351
123413458	chr3:123413458:A:G	5.15311e-13	-3.25008e-10	2.57031
123413539	chr3:123413539:C:T	3.35651e-13	1.18816	0.953449
123413785	chr3:123413785:T:C	4.06588e-13	1.68473	0.648607
123413917	chr3:123413917:T:A	4.20494e-14	-3.25008e-10	0.0643821
123414057	chr3:123414057:G:A	1.33328e-14	-3.25008e-10	-1.08423
123414102	chr3:123414102:C:T	1.16938e-14	-3.25008e-10	-1.2154
123414196	chr3:123414196:T:C	2.13489e-14	-3.25008e-10	-0.613462
123415021	chr3:123415021:G:A	8.54666e-14	-3.25008e-10	0.773663
123415589	chr3:123415589:A:G	2.70399e-13	-3.25008e-10	1.92544
123415712	chr3:123415712:T:C	1.06624e-14	-3.25008e-10	-1.30773
123415732	chr3:123415732:AT:A	1.10417e-14	-3.25008e-10	-1.27278
123415963	chr3:123415963:A:G	4.98096e-14	-3.25008e-10	0.233746
123416397	chr3:123416397:G:A	1.23521e-14	-3.25008e-10	-1.16063
123416703	chr3:123416703:T:C	1.40532e-15	-2.08767	-1.24652
123416717	chr3:123416717:T:C	9.96829e-14	-3.25008e-10	0.927532
123416877	chr3:123416877:A:G	2.34393e-14	-3.25008e-10	-0.520046
123417209	chr3:123417209:C:T	3.19145e-14	-3.25008e-10	-0.211402
123417382	chr3:123417382:C:T	9.21422e-14	-3.25008e-10	0.848871
123417401	chr3:123417401:T:C	5.64464e-15	-2.06049	0.116733
123417774	chr3:123417774:G:GA	5.31873e-15	-2.00323	-3.18434e-10
123417827	chr3:123417827:T:C	3.14128e-14	-3.25008e-10	-0.227248
123418086	chr3:123418086:T:C	7.78211e-14	-3.25008e-10	0.67995
123418384	chr3:123418384:T:C	4.93345e-15	-2.07842	-3.18434e-10
123418842	chr3:123418842:G:A	4.90124e-15	-2.08497	-3.18434e-10
123418944	chr3:123418944:A:C	3.11748e-14	-2.03429	1.79944
123419742	chr3:123419742:G:A	2.90128e-15	-1.51259	-1.09672
123419744	chr3:123419744:G:A	1.06578e-14	-3.25008e-10	-1.30817
123420037	chr3:123420037:T:A	2.73864e-13	-3.25008e-10	1.93817
123420078	chr3:123420078:G:A	2.68823e-14	-3.25008e-10	-0.382994
123420187	chr3:123420187:G:C	1.67169e-14	-1.34316	0.485118
123421289	chr3:123421289:G:A	1.24391e-14	-0.214154	-0.93946
123421670	chr3:123421670:G:C	1.08397e-14	-3.25008e-10	-1.29125
123422031	chr3:123422031:C:T	1.07583e-14	-3.25008e-10	-1.29879
123422344	chr3:123422344:G:T	3.09946e-14	-3.25008e-10	-0.24065
123422946	chr3:123422946:G:A	4.81309e-14	-3.25008e-10	0.199463
123423699	chr3:123423699:C:T	2.81392e-13	-3.25008e-10	1.96529
123423746	chr3:123423746:A:G	1.39326e-13	-3.25008e-10	1.26236
123423904	chr3:123423904:G:A	1.85884e-14	-3.25008e-10	-0.751922
123423953	chr3:123423953:C:G	5.34193e-15	-1.99887	-3.18434e-10
123424234	chr3:123424234:G:A	1.13346e-14	-0.370753	-0.875845
123424294	chr3:123424294:C:A	2.20966e-14	-3.25008e-10	-0.579037
123424354	chr3:123424354:T:A	1.11507e-13	-3.25008e-10	1.03963
123424461	chr3:123424461:G:A	1.79593e-15	-1.85441	-1.23453
123424496	chr3:123424496:T:C	1.12056e-14	-3.25008e-10	-1.25804
123424654	chr3:123424654:C:T	1.18085e-14	-3.25008e-10	-1.20564
123424781	chr3:123424781:C:T	1.51019e-14	-3.25008e-10	-0.959642
123425919	chr3:123425919:C:T	1.28602e-14	-3.25008e-10	-1.12033
123426031	chr3:123426031:C:T	5.2089e-15	-2.02409	-3.18434e-10
123426032	chr3:123426032:A:G	1.74998e-14	-3.25008e-10	-0.812274
123426093	chr3:123426093:G:T	1.74495e-14	-3.25008e-10	-0.815152
123426102	chr3:123426102:C:T	5.03307e-15	-2.05843	-3.18434e-10
123426138	chr3:123426138:T:C	1.74998e-14	-3.25008e-10	-0.812274
123426578	chr3:123426578:A:G	1.18531e-14	-3.25008e-10	-1.20187
123426698	chr3:123426698:T:C	7.18973e-14	-3.25008e-10	0.600777
123426733	chr3:123426733:G:A	1.83646e-14	-3.25008e-10	-0.764039
123427254	chr3:123427254:C:T	1.13256e-13	-3.25008e-10	1.05519
123428436	chr3:123428436:C:T	1.15541e-14	-3.25008e-10	-1.22743
123428478	chr3:123428478:C:T	2.94082e-14	-3.25008e-10	-0.293188
123428773	chr3:123428773:A:C	1.66799e-13	-3.25008e-10	1.44233
123429318	chr3:123429318:C:T	1.27475e-14	-3.25008e-10	-1.12913
123429490	chr3:123429490:T:A	1.267e-14	-3.25008e-10	-1.13523
123429515	chr3:123429515:A:C	1.00907e-14	-0.31943	-1.04342
123429829	chr3:123429829:T:C	1.12077e-14	-3.25008e-10	-1.25786
123430321	chr3:123430321:C:T	1.53342e-14	-3.25008e-10	-0.944378
123430374	chr3:123430374:C:T	7.17222e-15	-0.642243	-1.062
123430971	chr3:123430971:T:C	2.65859e-14	-3.25008e-10	-0.39408
123431191	chr3:123431191:C:T	1.15508e-14	-3.25008e-10	-1.22771
123431481	chr3:123431481:A:C	1.55487e-13	-3.25008e-10	1.3721
123431482	chr3:123431482:A:G	2.47174e-14	-3.25008e-10	-0.466955
123432482	chr3:123432482:T:C	1.83525e-14	-3.25008e-10	-0.764698
123432665	chr3:123432665:C:G	2.47035e-14	-3.25008e-10	-0.467518
123432870	chr3:123432870:G:A	2.46865e-14	-3.25008e-10	-0.468204
123432915	chr3:123432915:C:A	1.34105e-14	-3.25008e-10	-1.07842
123432920	chr3:123432920:A:G	2.95978e-14	-3.25008e-10	-0.286761
123433591	chr3:123433591:T:A	3.60215e-14	-3.25008e-10	-0.0903453
123433679	chr3:123433679:A:G	4.23273e-14	-3.25008e-10	0.0709705
123433799	chr3:123433799:C:T	1.18159e-14	-3.25008e-10	-1.20501
123433957	chr3:123433957:A:G	2.66961e-14	-3.25008e-10	-0.389944
123434050	chr3:123434050:A:G	3.4933e-14	-3.25008e-10	-0.121031
123434058	chr3:123434058:C:T	1.13715e-14	-3.25008e-10	-1.24335
123434095	chr3:123434095:G:T	2.42768e-15	-1.60506	-1.18246
123434255	chr3:123434255:G:A	1.92396e-14	-3.25008e-10	-0.717493
123434662	chr3:123434662:T:C	1.6063e-14	-3.25008e-10	-0.897943
123434738	chr3:123434738:A:G	2.76424e-15	-1.5357	-1.12199
123435148	chr3:123435148:G:C	3.47754e-14	-3.25008e-10	-0.125553
123435352	chr3:123435352:A:G	1.89581e-14	-3.25008e-10	-0.732231
123435358	chr3:123435358:G:A	1.36078e-14	-3.25008e-10	-1.06382
123435689	chr3:123435689:G:A	7.77835e-15	-1.62312	-3.18434e-10
123435993	chr3:123435993:C:T	7.43903e-14	-3.25008e-10	0.634863
123436126	chr3:123436126:G:A	3.22761e-14	-3.25008e-10	-0.200136
123436137	chr3:123436137:G:A	1.15591e-14	-3.25008e-10	-1.22699
123436208	chr3:123436208:T:A	1.5303e-14	-3.25008e-10	-0.946414
123436287	chr3:123436287:T:C	1.65203e-13	-3.25008e-10	1.43271
123436320	chr3:123436320:C:A	1.92343e-14	-3.25008e-10	-0.717768
123437045	chr3:123437045:A:C	8.92624e-13	1.08747	2.03223
123438203	chr3:123438203:C:T	1.49651e-14	-3.25008e-10	-0.968744
123438217	chr3:123438217:G:A	1.85255e-14	-3.25008e-10	-0.755314
123438398	chr3:123438398:C:T	5.18656e-15	-2.02839	-3.18434e-10
123438630	chr3:123438630:C:A	1.48354e-12	0.699227	2.9285
123439031	chr3:123439031:C:T	5.95107e-14	-3.25008e-10	0.411695
123439305	chr3:123439305:G:A	2.61602e-14	0.74337	-1.15359
123439311	chr3:123439311:T:C	1.36371e-14	-3.25008e-10	-1.06167
123439355	chr3:123439355:C:A	1.26271e-14	-3.25008e-10	-1.13862
123439713	chr3:123439713:A:G	1.88467e-14	-3.25008e-10	-0.738126
123439890	chr3:123439890:T:TA	1.34443e-14	-3.25008e-10	-1.07591
123439947	chr3:123439947:C:T	1.25567e-14	-3.25008e-10	-1.1442
123440099	chr3:123440099:C:T	1.85743e-14	0.526889	-1.27957
123440567	chr3:123440567:C:A	1.45357e-13	-3.25008e-10	1.30473
123440606	chr3:123440606:G:A	1.06648e-14	-3.25008e-10	-1.30751
123441433	chr3:123441433:C:T	5.06105e-15	-0.756292	-1.2966
123441503	chr3:123441503:T:C	1.50381e-13	0.535815	0.802894
123441634	chr3:123441634:C:T	1.52356e-14	-3.25008e-10	-0.950827
123441853	chr3:123441853:A:G	5.11592e-14	-3.25008e-10	0.26048
123442475	chr3:123442475:A:C	1.56123e-14	-3.25008e-10	-0.926401
123442496	chr3:123442496:G:A	8.27918e-14	0.319246	0.422621
123442497	chr3:123442497:C:T	1.54976e-14	-3.25008e-10	-0.93378
123443174	chr3:123443174:T:C	1.54381e-14	-3.25008e-10	-0.937627
123443261	chr3:123443261:A:G	3.34666e-14	-3.25008e-10	-0.163914
123443751	chr3:123443751:T:C	1.33525e-14	-3.25008e-10	-1.08276
123444244	chr3:123444244:C:T	4.46426e-14	-3.25008e-10	0.124228
123445513	chr3:123445513:A:T	1.24276e-14	-3.25008e-10	-1.15454
123445586	chr3:123445586:A:C	2.03046e-14	-3.25008e-10	-0.663614
123445742	chr3:123445742:T:C	1.79194e-14	-3.25008e-10	-0.78858
123446059	chr3:123446059:C:T	3.22367e-14	-3.25008e-10	-0.201358
123446269	chr3:123446269:A:G	4.52872e-14	-3.25008e-10	0.138562
123446357	chr3:123446357:A:G	1.52844e-14	-3.25008e-10	-0.947631
123446820	chr3:123446820:G:C	1.9935e-14	-3.25008e-10	-0.681987
123447268	chr3:123447268:C:A	4.01264e-13	-3.25008e-10	2.32016
123448195	chr3:123448195:C:T	5.55376e-15	-1.95999	-3.18434e-10
123448402	chr3:123448402:G:A	1.90238e-14	-3.25008e-10	-0.728771
123448732	chr3:123448732:C:G	8.35223e-14	-0.28986	1.04051
123448949	chr3:123448949:T:C	7.48564e-15	-1.66148	-3.18434e-10
123448985	chr3:123448985:G:A	3.63284e-14	-3.25008e-10	-0.0818625
123449661	chr3:123449661:C:T	1.50984e-14	-3.25008e-10	-0.959873
123449931	chr3:123449931:G:C	4.26941e-14	-3.25008e-10	0.0795998
123450073	chr3:123450073:C:T	4.20731e-14	-3.25008e-10	0.0649465
123450158	chr3:123450158:G:T	5.32271e-14	-3.25008e-10	0.300106
123450697	chr3:123450697:T:C	2.45893e-13	-3.25008e-10	1.83043
123450780	chr3:123450780:G:C	1.6557e-14	-3.25008e-10	-0.86765
123451203	chr3:123451203:C:A	4.89778e-15	-2.08568	-3.18434e-10
123451487	chr3:123451487:G:A	5.13752e-15	-2.03789	-3.18434e-10
123451580	chr3:123451580:T:G	1.65168e-14	-3.25008e-10	-0.870085
123451611	chr3:123451611:A:G	2.80679e-14	-3.25008e-10	-0.339835
123451771	chr3:123451771:G:T	2.75563e-14	-3.25008e-10	-0.358231
123451910	chr3:123451910:G:A	1.2587e-14	-3.25008e-10	-1.1418
123452650	chr3:123452650:C:T	2.24432e-13	-3.25008e-10	1.73911
123452918	chr3:123452918:A:G	1.37015e-13	-3.25008e-10	1.24563
123453428	chr3:123453428:A:G	5.01353e-15	-2.06232	-3.18434e-10
123453488	chr3:123453488:G:T	1.24049e-14	-3.25008e-10	-1.15637
123454272	chr3:123454272:C:A	5.74382e-15	-0.630284	-1.29605
123454557	chr3:123454557:CTGATAATAG:C	2.81157e-14	-3.25008e-10	-0.338135
123454567	chr3:123454567:T:C	2.81136e-14	-3.25008e-10	-0.338209
123454577	chr3:123454577:T:C	1.56331e-14	-3.25008e-10	-0.925074
123454692	chr3:123454692:G:A	7.80072e-15	-1.62025	-3.18434e-10
123455077	chr3:123455077:G:T	6.0737e-15	-0.602583	-1.26791
123455289	chr3:123455289:A:C	4.58323e-14	-3.25008e-10	0.150526
123455985	chr3:123455985:C:T	1.34185e-14	-3.25008e-10	-1.07783
123456251	chr3:123456251:G:A	3.40771e-15	-1.95929	-0.489131
123456952	chr3:123456952:C:T	2.91473e-14	-3.25008e-10	-0.302099
123457070	chr3:123457070:G:A	3.42273e-14	-3.25008e-10	-0.141438
123457115	chr3:123457115:C:T	1.75689e-14	-3.25008e-10	-0.808334
123457900	chr3:123457900:G:A	5.83576e-14	-0.651916	1.04404
123458792	chr3:123458792:C:T	2.4562e-14	-3.25008e-10	-0.473261
123458795	chr3:123458795:A:T	3.87367e-15	-1.04124	-1.27902
123458874	chr3:123458874:C:T	1.69954e-14	-0.743357	-0.0981654
123459105	chr3:123459105:G:T	6.10355e-13	-3.25008e-10	2.73958
123459285	chr3:123459285:A:G	7.77827e-15	-0.432455	-1.19067
123459471	chr3:123459471:G:A	1.93696e-14	-3.25008e-10	-0.710758
123459675	chr3:123459675:C:T	2.3603e-14	-3.25008e-10	-0.51309
123459890	chr3:123459890:G:A	5.38366e-15	-1.99109	-3.18434e-10
123460285	chr3:123460285:C:T	3.12797e-15	-1.72729	-0.806789
123460535	chr3:123460535:G:A	5.38942e-15	-1.99002	-3.18434e-10
123460544	chr3:123460544:T:C	2.80915e-14	-3.25008e-10	-0.338996
123461060	chr3:123461060:T:C	2.54776e-15	-1.83041	-0.908833
123461192	chr3:123461192:A:G	3.18286e-13	-3.25008e-10	2.08849
123461394	chr3:123461394:T:C	2.63032e-14	-3.25008e-10	-0.40477
123461572	chr3:123461572:C:T	3.68908e-14	-3.25008e-10	-0.0665003
123461724	chr3:123461724:A:C	2.29241e-14	-3.25008e-10	-0.542274
123461803	chr3:123461803:T:C	1.91183e-14	-3.25008e-10	-0.723813
123461826	chr3:123461826:G:A	2.71534e-14	-3.25008e-10	-0.372958
123461868	chr3:123461868:T:C	1.55676e-14	-3.25008e-10	-0.929268
123462613	chr3:123462613:A:C	2.00607e-14	-3.25008e-10	-0.675699
123463137	chr3:123463137:G:A	2.16029e-13	-3.25008e-10	1.70095
123463529	chr3:123463529:C:G	1.42686e-14	-3.25008e-10	-1.0164
123463717	chr3:123463717:A:G	2.91116e-13	-3.25008e-10	1.99926
123463774	chr3:123463774:G:A	2.38715e-13	-3.25008e-10	1.80081
123463982	chr3:123463982:G:GCTA	2.02172e-14	-3.25008e-10	-0.667927
123464044	chr3:123464044:A:G	1.98599e-14	-3.25008e-10	-0.685759
123464099	chr3:123464099:G:A	5.1009e-14	-3.25008e-10	0.25754
123464115	chr3:123464115:G:A	2.17329e-13	-3.25008e-10	1.70695
123464606	chr3:123464606:T:A	6.84907e-14	-3.25008e-10	0.552236
123464776	chr3:123464776:C:T	4.58751e-13	-0.642796	3.09684
123464804	chr3:123464804:A:G	6.96269e-14	-3.25008e-10	0.568689
123465096	chr3:123465096:G:A	1.82158e-15	-1.78057	-1.29419
123465204	chr3:123465204:C:T	4.27514e-15	-0.934746	-1.2869
123465322	chr3:123465322:GC:G	1.92688e-14	-3.25008e-10	-0.715977
123465524	chr3:123465524:A:G	6.74534e-14	-3.25008e-10	0.536975
123465718	chr3:123465718:T:C	6.19751e-14	-3.25008e-10	0.452271
123465733	chr3:123465733:G:A	2.16834e-13	-3.25008e-10	1.70467
123466040	chr3:123466040:G:A	3.10195e-14	-3.25008e-10	-0.239846
123466461	chr3:123466461:G:A	2.62345e-14	-3.25008e-10	-0.407386
123466475	chr3:123466475:G:A	4.62608e-14	-3.25008e-10	0.159832
123466883	chr3:123466883:C:T	1.26266e-14	-3.25008e-10	-1.13866
123466955	chr3:123466955:C:G	2.85074e-14	-3.25008e-10	-0.324298
123467205	chr3:123467205:T:C	1.08713e-14	-1.28833	-3.18434e-10
123467253	chr3:123467253:C:T	4.96387e-14	-3.25008e-10	0.230308
123467524	chr3:123467524:C:T	1.63109e-14	-0.882627	-3.18434e-10
123467597	chr3:123467597:C:G	5.91088e-15	-1.89767	-3.18434e-10
123467977	chr3:123467977:T:C	2.50815e-14	-3.25008e-10	-0.45233
123467991	chr3:123467991:C:T	2.20709e-14	-3.25008e-10	-0.580201
123468216	chr3:123468216:A:G	5.6937e-15	-0.629009	-1.30609
123468414	chr3:123468414:A:T	4.65762e-14	-3.25008e-10	0.166627
123469046	chr3:123469046:C:T	1.19293e-14	-3.25008e-10	-1.19547
123469189	chr3:123469189:C:T	4.96387e-14	-3.25008e-10	0.230308
123469338	chr3:123469338:G:A	1.80017e-13	-3.25008e-10	1.51859
123469508	chr3:123469508:C:T	1.59042e-14	-3.25008e-10	-0.907882
123470089	chr3:123470089:C:A	2.24599e-13	-3.25008e-10	1.73986
123470136	chr3:123470136:G:A	2.04093e-13	-3.25008e-10	1.64411
123470345	chr3:123470345:G:T	2.11751e-13	-3.25008e-10	1.68095
123470903	chr3:123470903:G:T	7.69412e-15	-1.63401	-3.18434e-10
123471884	chr3:123471884:C:T	5.32015e-15	-0.701198	-1.30176
123471954	chr3:123471954:T:C	1.27101e-14	-3.25008e-10	-1.13207
123472018	chr3:123472018:A:G	4.92037e-15	-2.08108	-3.18434e-10
123472159	chr3:123472159:T:C	4.27943e-13	-3.25008e-10	2.38453
123472587	chr3:123472587:A:T	1.18959e-14	-3.25008e-10	-1.19827
123472827	chr3:123472827:C:T	3.72568e-13	-3.25008e-10	2.24596
123473281	chr3:123473281:C:T	8.23273e-14	-3.25008e-10	0.736241
123473370	chr3:123473370:T:G	1.71918e-14	-3.25008e-10	-0.830028
123473451	chr3:123473451:C:A	1.25907e-13	-3.25008e-10	1.16108
123473482	chr3:123473482:AAAAT:A	1.36785e-13	-3.25008e-10	1.24395
123473546	chr3:123473546:A:G	9.31152e-14	-3.25008e-10	0.859376
123473669	chr3:123473669:T:A	1.80465e-13	-3.25008e-10	1.52107
123473953	chr3:123473953:T:C	3.32754e-13	-3.25008e-10	2.13294
123474009	chr3:123474009:G:A	4.96387e-14	-3.25008e-10	0.230308
123474238	chr3:123474238:A:G	1.14562e-14	-3.25008e-10	-1.23593
123474420	chr3:123474420:T:G	4.23782e-13	-3.25008e-10	2.37476
123474423	chr3:123474423:T:C	1.60606e-14	-3.25008e-10	-0.898095
123474429	chr3:123474429:A:C	1.07978e-14	-3.25008e-10	-1.29512
123474461	chr3:123474461:T:C	1.22579e-14	-3.25008e-10	-1.16829
123474683	chr3:123474683:C:T	1.2946e-13	-3.25008e-10	1.18891
123474837	chr3:123474837:T:C	4.94142e-14	-3.25008e-10	0.225775
123474856	chr3:123474856:T:G	3.7542e-13	-3.25008e-10	2.25358
123474909	chr3:123474909:G:A	3.57793e-13	-3.25008e-10	2.20549
123475276	chr3:123475276:T:C	1.49466e-13	-0.789739	2.12235
123475573	chr3:123475573:T:G	8.4612e-15	-1.53897	-3.18434e-10
123475741	chr3:123475741:G:A	4.98506e-15	-2.06802	-3.18434e-10
123476024	chr3:123476024:G:A	2.4095e-13	-3.25008e-10	1.81013
123476490	chr3:123476490:T:C	1.60028e-15	-2.00514	-1.19914
123476593	chr3:123476593:A:G	8.6918e-15	-0.389649	-1.12243
123476769	chr3:123476769:T:C	4.0924e-13	-0.554195	2.89403
123476775	chr3:123476775:C:T	5.25651e-14	-3.25008e-10	0.287591
123476935	chr3:123476935:T:C	1.82473e-14	-3.25008e-10	-0.770445
123477099	chr3:123477099:G:A	7.11965e-13	0.280792	2.61277
123477289	chr3:123477289:T:C	4.80013e-14	-3.25008e-10	0.196766
123477400	chr3:123477400:G:A	1.84964e-14	-3.25008e-10	-0.756884
123477845	chr3:123477845:C:T	2.62269e-14	-0.249003	-0.158672
123477910	chr3:123477910:T:A	4.52887e-14	-3.25008e-10	0.138596
123477911	chr3:123477911:A:T	4.52548e-14	-3.25008e-10	0.137847
123478230	chr3:123478230:T:C	1.34732e-14	-3.25008e-10	-1.07376
123478501	chr3:123478501:C:T	3.92261e-15	-1.80844	-0.499268
123478690	chr3:123478690:G:T	1.4838e-15	-2.08674	-1.19312
123478694	chr3:123478694:G:C	4.10368e-15	-0.983658	-1.27892
123479628	chr3:123479628:C:T	1.1664e-14	-3.25008e-10	-1.21796
123480065	chr3:123480065:T:C	1.20435e-14	-1.18594	-3.18434e-10
123480277	chr3:123480277:G:A	1.94941e-14	-3.25008e-10	-0.704351
123480531	chr3:123480531:T:C	1.26344e-14	-3.25008e-10	-1.13804
123480572	chr3:123480572:C:T	1.64839e-15	-2.06701	-1.10766
123480620	chr3:123480620:C:A	1.77005e-15	-2.06252	-1.04094
123480675	chr3:123480675:G:A	1.78981e-15	-1.96637	-1.12599
123481096	chr3:123481096:A:G	5.40242e-15	-1.98762	-3.18434e-10
123481209	chr3:123481209:AG:A	3.71224e-14	-0.0602412	-3.18434e-10
123481286	chr3:123481286:G:T	1.819e-13	-3.25008e-10	1.529
123481320	chr3:123481320:C:G	1.25693e-14	-3.25008e-10	-1.1432
123481385	chr3:123481385:A:G	1.06503e-14	-3.25008e-10	-1.30888
123481554	chr3:123481554:C:G	1.06482e-14	-3.25008e-10	-1.30907
123481593	chr3:123481593:C:G	1.96044e-15	-1.97879	-1.0225
123481625	chr3:123481625:A:G	1.27416e-14	-3.25008e-10	-1.12959
123482086	chr3:123482086:A:G	1.62948e-14	-3.25008e-10	-0.883616
123482555	chr3:123482555:G:A	1.23633e-14	-3.25008e-10	-1.15973
123482665	chr3:123482665:AT:A	1.5028e-15	-2.03546	-1.23168
123482666	chr3:123482666:T:C	5.59272e-15	-2.08815	0.135153
123483118	chr3:123483118:T:C	1.68798e-15	-2.07666	-1.07427
123483136	chr3:123483136:G:A	8.71523e-15	-1.50939	-3.18434e-10
123483298	chr3:123483298:T:C	5.55079e-15	-1.96306	0.00254226
123483687	chr3:123483687:C:T	4.95111e-13	-3.25008e-10	2.53032
123484109	chr3:123484109:CCGT:C	6.46066e-15	-1.80873	-3.18434e-10
123484117	chr3:123484117:ACAC:A	5.37666e-15	-1.9924	-3.18434e-10
123484259	chr3:123484259:G:A	1.1588e-14	-3.25008e-10	-1.22449
123484337	chr3:123484337:C:T	1.17797e-14	-3.25008e-10	-1.20809
123484560	chr3:123484560:C:G	1.58227e-14	-3.25008e-10	-0.913018
123485169	chr3:123485169:T:C	1.17945e-14	-3.25008e-10	-1.20683
123485936	chr3:123485936:A:T	1.449e-14	-3.25008e-10	-1.00101
123486056	chr3:123486056:C:T	1.26668e-14	-3.25008e-10	-1.13548
123486334	chr3:123486334:G:A	1.53495e-15	-1.94138	-1.30458
123486523	chr3:123486523:C:T	4.24244e-14	0.0732615	-3.18434e-10
123486696	chr3:123486696:G:A	5.58382e-15	-1.95459	-3.18434e-10
123486780	chr3:123486780:G:A	9.94361e-14	2.0286	-1.10355
123486810	chr3:123486810:G:T	4.92883e-15	-2.0664	-0.0129563
123486958	chr3:123486958:C:T	2.08559e-14	-3.25008e-10	-0.636825
123487016	chr3:123487016:G:A	3.17429e-14	-3.25008e-10	-0.216794
123487076	chr3:123487076:G:A	1.13471e-14	-3.25008e-10	-1.2455
123487146	chr3:123487146:T:C	5.01783e-14	-3.25008e-10	0.24112
123487475	chr3:123487475:A:G	1.53421e-14	-3.25008e-10	-0.94386
123487580	chr3:123487580:G:A	5.98294e-15	-1.88555	-3.18434e-10
123487927	chr3:123487927:A:G	1.90722e-15	-1.74039	-1.28843
123488072	chr3:123488072:C:G	1.9219e-15	-1.72781	-1.29333
123488165	chr3:123488165:C:T	9.44366e-14	2.13468	-1.26122
123488330	chr3:123488330:G:A	2.9108e-14	-3.25008e-10	-0.303449
123488424	chr3:123488424:G:A	1.90269e-15	-1.73331	-1.29788
123488747	chr3:123488747:A:G	1.4426e-14	-3.25008e-10	-1.00543
123488826	chr3:123488826:A:G	2.1446e-14	-3.25008e-10	-0.608925
123489053	chr3:123489053:T:C	2.29694e-15	-2.08246	-0.760426
123489326	chr3:123489326:G:A	5.00504e-15	-2.06402	-3.18434e-10
123489607	chr3:123489607:TACG:T	2.14e-14	-3.25008e-10	-0.611071
123490313	chr3:123490313:T:C	1.40399e-15	-2.07307	-1.26207
123490362	chr3:123490362:A:G	1.0878e-14	-3.25008e-10	-1.28772
123490674	chr3:123490674:G:C	1.50136e-14	-3.25008e-10	-0.965507
123490704	chr3:123490704:G:A	3.26668e-14	1.10911	-1.29721
123491817	chr3:123491817:C:T	2.02159e-15	-1.6692	-1.30137
123492131	chr3:123492131:T:C	1.08742e-14	-3.25008e-10	-1.28807
123492448	chr3:123492448:G:A	7.19878e-14	1.83616	-1.23413
123492568	chr3:123492568:C:T	6.37247e-15	-1.82247	-3.18434e-10
123493032	chr3:123493032:A:G	1.23479e-14	-3.25008e-10	-1.16097
123493120	chr3:123493120:T:C	1.91332e-15	-1.72664	-1.29898
123493196	chr3:123493196:T:C	6.34403e-15	-0.651853	-1.17509
123493225	chr3:123493225:A:G	7.10219e-15	-1.71406	-3.18434e-10
123493229	chr3:123493229:A:G	6.92613e-15	-1.73916	-3.18434e-10
123493304	chr3:123493304:T:C	1.07458e-14	-3.25008e-10	-1.29995
123493342	chr3:123493342:C:T	6.08832e-14	-3.25008e-10	0.434496
123493423	chr3:123493423:A:T	3.09535e-14	-3.25008e-10	-0.241977
123493716	chr3:123493716:A:G	7.34571e-15	-2.08845	0.4081
123493848	chr3:123493848:G:A	1.42853e-14	-3.25008e-10	-1.01523
123493985	chr3:123493985:C:T	1.97679e-15	-1.69482	-1.29816
123494025	chr3:123494025:C:T	1.07505e-14	-3.25008e-10	-1.29951
123494079	chr3:123494079:C:T	1.64379e-14	-3.25008e-10	-0.874872
123494086	chr3:123494086:T:C	1.08228e-14	-3.25008e-10	-1.29281
123494172	chr3:123494172:T:C	3.46428e-14	-3.25008e-10	-0.129372
123494456	chr3:123494456:C:G	1.077e-14	-3.25008e-10	-1.2977
123494478	chr3:123494478:C:T	1.27897e-14	-3.25008e-10	-1.12582
123494702	chr3:123494702:T:C	1.07009e-14	-3.25008e-10	-1.30413
123495048	chr3:123495048:T:C	2.77892e-15	-2.08759	-0.564814
123495181	chr3:123495181:T:C	1.71905e-14	-3.25008e-10	-0.830108
123495243	chr3:123495243:C:T	3.18547e-14	-3.25008e-10	-0.213277
123495943	chr3:123495943:G:GTTT	2.30024e-15	-2.08102	-0.760426
123496105	chr3:123496105:T:C	1.07376e-14	-3.25008e-10	-1.30071
123496175	chr3:123496175:C:T	1.9114e-14	-3.25008e-10	-0.724039
123496434	chr3:123496434:A:T	2.54249e-15	-2.08774	-0.653575
123496462	chr3:123496462:G:A	2.6752e-15	-1.90455	-0.785888
123496600	chr3:123496600:G:A	5.27091e-15	-0.708477	-1.30378
123496656	chr3:123496656:C:G	1.77601e-14	-3.25008e-10	-0.797507
123496764	chr3:123496764:T:A	1.07267e-14	-3.25008e-10	-1.30173
123496901	chr3:123496901:C:T	3.09013e-14	-3.25008e-10	-0.243665
123497346	chr3:123497346:A:T	1.90624e-15	-1.72688	-1.30245
123497367	chr3:123497367:C:T	3.82735e-15	-1.8379	-0.494387
123497952	chr3:123497952:G:A	1.48487e-14	-3.25008e-10	-0.976551
123498358	chr3:123498358:A:T	3.45708e-14	-3.25008e-10	-0.131453
123498402	chr3:123498402:A:G	3.1375e-14	1.07574	-1.30419
123498495	chr3:123498495:C:A	5.49488e-15	-0.662164	-1.30848
123498839	chr3:123498839:C:T	2.40351e-14	-3.25008e-10	-0.494946
123498885	chr3:123498885:G:T	2.84287e-14	-3.25008e-10	-0.327061
123498922	chr3:123498922:A:G	8.73439e-14	2.06176	-1.26637
123499201	chr3:123499201:T:G	1.07751e-14	-3.25008e-10	-1.29723
123499298	chr3:123499298:C:T	1.94551e-15	-1.71154	-1.29739
123499382	chr3:123499382:G:C	8.7013e-14	2.05926	-1.26767
123499607	chr3:123499607:C:G	1.99818e-15	-1.6828	-1.29943
123499801	chr3:123499801:T:C	2.79241e-14	-3.25008e-10	-0.344973
123501178	chr3:123501178:TC:T	7.5875e-14	1.92996	-1.27534
123501391	chr3:123501391:C:T	1.17071e-14	-3.25008e-10	-1.21427
123501417	chr3:123501417:T:C	1.61058e-15	-2.08649	-1.11137
123501589	chr3:123501589:A:G	2.93664e-15	-1.81666	-0.78054
123501714	chr3:123501714:G:A	4.37117e-14	1.37966	-1.2765
123502342	chr3:123502342:T:C	1.96649e-15	-1.71362	-1.28459
123502395	chr3:123502395:AAAGTT:A	1.52444e-14	-3.25008e-10	-0.950248
123502936	chr3:123502936:C:T	1.08568e-14	-3.25008e-10	-1.28967
123503447	chr3:123503447:C:G	3.08745e-14	-3.25008e-10	-0.244533
123503521	chr3:123503521:A:G	2.46824e-15	-2.06789	-0.703071
123503716	chr3:123503716:A:C	1.68221e-14	-3.25008e-10	-0.851771
123504192	chr3:123504192:A:G	1.34687e-14	-3.25008e-10	-1.07409
123504293	chr3:123504293:G:A	3.08106e-14	-3.25008e-10	-0.246602
123504322	chr3:123504322:A:T	1.29488e-14	-3.25008e-10	-1.11346
123504453	chr3:123504453:T:G	1.69138e-14	-3.25008e-10	-0.846333
123504503	chr3:123504503:G:A	1.81233e-14	-3.25008e-10	-0.777262
123504774	chr3:123504774:C:G	1.06913e-14	-3.25008e-10	-1.30503
123504832	chr3:123504832:A:G	2.78586e-15	-2.08438	-0.565529
123505041	chr3:123505041:G:A	9.71695e-14	2.00434	-1.10235
123505700	chr3:123505700:T:C	2.79109e-15	-1.8551	-0.79293
123506041	chr3:123506041:G:A	6.4108e-14	1.74976	-1.26365
123506058	chr3:123506058:A:G	7.54018e-15	-0.488403	-1.16581
123506447	chr3:123506447:C:G	7.72517e-14	1.96498	-1.29237
123506617	chr3:123506617:T:C	3.45248e-14	-3.25008e-10	-0.132784
123506924	chr3:123506924:A:G	2.29818e-15	-2.00762	-0.834719
123507006	chr3:123507006:C:T	5.77344e-15	-0.614498	-1.3067
123507169	chr3:123507169:T:C	1.95999e-15	-1.70049	-1.30104
123507533	chr3:123507533:C:T	2.82935e-15	-1.84853	-0.785888
123507691	chr3:123507691:C:T	5.09685e-15	-2.04584	-3.18434e-10
123507892	chr3:123507892:G:A	1.71886e-13	2.65732	-1.18495
123508198	chr3:123508198:T:C	2.15431e-15	-1.6131	-1.29389
123508357	chr3:123508357:G:A	6.28403e-15	-1.83645	-3.18434e-10
123508827	chr3:123508827:T:G	7.04847e-15	-1.72165	-3.18434e-10
123508862	chr3:123508862:G:A	6.11147e-15	-1.86429	-3.18434e-10
123508997	chr3:123508997:A:T	1.65349e-14	-3.25008e-10	-0.86899
123509284	chr3:123509284:C:T	1.75453e-15	-1.83044	-1.28182
123509288	chr3:123509288:A:G	2.72124e-15	-2.05582	-0.617555
123509428	chr3:123509428:G:A	2.83056e-14	-3.25008e-10	-0.331404
123509641	chr3:123509641:G:A	1.77403e-15	-1.84654	-1.25466
123509745	chr3:123509745:C:T	6.27103e-15	-1.83852	-3.18434e-10
123510333	chr3:123510333:C:T	1.20102e-14	-3.25008e-10	-1.1887
123510473	chr3:123510473:C:G	1.20224e-14	-3.25008e-10	-1.18769
123510716	chr3:123510716:G:T	2.58088e-15	-2.08851	-0.637818
123510963	chr3:123510963:T:G	6.07521e-14	-3.25008e-10	0.43234
123511007	chr3:123511007:A:G	8.59248e-14	1.87707	-1.09806
123511278	chr3:123511278:T:C	1.92416e-15	-1.7824	-1.23757
123511496	chr3:123511496:T:C	6.40624e-14	-3.25008e-10	0.485396
123511618	chr3:123511618:G:A	2.93312e-15	-1.78292	-0.815474
123511954	chr3:123511954:C:T	2.22205e-14	-3.25008e-10	-0.573445
123512221	chr3:123512221:C:T	1.09954e-14	-3.25008e-10	-1.27699
123512233	chr3:123512233:TGCTAAGCA:T	1.20244e-14	-3.25008e-10	-1.18752
123512305	chr3:123512305:A:C	6.63826e-15	-1.78161	-3.18434e-10
123512413	chr3:123512413:C:T	1.01686e-14	-1.35515	-3.18434e-10
123513058	chr3:123513058:A:G	5.69723e-15	-0.628548	-1.30593
123513404	chr3:123513404:T:C	8.8064e-14	1.96235	-1.15875
123513846	chr3:123513846:T:C	1.94685e-15	-1.77074	-1.2375
123513860	chr3:123513860:G:C	3.44242e-14	-3.25008e-10	-0.135702
123514052	chr3:123514052:A:T	1.38797e-15	-2.04176	-1.30486
123514100	chr3:123514100:C:T	1.20242e-14	-3.25008e-10	-1.18754
123514189	chr3:123514189:C:T	3.20517e-15	-1.78201	-0.727691
123514480	chr3:123514480:A:C	1.20168e-14	-3.25008e-10	-1.18816
123514608	chr3:123514608:T:C	8.02345e-14	1.85509	-1.1446
123515101	chr3:123515101:T:C	1.62905e-14	-3.25008e-10	-0.883882
123515267	chr3:123515267:T:C	1.30167e-14	-3.25008e-10	-1.10823
123515900	chr3:123515900:G:A	2.02183e-15	-1.73205	-1.23841
123515989	chr3:123515989:A:G	6.67653e-15	-1.77586	-3.18434e-10
123516164	chr3:123516164:T:C	1.29377e-14	-3.25008e-10	-1.11432
123516213	chr3:123516213:G:C	3.28819e-15	-1.73663	-0.747499
123516383	chr3:123516383:C:T	2.0501e-15	-1.74784	-1.20874
123516421	chr3:123516421:AG:A	1.16907e-14	-3.25008e-10	-1.21567
123516542	chr3:123516542:A:T	1.69686e-14	-3.25008e-10	-0.843096
123516555	chr3:123516555:A:C	1.36644e-14	-3.25008e-10	-1.05967
123516858	chr3:123516858:T:C	1.66356e-14	-3.25008e-10	-0.862919
123517053	chr3:123517053:T:C	1.06595e-14	-3.25008e-10	-1.30801
123517371	chr3:123517371:G:A	1.08466e-14	-3.25008e-10	-1.29061
123518338	chr3:123518338:C:G	2.30317e-13	2.53679	-0.771794
123518368	chr3:123518368:T:C	1.93906e-15	-1.76469	-1.24757
123518433	chr3:123518433:C:T	1.36428e-14	-3.25008e-10	-1.06125
123518551	chr3:123518551:A:T	1.98304e-15	-1.75192	-1.23791
123518670	chr3:123518670:A:G	6.48058e-15	-0.577176	-1.22848
123519664	chr3:123519664:G:A	1.968e-15	-1.76011	-1.23733
123519805	chr3:123519805:G:A	1.95353e-15	-1.76606	-1.23876
123519890	chr3:123519890:T:C	4.89238e-15	-2.08678	-3.18434e-10
123519902	chr3:123519902:A:G	1.74239e-14	-3.25008e-10	-0.81662
123520571	chr3:123520571:A:G	1.36944e-14	-3.25008e-10	-1.05748
123521152	chr3:123521152:A:C	1.30741e-14	-3.25008e-10	-1.10383
123521256	chr3:123521256:C:T	3.15777e-15	-1.76042	-0.764179
123521283	chr3:123521283:T:C	1.07502e-14	-3.25008e-10	-1.29954
123521416	chr3:123521416:C:G	1.30252e-13	2.43765	-1.24264
123521568	chr3:123521568:A:G	1.11123e-14	-3.25008e-10	-1.26641
123521634	chr3:123521634:T:G	1.54987e-14	-3.25008e-10	-0.933707
123522337	chr3:123522337:A:AG	1.48069e-14	-3.25008e-10	-0.97937
123522581	chr3:123522581:A:G	1.06476e-14	-3.25008e-10	-1.30912
123522875	chr3:123522875:T:C	1.45322e-13	2.55572	-1.25123
123523254	chr3:123523254:G:A	2.77876e-14	-3.25008e-10	-0.349872
123523373	chr3:123523373:G:A	1.92165e-15	-1.76092	-1.26036
123523427	chr3:123523427:T:C	1.33277e-14	-3.25008e-10	-1.08462
123524579	chr3:123524579:C:T	6.02183e-15	-0.576731	-1.30234
123524968	chr3:123524968:G:A	2.59786e-13	2.8835	-0.998106
123524980	chr3:123524980:C:T	4.61863e-14	1.4055	-1.24728
123525269	chr3:123525269:A:T	2.25292e-15	-2.08523	-0.777007
123526022	chr3:123526022:C:T	2.4748e-15	-2.03673	-0.731571
123526262	chr3:123526262:A:G	1.28902e-13	2.43905	-1.25446
123526305	chr3:123526305:G:A	6.55037e-15	-0.536799	-1.25814
123526527	chr3:123526527:CTTTTCCTTTTTTTTTTT:C	1.40547e-14	-3.25008e-10	-1.0315
123526628	chr3:123526628:T:G	3.10769e-14	1.06453	-1.30252
123527155	chr3:123527155:C:T	1.24362e-14	-3.25008e-10	-1.15385
123527250	chr3:123527250:G:A	1.6937e-14	-3.25008e-10	-0.844959
123527278	chr3:123527278:C:T	1.92779e-15	-1.77063	-1.24745
123527592	chr3:123527592:G:C	1.51674e-14	-3.25008e-10	-0.955316
123527790	chr3:123527790:T:C	1.24362e-14	-3.25008e-10	-1.15385
123527874	chr3:123527874:C:T	1.10058e-14	-3.25008e-10	-1.27604
123528367	chr3:123528367:G:A	1.92651e-15	-1.7755	-1.24325
123528607	chr3:123528607:T:C	1.01881e-13	2.09775	-1.14841
123528630	chr3:123528630:T:C	1.36636e-14	-3.25008e-10	-1.05972
123528767	chr3:123528767:T:C	2.01216e-15	-1.73408	-1.24117
123529099	chr3:123529099:ATTTTC:A	1.83868e-14	-3.25008e-10	-0.762831
123529817	chr3:123529817:G:A	1.98153e-15	-1.74546	-1.24513
123530261	chr3:123530261:A:T	3.45159e-14	-3.25008e-10	-0.133041
123530433	chr3:123530433:G:A	1.66926e-14	-3.25008e-10	-0.859498
123530702	chr3:123530702:C:T	1.41433e-14	-3.25008e-10	-1.02522
123530781	chr3:123530781:A:G	1.04337e-13	1.96823	-0.995064
123531406	chr3:123531406:G:A	1.23398e-14	-3.25008e-10	-1.16163
123532275	chr3:123532275:C:T	1.06937e-14	-3.25008e-10	-1.30481
123532391	chr3:123532391:T:C	1.56799e-14	-3.25008e-10	-0.922085
123532445	chr3:123532445:A:C	1.69659e-14	-3.25008e-10	-0.843257
123532566	chr3:123532566:T:C	1.92947e-15	-1.77887	-1.23834
123532705	chr3:123532705:A:G	3.28116e-14	-3.25008e-10	-0.183681
123532946	chr3:123532946:A:G	2.59458e-15	-2.0351	-0.685941
123533025	chr3:123533025:C:T	5.08137e-15	-2.04888	-3.18434e-10
123533114	chr3:123533114:G:C	1.55415e-15	-2.04355	-1.18999
123533395	chr3:123533395:C:T	1.56129e-14	-3.25008e-10	-0.926362
123534153	chr3:123534153:A:G	2.13866e-13	2.43447	-0.743586
123534366	chr3:123534366:C:T	1.22256e-13	2.27563	-1.14398
123534721	chr3:123534721:G:A	1.20674e-14	-3.25008e-10	-1.18395
123535068	chr3:123535068:G:A	1.20244e-14	-3.25008e-10	-1.18752
123535219	chr3:123535219:G:A	4.06674e-14	-3.25008e-10	0.0309658
123535351	chr3:123535351:A:G	1.31916e-13	2.36163	-1.15393
123535492	chr3:123535492:T:G	8.30791e-15	-1.55725	-3.18434e-10
123535670	chr3:123535670:G:T	1.07014e-14	-3.25008e-10	-1.30409
123535907	chr3:123535907:G:T	1.28302e-14	-3.25008e-10	-1.12266
123536186	chr3:123536186:C:T	2.28412e-15	-1.88478	-0.963704
123536281	chr3:123536281:G:A	2.79894e-15	-1.82838	-0.816844
123536326	chr3:123536326:G:A	2.73141e-15	-2.08835	-0.581297
123536515	chr3:123536515:C:T	1.53474e-14	-3.25008e-10	-0.943514
123536756	chr3:123536756:A:G	2.72478e-15	-2.08845	-0.583624
123536896	chr3:123536896:G:A	2.73996e-15	-2.08764	-0.578875
123536930	chr3:123536930:G:A	1.38896e-15	-2.05331	-1.2926
123537108	chr3:123537108:A:G	1.28302e-14	-3.25008e-10	-1.12266
123537110	chr3:123537110:A:G	1.07003e-14	-3.25008e-10	-1.30419
123537279	chr3:123537279:A:C	2.15111e-14	-3.25008e-10	-0.605894
123537329	chr3:123537329:A:G	2.90647e-15	-1.76474	-0.842781
123537418	chr3:123537418:A:T	1.84656e-14	-3.25008e-10	-0.758551
123537556	chr3:123537556:C:T	2.87573e-14	0.913729	-1.2293
123537884	chr3:123537884:AATC:A	1.07401e-13	2.12837	-1.12626
123538666	chr3:123538666:T:C	6.92036e-15	-0.552144	-1.18785
123539154	chr3:123539154:T:C	3.90222e-14	1.14243	-1.15276
123539613	chr3:123539613:C:T	1.42263e-14	-3.25008e-10	-1.01937
123540235	chr3:123540235:C:T	2.09158e-13	2.46678	-0.798154
123540490	chr3:123540490:A:G	1.23575e-14	-3.25008e-10	-1.1602
123540512	chr3:123540512:C:T	1.67677e-14	-0.855008	-3.18434e-10
123540633	chr3:123540633:G:T	1.98955e-15	-1.73456	-1.252
123540677	chr3:123540677:T:C	3.16087e-15	-1.77678	-0.74684
123540738	chr3:123540738:CA:C	1.36691e-14	-3.25008e-10	-1.05933
123540855	chr3:123540855:A:G	1.367e-14	-3.25008e-10	-1.05926
123541055	chr3:123541055:G:A	1.13214e-14	-3.25008e-10	-1.24777
123541243	chr3:123541243:A:C	1.06827e-14	-3.25008e-10	-1.30584
123541918	chr3:123541918:C:T	2.71197e-15	-2.08798	-0.588809
123542435	chr3:123542435:A:G	1.18687e-14	-3.25008e-10	-1.20055
123542543	chr3:123542543:C:T	1.20274e-14	-3.25008e-10	-1.18728
123542666	chr3:123542666:A:T	3.3831e-14	-3.25008e-10	-0.153085
123542778	chr3:123542778:C:T	3.06718e-14	-3.25008e-10	-0.251117
123543121	chr3:123543121:C:T	1.78112e-13	2.27016	-0.762206
123543189	chr3:123543189:T:C	2.52077e-15	-2.08473	-0.665168
123543509	chr3:123543509:C:A	1.06834e-14	-3.25008e-10	-1.30577
123544272	chr3:123544272:A:G	1.06497e-14	-3.25008e-10	-1.30893
123544435	chr3:123544435:T:A	1.29946e-14	-3.25008e-10	-1.10993
123544559	chr3:123544559:A:C	1.57231e-14	-3.25008e-10	-0.919334
123544617	chr3:123544617:T:C	1.10696e-14	-3.25008e-10	-1.27026
123544742	chr3:123544742:T:C	1.49889e-15	-2.07881	-1.19093
123544766	chr3:123544766:TA:T	6.68921e-15	-1.77397	-3.18434e-10
123545170	chr3:123545170:T:C	1.48095e-14	-0.320252	-0.658941
123545363	chr3:123545363:T:C	9.49712e-14	-3.25008e-10	0.879111
123545690	chr3:123545690:C:A	2.79451e-13	2.87456	-0.916199
123546267	chr3:123546267:G:A	1.38818e-14	-3.25008e-10	-1.04388
123546308	chr3:123546308:G:A	1.14689e-14	-3.25008e-10	-1.23482
123546977	chr3:123546977:T:C	5.43749e-15	-0.746242	-1.2349
123547023	chr3:123547023:C:G	1.03883e-14	-1.33378	-3.18434e-10
123547063	chr3:123547063:AT:A	1.78889e-14	-3.25008e-10	-0.790282
123547510	chr3:123547510:G:A	1.94599e-13	2.77235	-1.17587
123547803	chr3:123547803:C:T	6.36442e-15	-0.575227	-1.24851
123547904	chr3:123547904:C:T	6.33452e-15	-1.82845	-3.18434e-10
123548092	chr3:123548092:G:A	6.68826e-15	-1.77411	-3.18434e-10
123548250	chr3:123548250:T:C	1.15405e-14	-0.501328	-0.727268
123548417	chr3:123548417:A:G	1.18712e-14	-3.25008e-10	-1.20034
123548556	chr3:123548556:T:C	1.48851e-15	-2.07383	-1.20286
123548821	chr3:123548821:C:T	1.24572e-14	-3.25008e-10	-1.15216
123548833	chr3:123548833:C:T	1.38762e-14	-3.25008e-10	-1.04429
123549009	chr3:123549009:A:G	6.51638e-15	-0.535981	-1.26416
123549391	chr3:123549391:G:A	6.79356e-15	-0.504273	-1.25421
123549426	chr3:123549426:G:A	1.44844e-13	2.4769	-1.1757
123549500	chr3:123549500:C:A	1.30597e-14	-3.25008e-10	-1.10493
123549661	chr3:123549661:T:C	1.10851e-14	-3.25008e-10	-1.26886
123549663	chr3:123549663:G:T	1.08296e-14	-3.25008e-10	-1.29218
123549866	chr3:123549866:TGGGG:T	5.56915e-15	-1.95722	-3.18434e-10
123550086	chr3:123550086:A:C	1.07944e-14	-3.25008e-10	-1.29543
123550120	chr3:123550120:G:A	1.08486e-14	-3.25008e-10	-1.29042
123550154	chr3:123550154:C:A	1.94912e-15	-1.75864	-1.24844
123551265	chr3:123551265:A:C	1.58145e-14	-3.25008e-10	-0.913532
123551311	chr3:123551311:T:C	1.94201e-15	-1.76913	-1.24161
123551424	chr3:123551424:G:A	1.65648e-14	-3.25008e-10	-0.867183
123552837	chr3:123552837:A:G	5.49755e-15	-0.752997	-1.21716
123553009	chr3:123553009:T:TA	1.38775e-14	-3.25008e-10	-1.04419
123553449	chr3:123553449:A:G	1.38818e-14	-3.25008e-10	-1.04388
123553571	chr3:123553571:G:A	1.92109e-14	-3.25008e-10	-0.718984
123553952	chr3:123553952:T:A	2.86882e-15	-1.78139	-0.839168
123553960	chr3:123553960:A:T	3.09207e-15	-1.77354	-0.772085
123554335	chr3:123554335:G:T	8.35069e-14	1.78825	-1.03779
123554987	chr3:123554987:C:T	6.75806e-15	-1.76373	-3.18434e-10
123555087	chr3:123555087:T:C	7.11606e-14	1.59064	-1.00017
123555431	chr3:123555431:A:G	9.64816e-14	1.93182	-1.03693
123556232	chr3:123556232:T:C	3.54982e-14	-3.25008e-10	-0.104981
123556332	chr3:123556332:G:T	3.87428e-15	-1.01326	-1.30684
123556453	chr3:123556453:T:A	1.24245e-14	-3.25008e-10	-1.1548
123556551	chr3:123556551:A:G	1.07185e-14	-3.25008e-10	-1.30249
123557011	chr3:123557011:T:A	1.47951e-14	-3.25008e-10	-0.980164
123558166	chr3:123558166:G:A	2.95183e-14	-3.25008e-10	-0.289451
123558508	chr3:123558508:G:A	1.45836e-15	-2.04905	-1.2481
123558702	chr3:123558702:T:C	2.19746e-15	-1.98264	-0.904524
123559094	chr3:123559094:C:G	1.10139e-14	-3.25008e-10	-1.2753
123559183	chr3:123559183:T:G	3.11458e-15	-1.78852	-0.749845
123559750	chr3:123559750:C:T	1.2714e-14	-3.25008e-10	-1.13176
123560048	chr3:123560048:C:G	1.00446e-14	-1.36743	-3.18434e-10
123560180	chr3:123560180:G:A	1.38066e-15	-2.06646	-1.28544
123560234	chr3:123560234:G:A	1.29465e-14	-3.25008e-10	-1.11364
123560377	chr3:123560377:G:A	1.58527e-14	-3.25008e-10	-0.91112
123560679	chr3:123560679:C:G	1.5776e-14	-3.25008e-10	-0.915971
123560873	chr3:123560873:G:A	1.37982e-15	-2.06701	-1.28549
123560876	chr3:123560876:G:A	1.5776e-14	-3.25008e-10	-0.915971
123561129	chr3:123561129:C:G	1.0889e-14	-3.25008e-10	-1.2867
123561226	chr3:123561226:T:C	1.5776e-14	-3.25008e-10	-0.915971
123561254	chr3:123561254:G:A	5.44262e-15	-0.713836	-1.26637
123561551	chr3:123561551:T:TCACATCTTACCAAGAGTATCTTCAGTTC	2.49775e-14	-0.456488	-3.18434e-10
123561602	chr3:123561602:C:T	1.38799e-14	-3.25008e-10	-1.04402
123561613	chr3:123561613:A:T	1.49754e-14	-3.25008e-10	-0.968056
123561614	chr3:123561614:G:T	1.49344e-14	-3.25008e-10	-0.970796
123561777	chr3:123561777:G:A	1.76906e-14	-3.25008e-10	-0.801431
123561779	chr3:123561779:A:G	1.50961e-14	-3.25008e-10	-0.960025
123561881	chr3:123561881:G:A	2.51637e-15	-2.08657	-0.665076
123561905	chr3:123561905:G:A	1.08441e-14	-3.25008e-10	-1.29084
123562104	chr3:123562104:G:A	1.68728e-14	-3.25008e-10	-0.848758
123562161	chr3:123562161:A:C	1.38319e-15	-2.06525	-1.28482
123562315	chr3:123562315:T:G	1.15593e-14	-3.25008e-10	-1.22697
123562415	chr3:123562415:G:C	1.6438e-14	-3.25008e-10	-0.874866
123562517	chr3:123562517:ATAT:A	5.57623e-15	-0.657545	-1.2984
123562556	chr3:123562556:G:C	5.38125e-15	-0.692492	-1.29905
123562652	chr3:123562652:T:C	5.33566e-15	-0.702638	-1.29741
123562957	chr3:123562957:C:T	2.47891e-15	-2.03973	-0.726917
123563250	chr3:123563250:A:G	5.51066e-15	-0.671212	-1.29657
123563695	chr3:123563695:G:A	1.42194e-14	-3.25008e-10	-1.01985
123563834	chr3:123563834:C:T	5.08878e-15	-0.745029	-1.30239
123563937	chr3:123563937:C:T	5.32001e-15	-0.702722	-1.30026
123563957	chr3:123563957:G:A	4.98176e-15	-0.824371	-1.24431
123564071	chr3:123564071:C:G	5.2273e-15	-0.720999	-1.29957
123564073	chr3:123564073:T:G	5.20742e-15	-0.724788	-1.29959
123564183	chr3:123564183:G:A	1.0749e-14	-3.25008e-10	-1.29965
123564462	chr3:123564462:G:A	3.74735e-15	-1.04638	-1.30703
123564499	chr3:123564499:C:G	1.38264e-15	-2.05711	-1.29336
123565572	chr3:123565572:A:C	1.57415e-14	-3.25008e-10	-0.918159
123565593	chr3:123565593:G:T	7.09715e-15	-1.71477	-3.18434e-10
123565751	chr3:123565751:T:A	1.2473e-14	-3.25008e-10	-1.15089
123565883	chr3:123565883:G:A	1.34284e-14	-3.25008e-10	-1.07709
123566039	chr3:123566039:T:G	6.6021e-15	-1.78707	-3.18434e-10
123566051	chr3:123566051:C:T	5.5569e-15	-0.652366	-1.30705
123566159	chr3:123566159:G:A	1.21343e-13	2.13293	-1.00877
123566503	chr3:123566503:C:T	3.60473e-14	-3.25008e-10	-0.0896298
123566727	chr3:123566727:T:C	6.49519e-15	-1.8034	-3.18434e-10
123567254	chr3:123567254:T:G	5.55117e-15	-0.710203	-1.25025
123567369	chr3:123567369:A:G	1.51339e-15	-2.05373	-1.20638
123567946	chr3:123567946:C:A	2.15131e-14	-3.25008e-10	-0.605802
123567966	chr3:123567966:A:G	1.64236e-13	-3.25008e-10	1.42684
123568152	chr3:123568152:C:T	1.72656e-15	-1.8202	-1.30813
123568372	chr3:123568372:C:T	1.92109e-14	-3.25008e-10	-0.718984
123568713	chr3:123568713:T:C	1.65488e-14	-3.25008e-10	-0.868146
123568959	chr3:123568959:T:C	1.08661e-14	-1.36498	0.0761629
123569046	chr3:123569046:A:G	2.33907e-15	-2.08829	-0.736418
123569103	chr3:123569103:G:A	1.55015e-14	-3.25008e-10	-0.933524
123569305	chr3:123569305:G:A	1.4727e-14	-3.25008e-10	-0.984781
123569699	chr3:123569699:C:A	1.12891e-14	-3.25008e-10	-1.25063
123569748	chr3:123569748:G:A	1.49311e-15	-2.03332	-1.24028
123569850	chr3:123569850:A:G	1.61148e-14	-3.25008e-10	-0.894722
123569888	chr3:123569888:C:T	1.32268e-14	-3.25008e-10	-1.09222
123570264	chr3:123570264:T:C	4.69475e-15	-1.57233	-0.555684
123570504	chr3:123570504:A:C	4.88388e-15	-2.08852	-3.18434e-10
123570748	chr3:123570748:C:T	1.61753e-14	-3.25008e-10	-0.890975
123570749	chr3:123570749:G:A	5.47751e-15	-1.97381	-3.18434e-10
123571054	chr3:123571054:G:A	1.09118e-14	-3.25008e-10	-1.28462
123571259	chr3:123571259:G:A	1.56545e-14	-3.25008e-10	-0.923703
123571420	chr3:123571420:C:A	1.09691e-14	-3.25008e-10	-1.27938
123571470	chr3:123571470:C:G	1.17596e-14	-3.25008e-10	-1.20979
123571526	chr3:123571526:G:A	1.06508e-14	-3.25008e-10	-1.30882
123571821	chr3:123571821:A:G	1.10435e-14	-3.25008e-10	-1.27262
123572244	chr3:123572244:A:G	8.26632e-15	-1.06683	-0.495446
123572260	chr3:123572260:C:T	1.06668e-14	-3.25008e-10	-1.30733
123572511	chr3:123572511:G:C	1.60371e-14	-3.25008e-10	-0.899555
123572619	chr3:123572619:T:A	8.52518e-15	-1.04933	-0.482106
123572772	chr3:123572772:G:C	1.73506e-15	-2.07663	-1.04679
123572861	chr3:123572861:C:T	9.2819e-14	-3.25008e-10	0.85619
123572940	chr3:123572940:G:A	1.82466e-14	-3.25008e-10	-0.770483
123573184	chr3:123573184:T:G	9.86671e-14	1.74788	-0.830586
123573212	chr3:123573212:T:C	7.39702e-15	-1.67338	-3.18434e-10
123573222	chr3:123573222:G:A	1.12158e-13	1.93974	-0.894294
123573920	chr3:123573920:G:C	1.06775e-14	-3.25008e-10	-1.30632
123574036	chr3:123574036:A:G	2.59896e-15	-1.75054	-0.968816
123574257	chr3:123574257:G:A	1.11046e-14	-3.25008e-10	-1.26711
123574444	chr3:123574444:T:C	1.13963e-14	-0.877803	-0.363374
123574680	chr3:123574680:CAT:C	1.61632e-15	-2.0502	-1.14411
123574742	chr3:123574742:C:T	1.06704e-14	-3.25008e-10	-1.30699
123575622	chr3:123575622:T:C	1.72888e-14	-3.25008e-10	-0.824401
123575689	chr3:123575689:T:G	1.40022e-15	-2.07959	-1.25824
123575739	chr3:123575739:C:T	3.1865e-15	-1.47761	-1.03793
123575938	chr3:123575938:T:A	1.73072e-14	-3.25008e-10	-0.823339
123576141	chr3:123576141:A:G	1.09417e-14	-1.28188	-3.18434e-10
123576186	chr3:123576186:T:A	1.78439e-14	-3.25008e-10	-0.7928
123576849	chr3:123576849:A:C	1.09616e-14	-3.25008e-10	-1.28006
123576974	chr3:123576974:C:G	1.33281e-14	-3.25008e-10	-1.08458
123577094	chr3:123577094:A:G	4.67038e-15	-1.87881	-0.25441
123577105	chr3:123577105:C:T	1.40098e-15	-2.07889	-1.2584
123577211	chr3:123577211:T:C	1.05112e-14	-1.32202	-3.18434e-10
123577326	chr3:123577326:T:C	1.26356e-14	-3.25008e-10	-1.13794
123577396	chr3:123577396:C:T	1.72986e-14	-3.25008e-10	-0.823838
123577471	chr3:123577471:A:G	6.32041e-14	-3.25008e-10	0.471908
123577481	chr3:123577481:T:C	1.36311e-14	-3.25008e-10	-1.06211
123577846	chr3:123577846:A:G	1.34678e-14	-3.25008e-10	-1.07416
123577896	chr3:123577896:C:T	1.72222e-14	-3.25008e-10	-0.828264
123577930	chr3:123577930:G:C	1.24931e-14	-3.25008e-10	-1.14929
123578038	chr3:123578038:C:G	1.10853e-14	-3.25008e-10	-1.26884
123578559	chr3:123578559:T:C	1.07145e-14	-3.25008e-10	-1.30286
123578664	chr3:123578664:T:C	1.40041e-15	-2.07955	-1.25815
123578893	chr3:123578893:G:C	1.37044e-14	-3.25008e-10	-1.05675
123579093	chr3:123579093:T:C	1.9881e-14	-3.25008e-10	-0.684696
123579211	chr3:123579211:G:A	4.93414e-15	-2.07828	-3.18434e-10
123579369	chr3:123579369:G:A	1.09722e-14	-3.25008e-10	-1.2791
123579768	chr3:123579768:T:C	1.41083e-15	-2.07643	-1.25385
123579887	chr3:123579887:G:A	1.08521e-14	-3.25008e-10	-1.2901
123579999	chr3:123579999:T:C	2.17061e-15	-1.94737	-0.952084
123580358	chr3:123580358:C:T	1.30634e-14	-3.25008e-10	-1.10465
123580389	chr3:123580389:T:C	1.08256e-14	-3.25008e-10	-1.29255
123580733	chr3:123580733:C:T	1.24635e-14	-3.25008e-10	-1.15166
123580916	chr3:123580916:C:T	4.5998e-14	-3.25008e-10	0.154135
123581010	chr3:123581010:C:T	4.92114e-14	0.221664	-3.18434e-10
123581119	chr3:123581119:G:A	5.12098e-15	-2.04112	-3.18434e-10
123581501	chr3:123581501:T:C	1.56875e-14	-3.25008e-10	-0.921596
123581878	chr3:123581878:C:A	1.62955e-14	-3.25008e-10	-0.883574
123581940	chr3:123581940:T:C	1.50983e-15	-1.961	-1.30147
123582177	chr3:123582177:G:A	3.0407e-15	-1.57822	-0.984152
123582395	chr3:123582395:C:G	1.21999e-14	-3.25008e-10	-1.17304
123582537	chr3:123582537:G:A	1.10384e-14	-3.25008e-10	-1.27308
123583083	chr3:123583083:G:A	5.20831e-15	-2.07816	0.0539488
123583430	chr3:123583430:G:GT	3.60076e-14	-3.25008e-10	-0.090733
123583437	chr3:123583437:T:A	7.83196e-15	-1.61625	-3.18434e-10
123583688	chr3:123583688:T:C	1.78247e-15	-1.79415	-1.30231
123584245	chr3:123584245:A:T	1.19948e-14	-3.25008e-10	-1.18999
123584440	chr3:123584440:C:T	1.13718e-14	-3.25008e-10	-1.24332
123584476	chr3:123584476:T:C	2.90904e-15	-1.76566	-0.840972
123584650	chr3:123584650:G:A	6.68398e-15	-2.08755	0.312806
123584744	chr3:123584744:T:G	3.7214e-14	-3.25008e-10	-0.0577766
123584806	chr3:123584806:C:T	7.06075e-15	-2.08829	0.368377
123584965	chr3:123584965:C:T	6.06339e-14	-3.25008e-10	0.430393
123585203	chr3:123585203:G:C	1.07932e-14	-3.25008e-10	-1.29554
123585403	chr3:123585403:C:G	1.63721e-14	-3.25008e-10	-0.878883
123585437	chr3:123585437:T:C	3.76647e-14	-3.25008e-10	-0.0457384
123585709	chr3:123585709:G:C	1.60919e-14	-3.25008e-10	-0.896145
123585847	chr3:123585847:G:A	3.19418e-15	-1.58198	-0.931155
123585919	chr3:123585919:T:C	1.7613e-14	-3.25008e-10	-0.805826
123586362	chr3:123586362:G:A	1.67343e-14	-3.25008e-10	-0.857001
123586417	chr3:123586417:G:A	1.79881e-14	-3.25008e-10	-0.784752
123586690	chr3:123586690:A:G	1.1632e-14	-3.25008e-10	-1.2207
123586885	chr3:123586885:G:A	1.26308e-14	-3.25008e-10	-1.13833
123587182	chr3:123587182:A:G	1.85976e-14	-3.25008e-10	-0.751428
123587220	chr3:123587220:T:C	2.07749e-14	-3.25008e-10	-0.640718
123587630	chr3:123587630:G:A	1.95332e-14	-3.25008e-10	-0.702345
123588134	chr3:123588134:C:A	1.5843e-14	-3.25008e-10	-0.911732
123588203	chr3:123588203:A:G	2.35244e-14	-3.25008e-10	-0.516423
123588408	chr3:123588408:G:A	1.0897e-14	-3.25008e-10	-1.28598
123588611	chr3:123588611:C:T	1.55546e-14	-3.25008e-10	-0.930103
123588632	chr3:123588632:G:T	1.30199e-14	-3.25008e-10	-1.10798
123588902	chr3:123588902:T:G	1.73956e-15	-1.93468	-1.18615
123589053	chr3:123589053:C:T	1.5072e-14	-3.25008e-10	-0.961625
123589054	chr3:123589054:G:A	8.69642e-15	-2.05546	0.543912
123589092	chr3:123589092:T:C	1.50217e-14	-3.25008e-10	-0.964963
123589110	chr3:123589110:T:C	1.08028e-14	-3.25008e-10	-1.29465
123589359	chr3:123589359:A:G	2.90278e-14	-3.25008e-10	-0.306207
123589571	chr3:123589571:C:T	9.10878e-15	-2.08569	0.620464
123589643	chr3:123589643:G:A	1.06546e-14	-3.25008e-10	-1.30847
123589810	chr3:123589810:A:G	1.08436e-14	-3.25008e-10	-1.29089
123590382	chr3:123590382:A:T	7.10433e-15	-1.71376	-3.18434e-10
123590433	chr3:123590433:C:T	7.99833e-15	-1.59523	-3.18434e-10
123590888	chr3:123590888:C:T	1.72089e-15	-2.05168	-1.07994
123590889	chr3:123590889:G:A	1.09081e-14	-3.25008e-10	-1.28495
123590892	chr3:123590892:C:T	1.61473e-14	-3.25008e-10	-0.892711
123591045	chr3:123591045:G:A	1.6283e-14	-3.25008e-10	-0.88434
123591508	chr3:123591508:C:T	5.04964e-15	-2.05514	-3.18434e-10
123591594	chr3:123591594:G:A	6.63875e-14	-3.25008e-10	0.521047
123591638	chr3:123591638:G:A	5.70689e-14	-3.25008e-10	0.369798
123592065	chr3:123592065:G:A	1.67566e-14	-3.25008e-10	-0.855667
123592293	chr3:123592293:T:C	1.0865e-14	-3.25008e-10	-1.28891
123592453	chr3:123592453:G:A	1.58432e-14	-3.25008e-10	-0.911719
123592566	chr3:123592566:T:G	1.83923e-14	-3.25008e-10	-0.762532
123592700	chr3:123592700:A:G	7.96803e-15	-1.59902	-3.18434e-10
123592978	chr3:123592978:C:G	1.38271e-14	-3.25008e-10	-1.04783
123592998	chr3:123592998:A:G	1.09077e-14	-3.25008e-10	-1.28499
123593568	chr3:123593568:G:A	1.1282e-14	-3.25008e-10	-1.25125
123593954	chr3:123593954:A:G	1.07677e-14	-3.25008e-10	-1.29791
123594328	chr3:123594328:T:C	4.85232e-15	-1.83679	-0.25822
123594947	chr3:123594947:C:T	1.14824e-14	-3.25008e-10	-1.23365
123594958	chr3:123594958:C:A	1.07573e-14	-3.25008e-10	-1.29888
123595006	chr3:123595006:A:C	1.485e-14	-3.25008e-10	-0.976464
123595067	chr3:123595067:C:A	1.12967e-14	-3.25008e-10	-1.24995
123595344	chr3:123595344:A:G	1.64846e-14	-3.25008e-10	-0.872034
123595634	chr3:123595634:C:T	1.27561e-14	-3.25008e-10	-1.12845
123595755	chr3:123595755:G:T	2.26605e-14	-3.25008e-10	-0.55384
123596025	chr3:123596025:G:A	1.08971e-14	-3.25008e-10	-1.28596
123596231	chr3:123596231:A:G	1.09126e-14	-3.25008e-10	-1.28454
123596344	chr3:123596344:C:T	1.46745e-14	-3.25008e-10	-0.988353
123596370	chr3:123596370:T:C	1.65209e-14	-3.25008e-10	-0.869835
123596882	chr3:123596882:A:G	8.66854e-15	-2.08513	0.570372
123596978	chr3:123596978:G:A	2.05296e-14	-3.25008e-10	-0.652595
123597006	chr3:123597006:T:C	9.09936e-15	-2.08363	0.617368
123597051	chr3:123597051:G:C	1.09689e-14	-3.25008e-10	-1.2794
123597337	chr3:123597337:A:G	1.7895e-14	-3.25008e-10	-0.78994
123597531	chr3:123597531:A:G	1.72451e-14	-3.25008e-10	-0.826936
123597564	chr3:123597564:A:G	1.37315e-14	-3.25008e-10	-1.05477
123597574	chr3:123597574:G:C	1.11412e-14	-3.25008e-10	-1.26382
123598163	chr3:123598163:G:T	1.18309e-14	-3.25008e-10	-1.20375
123598239	chr3:123598239:A:T	1.65643e-14	-3.25008e-10	-0.867211
123598988	chr3:123598988:T:G	2.0717e-14	-3.25008e-10	-0.643507
123599507	chr3:123599507:C:T	1.50978e-14	-3.25008e-10	-0.95991
123599667	chr3:123599667:C:T	8.3561e-15	-1.55147	-3.18434e-10
123599673	chr3:123599673:A:G	1.44788e-14	-3.25008e-10	-1.00178
123599736	chr3:123599736:C:T	1.2697e-14	-3.25008e-10	-1.1331
123600035	chr3:123600035:T:C	1.59995e-14	-3.25008e-10	-0.901903
123600096	chr3:123600096:T:C	1.90843e-14	-3.25008e-10	-0.725593
123600239	chr3:123600239:C:T	1.24735e-14	-3.25008e-10	-1.15085
123600389	chr3:123600389:A:G	1.58218e-14	-3.25008e-10	-0.913073
123600454	chr3:123600454:TTA:T	1.09014e-14	-3.25008e-10	-1.28557
123600866	chr3:123600866:G:A	8.13134e-15	-1.57874	-3.18434e-10
123600921	chr3:123600921:C:T	1.57698e-14	-3.25008e-10	-0.916365
123601105	chr3:123601105:C:T	1.58491e-14	-3.25008e-10	-0.911348
123601609	chr3:123601609:A:G	1.58199e-14	-3.25008e-10	-0.91319
123601637	chr3:123601637:G:A	4.53963e-14	-3.25008e-10	0.140969
123602440	chr3:123602440:T:C	4.2243e-15	-1.57881	-0.654802
123602740	chr3:123602740:T:C	7.84907e-15	-1.61407	-3.18434e-10
123603207	chr3:123603207:C:T	1.58617e-14	-3.25008e-10	-0.910557
123603216	chr3:123603216:A:T	1.43435e-14	-3.25008e-10	-1.01116
123603229	chr3:123603229:G:A	2.37205e-14	-3.25008e-10	-0.508124
123603270	chr3:123603270:C:T	4.24496e-15	-1.60228	-0.626455
123603416	chr3:123603416:C:T	1.07385e-14	-3.25008e-10	-1.30063
123603496	chr3:123603496:G:A	1.36545e-14	-3.25008e-10	-1.06039
123603798	chr3:123603798:G:A	4.23767e-15	-1.59495	-0.635504
123604317	chr3:123604317:A:G	1.80238e-14	-3.25008e-10	-0.782767
123604482	chr3:123604482:G:A	7.89893e-15	-1.60773	-3.18434e-10
123604518	chr3:123604518:A:G	1.09113e-14	-3.25008e-10	-1.28466
123604551	chr3:123604551:T:G	7.98275e-15	-1.59718	-3.18434e-10
123604727	chr3:123604727:C:T	1.63446e-15	-1.89829	-1.28486
123604745	chr3:123604745:T:C	2.22959e-14	-3.25008e-10	-0.57006
123604750	chr3:123604750:CA:C	4.36622e-15	-1.57349	-0.627074
123605054	chr3:123605054:G:T	4.64869e-14	-3.25008e-10	0.164708
123605189	chr3:123605189:G:A	8.13916e-15	-1.57777	-3.18434e-10
123605377	chr3:123605377:C:T	1.20806e-14	-3.25008e-10	-1.18286
123605467	chr3:123605467:TTAAA:T	8.18566e-15	-1.57208	-3.18434e-10
123605607	chr3:123605607:A:G	1.08916e-14	-3.25008e-10	-1.28647
123605680	chr3:123605680:A:G	1.40362e-14	-3.25008e-10	-1.03283
123606340	chr3:123606340:T:C	8.03051e-15	-1.59121	-3.18434e-10
123606397	chr3:123606397:T:C	1.49231e-14	-3.25008e-10	-0.971553
123606445	chr3:123606445:A:G	1.85926e-15	-2.02704	-1.02725
123606558	chr3:123606558:TTGAG:T	2.3087e-14	-3.25008e-10	-0.535191
123606803	chr3:123606803:A:C	9.06266e-15	-2.08763	0.617328
123607294	chr3:123607294:G:A	5.17467e-15	-2.03069	-3.18434e-10
123608144	chr3:123608144:G:C	1.06633e-14	-3.25008e-10	-1.30765
123608293	chr3:123608293:T:C	1.74617e-15	-1.92825	-1.18879
123608693	chr3:123608693:C:G	2.20059e-14	-3.25008e-10	-0.583152
123608743	chr3:123608743:A:G	1.54667e-14	-3.25008e-10	-0.935775
123608828	chr3:123608828:T:C	1.4546e-14	-3.25008e-10	-0.997147
123609074	chr3:123609074:G:T	1.82994e-14	-3.25008e-10	-0.767595
123609127	chr3:123609127:C:T	4.18136e-15	-1.56325	-0.680575
123609128	chr3:123609128:G:A	2.04197e-14	-3.25008e-10	-0.657962
123609327	chr3:123609327:C:A	1.6853e-15	-1.95761	-1.19491
123609784	chr3:123609784:C:T	2.45833e-14	-3.25008e-10	-0.472395
123610133	chr3:123610133:T:C	1.74846e-15	-1.96236	-1.15337
123610695	chr3:123610695:T:C	1.49119e-14	-3.25008e-10	-0.972304
123610846	chr3:123610846:A:C	1.05048e-14	-2.08126	0.758624
123611085	chr3:123611085:T:C	1.91443e-14	-3.25008e-10	-0.722459
123611140	chr3:123611140:T:C	1.58049e-14	-3.25008e-10	-0.91414
123611323	chr3:123611323:T:TA	1.18368e-14	-3.25008e-10	-1.20325
123611822	chr3:123611822:G:A	1.43233e-14	-3.25008e-10	-1.01257
123611888	chr3:123611888:T:C	1.54145e-14	-3.25008e-10	-0.939155
123612017	chr3:123612017:G:A	1.33329e-14	-3.25008e-10	-1.08422
123612296	chr3:123612296:T:C	2.45396e-14	-3.25008e-10	-0.474174
123612567	chr3:123612567:T:C	1.1528e-14	-3.25008e-10	-1.22968
123612803	chr3:123612803:A:G	2.10568e-14	-3.25008e-10	-0.62724
123612927	chr3:123612927:T:TTAAG	4.93707e-15	-2.07769	-3.18434e-10
123612928	chr3:123612928:TA:T	1.06692e-14	-3.25008e-10	-1.3071
123613015	chr3:123613015:T:C	5.70567e-14	-3.25008e-10	0.369583
123613160	chr3:123613160:C:T	1.91245e-14	-3.25008e-10	-0.72349
123613493	chr3:123613493:G:T	1.51046e-14	-3.25008e-10	-0.959465
123613686	chr3:123613686:G:A	1.11631e-14	-3.25008e-10	-1.26185
123613701	chr3:123613701:C:T	1.08434e-14	-3.25008e-10	-1.29091
123613892	chr3:123613892:A:T	1.4097e-14	-3.25008e-10	-1.0285
123613908	chr3:123613908:A:T	1.40904e-14	-3.25008e-10	-1.02897
123614032	chr3:123614032:T:G	7.0351e-15	-1.72355	-3.18434e-10
123614381	chr3:123614381:G:C	9.0853e-15	-2.08724	0.619434
123614582	chr3:123614582:A:C	8.19208e-15	-1.57129	-3.18434e-10
123614772	chr3:123614772:A:G	7.05733e-14	-3.25008e-10	0.58219
123614781	chr3:123614781:C:T	4.92633e-15	-2.07987	-3.18434e-10
123615301	chr3:123615301:C:A	8.35491e-15	-2.08836	0.536751
123616163	chr3:123616163:T:C	1.18373e-14	-3.25008e-10	-1.20321
123617665	chr3:123617665:T:G	2.40251e-14	-3.25008e-10	-0.495362
123617837	chr3:123617837:C:T	1.27071e-14	-3.25008e-10	-1.1323
123618135	chr3:123618135:G:A	1.11037e-14	-3.25008e-10	-1.26719
123618545	chr3:123618545:C:T	1.97743e-14	-3.25008e-10	-0.690078
123619091	chr3:123619091:A:G	2.12012e-15	-1.66391	-1.25907
123619296	chr3:123619296:C:T	1.50978e-14	-3.25008e-10	-0.95991
123619339	chr3:123619339:G:T	1.17931e-14	-3.25008e-10	-1.20695
123619602	chr3:123619602:G:A	1.0654e-14	-3.25008e-10	-1.30853
123619610	chr3:123619610:T:C	1.49174e-14	-3.25008e-10	-0.971935
123619989	chr3:123619989:A:G	1.11298e-14	-3.25008e-10	-1.26483
123620495	chr3:123620495:A:G	1.41767e-14	-3.25008e-10	-1.02286
123620928	chr3:123620928:T:G	2.12996e-14	-3.25008e-10	-0.615771
123620987	chr3:123620987:A:G	1.64457e-14	-3.25008e-10	-0.874398
123621403	chr3:123621403:A:G	1.41761e-14	-3.25008e-10	-1.0229
123621456	chr3:123621456:T:C	1.54574e-14	-3.25008e-10	-0.936374
123621617	chr3:123621617:T:C	1.08909e-14	-3.25008e-10	-1.28654
123621873	chr3:123621873:A:AG	1.09924e-14	-3.25008e-10	-1.27726
```
