## Supplementary material for "Characterization of shared and ancestry-specific signals driving complex traits using multi-ancestry fine-mapping": susiex_nc2.cs80.cs

```
CS_ID	SNP	BP	REF_ALLELE	ALT_ALLELE	REF_FRQ	BETA	SE	-LOG10P	CS_PIP	OVRL_PIP
1	chr3:123118801:C:T	123118801	T,T	C,C	1,1	inf,inf	inf,inf	14.7081,1.10053	0.154817	0.154817
1	chr3:123114156:C:T	123114156	T,T	C,C	1,1	inf,inf	inf,inf	14.7591,0.877763	0.153205	0.153205
1	chr3:123132993:A:G	123132993	G,G	A,A	1,1	inf,inf	inf,inf	14.6574,0.878145	0.102224	0.102224
1	chr3:123121884:A:G	123121884	G,G	A,A	1,1	inf,inf	inf,inf	14.9343,0.295471	0.0969822	0.0969822
1	chr3:123132091:T:C	123132091	C,C	T,T	1,1	inf,inf	inf,inf	14.7034,0.739753	0.0936874	0.0936875
1	chr3:123126824:C:G	123126824	G,G	C,C	1,1	inf,inf	inf,inf	14.8518,0.305363	0.0781687	0.0781687
1	chr3:123122215:G:A	123122215	A,A	G,G	1,1	inf,inf	inf,inf	14.8564,0.258053	0.0750593	0.0750593
1	chr3:123124365:C:T	123124365	T,T	C,C	1,1	inf,inf	inf,inf	14.8118,0.290362	0.0720355	0.0720356
2	chr3:123391929:C:T	123391929	T,T	C,C	1,1	inf,inf	inf,inf	6.38301,2.41682	0.838506	0.838506
```
