## Supplementary material for "Characterization of shared and ancestry-specific signals driving complex traits using multi-ancestry fine-mapping": susiex_nc2.cs80.snp

```
BP	SNP	PIP(CS1)	LogBF(CS1,Pop1)	LogBF(CS1,Pop2)	PIP(CS2)	LogBF(CS2,Pop1)	LogBF(CS2,Pop2)
122614764	chr3:122614764:C:T	2.64637e-15	-3.25008e-10	-1.16967	1.22213e-07	-3.25008e-10	-1.16423
122614904	chr3:122614904:T:A	3.45073e-15	-3.25008e-10	-0.90427	1.62747e-07	-3.25008e-10	-0.8778
122615143	chr3:122615143:A:G	2.37388e-15	-3.25008e-10	-1.27833	1.10443e-07	-3.25008e-10	-1.2655
122615302	chr3:122615302:C:A	2.60875e-15	-3.25008e-10	-1.18399	1.20446e-07	-3.25008e-10	-1.17879
122615396	chr3:122615396:C:T	4.1247e-16	-1.82881	-1.19964	1.62346e-08	-1.95758	-1.22526
122615877	chr3:122615877:C:T	2.35131e-15	-3.25008e-10	-1.28788	1.08847e-07	-3.25008e-10	-1.28005
122616433	chr3:122616433:A:C	2.53158e-15	-3.25008e-10	-1.21402	1.19529e-07	-3.25008e-10	-1.18644
122616533	chr3:122616533:T:C	3.30991e-15	-3.25008e-10	-0.945938	1.6156e-07	-3.25008e-10	-0.885116
122616542	chr3:122616542:A:G	2.84761e-15	-1.77365	0.677271	1.21435e-07	-1.96098	0.790372
122616717	chr3:122616717:C:G	3.34898e-15	-3.25008e-10	-0.934202	1.57667e-07	-3.25008e-10	-0.909508
122616733	chr3:122616733:G:A	1.24113e-15	-1.92684	-3.18434e-10	5.59091e-08	-1.94627	-3.18434e-10
122616762	chr3:122616762:T:A	3.28858e-15	-3.25008e-10	-0.952403	1.62043e-07	-3.25008e-10	-0.88213
122616829	chr3:122616829:T:C	2.40878e-15	-3.25008e-10	-1.26374	1.10942e-07	-3.25008e-10	-1.26099
122616896	chr3:122616896:G:A	3.71565e-15	-3.25008e-10	-0.830303	1.85258e-07	-3.25008e-10	-0.748248
122617278	chr3:122617278:T:C	4.98292e-16	-1.91586	-0.92357	2.20123e-08	-2.02885	-0.849541
122617436	chr3:122617436:G:A	1.74594e-15	-1.58557	-3.18434e-10	1.10352e-07	-1.26632	-3.18434e-10
122617572	chr3:122617572:G:A	4.79263e-16	-2.08474	-0.793625	2.4179e-08	-2.08029	-0.70422
122617992	chr3:122617992:T:A	4.40097e-16	-2.08387	-0.879745	2.16548e-08	-2.08741	-0.807359
122617995	chr3:122617995:G:A	2.68462e-15	-3.25008e-10	-1.15532	1.27822e-07	-3.25008e-10	-1.11935
122618099	chr3:122618099:G:T	2.31616e-15	-3.25008e-10	-1.30295	1.0585e-07	-3.25008e-10	-1.30797
122618219	chr3:122618219:A:T	2.45743e-15	-3.25008e-10	-1.24374	1.13276e-07	-3.25008e-10	-1.24017
122618614	chr3:122618614:A:G	3.32395e-15	-3.25008e-10	-0.941704	1.56899e-07	-3.25008e-10	-0.914395
122618831	chr3:122618831:G:A	3.0768e-15	-3.25008e-10	-1.01897	1.49474e-07	-3.25008e-10	-0.96287
122618951	chr3:122618951:A:G	5.22717e-16	-2.05448	-0.737093	2.51503e-08	-1.95674	-0.788392
122619048	chr3:122619048:C:G	1.0615e-15	-2.08317	-3.18434e-10	4.8698e-08	-2.08436	-3.18434e-10
122619266	chr3:122619266:A:G	2.45e-15	-1.24677	-3.18434e-10	1.0883e-07	-1.28021	-3.18434e-10
122619336	chr3:122619336:A:G	3.32366e-15	-3.25008e-10	-0.94179	1.56892e-07	-3.25008e-10	-0.914439
122619704	chr3:122619704:G:C	3.12688e-15	-3.25008e-10	-1.00282	1.38533e-07	-3.25008e-10	-1.03889
122619790	chr3:122619790:G:A	5.42025e-16	-1.90097	-0.85433	2.39773e-08	-2.02015	-0.772733
122619850	chr3:122619850:G:A	2.53221e-15	-3.25008e-10	-1.21377	1.15041e-07	-3.25008e-10	-1.2247
122619945	chr3:122619945:C:A	3.56065e-15	-3.25008e-10	-0.872915	1.75711e-07	-3.25008e-10	-0.801157
122619979	chr3:122619979:G:A	2.40203e-15	-3.25008e-10	-1.26654	1.10627e-07	-3.25008e-10	-1.26383
122620069	chr3:122620069:G:T	4.07553e-15	-3.25008e-10	-0.737856	1.88275e-07	-3.25008e-10	-0.732093
122620210	chr3:122620210:G:A	4.12631e-15	-3.25008e-10	-0.725473	2.06422e-07	-3.25008e-10	-0.640074
122620491	chr3:122620491:A:G	1.0617e-15	-1.84726	-0.235728	4.58821e-08	-1.9735	-0.170424
122620964	chr3:122620964:C:T	2.3045e-15	-3.25008e-10	-1.30799	1.06014e-07	-3.25008e-10	-1.30643
122621041	chr3:122621041:G:C	2.41566e-15	-3.25008e-10	-1.26088	1.11268e-07	-3.25008e-10	-1.25805
122621143	chr3:122621143:T:C	5.01274e-16	-2.0835	-0.749963	2.53865e-08	-2.08225	-0.653527
122621754	chr3:122621754:T:C	2.48578e-15	-3.25008e-10	-1.23227	1.14557e-07	-3.25008e-10	-1.22892
122621755	chr3:122621755:G:A	2.487e-15	-3.25008e-10	-1.23178	1.14615e-07	-3.25008e-10	-1.22842
122621963	chr3:122621963:A:G	3.1973e-16	-2.07458	-1.20856	1.58014e-08	-2.03328	-1.17662
122622009	chr3:122622009:C:T	3.71305e-16	-1.82431	-1.30928	2.17005e-08	-1.58554	-1.30712
122622365	chr3:122622365:T:G	6.68712e-15	-3.25008e-10	-0.242674	3.09453e-07	-3.25008e-10	-0.235187
122622381	chr3:122622381:T:C	3.21548e-16	-1.96894	-1.30853	1.3362e-08	-2.06832	-1.30926
122622554	chr3:122622554:A:G	8.2164e-16	-2.08313	-0.25618	3.9227e-08	-2.08822	-0.212409
122622622	chr3:122622622:C:T	6.09647e-15	-3.25008e-10	-0.335147	2.83768e-07	-3.25008e-10	-0.32184
122622668	chr3:122622668:T:C	1.05963e-15	-2.08494	-3.18434e-10	4.90152e-08	-2.07786	-3.18434e-10
122623101	chr3:122623101:A:G	4.25275e-15	-3.25008e-10	-0.695293	2.07923e-07	-3.25008e-10	-0.632828
122623456	chr3:122623456:G:A	2.33013e-15	-3.25008e-10	-1.29694	1.08002e-07	-3.25008e-10	-1.28784
122623509	chr3:122623509:A:G	2.3072e-15	-3.25008e-10	-1.30682	1.05712e-07	-3.25008e-10	-1.30928
122623653	chr3:122623653:C:T	2.38139e-15	-3.25008e-10	-1.27517	1.11417e-07	-3.25008e-10	-1.25671
122623764	chr3:122623764:A:C	2.98675e-15	-3.25008e-10	-1.04867	1.36249e-07	-3.25008e-10	-1.05551
122623850	chr3:122623850:G:A	4.13593e-16	-1.74915	-1.27658	2.15183e-08	-1.64194	-1.25914
122624241	chr3:122624241:A:G	3.1283e-15	-3.25008e-10	-1.00237	1.39302e-07	-3.25008e-10	-1.03335
122624332	chr3:122624332:T:C	5.03111e-15	-3.25008e-10	-0.527216	2.34236e-07	-3.25008e-10	-0.513667
122624514	chr3:122624514:A:T	7.42128e-16	-1.40108	-1.04001	3.2479e-08	-1.43944	-1.04996
122624592	chr3:122624592:A:C	3.63991e-16	-1.87133	-1.28215	1.64979e-08	-1.90017	-1.26659
122624601	chr3:122624601:T:C	2.53425e-15	-3.25008e-10	-1.21296	1.2025e-07	-3.25008e-10	-1.18042
122625085	chr3:122625085:C:A	2.30906e-15	-3.25008e-10	-1.30602	1.06527e-07	-3.25008e-10	-1.3016
122625259	chr3:122625259:G:T	2.30345e-15	-3.25008e-10	-1.30845	1.05712e-07	-3.25008e-10	-1.30928
122625439	chr3:122625439:T:C	8.29105e-16	-1.90673	-0.423531	3.98828e-08	-1.92729	-0.356761
122625533	chr3:122625533:C:T	2.0225e-15	-2.08792	0.649395	1.04523e-07	-2.03238	0.71179
122625661	chr3:122625661:A:G	2.6841e-15	-2.0655	0.90999	1.3016e-07	-2.07659	0.975358
122625982	chr3:122625982:C:T	3.72508e-15	-3.25008e-10	-0.82777	1.71474e-07	-3.25008e-10	-0.825565
122626284	chr3:122626284:C:T	3.84013e-15	-0.1404	-0.65695	1.96876e-07	-0.0534951	-0.633928
122626285	chr3:122626285:G:A	3.43301e-15	-3.25008e-10	-0.909419	1.60226e-07	-3.25008e-10	-0.893411
122626447	chr3:122626447:C:T	3.51178e-15	-0.209263	-0.677472	1.80502e-07	-0.119248	-0.655008
122627023	chr3:122627023:C:T	5.86672e-16	-1.52855	-1.1476	3.20514e-08	-1.39004	-1.11262
122627133	chr3:122627133:T:G	2.96968e-15	-3.25008e-10	-1.0544	1.33815e-07	-3.25008e-10	-1.07354
122627488	chr3:122627488:G:A	1.18082e-15	-1.97665	-3.18434e-10	6.38152e-08	-1.814	-3.18434e-10
122628369	chr3:122628369:T:C	4.41528e-16	-1.65763	-1.30274	1.8021e-08	-1.7722	-1.30626
122628542	chr3:122628542:T:C	5.74507e-15	0.195975	-0.59049	3.03937e-07	0.314899	-0.568075
122629006	chr3:122629006:T:C	2.96942e-15	-3.25008e-10	-1.05449	1.33798e-07	-3.25008e-10	-1.07366
122629149	chr3:122629149:G:A	2.31111e-15	-3.25008e-10	-1.30513	1.05787e-07	-3.25008e-10	-1.30857
122629189	chr3:122629189:A:G	2.30458e-15	-3.25008e-10	-1.30796	1.05711e-07	-3.25008e-10	-1.30928
122629405	chr3:122629405:A:G	6.5415e-15	-3.25008e-10	-0.264691	2.93232e-07	-3.25008e-10	-0.289032
122629576	chr3:122629576:A:G	8.1209e-15	-0.126694	0.0782779	4.91734e-07	0.0504825	0.177461
122629577	chr3:122629577:C:T	4.29704e-16	-1.69246	-1.29506	1.79856e-08	-1.79917	-1.28125
122629580	chr3:122629580:A:C	6.13485e-16	-1.57005	-1.06141	3.30785e-08	-1.44147	-1.02964
122629757	chr3:122629757:G:A	3.55244e-15	-3.25008e-10	-0.875224	1.60702e-07	-3.25008e-10	-0.890446
122629759	chr3:122629759:T:G	2.10175e-15	-0.207364	-1.19272	1.05494e-07	-0.129536	-1.18181
122629760	chr3:122629760:G:T	1.21663e-15	-1.94677	-3.18434e-10	4.88715e-08	-2.0808	-3.18434e-10
122629796	chr3:122629796:C:T	3.96836e-15	-0.170646	-0.593858	2.08298e-07	-0.061974	-0.569051
122629958	chr3:122629958:C:T	8.01961e-15	-3.25008e-10	-0.060968	4.0405e-07	-3.25008e-10	0.031544
122630109	chr3:122630109:A:G	1.84446e-14	-3.25008e-10	0.771917	9.05526e-07	-3.25008e-10	0.838521
122630140	chr3:122630140:A:G	5.94149e-16	-1.5832	-1.08029	3.51814e-08	-1.36929	-1.04018
122630268	chr3:122630268:G:A	4.97257e-15	-3.25008e-10	-0.53892	2.29953e-07	-3.25008e-10	-0.53212
122630292	chr3:122630292:T:C	1.45314e-15	-1.76913	-3.18434e-10	8.28069e-08	-1.55348	-3.18434e-10
122630449	chr3:122630449:C:A	2.3433e-15	-3.25008e-10	-1.2913	1.06704e-07	-3.25008e-10	-1.29994
122630611	chr3:122630611:C:T	3.76288e-15	-0.216019	-0.601653	1.96747e-07	-0.111229	-0.576847
122630968	chr3:122630968:G:A	4.13431e-15	-0.168657	-0.554879	2.16621e-07	-0.0621876	-0.529659
122631031	chr3:122631031:A:T	4.53467e-15	-3.25008e-10	-0.631104	2.10504e-07	-3.25008e-10	-0.62049
122631054	chr3:122631054:C:A	1.13211e-15	-2.06699	0.0482139	6.35126e-08	-1.92568	0.106926
122631156	chr3:122631156:A:G	3.30904e-15	-3.25008e-10	-0.946198	1.58718e-07	-3.25008e-10	-0.902865
122631767	chr3:122631767:G:A	5.71098e-16	-1.49146	-1.2116	3.39033e-08	-1.26181	-1.18467
122631890	chr3:122631890:G:A	4.81294e-15	-3.25008e-10	-0.571549	2.22615e-07	-3.25008e-10	-0.564551
122632944	chr3:122632944:T:C	9.05875e-15	-1.87458	1.93545	4.93448e-07	-1.86519	2.09662
122633383	chr3:122633383:C:T	6.10202e-15	-3.25008e-10	-0.334237	2.71223e-07	-3.25008e-10	-0.367053
122633678	chr3:122633678:C:G	1.07905e-15	-0.77794	-1.28884	6.1244e-08	-0.559249	-1.29588
122633813	chr3:122633813:G:T	2.49828e-15	-3.25008e-10	-1.22725	1.1416e-07	-3.25008e-10	-1.23239
122633831	chr3:122633831:T:C	5.54436e-16	-1.96405	-0.768615	2.53431e-08	-1.99907	-0.738413
122633866	chr3:122633866:C:T	5.9686e-16	-1.42826	-1.23067	3.56847e-08	-1.18861	-1.20666
122634671	chr3:122634671:A:G	3.26969e-15	-3.25008e-10	-0.958163	1.52068e-07	-3.25008e-10	-0.945667
122634734	chr3:122634734:T:C	1.08286e-15	-2.06325	-3.18434e-10	4.99286e-08	-2.0594	-3.18434e-10
122634784	chr3:122634784:C:T	2.58807e-15	-3.25008e-10	-1.19195	1.22992e-07	-3.25008e-10	-1.15787
122635190	chr3:122635190:A:G	4.00451e-16	-1.82614	-1.23188	1.7333e-08	-1.88345	-1.23393
122635205	chr3:122635205:A:G	2.74337e-15	0.00457809	-1.13825	1.48832e-07	0.151143	-1.11832
122635432	chr3:122635432:A:G	2.60805e-15	-3.25008e-10	-1.18425	1.24143e-07	-3.25008e-10	-1.14856
122635867	chr3:122635867:G:A	1.55287e-14	-3.25008e-10	0.599833	7.66088e-07	-3.25008e-10	0.671302
122635869	chr3:122635869:C:T	5.31843e-16	-1.56351	-1.21076	3.09094e-08	-1.35466	-1.18427
122635945	chr3:122635945:G:A	4.76761e-15	-0.0430032	-0.538009	2.49714e-07	0.065216	-0.514893
122636048	chr3:122636048:T:C	3.07349e-15	-3.25008e-10	-1.02004	1.4639e-07	-3.25008e-10	-0.983719
122636079	chr3:122636079:T:C	5.39727e-15	-3.25008e-10	-0.456964	2.48225e-07	-3.25008e-10	-0.455661
122636245	chr3:122636245:A:G	1.85938e-15	-1.52261	-3.18434e-10	8.51346e-08	-1.52576	-3.18434e-10
122636502	chr3:122636502:C:T	3.03556e-15	-3.25008e-10	-1.03246	1.44629e-07	-3.25008e-10	-0.995824
122636889	chr3:122636889:C:G	3.80874e-15	-0.490647	-0.314913	2.34513e-07	-0.207765	-0.304718
122637136	chr3:122637136:T:C	2.30416e-15	-3.25008e-10	-1.30814	1.05722e-07	-3.25008e-10	-1.30918
122637179	chr3:122637179:T:G	1.02189e-14	-0.432636	0.614018	8.33416e-07	0.0806027	0.674935
122637230	chr3:122637230:T:G	2.35221e-15	-3.25008e-10	-1.2875	1.07126e-07	-3.25008e-10	-1.29599
122637268	chr3:122637268:C:G	3.30768e-15	-3.25008e-10	-0.946609	1.55572e-07	-3.25008e-10	-0.922883
122637325	chr3:122637325:C:T	1.63937e-14	-1.62323	2.27727	1.15429e-06	-1.55682	2.63807
122637352	chr3:122637352:C:A	4.23648e-15	-3.25008e-10	-0.699126	2.06849e-07	-3.25008e-10	-0.638008
122637353	chr3:122637353:T:C	4.93801e-15	-1.39821	0.852318	3.05458e-07	-1.28492	1.03673
122637499	chr3:122637499:C:T	6.68799e-15	-1.59824	1.3557	4.31252e-07	-1.52418	1.62088
122637604	chr3:122637604:G:A	9.56234e-16	-1.95804	-0.229567	4.49516e-08	-1.94888	-0.215525
122637853	chr3:122637853:T:G	2.75593e-14	-1.50359	2.67707	1.88919e-06	-1.43468	3.00859
122638030	chr3:122638030:G:A	5.50995e-15	-3.25008e-10	-0.436302	2.86424e-07	-3.25008e-10	-0.312521
122638279	chr3:122638279:C:T	3.98772e-16	-1.90336	-1.15886	2.29391e-08	-1.65075	-1.1864
122638571	chr3:122638571:T:C	5.28515e-15	-3.25008e-10	-0.477956	2.4929e-07	-3.25008e-10	-0.451377
122638574	chr3:122638574:G:C	5.28393e-15	-3.25008e-10	-0.478187	2.49231e-07	-3.25008e-10	-0.451614
122638576	chr3:122638576:T:C	5.32676e-15	-3.25008e-10	-0.470114	2.51292e-07	-3.25008e-10	-0.443381
122638578	chr3:122638578:T:G	5.28463e-15	-3.25008e-10	-0.478054	2.49275e-07	-3.25008e-10	-0.451437
122638785	chr3:122638785:A:G	6.27076e-15	-1.6775	1.37054	3.41831e-07	-1.74614	1.61046
122638898	chr3:122638898:A:T	3.6887e-16	-2.05711	-1.08306	1.902e-08	-1.89534	-1.12917
122639017	chr3:122639017:C:T	3.19433e-15	-3.25008e-10	-0.981481	1.42928e-07	-3.25008e-10	-1.00765
122639233	chr3:122639233:A:G	2.81667e-15	-3.25008e-10	-1.1073	1.34679e-07	-3.25008e-10	-1.0671
122639708	chr3:122639708:T:C	3.90778e-16	-1.89955	-1.18292	2.25986e-08	-1.64413	-1.20798
122639878	chr3:122639878:A:G	5.53746e-15	-3.25008e-10	-0.431321	2.87507e-07	-3.25008e-10	-0.308748
122640019	chr3:122640019:C:A	4.33882e-15	-3.25008e-10	-0.675255	2.03896e-07	-3.25008e-10	-0.652385
122640265	chr3:122640265:C:A	5.685e-15	-3.25008e-10	-0.405026	2.9577e-07	-3.25008e-10	-0.280413
122640468	chr3:122640468:A:T	4.93212e-15	-3.25008e-10	-0.547089	2.32235e-07	-3.25008e-10	-0.522246
122640742	chr3:122640742:A:C	4.52763e-16	-1.76155	-1.1737	2.48086e-08	-1.57319	-1.18561
122641075	chr3:122641075:A:T	3.26988e-15	-1.86948	0.911377	1.69295e-07	-1.92448	1.08612
122641236	chr3:122641236:A:G	4.56055e-16	-1.74333	-1.18467	2.51004e-08	-1.5507	-1.19641
122641488	chr3:122641488:T:A	4.05935e-15	-3.25008e-10	-0.741834	2.06849e-07	-3.25008e-10	-0.638007
122641534	chr3:122641534:A:G	2.48448e-15	-3.25008e-10	-1.23279	1.16032e-07	-3.25008e-10	-1.21613
122641628	chr3:122641628:G:C	6.35794e-15	-3.25008e-10	-0.293153	3.33103e-07	-3.25008e-10	-0.161542
122641834	chr3:122641834:TTTTTTTTTTTTTTTC:T	4.7064e-15	-3.25008e-10	-0.593934	2.21839e-07	-3.25008e-10	-0.568041
122641889	chr3:122641889:T:C	3.88762e-16	-1.87976	-1.20789	2.23348e-08	-1.63411	-1.22974
122641974	chr3:122641974:A:AGAG	4.28928e-16	-1.84935	-1.13997	2.48071e-08	-1.58999	-1.16887
122642129	chr3:122642129:G:A	1.0535e-14	-3.25008e-10	0.211844	4.47145e-07	-3.25008e-10	0.132888
122642672	chr3:122642672:A:G	4.03078e-15	-3.25008e-10	-0.748898	1.89099e-07	-3.25008e-10	-0.727723
122642812	chr3:122642812:A:G	4.96445e-16	-2.03025	-0.812891	2.94198e-08	-1.94398	-0.644343
122642837	chr3:122642837:G:A	3.80496e-16	-2.04552	-1.06362	1.99181e-08	-1.86698	-1.11138
122642939	chr3:122642939:T:C	3.71917e-16	-1.93681	-1.19514	2.11079e-08	-1.70122	-1.21913
122642952	chr3:122642952:C:T	4.33594e-15	-3.25008e-10	-0.675918	2.22209e-07	-3.25008e-10	-0.566378
122643232	chr3:122643232:G:A	4.2135e-16	-1.85485	-1.1523	2.43574e-08	-1.5971	-1.18006
122643394	chr3:122643394:T:G	2.51158e-15	-3.25008e-10	-1.22195	1.13223e-07	-3.25008e-10	-1.24063
122643515	chr3:122643515:G:A	1.07915e-15	-2.06669	-3.18434e-10	5.70471e-08	-1.92612	-3.18434e-10
122643583	chr3:122643583:T:TC	1.27362e-14	-1.91761	2.3192	7.32332e-07	-1.96631	2.59254
122643862	chr3:122643862:G:A	8.39069e-15	-3.25008e-10	-0.015734	4.24614e-07	-3.25008e-10	0.0811856
122644108	chr3:122644108:A:G	2.79062e-15	-3.25008e-10	-1.11659	1.23739e-07	-3.25008e-10	-1.15182
122644240	chr3:122644240:G:A	3.18916e-15	-3.25008e-10	-0.9831	1.42714e-07	-3.25008e-10	-1.00915
122644289	chr3:122644289:A:G	4.03264e-16	-1.85629	-1.19473	2.32598e-08	-1.5996	-1.22367
122644466	chr3:122644466:A:G	3.67405e-16	-2.06213	-1.08201	1.88092e-08	-1.9077	-1.12795
122644837	chr3:122644837:A:G	3.88861e-15	-3.25008e-10	-0.784807	1.96735e-07	-3.25008e-10	-0.688135
122644907	chr3:122644907:A:G	2.4991e-15	-3.25008e-10	-1.22693	1.12716e-07	-3.25008e-10	-1.24513
122644917	chr3:122644917:T:C	1.06405e-15	-2.08077	-3.18434e-10	5.18108e-08	-2.0224	-3.18434e-10
122645108	chr3:122645108:T:C	5.7781e-15	-3.25008e-10	-0.388783	2.71302e-07	-3.25008e-10	-0.366763
122645167	chr3:122645167:G:A	2.34494e-15	-3.25008e-10	-1.2906	1.09214e-07	-3.25008e-10	-1.27668
122645180	chr3:122645180:G:A	6.02011e-15	-3.25008e-10	-0.347752	3.01815e-07	-3.25008e-10	-0.26018
122645708	chr3:122645708:T:C	3.82058e-16	-1.90308	-1.20196	2.17268e-08	-1.66654	-1.22491
122645739	chr3:122645739:G:A	2.59883e-15	-3.25008e-10	-1.1878	1.22064e-07	-3.25008e-10	-1.16545
122646185	chr3:122646185:T:C	2.63624e-15	-3.25008e-10	-1.17351	1.24679e-07	-3.25008e-10	-1.14425
122646289	chr3:122646289:C:T	3.68939e-16	-1.93097	-1.20901	2.06718e-08	-1.71007	-1.23115
122646443	chr3:122646443:G:A	3.70547e-16	-1.9234	-1.21224	2.08629e-08	-1.69802	-1.234
122646750	chr3:122646750:GA:G	2.55139e-15	-3.25008e-10	-1.20622	1.19615e-07	-3.25008e-10	-1.18571
122646937	chr3:122646937:T:C	3.19943e-15	-3.25008e-10	-0.979883	1.43155e-07	-3.25008e-10	-1.00607
122646948	chr3:122646948:A:T	2.33132e-15	-3.25008e-10	-1.29642	1.08125e-07	-3.25008e-10	-1.28671
122647006	chr3:122647006:A:AACATAATAAC	3.67422e-16	-1.88245	-1.26166	2.1334e-08	-1.6327	-1.27699
122647458	chr3:122647458:A:G	2.54999e-15	-3.25008e-10	-1.20677	1.14352e-07	-3.25008e-10	-1.23071
122647534	chr3:122647534:C:G	1.06303e-15	-1.93486	-0.146882	5.11767e-08	-1.91219	-0.122519
122647721	chr3:122647721:G:A	2.89878e-15	-3.25008e-10	-1.07857	1.39897e-07	-3.25008e-10	-1.02909
122648386	chr3:122648386:T:C	7.58401e-15	-3.25008e-10	-0.116815	3.57082e-07	-3.25008e-10	-0.0920288
122648394	chr3:122648394:G:T	1.6328e-15	-1.67724	0.024679	1.01873e-07	-1.56991	0.22364
122648745	chr3:122648745:A:T	7.80299e-16	-1.27269	-1.11824	6.39143e-08	-0.679309	-1.13314
122648802	chr3:122648802:A:G	6.29795e-16	-1.30647	-1.29875	5.35843e-08	-0.696717	-1.29202
122648951	chr3:122648951:T:C	4.57628e-15	-3.25008e-10	-0.621971	2.23752e-07	-3.25008e-10	-0.559457
122648996	chr3:122648996:T:C	3.05995e-16	-2.05262	-1.27442	1.51904e-08	-1.98254	-1.26679
122649295	chr3:122649295:G:T	6.05521e-15	-3.25008e-10	-0.341938	2.64495e-07	-3.25008e-10	-0.392171
122649397	chr3:122649397:G:A	1.06931e-15	-2.07584	-3.18434e-10	5.61871e-08	-1.94131	-3.18434e-10
122649401	chr3:122649401:A:G	2.31034e-15	-3.25008e-10	-1.30546	1.07797e-07	-3.25008e-10	-1.28974
122649500	chr3:122649500:C:T	7.83184e-15	-1.30523	1.22057	8.571e-07	-0.489955	1.27351
122649555	chr3:122649555:A:G	3.22228e-15	-3.25008e-10	-0.972767	1.40403e-07	-3.25008e-10	-1.02548
122649882	chr3:122649882:G:A	2.38839e-15	-3.25008e-10	-1.27224	1.0822e-07	-3.25008e-10	-1.28583
122649910	chr3:122649910:G:A	2.30188e-15	-3.25008e-10	-1.30913	1.05711e-07	-3.25008e-10	-1.30928
122650347	chr3:122650347:G:A	2.54169e-15	-3.25008e-10	-1.21003	1.20145e-07	-3.25008e-10	-1.18129
122650378	chr3:122650378:A:G	2.54922e-14	-3.25008e-10	1.09552	1.2134e-06	-3.25008e-10	1.13118
122650890	chr3:122650890:T:C	3.59081e-15	-3.25008e-10	-0.864478	1.55469e-07	-3.25008e-10	-0.923546
122651036	chr3:122651036:T:G	7.80956e-15	-1.09653	1.00902	9.13791e-07	-0.357778	1.20538
122651110	chr3:122651110:G:A	3.01771e-15	-3.25008e-10	-1.03836	1.32348e-07	-3.25008e-10	-1.08456
122651420	chr3:122651420:C:A	6.32958e-15	-3.25008e-10	-0.297624	3.67436e-07	-3.25008e-10	-0.0634459
122651537	chr3:122651537:C:G	2.92602e-13	-3.25008e-10	3.53596	1.45806e-05	-3.25008e-10	3.61745
122651598	chr3:122651598:C:T	2.30732e-15	-3.25008e-10	-1.30677	1.05731e-07	-3.25008e-10	-1.3091
122651935	chr3:122651935:A:C	5.04991e-16	-2.06012	-0.765955	3.05587e-08	-1.99486	-0.555488
122651949	chr3:122651949:G:A	2.37477e-15	-3.25008e-10	-1.27796	1.06854e-07	-3.25008e-10	-1.29853
122651955	chr3:122651955:T:C	6.17875e-15	-3.25008e-10	-0.321741	3.57627e-07	-3.25008e-10	-0.0905035
122652212	chr3:122652212:C:T	3.13955e-15	-3.25008e-10	-0.998779	1.37282e-07	-3.25008e-10	-1.04796
122652306	chr3:122652306:C:T	2.3401e-15	-3.25008e-10	-1.29266	1.08854e-07	-3.25008e-10	-1.27999
122652692	chr3:122652692:T:G	1.68449e-15	-1.62139	-3.18434e-10	5.49754e-08	-1.96311	-3.18434e-10
122652731	chr3:122652731:G:T	5.31038e-15	-0.473193	-3.18434e-10	1.27871e-07	-1.11897	-3.18434e-10
122652867	chr3:122652867:G:A	6.05759e-15	-1.13911	0.797569	7.89831e-07	-0.23655	0.938374
122652910	chr3:122652910:A:G	2.52866e-15	-3.25008e-10	-1.21517	1.14376e-07	-3.25008e-10	-1.2305
122652911	chr3:122652911:C:T	3.06206e-15	-3.25008e-10	-1.02377	1.34131e-07	-3.25008e-10	-1.07117
122653054	chr3:122653054:A:G	2.78715e-15	-3.25008e-10	-1.11784	1.2309e-07	-3.25008e-10	-1.15708
122653178	chr3:122653178:A:G	2.30377e-15	-3.25008e-10	-1.30831	1.06031e-07	-3.25008e-10	-1.30627
122653355	chr3:122653355:GA:G	2.36658e-14	-3.25008e-10	1.02117	1.16348e-06	-3.25008e-10	1.08917
122653396	chr3:122653396:G:A	3.17249e-15	-3.25008e-10	-0.988341	1.50321e-07	-3.25008e-10	-0.957221
122653578	chr3:122653578:A:G	2.89764e-15	-3.25008e-10	-1.07896	1.30036e-07	-3.25008e-10	-1.10218
122653622	chr3:122653622:G:A	2.80908e-15	-3.25008e-10	-1.11	1.2306e-07	-3.25008e-10	-1.15732
122653802	chr3:122653802:T:G	3.17051e-15	-3.25008e-10	-0.988965	1.38472e-07	-3.25008e-10	-1.03933
122653840	chr3:122653840:C:T	2.73023e-15	-3.25008e-10	-1.13847	1.22096e-07	-3.25008e-10	-1.16519
122653851	chr3:122653851:C:T	2.3047e-15	-3.25008e-10	-1.30791	1.06104e-07	-3.25008e-10	-1.30557
122653927	chr3:122653927:C:T	3.08132e-15	-3.25008e-10	-1.0175	1.34994e-07	-3.25008e-10	-1.06476
122653948	chr3:122653948:A:G	2.85343e-15	-3.25008e-10	-1.09434	1.27287e-07	-3.25008e-10	-1.12355
122654082	chr3:122654082:A:G	2.63332e-15	-3.25008e-10	-1.17461	1.1905e-07	-3.25008e-10	-1.19045
122654089	chr3:122654089:G:A	4.45025e-16	-1.92419	-1.02829	2.1088e-08	-1.8953	-1.02599
122654623	chr3:122654623:G:A	3.93136e-15	-3.25008e-10	-0.773871	1.72939e-07	-3.25008e-10	-0.817058
122654681	chr3:122654681:A:G	2.41135e-15	-3.25008e-10	-1.26267	1.10964e-07	-3.25008e-10	-1.26079
122654792	chr3:122654792:C:T	5.23662e-16	-1.84371	-0.94606	2.66194e-08	-1.78459	-0.903761
122655171	chr3:122655171:A:G	2.7509e-15	-3.25008e-10	-1.13093	1.21649e-07	-3.25008e-10	-1.16886
122655538	chr3:122655538:G:A	2.75264e-15	-3.25008e-10	-1.1303	1.21712e-07	-3.25008e-10	-1.16833
122655591	chr3:122655591:T:G	2.30345e-15	-3.25008e-10	-1.30845	1.06012e-07	-3.25008e-10	-1.30644
122655700	chr3:122655700:G:C	6.08734e-15	-3.25008e-10	-0.336646	3.5224e-07	-3.25008e-10	-0.105681
122655742	chr3:122655742:T:C	2.66835e-15	-3.25008e-10	-1.1614	1.1991e-07	-3.25008e-10	-1.18326
122655887	chr3:122655887:T:G	3.15944e-15	-3.25008e-10	-0.992461	1.38061e-07	-3.25008e-10	-1.0423
122656036	chr3:122656036:A:G	4.58326e-16	-1.93264	-0.990388	2.17256e-08	-1.90424	-0.987259
122656282	chr3:122656282:G:T	2.30258e-15	-3.25008e-10	-1.30883	1.06024e-07	-3.25008e-10	-1.30633
122656594	chr3:122656594:T:C	2.33694e-15	-3.25008e-10	-1.29402	1.06864e-07	-3.25008e-10	-1.29843
122656668	chr3:122656668:T:C	9.1168e-15	-0.996807	1.06407	1.11012e-06	-0.222448	1.26467
122656880	chr3:122656880:T:A	2.92613e-15	-3.25008e-10	-1.06917	1.35192e-07	-3.25008e-10	-1.0633
122657134	chr3:122657134:C:A	8.82942e-15	-1.02164	1.05688	1.0663e-06	-0.255185	1.25714
122657182	chr3:122657182:T:C	8.72672e-15	-0.982775	1.00631	1.0643e-06	-0.204319	1.2044
122657240	chr3:122657240:C:T	2.30335e-15	-3.25008e-10	-1.30849	1.06004e-07	-3.25008e-10	-1.30652
122657549	chr3:122657549:C:G	3.03844e-15	-3.25008e-10	-1.03151	1.33008e-07	-3.25008e-10	-1.07959
122657573	chr3:122657573:A:T	2.33753e-15	-3.25008e-10	-1.29376	1.06888e-07	-3.25008e-10	-1.29822
122657666	chr3:122657666:C:T	2.79199e-15	-3.25008e-10	-1.1161	1.23298e-07	-3.25008e-10	-1.15539
122657670	chr3:122657670:A:G	2.30383e-15	-3.25008e-10	-1.30828	1.06028e-07	-3.25008e-10	-1.30629
122658251	chr3:122658251:C:T	4.53647e-16	-1.91559	-1.0177	2.14989e-08	-1.88671	-1.01528
122658350	chr3:122658350:A:G	4.92787e-16	-2.07874	-0.7718	2.92681e-08	-2.03263	-0.560866
122658773	chr3:122658773:T:A	2.54368e-15	-3.25008e-10	-1.20924	1.15e-07	-3.25008e-10	-1.22506
122658827	chr3:122658827:G:A	9.32558e-15	-0.0773243	0.167228	7.13307e-07	0.35638	0.243537
122658941	chr3:122658941:T:C	4.05818e-15	-3.25008e-10	-0.742123	1.69087e-07	-3.25008e-10	-0.839584
122659129	chr3:122659129:T:C	3.75673e-15	-3.25008e-10	-0.819308	1.56815e-07	-3.25008e-10	-0.914929
122659152	chr3:122659152:G:A	4.98284e-15	-3.25008e-10	-0.536858	2.0469e-07	-3.25008e-10	-0.648497
122659286	chr3:122659286:A:G	4.09299e-15	-3.25008e-10	-0.73358	1.7041e-07	-3.25008e-10	-0.831788
122659540	chr3:122659540:A:G	2.77092e-15	-3.25008e-10	-1.12368	1.23861e-07	-3.25008e-10	-1.15084
122659653	chr3:122659653:G:A	3.08131e-15	-3.25008e-10	-1.0175	1.60589e-07	-3.25008e-10	-0.891149
122659686	chr3:122659686:G:C	2.77258e-15	-3.25008e-10	-1.12308	1.23931e-07	-3.25008e-10	-1.15027
122659764	chr3:122659764:C:T	2.46865e-15	-3.25008e-10	-1.23918	1.11337e-07	-3.25008e-10	-1.25743
122659896	chr3:122659896:A:G	2.92993e-15	-3.25008e-10	-1.06788	1.35301e-07	-3.25008e-10	-1.0625
122660415	chr3:122660415:A:C	4.13353e-16	-1.96848	-1.05783	1.94964e-08	-1.94444	-1.05532
122660767	chr3:122660767:G:A	2.63811e-15	-0.743601	-0.429194	2.30423e-07	-0.000539497	-0.529537
122661123	chr3:122661123:C:G	2.31119e-15	-3.25008e-10	-1.3051	1.06544e-07	-3.25008e-10	-1.30144
122661530	chr3:122661530:G:A	2.30941e-15	-3.25008e-10	-1.30587	1.06422e-07	-3.25008e-10	-1.30259
122661539	chr3:122661539:G:C	2.65072e-15	-3.25008e-10	-1.16803	1.15872e-07	-3.25008e-10	-1.21751
122661575	chr3:122661575:G:A	2.31192e-15	-3.25008e-10	-1.30478	1.05725e-07	-3.25008e-10	-1.30915
122661767	chr3:122661767:C:A	7.72065e-16	-2.01657	-0.38497	4.25092e-08	-1.93112	-0.289159
122661804	chr3:122661804:G:T	4.42527e-15	-3.25008e-10	-0.655525	1.84726e-07	-3.25008e-10	-0.751119
122662041	chr3:122662041:C:T	3.83496e-16	-1.85768	-1.2436	2.25459e-08	-1.67003	-1.18441
122662270	chr3:122662270:C:T	3.90917e-16	-1.83736	-1.24476	2.31498e-08	-1.64198	-1.18603
122662426	chr3:122662426:AG:A	2.35807e-15	-3.25008e-10	-1.28501	1.10747e-07	-3.25008e-10	-1.26275
122662804	chr3:122662804:A:G	2.30381e-15	-3.25008e-10	-1.30829	1.05717e-07	-3.25008e-10	-1.30923
122662827	chr3:122662827:GA:G	1.06493e-15	-2.07995	-3.18434e-10	4.86615e-08	-2.08511	-3.18434e-10
122662836	chr3:122662836:T:C	3.53704e-16	-2.08147	-1.10068	1.85147e-08	-2.08036	-0.97107
122662849	chr3:122662849:C:T	3.99171e-16	-1.82504	-1.23618	2.3784e-08	-1.62674	-1.17424
122662899	chr3:122662899:C:G	2.30554e-15	-3.25008e-10	-1.30754	1.05715e-07	-3.25008e-10	-1.30925
122662929	chr3:122662929:T:C	2.30634e-15	-3.25008e-10	-1.3072	1.06207e-07	-3.25008e-10	-1.3046
122663141	chr3:122663141:G:A	2.30746e-15	-3.25008e-10	-1.30671	1.05739e-07	-3.25008e-10	-1.30903
122663227	chr3:122663227:G:C	1.46816e-14	-0.814684	1.35842	1.88731e-06	-0.00175327	1.57467
122663229	chr3:122663229:G:T	3.51926e-15	-3.25008e-10	-0.884606	1.61163e-07	-3.25008e-10	-0.887578
122663454	chr3:122663454:A:T	3.55126e-16	-2.07971	-1.09842	1.85379e-08	-2.08196	-0.968219
122663520	chr3:122663520:G:A	2.30767e-15	-3.25008e-10	-1.30662	1.06298e-07	-3.25008e-10	-1.30375
122663586	chr3:122663586:G:C	2.30302e-15	-3.25008e-10	-1.30864	1.05953e-07	-3.25008e-10	-1.307
122663844	chr3:122663844:T:A	3.96365e-16	-1.83591	-1.23236	2.35533e-08	-1.64157	-1.16916
122664039	chr3:122664039:C:A	2.3479e-15	-3.25008e-10	-1.28934	1.07981e-07	-3.25008e-10	-1.28804
122664420	chr3:122664420:T:C	3.67362e-15	-3.25008e-10	-0.841681	1.54538e-07	-3.25008e-10	-0.929557
122664429	chr3:122664429:T:A	3.89012e-16	-1.79917	-1.28783	2.27463e-08	-1.59508	-1.25051
122665196	chr3:122665196:A:T	2.35491e-15	-3.25008e-10	-1.28636	1.07231e-07	-3.25008e-10	-1.29501
122665398	chr3:122665398:G:A	9.46477e-16	-0.899728	-1.29814	3.33527e-08	-1.17191	-1.29094
122665460	chr3:122665460:A:G	3.71165e-15	-3.25008e-10	-0.83138	1.55972e-07	-3.25008e-10	-0.920317
122665622	chr3:122665622:T:A	7.50305e-15	-1.04729	0.919747	8.87327e-07	-0.297419	1.11564
122665814	chr3:122665814:C:G	7.72991e-15	-1.03993	0.942174	9.16288e-07	-0.288691	1.13903
122666555	chr3:122666555:T:C	7.31339e-16	-2.01692	-0.43882	4.09003e-08	-1.91459	-0.344265
122667281	chr3:122667281:A:T	4.06229e-16	-1.93349	-1.11021	1.91655e-08	-1.91015	-1.10674
122667476	chr3:122667476:C:T	4.55385e-15	-3.25008e-10	-0.626884	2.00386e-07	-3.25008e-10	-0.669748
122667541	chr3:122667541:C:A	3.85069e-16	-1.81342	-1.28377	2.24304e-08	-1.61607	-1.24351
122667725	chr3:122667725:T:G	7.14142e-15	-1.12171	0.944762	8.27551e-07	-0.392795	1.14127
122667771	chr3:122667771:A:T	7.00052e-16	-2.0183	-0.481157	3.91103e-08	-1.91328	-0.39033
122667845	chr3:122667845:A:G	2.81218e-15	-3.25008e-10	-1.1089	1.23178e-07	-3.25008e-10	-1.15636
122667992	chr3:122667992:G:C	3.80712e-16	-1.86985	-1.23872	2.22576e-08	-1.69075	-1.17656
122668382	chr3:122668382:G:A	3.34251e-15	-3.25008e-10	-0.936135	1.41733e-07	-3.25008e-10	-1.01605
122668507	chr3:122668507:T:G	7.52444e-16	-2.08772	-0.339562	4.72102e-08	-2.06893	-0.0464595
122668598	chr3:122668598:G:A	2.33669e-15	-3.25008e-10	-1.29412	1.07876e-07	-3.25008e-10	-1.28901
122668808	chr3:122668808:G:A	5.33003e-16	-2.04024	-0.731841	2.88657e-08	-1.94863	-0.658713
122669263	chr3:122669263:C:T	2.92661e-14	-3.25008e-10	1.23357	1.39222e-06	-3.25008e-10	1.26866
122669394	chr3:122669394:T:C	2.3259e-15	-3.25008e-10	-1.29875	1.06012e-07	-3.25008e-10	-1.30644
122669465	chr3:122669465:A:G	3.44528e-15	-3.25008e-10	-0.905852	1.45573e-07	-3.25008e-10	-0.989318
122669617	chr3:122669617:A:G	4.18888e-16	-1.7264	-1.28661	2.41124e-08	-1.5459	-1.24137
122669706	chr3:122669706:T:C	2.70012e-15	-3.25008e-10	-1.14956	1.20746e-07	-3.25008e-10	-1.17631
122669736	chr3:122669736:CA:C	6.21159e-15	-1.15748	0.841042	7.08675e-07	-0.440029	1.03343
122669758	chr3:122669758:A:G	5.48253e-16	-2.04245	-0.70143	2.97368e-08	-1.95222	-0.625386
122669859	chr3:122669859:A:G	2.52416e-15	-3.25008e-10	-1.21695	1.1654e-07	-3.25008e-10	-1.21176
122670146	chr3:122670146:T:C	4.04409e-16	-1.76374	-1.28445	2.32315e-08	-1.58736	-1.23713
122670408	chr3:122670408:T:G	1.18445e-15	-1.97358	-3.18434e-10	5.07716e-08	-2.04266	-3.18434e-10
122670409	chr3:122670409:C:A	1.15012e-15	-2.00299	-3.18434e-10	4.98518e-08	-2.06094	-3.18434e-10
122670690	chr3:122670690:ATATATAATATATATTACATATAACATAATATATATTATT:A	4.53991e-15	-3.25008e-10	-0.629949	2.06151e-07	-3.25008e-10	-0.641385
122670799	chr3:122670799:T:C	2.49161e-15	-3.25008e-10	-1.22993	1.15052e-07	-3.25008e-10	-1.22462
122670901	chr3:122670901:G:A	6.47209e-14	-3.25008e-10	2.02723	3.18687e-06	-3.25008e-10	2.0968
122671248	chr3:122671248:G:C	1.14691e-15	-2.00578	-3.18434e-10	5.54338e-08	-1.9548	-3.18434e-10
122671306	chr3:122671306:T:C	5.65432e-16	-1.96137	-0.751657	2.65804e-08	-1.92778	-0.762041
122671432	chr3:122671432:A:G	2.99726e-16	-2.06255	-1.28519	1.56793e-08	-1.93201	-1.28564
122671569	chr3:122671569:A:G	5.31926e-15	-3.25008e-10	-0.471524	2.35392e-07	-3.25008e-10	-0.508742
122671572	chr3:122671572:C:T	2.44382e-15	-3.25008e-10	-1.24929	1.09108e-07	-3.25008e-10	-1.27766
122672240	chr3:122672240:C:T	1.46201e-13	-3.25008e-10	2.84213	7.22996e-06	-3.25008e-10	2.91599
122672565	chr3:122672565:CAT:C	3.31555e-16	-2.07448	-1.17233	1.69295e-08	-2.00087	-1.14007
122672640	chr3:122672640:C:T	2.31023e-15	-3.25008e-10	-1.30551	1.05742e-07	-3.25008e-10	-1.30899
122673087	chr3:122673087:A:T	3.36209e-16	-2.07399	-1.15889	1.72112e-08	-1.99951	-1.12492
122673124	chr3:122673124:G:A	2.45642e-15	-3.25008e-10	-1.24415	1.15342e-07	-3.25008e-10	-1.22209
122673139	chr3:122673139:T:C	2.89577e-15	-3.25008e-10	-1.07961	1.32849e-07	-3.25008e-10	-1.08079
122673297	chr3:122673297:CA:C	2.60212e-15	-3.25008e-10	-1.18653	1.13649e-07	-3.25008e-10	-1.23688
122673468	chr3:122673468:T:C	6.12106e-16	-2.07817	-0.555539	3.55524e-08	-2.08799	-0.310998
122673472	chr3:122673472:A:C	7.76054e-16	-1.16293	-1.23347	2.91342e-08	-1.34014	-1.25795
122673813	chr3:122673813:G:A	2.4051e-15	-3.25008e-10	-1.26527	1.11446e-07	-3.25008e-10	-1.25646
122674271	chr3:122674271:A:C	2.55662e-15	-3.25008e-10	-1.20417	1.12116e-07	-3.25008e-10	-1.25046
122674893	chr3:122674893:C:T	6.02362e-16	-2.07642	-0.573336	3.48093e-08	-2.08833	-0.331782
122674982	chr3:122674982:A:G	9.27702e-16	-2.01498	-0.202925	4.32454e-08	-1.98409	-0.219016
122675084	chr3:122675084:C:T	2.35256e-15	-3.25008e-10	-1.28735	1.07735e-07	-3.25008e-10	-1.29032
122675149	chr3:122675149:G:A	3.8963e-15	-3.25008e-10	-0.782831	1.77352e-07	-3.25008e-10	-0.791861
122675398	chr3:122675398:T:C	2.31023e-15	-3.25008e-10	-1.30551	1.05742e-07	-3.25008e-10	-1.30899
122675410	chr3:122675410:C:T	3.35207e-16	-2.07332	-1.16254	1.71701e-08	-1.99786	-1.12896
122675534	chr3:122675534:A:G	2.55703e-15	-3.25008e-10	-1.20401	1.12144e-07	-3.25008e-10	-1.25021
122675618	chr3:122675618:G:A	1.15854e-15	-1.9957	-3.18434e-10	5.14402e-08	-2.02958	-3.18434e-10
122675682	chr3:122675682:G:A	5.51526e-14	-3.25008e-10	1.86725	2.63066e-06	-3.25008e-10	1.905
122675902	chr3:122675902:C:G	6.26683e-15	-3.25008e-10	-0.307587	3.1712e-07	-3.25008e-10	-0.210714
122677250	chr3:122677250:C:G	3.22017e-16	-1.97102	-1.30499	1.63604e-08	-1.86739	-1.30774
122677340	chr3:122677340:A:T	3.11152e-16	-2.00352	-1.30681	1.59677e-08	-1.91321	-1.28621
122677363	chr3:122677363:TA:T	3.35612e-16	-2.06388	-1.17078	1.73848e-08	-1.97644	-1.13796
122677671	chr3:122677671:C:T	2.87422e-15	-3.25008e-10	-1.08708	1.2281e-07	-3.25008e-10	-1.15936
122677971	chr3:122677971:G:A	6.3541e-16	-2.07385	-0.52249	3.69263e-08	-2.08862	-0.272453
122678029	chr3:122678029:T:A	7.90943e-15	-0.074801	-3.18434e-10	2.79356e-07	-0.337509	-3.18434e-10
122678172	chr3:122678172:T:C	1.22094e-15	-1.94324	-3.18434e-10	5.68471e-08	-1.92963	-3.18434e-10
122678186	chr3:122678186:C:T	2.56612e-15	-3.25008e-10	-1.20046	1.1242e-07	-3.25008e-10	-1.24776
122678217	chr3:122678217:G:T	3.18067e-16	-1.97906	-1.30929	1.63333e-08	-1.87842	-1.29837
122678360	chr3:122678360:T:C	2.51674e-15	-3.25008e-10	-1.21989	1.10799e-07	-3.25008e-10	-1.26228
122678619	chr3:122678619:G:A	3.12952e-15	-1.50851	0.506531	3.28828e-07	-0.819205	0.644746
122678767	chr3:122678767:G:A	3.09225e-15	-3.25008e-10	-1.01396	1.37912e-07	-3.25008e-10	-1.04338
122678799	chr3:122678799:C:T	2.32411e-15	-3.25008e-10	-1.29952	1.05751e-07	-3.25008e-10	-1.30891
122678870	chr3:122678870:A:G	2.86158e-15	-1.50694	0.415462	2.9926e-07	-0.817746	0.549065
122679023	chr3:122679023:G:T	2.35222e-15	-3.25008e-10	-1.2875	1.06348e-07	-3.25008e-10	-1.30328
122679519	chr3:122679519:G:C	9.62748e-16	-1.12767	-1.05315	3.54213e-08	-1.29915	-1.10354
122679614	chr3:122679614:T:C	3.37426e-16	-1.94356	-1.2857	1.6843e-08	-1.83982	-1.30624
122679631	chr3:122679631:A:G	6.32972e-16	-1.92001	-0.680172	2.99685e-08	-1.88168	-0.688165
122679801	chr3:122679801:A:G	3.72922e-16	-2.06915	-1.06009	1.87898e-08	-1.95252	-1.08416
122680085	chr3:122680085:G:A	4.19889e-15	-3.25008e-10	-0.708036	1.92367e-07	-3.25008e-10	-0.710592
122680250	chr3:122680250:G:A	4.59945e-15	-3.25008e-10	-0.616921	2.16205e-07	-3.25008e-10	-0.593769
122680360	chr3:122680360:A:G	7.05791e-16	-1.21546	-1.27583	2.69834e-08	-1.38322	-1.29155
122681702	chr3:122681702:G:C	7.77742e-16	-1.23967	-1.15455	2.93837e-08	-1.3968	-1.19276
122681785	chr3:122681785:A:G	5.57259e-16	-2.08623	-0.641355	3.23781e-08	-2.08246	-0.410048
122681943	chr3:122681943:C:A	2.3024e-15	-3.25008e-10	-1.30891	1.06118e-07	-3.25008e-10	-1.30545
122682086	chr3:122682086:G:C	2.35443e-15	-3.25008e-10	-1.28656	1.06778e-07	-3.25008e-10	-1.29924
122682113	chr3:122682113:T:C	5.80658e-16	-2.08405	-0.602404	3.37888e-08	-2.08516	-0.364702
122682871	chr3:122682871:G:A	2.41242e-15	-3.25008e-10	-1.26223	1.1131e-07	-3.25008e-10	-1.25767
122682962	chr3:122682962:G:A	2.48062e-15	-1.59826	0.363909	2.51656e-07	-0.955775	0.513844
122683376	chr3:122683376:C:T	2.35598e-15	-3.25008e-10	-1.2859	1.0852e-07	-3.25008e-10	-1.28306
122683723	chr3:122683723:A:G	2.3039e-15	-3.25008e-10	-1.30825	1.06065e-07	-3.25008e-10	-1.30594
122683990	chr3:122683990:G:A	2.31174e-15	-3.25008e-10	-1.30486	1.06051e-07	-3.25008e-10	-1.30608
122683999	chr3:122683999:A:G	4.96973e-15	-3.25008e-10	-0.539492	2.03901e-07	-3.25008e-10	-0.65236
122684071	chr3:122684071:A:T	6.64837e-15	-3.25008e-10	-0.248486	3.25279e-07	-3.25008e-10	-0.185312
122684182	chr3:122684182:A:G	1.47635e-15	-1.60579	-0.147495	6.66051e-08	-1.61446	-0.156753
122684424	chr3:122684424:T:C	4.1829e-15	-3.25008e-10	-0.711852	1.89254e-07	-3.25008e-10	-0.726906
122684633	chr3:122684633:C:T	5.43501e-16	-1.93338	-0.819203	2.41334e-08	-1.92815	-0.858252
122685550	chr3:122685550:A:C	3.6972e-15	0.371186	-1.20647	1.09822e-07	-0.0830537	-1.18808
122685613	chr3:122685613:G:C	5.01376e-15	-3.25008e-10	-0.530672	2.54542e-07	-3.25008e-10	-0.430528
122685661	chr3:122685661:C:T	1.43099e-15	-0.914733	-0.869757	5.8309e-08	-1.10786	-0.796376
122685663	chr3:122685663:C:T	8.57967e-15	-3.25008e-10	0.00653803	3.67231e-07	-3.25008e-10	-0.0640036
122685959	chr3:122685959:A:G	2.33187e-15	-1.12206	-0.174122	1.07325e-07	-1.1195	-0.174625
122686002	chr3:122686002:C:A	3.38482e-15	-3.25008e-10	-0.923556	1.59588e-07	-3.25008e-10	-0.8974
122686677	chr3:122686677:G:A	8.22463e-15	-3.25008e-10	-0.0357244	3.8562e-07	-3.25008e-10	-0.0151422
122686867	chr3:122686867:GTTAT:G	2.8754e-15	-3.25008e-10	-1.08666	1.3305e-07	-3.25008e-10	-1.07927
122687213	chr3:122687213:T:A	2.14262e-15	-1.16109	-0.219736	9.88548e-08	-1.16367	-0.212668
122687230	chr3:122687230:G:A	1.20783e-15	-1.22507	-0.728964	5.05549e-08	-1.39821	-0.648722
122687293	chr3:122687293:T:C	3.73415e-15	0.466193	-1.29153	1.12355e-07	0.0483344	-1.29666
122687340	chr3:122687340:A:G	3.45005e-15	-1.19225	0.287786	1.59397e-07	-1.19463	0.296032
122687387	chr3:122687387:G:A	2.52138e-15	-3.25008e-10	-1.21805	1.10713e-07	-3.25008e-10	-1.26305
122687418	chr3:122687418:C:A	2.93195e-15	-3.25008e-10	-1.06719	1.38079e-07	-3.25008e-10	-1.04217
122687467	chr3:122687467:A:G	5.67472e-16	-1.40018	-1.30924	2.14232e-08	-1.5968	-1.30872
122687551	chr3:122687551:T:C	3.53266e-15	-1.16428	0.283477	1.63435e-07	-1.16533	0.29175
122687660	chr3:122687660:C:T	3.86889e-15	-3.25008e-10	-0.78989	1.89042e-07	-3.25008e-10	-0.728023
122687733	chr3:122687733:C:T	3.28813e-15	-1.17069	0.218149	1.52131e-07	-1.17133	0.226079
122688097	chr3:122688097:G:T	2.29847e-15	-1.1835	-0.127108	1.05142e-07	-1.19204	-0.122649
122688242	chr3:122688242:C:A	2.32193e-15	-1.29257	-0.00788814	1.0403e-07	-1.3075	-0.0178133
122688527	chr3:122688527:T:G	2.16284e-15	-1.14101	-0.230422	1.00023e-07	-1.14125	-0.223345
122688565	chr3:122688565:TA:T	2.1881e-15	-1.1846	-0.175221	1.01196e-07	-1.18488	-0.168059
122688701	chr3:122688701:G:A	2.29414e-15	-1.13733	-0.175173	1.06131e-07	-1.13748	-0.167841
122688752	chr3:122688752:T:C	2.24436e-15	-1.183	-0.15144	1.03757e-07	-1.18374	-0.1442
122688853	chr3:122688853:C:G	2.33677e-15	-3.25008e-10	-1.29409	1.07939e-07	-3.25008e-10	-1.28842
122688897	chr3:122688897:A:G	2.39168e-15	-3.25008e-10	-1.27086	1.07267e-07	-3.25008e-10	-1.29467
122689066	chr3:122689066:G:A	2.30339e-15	-3.25008e-10	-1.30848	1.05985e-07	-3.25008e-10	-1.3067
122689251	chr3:122689251:T:C	2.24982e-15	-1.15404	-0.177965	1.04012e-07	-1.15469	-0.170794
122689371	chr3:122689371:T:C	5.47931e-16	-1.84698	-0.897485	1.93644e-08	-2.07048	-0.93608
122689497	chr3:122689497:C:T	2.32918e-15	-3.25008e-10	-1.29734	1.06522e-07	-3.25008e-10	-1.30164
122689606	chr3:122689606:G:C	2.28018e-15	-1.1443	-0.174304	1.0554e-07	-1.14381	-0.167091
122689682	chr3:122689682:A:G	2.40823e-15	-1.12781	-0.136156	1.11387e-07	-1.12816	-0.128819
122689987	chr3:122689987:C:T	2.29933e-15	-1.13594	-0.174304	1.06286e-07	-1.13677	-0.167091
122690498	chr3:122690498:C:T	2.08748e-15	-1.18042	-0.226477	9.65096e-08	-1.18078	-0.219569
122690657	chr3:122690657:G:A	1.51638e-15	-0.996044	-0.730487	6.17429e-08	-1.19464	-0.652376
122690764	chr3:122690764:G:A	1.43923e-15	-1.03587	-0.742881	5.89111e-08	-1.2287	-0.665262
122690803	chr3:122690803:C:T	2.13217e-15	-1.38572	-3.18434e-10	1.9426e-07	-0.700796	-3.18434e-10
122690816	chr3:122690816:C:T	2.2876e-15	-1.27257	-0.0427859	1.02562e-07	-1.28702	-0.052508
122690925	chr3:122690925:C:G	2.58526e-15	-3.25008e-10	-1.19303	1.1853e-07	-3.25008e-10	-1.19483
122691118	chr3:122691118:C:T	2.31304e-15	-1.26504	-0.039253	1.03729e-07	-1.27915	-0.0490575
122691152	chr3:122691152:T:C	3.68882e-16	-1.89502	-1.24511	1.82829e-08	-1.84213	-1.2219
122691361	chr3:122691361:G:A	5.97419e-16	-1.36395	-1.29404	2.11102e-08	-1.63388	-1.28635
122691564	chr3:122691564:T:A	3.35049e-15	-3.25008e-10	-0.933751	1.64182e-07	-3.25008e-10	-0.869017
122691599	chr3:122691599:A:G	2.49489e-15	-3.25008e-10	-1.22861	1.15577e-07	-3.25008e-10	-1.22006
122691681	chr3:122691681:T:C	4.67415e-16	-1.91184	-0.991555	2.40317e-08	-1.85688	-0.933743
122692081	chr3:122692081:C:T	6.64059e-16	-1.33043	-1.22182	2.34737e-08	-1.60598	-1.20814
122692914	chr3:122692914:T:C	7.98761e-16	-1.09023	-1.27732	3.00109e-08	-1.27444	-1.29399
122692931	chr3:122692931:T:C	4.28427e-15	-3.25008e-10	-0.687907	1.8718e-07	-3.25008e-10	-0.737924
122692999	chr3:122692999:G:T	2.36108e-15	-3.25008e-10	-1.28374	1.06478e-07	-3.25008e-10	-1.30205
122693034	chr3:122693034:A:G	2.37681e-15	-3.25008e-10	-1.2771	1.10112e-07	-3.25008e-10	-1.26849
122693104	chr3:122693104:G:T	1.39591e-15	-1.02474	-0.784571	5.69158e-08	-1.21853	-0.709894
122693111	chr3:122693111:T:C	3.17247e-16	-1.9825	-1.30843	1.35067e-08	-2.05765	-1.30916
122693856	chr3:122693856:GAAAAGAAAAGA:G	5.95862e-16	-1.3926	-1.268	2.26668e-08	-1.59585	-1.25324
122693908	chr3:122693908:G:A	1.75272e-15	-0.956449	-0.625239	7.19711e-08	-1.15699	-0.536745
122694054	chr3:122694054:C:T	1.11212e-15	-1.05776	-0.978834	4.43569e-08	-1.25635	-0.921374
122694169	chr3:122694169:G:A	3.98411e-16	-1.81731	-1.24582	1.41076e-08	-2.06164	-1.26164
122694241	chr3:122694241:A:G	2.2597e-15	-1.1553	-0.172327	1.04587e-07	-1.15482	-0.165157
122694381	chr3:122694381:T:A	8.91443e-15	-3.25008e-10	0.0448146	4.18785e-07	-3.25008e-10	0.0673625
122694982	chr3:122694982:C:T	3.58792e-16	-2.04677	-1.12109	1.74453e-08	-2.06203	-1.0489
122695013	chr3:122695013:G:A	2.74061e-15	-3.25008e-10	-1.13468	1.31887e-07	-3.25008e-10	-1.08805
122695261	chr3:122695261:T:G	8.9875e-15	-3.25008e-10	0.052977	4.23996e-07	-3.25008e-10	0.0797292
122695370	chr3:122695370:C:T	2.30331e-15	-3.25008e-10	-1.30851	1.05741e-07	-3.25008e-10	-1.309
122695922	chr3:122695922:T:C	2.3023e-15	-3.25008e-10	-1.30895	1.05879e-07	-3.25008e-10	-1.30769
122696118	chr3:122696118:C:T	1.9412e-13	-3.25008e-10	3.12562	9.53132e-06	-3.25008e-10	3.19234
122696139	chr3:122696139:T:C	2.43258e-15	-3.25008e-10	-1.25391	1.12405e-07	-3.25008e-10	-1.24789
122696479	chr3:122696479:T:C	2.74914e-15	-3.25008e-10	-1.13157	1.2585e-07	-3.25008e-10	-1.13491
122696482	chr3:122696482:G:A	3.90352e-15	-3.25008e-10	-0.780977	1.86957e-07	-3.25008e-10	-0.739114
122696934	chr3:122696934:C:A	1.08557e-15	-2.06075	-3.18434e-10	4.92561e-08	-2.07296	-3.18434e-10
122697046	chr3:122697046:A:G	4.25705e-16	-2.07132	-0.925545	1.90847e-08	-2.07547	-0.945636
122697145	chr3:122697145:A:G	4.33339e-16	-1.98517	-0.993924	2.12794e-08	-2.01036	-0.9019
122697331	chr3:122697331:A:T	2.33496e-15	-3.25008e-10	-1.29486	1.08257e-07	-3.25008e-10	-1.28548
122697578	chr3:122697578:T:C	2.9644e-15	-0.859494	-0.196689	1.24715e-07	-1.11682	-0.0271457
122697669	chr3:122697669:G:A	2.31863e-15	-3.25008e-10	-1.30188	1.0752e-07	-3.25008e-10	-1.29232
122697742	chr3:122697742:G:A	9.92318e-15	1.44855	-1.29654	2.82797e-07	0.966733	-1.292
122698169	chr3:122698169:G:A	6.71117e-16	-1.31937	-1.2223	3.25155e-08	-1.25025	-1.23803
122698524	chr3:122698524:T:C	9.21134e-15	-3.25008e-10	0.0775782	4.2899e-07	-3.25008e-10	0.0914389
122699043	chr3:122699043:A:G	1.7692e-15	-1.24747	-0.324856	8.00898e-08	-1.25779	-0.329055
122699264	chr3:122699264:A:C	2.47602e-15	-3.25008e-10	-1.2362	1.13432e-07	-3.25008e-10	-1.23879
122699903	chr3:122699903:G:A	2.83734e-15	0.0231829	-1.12317	9.72148e-08	-0.298944	-1.09413
122700016	chr3:122700016:G:A	2.58306e-15	-3.25008e-10	-1.19388	1.2096e-07	-3.25008e-10	-1.17453
122700236	chr3:122700236:C:A	1.09442e-14	1.55311	-1.30316	3.03095e-07	1.043	-1.29894
122701146	chr3:122701146:C:T	2.47919e-15	-3.25008e-10	-1.23492	1.12289e-07	-3.25008e-10	-1.24892
122701203	chr3:122701203:C:T	1.76211e-15	-1.57635	-3.18434e-10	5.84213e-08	-1.90231	-3.18434e-10
122701898	chr3:122701898:C:A	5.27075e-15	-3.25008e-10	-0.480684	2.67848e-07	-3.25008e-10	-0.379577
122702347	chr3:122702347:G:A	6.33909e-16	-1.29299	-1.30572	3.0714e-08	-1.23688	-1.3084
122702557	chr3:122702557:C:T	1.39242e-15	-1.23356	-0.57825	6.27921e-08	-1.24778	-0.582382
122702701	chr3:122702701:T:C	2.3431e-15	-3.25008e-10	-1.29138	1.05947e-07	-3.25008e-10	-1.30705
122702728	chr3:122702728:ATGT:A	1.63071e-15	-1.26293	-0.390911	7.36013e-08	-1.2769	-0.394434
122702866	chr3:122702866:T:C	1.24991e-15	-1.91978	-3.18434e-10	5.75056e-08	-1.91811	-3.18434e-10
122703689	chr3:122703689:T:C	1.67758e-15	-1.237	-0.388506	7.56819e-08	-1.2515	-0.391953
122704054	chr3:122704054:C:T	3.73059e-16	-1.9856	-1.14328	1.67962e-08	-1.94441	-1.20443
122704404	chr3:122704404:C:T	5.02238e-16	-2.07243	-0.759104	2.51091e-08	-2.03875	-0.708014
122704409	chr3:122704409:A:G	1.01884e-14	1.48198	-1.30359	2.8327e-07	0.975757	-1.29935
122704851	chr3:122704851:T:G	1.68156e-15	-1.23169	-0.391449	7.57356e-08	-1.24779	-0.394955
122705090	chr3:122705090:C:A	1.71431e-15	-1.2124	-0.391449	7.71264e-08	-1.22959	-0.394955
122705229	chr3:122705229:A:C	9.69148e-15	1.42993	-1.30154	2.70403e-07	0.926626	-1.29671
122705594	chr3:122705594:T:C	1.22771e-14	-3.25008e-10	0.364881	5.5326e-07	-3.25008e-10	0.345834
122705622	chr3:122705622:A:G	2.38642e-15	-3.25008e-10	-1.27306	1.10352e-07	-3.25008e-10	-1.26632
122705766	chr3:122705766:T:C	3.61552e-15	0.281078	-1.1387	1.18231e-07	-0.0890627	-1.10829
122706371	chr3:122706371:A:T	2.10429e-15	-0.736002	-0.662879	6.1934e-08	-1.3353	-0.508629
122706444	chr3:122706444:C:T	6.78882e-16	-1.31878	-1.21138	2.68068e-08	-1.51705	-1.16429
122706474	chr3:122706474:A:T	3.30515e-15	0.212481	-1.15986	1.08598e-07	-0.151265	-1.13107
122706529	chr3:122706529:A:C	3.06846e-15	-1.02168	-3.18434e-10	1.73728e-07	-0.812507	-3.18434e-10
122706694	chr3:122706694:T:G	1.67137e-15	-1.24116	-0.388055	7.54036e-08	-1.25555	-0.391591
122706844	chr3:122706844:G:C	3.15695e-15	-0.993251	-3.18434e-10	1.7926e-07	-0.781156	-3.18434e-10
122707035	chr3:122707035:G:C	1.25354e-14	-3.25008e-10	0.385696	6.16179e-07	-3.25008e-10	0.453543
122707242	chr3:122707242:G:A	2.57774e-15	-3.25008e-10	-1.19594	1.19745e-07	-3.25008e-10	-1.18463
122707627	chr3:122707627:A:C	3.11058e-15	-3.25008e-10	-1.00805	1.45511e-07	-3.25008e-10	-0.98974
122707968	chr3:122707968:A:G	1.45504e-14	1.75631	-1.22155	3.75916e-07	1.19304	-1.23367
122709166	chr3:122709166:T:C	3.00055e-15	-3.25008e-10	-1.04406	1.40086e-07	-3.25008e-10	-1.02774
122709414	chr3:122709414:A:G	5.81303e-16	-2.00028	-0.685062	2.5741e-08	-2.03668	-0.685233
122709832	chr3:122709832:A:G	1.06442e-14	1.49916	-1.277	2.96639e-07	0.990107	-1.26759
122710011	chr3:122710011:A:G	6.81048e-16	-1.22868	-1.2983	3.30025e-08	-1.16948	-1.30393
122710200	chr3:122710200:TGTAA:T	2.59937e-15	-3.25008e-10	-1.18759	1.21788e-07	-3.25008e-10	-1.16772
122710353	chr3:122710353:G:A	1.0376e-14	1.49615	-1.29951	2.88312e-07	0.988148	-1.2941
122710436	chr3:122710436:A:G	4.79014e-16	-2.07678	-0.802103	2.18919e-08	-2.08806	-0.795818
122710622	chr3:122710622:T:C	1.08994e-14	1.54559	-1.29974	3.01449e-07	1.03299	-1.29438
122710906	chr3:122710906:T:C	4.88768e-15	-3.25008e-10	-0.556139	2.36807e-07	-3.25008e-10	-0.502751
122710973	chr3:122710973:A:T	3.44837e-15	0.263938	-1.16889	1.12794e-07	-0.103469	-1.14096
122711091	chr3:122711091:C:T	8.07887e-15	-1.23423	1.18062	3.46387e-07	-1.40773	1.2853
122711438	chr3:122711438:C:T	6.77144e-16	-1.23604	-1.29669	3.27866e-08	-1.17723	-1.30274
122712439	chr3:122712439:G:A	2.47386e-15	-3.25008e-10	-1.23708	1.12064e-07	-3.25008e-10	-1.25093
122712658	chr3:122712658:A:T	1.18179e-14	1.61508	-1.28832	3.25972e-07	1.09755	-1.28073
122712942	chr3:122712942:T:G	9.5015e-16	-0.885068	-1.30892	3.29461e-08	-1.16927	-1.30585
122713213	chr3:122713213:A:G	1.04569e-14	1.50427	-1.29986	2.90157e-07	0.994968	-1.29454
122713324	chr3:122713324:G:A	9.92466e-16	-0.841942	-1.30848	3.42461e-08	-1.13181	-1.30462
122714122	chr3:122714122:A:G	1.55596e-15	-1.23346	-0.467305	6.99946e-08	-1.24975	-0.471824
122714511	chr3:122714511:G:T	2.39732e-15	-3.25008e-10	-1.26851	1.07858e-07	-3.25008e-10	-1.28918
122714715	chr3:122714715:G:A	8.03751e-15	-1.24422	1.18548	3.45056e-07	-1.41697	1.29068
122714789	chr3:122714789:C:T	1.64086e-15	-1.20538	-0.44226	7.37594e-08	-1.22237	-0.446822
122715083	chr3:122715083:G:A	7.16424e-16	-1.93784	-0.538502	3.73255e-08	-1.91622	-0.434094
122715129	chr3:122715129:T:C	5.84864e-16	-1.99618	-0.683057	2.58007e-08	-2.033	-0.686591
122715249	chr3:122715249:C:T	1.13859e-14	-3.25008e-10	0.289516	5.5456e-07	-3.25008e-10	0.348179
122715357	chr3:122715357:G:C	2.52734e-15	-3.25008e-10	-1.21569	1.13917e-07	-3.25008e-10	-1.23452
122715884	chr3:122715884:C:T	2.70473e-15	-3.25008e-10	-1.14785	1.25267e-07	-3.25008e-10	-1.13955
122716882	chr3:122716882:G:A	3.32148e-15	0.230463	-1.17291	1.08758e-07	-0.135441	-1.14543
122716903	chr3:122716903:G:A	3.47614e-15	0.25489	-1.15183	1.1367e-07	-0.113745	-1.12295
122716906	chr3:122716906:T:C	4.87086e-16	-1.8831	-0.979068	1.78917e-08	-2.08024	-1.00542
122717215	chr3:122717215:A:G	2.56887e-15	-3.25008e-10	-1.19939	1.17526e-07	-3.25008e-10	-1.20334
122717410	chr3:122717410:C:T	9.12436e-15	-3.25008e-10	0.0680904	4.01456e-07	-3.25008e-10	0.0251021
122718389	chr3:122718389:A:C	1.19663e-14	-3.25008e-10	0.339239	5.5919e-07	-3.25008e-10	0.356494
122718474	chr3:122718474:T:C	8.10159e-15	-1.17514	1.12435	3.41299e-07	-1.35848	1.22124
122718689	chr3:122718689:C:T	7.09699e-15	-3.25008e-10	-0.183187	2.75588e-07	-3.25008e-10	-0.351087
122719016	chr3:122719016:C:T	1.60689e-15	-1.19312	-0.475435	7.22644e-08	-1.20973	-0.479928
122719054	chr3:122719054:A:G	3.33943e-15	-0.937057	-3.18434e-10	1.90968e-07	-0.717892	-3.18434e-10
122719368	chr3:122719368:G:A	2.79007e-15	-3.25008e-10	-1.11679	1.3089e-07	-3.25008e-10	-1.09563
122719544	chr3:122719544:A:G	1.02709e-14	1.44084	-1.25438	2.87007e-07	0.93728	-1.24777
122719671	chr3:122719671:G:A	4.43393e-16	-1.92732	-1.02883	1.6945e-08	-2.08713	-1.0529
122720215	chr3:122720215:C:T	6.76361e-16	-1.24311	-1.29077	3.26983e-08	-1.18323	-1.29944
122720524	chr3:122720524:T:C	6.64677e-16	-1.26744	-1.28387	3.20737e-08	-1.2077	-1.29426
122720664	chr3:122720664:A:G	3.45306e-15	-0.903596	-3.18434e-10	1.98035e-07	-0.681553	-3.18434e-10
122720712	chr3:122720712:T:C	5.69555e-15	-3.25008e-10	-0.403172	2.41863e-07	-3.25008e-10	-0.481624
122720782	chr3:122720782:T:A	6.52276e-16	-1.27967	-1.29047	3.14884e-08	-1.22112	-1.29925
122721202	chr3:122721202:A:G	1.65744e-15	-1.17333	-0.464258	7.44733e-08	-1.19075	-0.468804
122721218	chr3:122721218:C:T	3.17191e-15	-3.25008e-10	-0.988523	1.48419e-07	-3.25008e-10	-0.969956
122721359	chr3:122721359:T:C	3.45693e-15	0.285914	-1.18839	1.12399e-07	-0.0857166	-1.16222
122721515	chr3:122721515:T:C	2.95834e-16	-2.07759	-1.28322	1.80417e-08	-1.81282	-1.26448
122721568	chr3:122721568:C:CAG	3.59773e-15	0.293823	-1.15638	1.17359e-07	-0.0777169	-1.12704
122721654	chr3:122721654:G:A	3.10816e-15	-3.25008e-10	-1.00883	1.45284e-07	-3.25008e-10	-0.991305
122721686	chr3:122721686:TTC:T	1.05581e-15	-2.08855	-3.18434e-10	4.90075e-08	-2.07802	-3.18434e-10
122722124	chr3:122722124:G:A	2.30156e-15	-3.25008e-10	-1.30927	1.05751e-07	-3.25008e-10	-1.30891
122722217	chr3:122722217:T:G	1.06085e-14	1.52574	-1.30695	2.95845e-07	1.02354	-1.30369
122722251	chr3:122722251:G:A	2.7881e-15	-3.25008e-10	-1.1175	1.27714e-07	-3.25008e-10	-1.1202
122722278	chr3:122722278:A:G	1.06745e-15	-2.07758	-3.18434e-10	4.88844e-08	-2.08054	-3.18434e-10
122722465	chr3:122722465:T:C	3.4664e-15	-3.25008e-10	-0.899742	1.55111e-07	-3.25008e-10	-0.925857
122722560	chr3:122722560:C:A	1.45331e-15	-1.76901	-3.18434e-10	6.82102e-08	-1.7474	-3.18434e-10
122722996	chr3:122722996:C:T	3.14359e-15	-3.25008e-10	-0.997493	1.47068e-07	-3.25008e-10	-0.979099
122723160	chr3:122723160:G:A	6.85607e-16	-1.22613	-1.29418	3.31854e-08	-1.16598	-1.3019
122723204	chr3:122723204:T:A	2.3782e-15	-3.25008e-10	-1.27651	1.08112e-07	-3.25008e-10	-1.28683
122723245	chr3:122723245:C:T	2.5946e-15	-3.25008e-10	-1.18943	1.20446e-07	-3.25008e-10	-1.1788
122723534	chr3:122723534:T:C	6.26715e-16	-1.31519	-1.29493	3.02848e-08	-1.25687	-1.30248
122723913	chr3:122723913:C:CA	1.07366e-15	-2.07178	-3.18434e-10	5.0568e-08	-2.04668	-3.18434e-10
122724207	chr3:122724207:G:A	1.05639e-14	1.4746	-1.26001	2.9616e-07	0.974179	-1.25327
122724824	chr3:122724824:T:C	3.09918e-15	-1.01172	-3.18434e-10	1.75936e-07	-0.799877	-3.18434e-10
122724957	chr3:122724957:G:A	1.46871e-15	-1.75847	-3.18434e-10	7.0675e-08	-1.7119	-3.18434e-10
122725421	chr3:122725421:G:A	9.66675e-15	1.42351	-1.29767	2.70967e-07	0.923827	-1.29183
122725852	chr3:122725852:T:C	4.73419e-15	-3.25008e-10	-0.588048	2.04128e-07	-3.25008e-10	-0.651248
122725909	chr3:122725909:CT:C	7.18001e-16	-1.17978	-1.29436	3.47717e-08	-1.11912	-1.30207
122726542	chr3:122726542:A:G	6.50426e-16	-1.26936	-1.30363	3.15836e-08	-1.20953	-1.30782
122726667	chr3:122726667:A:G	2.37032e-15	-3.25008e-10	-1.27983	1.09769e-07	-3.25008e-10	-1.27161
122726702	chr3:122726702:A:C	2.57838e-15	-3.25008e-10	-1.19569	1.19772e-07	-3.25008e-10	-1.1844
122727134	chr3:122727134:C:T	1.58445e-15	-1.27109	-0.411535	7.11944e-08	-1.28844	-0.416142
122727274	chr3:122727274:T:C	1.31458e-15	-1.31917	-0.550174	5.05527e-08	-1.39511	-0.651864
122727603	chr3:122727603:G:A	5.03286e-16	-1.93346	-0.895991	2.17358e-08	-1.98498	-0.906055
122727795	chr3:122727795:C:T	1.05314e-15	-0.785185	-1.30589	3.61752e-08	-1.08177	-1.29985
122728727	chr3:122728727:A:C	3.73293e-16	-1.98522	-1.14303	1.63374e-08	-2.03381	-1.14273
122728749	chr3:122728749:C:T	2.8927e-14	-3.25008e-10	1.22192	1.64048e-06	-3.25008e-10	1.43275
122728754	chr3:122728754:C:A	6.08151e-16	-1.3402	-1.29998	2.93812e-08	-1.28388	-1.30576
122729064	chr3:122729064:A:G	1.06557e-15	-0.773639	-1.30571	3.65441e-08	-1.07191	-1.29957
122729356	chr3:122729356:C:T	3.24274e-16	-1.98165	-1.28737	1.44383e-08	-1.99437	-1.30574
122729391	chr3:122729391:C:T	9.56987e-15	1.41666	-1.3009	2.67193e-07	0.913794	-1.29582
122729497	chr3:122729497:C:T	1.30231e-15	-1.87872	-3.18434e-10	4.88586e-08	-2.08106	-3.18434e-10
122729622	chr3:122729622:C:T	4.61758e-15	-3.25008e-10	-0.612986	2.17542e-07	-3.25008e-10	-0.587605
122729704	chr3:122729704:C:T	1.03926e-15	-1.01889	-1.08546	3.99311e-08	-1.16184	-1.12099
122730067	chr3:122730067:T:C	6.03376e-16	-1.99606	-0.652011	2.64886e-08	-2.03831	-0.654967
122730284	chr3:122730284:T:C	1.60543e-15	-1.66947	-3.18434e-10	7.93279e-08	-1.59641	-3.18434e-10
122730810	chr3:122730810:A:G	6.86587e-16	-2.00028	-0.518605	3.01349e-08	-2.04301	-0.521298
122731362	chr3:122731362:T:C	6.14641e-16	-1.42178	-1.20779	2.93921e-08	-1.36223	-1.22704
122731389	chr3:122731389:G:C	1.12891e-14	1.51102	-1.23004	3.16122e-07	1.00875	-1.22262
122731579	chr3:122731579:T:C	1.52794e-15	-1.25749	-0.461449	6.83917e-08	-1.27869	-0.466055
122732109	chr3:122732109:C:T	1.20064e-15	-1.96	-3.18434e-10	4.84963e-08	-2.08851	-3.18434e-10
122732622	chr3:122732622:C:A	2.56836e-15	-3.25008e-10	-1.19959	1.17504e-07	-3.25008e-10	-1.20353
122732636	chr3:122732636:C:T	1.20361e-15	-0.691626	-1.26591	4.00281e-08	-1.00068	-1.27974
122732772	chr3:122732772:T:C	1.10153e-14	1.53739	-1.28096	3.07583e-07	1.03119	-1.27244
122732943	chr3:122732943:C:T	3.00468e-15	-3.25008e-10	-1.04269	1.38903e-07	-3.25008e-10	-1.03622
122733178	chr3:122733178:T:C	1.15341e-15	-0.727454	-1.27268	3.85759e-08	-1.03208	-1.28528
122733225	chr3:122733225:C:T	1.14358e-15	-0.731153	-1.27754	3.82898e-08	-1.03568	-1.28913
122733784	chr3:122733784:A:G	3.24316e-15	-0.966308	-3.18434e-10	1.85069e-07	-0.749265	-3.18434e-10
122734434	chr3:122734434:G:C	2.50148e-15	-3.25008e-10	-1.22598	1.16056e-07	-3.25008e-10	-1.21592
122734523	chr3:122734523:C:T	1.35883e-15	-1.28186	-0.554373	6.07597e-08	-1.30226	-0.560812
122734789	chr3:122734789:G:A	1.11732e-15	-2.03192	-3.18434e-10	6.02861e-08	-1.87089	-3.18434e-10
122734843	chr3:122734843:G:A	5.07488e-15	-3.25008e-10	-0.518555	2.25694e-07	-3.25008e-10	-0.550815
122735105	chr3:122735105:T:C	5.47534e-14	2.56129	-0.701307	1.53986e-06	2.05819	-0.688735
122735106	chr3:122735106:A:G	1.19623e-15	-0.700474	-1.26321	3.97808e-08	-1.00919	-1.27742
122735108	chr3:122735108:T:C	6.55796e-16	-1.42668	-1.13808	3.11066e-08	-1.36801	-1.16456
122735484	chr3:122735484:A:G	2.39066e-15	-3.25008e-10	-1.27129	1.10129e-07	-3.25008e-10	-1.26834
122736005	chr3:122736005:A:G	1.65084e-15	-1.2872	-0.354373	7.39009e-08	-1.30825	-0.359022
122736118	chr3:122736118:C:T	1.23229e-15	-0.684385	-1.2496	4.084e-08	-0.994198	-1.26613
122736160	chr3:122736160:T:G	2.30446e-15	-3.25008e-10	-1.30801	1.06325e-07	-3.25008e-10	-1.30349
122736165	chr3:122736165:G:A	2.74688e-15	-3.25008e-10	-1.13239	1.28055e-07	-3.25008e-10	-1.11754
122736364	chr3:122736364:T:C	3.18288e-15	-3.25008e-10	-0.98507	1.40559e-07	-3.25008e-10	-1.02437
122736641	chr3:122736641:A:G	2.86056e-15	-3.25008e-10	-1.09184	1.23982e-07	-3.25008e-10	-1.14986
122737353	chr3:122737353:C:T	8.00261e-16	-1.28432	-1.08136	3.03716e-08	-1.41869	-1.13779
122737404	chr3:122737404:G:A	1.06711e-14	1.52164	-1.29696	2.97323e-07	1.0159	-1.29108
122737538	chr3:122737538:A:C	1.28342e-15	-0.632678	-1.26065	4.23259e-08	-0.949176	-1.27542
122737642	chr3:122737642:G:C	1.35004e-15	-0.548657	-1.29407	4.44547e-08	-0.873759	-1.30177
122737678	chr3:122737678:T:C	1.03704e-15	-0.871437	-1.23504	3.51123e-08	-1.15819	-1.25325
122737828	chr3:122737828:C:T	1.31825e-15	-0.582339	-1.28422	4.34216e-08	-0.904889	-1.29415
122737887	chr3:122737887:T:C	6.35908e-16	-1.5771	-1.01846	2.97205e-08	-1.52435	-1.0538
122738231	chr3:122738231:A:C	1.54893e-15	-1.70529	-3.18434e-10	8.02052e-08	-1.58541	-3.18434e-10
122739348	chr3:122739348:C:T	3.38445e-15	-3.25008e-10	-0.923666	1.61967e-07	-3.25008e-10	-0.8826
122739752	chr3:122739752:T:C	2.56784e-15	-3.25008e-10	-1.19979	1.17479e-07	-3.25008e-10	-1.20374
122739871	chr3:122739871:G:A	3.3202e-15	-0.942833	-3.18434e-10	1.90018e-07	-0.722876	-3.18434e-10
122739923	chr3:122739923:C:T	1.13526e-15	-2.016	-3.18434e-10	5.0877e-08	-2.04058	-3.18434e-10
122740040	chr3:122740040:T:C	7.83471e-16	-1.18919	-1.19769	2.85978e-08	-1.4232	-1.19346
122740443	chr3:122740443:G:GAGA	7.64929e-16	-1.21853	-1.1923	2.80255e-08	-1.4488	-1.18808
122740587	chr3:122740587:T:C	2.32627e-15	-3.25008e-10	-1.29859	1.08524e-07	-3.25008e-10	-1.28302
122740630	chr3:122740630:A:G	9.98379e-15	1.45474	-1.29664	2.80694e-07	0.957965	-1.2907
122740786	chr3:122740786:T:C	2.62787e-15	-3.25008e-10	-1.17669	1.2131e-07	-3.25008e-10	-1.17165
122740885	chr3:122740885:G:A	7.81664e-16	-1.18784	-1.20135	2.85435e-08	-1.4219	-1.19667
122741149	chr3:122741149:G:T	2.47145e-15	-3.25008e-10	-1.23805	1.13495e-07	-3.25008e-10	-1.23823
122741347	chr3:122741347:T:A	6.36673e-15	-1.04831	0.756541	2.68756e-07	-1.21569	0.839496
122741666	chr3:122741666:C:T	1.0275e-14	1.48614	-1.29929	2.87899e-07	0.986563	-1.29395
122741757	chr3:122741757:A:C	3.41105e-15	-3.25008e-10	-0.915838	1.57707e-07	-3.25008e-10	-0.909257
122741956	chr3:122741956:T:C	1.48205e-15	-0.717723	-1.03171	7.35007e-08	-0.655923	-1.01678
122742083	chr3:122742083:C:T	3.56034e-15	-3.25008e-10	-0.873001	1.65963e-07	-3.25008e-10	-0.858228
122742401	chr3:122742401:AG:A	4.58227e-15	-0.620662	-3.18434e-10	2.3162e-07	-0.524898	-3.18434e-10
122742570	chr3:122742570:A:G	1.85988e-15	-0.213074	-1.30927	6.20788e-08	-0.532438	-1.30915
122742795	chr3:122742795:T:G	3.98963e-16	-1.96205	-1.09969	1.58166e-08	-2.08859	-1.12035
122743153	chr3:122743153:G:A	2.31421e-15	-3.25008e-10	-1.30379	1.06738e-07	-3.25008e-10	-1.29962
122743323	chr3:122743323:A:G	3.24543e-15	-0.965611	-3.18434e-10	1.85487e-07	-0.747013	-3.18434e-10
122743459	chr3:122743459:A:G	4.86949e-15	-1.32693	0.767065	2.13422e-07	-1.46023	0.853501
122743561	chr3:122743561:T:C	8.35595e-16	-1.17226	-1.15021	3.04211e-08	-1.4104	-1.14446
122743593	chr3:122743593:T:C	3.22928e-15	-0.970598	-3.18434e-10	1.84395e-07	-0.752917	-3.18434e-10
122743637	chr3:122743637:AATTGCTGGGTC:A	1.43124e-14	-3.25008e-10	0.518267	7.00524e-07	-3.25008e-10	0.581834
122743735	chr3:122743735:A:G	1.00861e-14	1.46502	-1.29672	2.8332e-07	0.96738	-1.2908
122743941	chr3:122743941:A:G	7.81147e-16	-1.19783	-1.19202	2.85774e-08	-1.42976	-1.18761
122743994	chr3:122743994:C:G	3.20903e-15	-0.976889	-3.18434e-10	1.8321e-07	-0.759361	-3.18434e-10
122744279	chr3:122744279:G:A	6.36551e-15	-1.06296	0.771	2.69342e-07	-1.22952	0.85551
122744599	chr3:122744599:T:C	2.93504e-15	-3.25008e-10	-1.06614	1.35607e-07	-3.25008e-10	-1.06023
122744922	chr3:122744922:T:C	2.91325e-15	-0.912641	-0.160948	8.822e-08	-1.41163	-0.0785314
122745417	chr3:122745417:C:T	2.40985e-15	-3.25008e-10	-1.26329	1.10774e-07	-3.25008e-10	-1.26251
122745445	chr3:122745445:A:G	3.09353e-15	-3.25008e-10	-1.01354	1.4316e-07	-3.25008e-10	-1.00603
122745792	chr3:122745792:GGA:G	3.1197e-15	-3.25008e-10	-1.00512	1.46107e-07	-3.25008e-10	-0.985654
122746763	chr3:122746763:C:T	4.10216e-16	-1.94551	-1.08842	1.59929e-08	-2.08847	-1.10938
122746922	chr3:122746922:T:C	6.69474e-15	-1.07084	0.829301	2.83889e-07	-1.23537	0.913961
122747096	chr3:122747096:A:G	7.68203e-16	-1.21335	-1.19321	2.79963e-08	-1.44867	-1.18926
122747118	chr3:122747118:T:C	2.28392e-15	-1.31696	-3.18434e-10	1.03947e-07	-1.32612	-3.18434e-10
122748185	chr3:122748185:G:A	2.33897e-15	-3.25008e-10	-1.29315	1.07553e-07	-3.25008e-10	-1.29201
122748283	chr3:122748283:C:A	8.6807e-16	-1.15011	-1.13423	3.14867e-08	-1.39153	-1.1289
122748385	chr3:122748385:A:G	8.08021e-16	-1.19109	-1.16494	2.95377e-08	-1.42428	-1.16004
122748386	chr3:122748386:AAAAAAAG:A	8.07334e-16	-1.19838	-1.15849	2.95318e-08	-1.43103	-1.1535
122748790	chr3:122748790:T:C	2.39232e-15	-3.25008e-10	-1.27059	1.10014e-07	-3.25008e-10	-1.26938
122748923	chr3:122748923:T:C	7.9708e-16	-1.2131	-1.15656	2.92379e-08	-1.44307	-1.15146
122749153	chr3:122749153:T:C	6.5556e-15	-3.25008e-10	-0.262538	3.07377e-07	-3.25008e-10	-0.241921
122749235	chr3:122749235:G:A	7.58012e-15	-3.25008e-10	-0.117328	3.16768e-07	-3.25008e-10	-0.211824
122749333	chr3:122749333:T:C	8.45901e-16	-1.15249	-1.15772	3.07368e-08	-1.39204	-1.15249
122749899	chr3:122749899:T:C	8.56454e-16	-1.1859	-1.11191	3.13542e-08	-1.41962	-1.10502
122750107	chr3:122750107:C:T	7.85098e-16	-1.24151	-1.14329	2.90056e-08	-1.46432	-1.13819
122750349	chr3:122750349:C:A	9.66579e-15	1.41649	-1.29075	2.72784e-07	0.922362	-1.28368
122751002	chr3:122751002:T:C	2.31678e-15	-3.25008e-10	-1.30268	1.06626e-07	-3.25008e-10	-1.30067
122751017	chr3:122751017:C:T	2.56437e-15	-3.25008e-10	-1.20114	1.19865e-07	-3.25008e-10	-1.18363
122751689	chr3:122751689:A:G	2.76479e-15	-3.25008e-10	-1.12589	1.29041e-07	-3.25008e-10	-1.10986
122751744	chr3:122751744:C:T	2.50226e-15	-3.25008e-10	-1.22566	1.14926e-07	-3.25008e-10	-1.22571
122751762	chr3:122751762:A:G	1.8939e-15	-1.50422	-3.18434e-10	1.36078e-07	-1.05677	-3.18434e-10
122751909	chr3:122751909:G:A	1.04534e-14	1.50027	-1.2962	2.93047e-07	1.00051	-1.29017
122752345	chr3:122752345:C:T	2.88101e-15	-3.25008e-10	-1.08472	1.34464e-07	-3.25008e-10	-1.0687
122752824	chr3:122752824:C:A	3.05653e-15	-3.25008e-10	-1.02558	1.26183e-07	-3.25008e-10	-1.13226
122752984	chr3:122752984:G:A	4.40958e-16	-1.65345	-1.30821	1.9916e-08	-1.6719	-1.30657
122753011	chr3:122753011:G:A	8.8159e-15	-3.25008e-10	0.0336991	4.25951e-07	-3.25008e-10	0.0843299
122753046	chr3:122753046:C:T	1.44211e-15	-1.31278	-0.463976	6.46391e-08	-1.33253	-0.468641
122753139	chr3:122753139:C:G	1.49063e-15	-0.44241	-1.30125	5.17795e-08	-0.722003	-1.301
122753197	chr3:122753197:TGGAA:T	5.99695e-15	0.273046	-0.624652	1.28789e-07	-0.515437	-0.596386
122753357	chr3:122753357:G:A	9.81411e-16	-0.972215	-1.18941	3.27838e-08	-1.31248	-1.16758
122753591	chr3:122753591:C:T	1.05991e-15	-1.45385	-0.630831	4.88946e-08	-1.44883	-0.631495
122753609	chr3:122753609:A:G	3.4181e-15	-0.913771	-3.18434e-10	1.96619e-07	-0.688728	-3.18434e-10
122753882	chr3:122753882:A:G	2.39981e-15	-3.25008e-10	-1.26747	1.07937e-07	-3.25008e-10	-1.28845
122753920	chr3:122753920:T:G	1.47631e-15	-1.23795	-0.515359	6.61247e-08	-1.25855	-0.519901
122753987	chr3:122753987:G:A	6.57654e-15	-3.25008e-10	-0.259348	3.08443e-07	-3.25008e-10	-0.238457
122754252	chr3:122754252:A:G	4.31884e-16	-1.75272	-1.22974	2.14549e-08	-1.68463	-1.21941
122754507	chr3:122754507:C:T	1.07525e-15	-0.86637	-1.20394	5.00254e-08	-0.865525	-1.19194
122754583	chr3:122754583:C:T	1.22111e-15	-0.856506	-1.08659	5.89591e-08	-0.83442	-1.05873
122755274	chr3:122755274:G:C	1.47997e-15	-1.28705	-0.463784	6.63326e-08	-1.30687	-0.468442
122755693	chr3:122755693:G:A	1.2893e-15	-0.802531	-1.08622	6.24624e-08	-0.777917	-1.05751
122756079	chr3:122756079:T:C	3.81195e-15	-3.25008e-10	-0.804716	1.79943e-07	-3.25008e-10	-0.777357
122756330	chr3:122756330:T:G	2.64254e-15	-3.25008e-10	-1.17112	1.20822e-07	-3.25008e-10	-1.17568
122756668	chr3:122756668:A:T	4.47718e-16	-1.73186	-1.21459	2.23231e-08	-1.66138	-1.20299
122757130	chr3:122757130:T:TA	4.46987e-16	-1.74009	-1.20799	2.22496e-08	-1.67127	-1.1964
122757472	chr3:122757472:A:C	4.60084e-16	-1.72886	-1.19034	2.29521e-08	-1.65915	-1.17744
122757668	chr3:122757668:G:A	1.03321e-15	-1.00229	-1.10789	4.94297e-08	-0.981794	-1.08765
122757935	chr3:122757935:C:T	4.41957e-16	-1.75634	-1.20306	2.19682e-08	-1.68884	-1.19155
122758110	chr3:122758110:ATAATCCTTTTCACATCTAATAG:A	1.58975e-15	-1.29308	-0.386199	7.12551e-08	-1.31266	-0.391066
122758246	chr3:122758246:G:T	3.06435e-15	-3.25008e-10	-1.02302	1.35462e-07	-3.25008e-10	-1.0613
122758398	chr3:122758398:C:T	9.02472e-16	-2.08536	-0.160118	4.33321e-08	-2.05303	-0.148074
122758702	chr3:122758702:T:C	1.00571e-15	-1.40262	-0.734549	2.58267e-08	-1.95503	-0.763557
122758711	chr3:122758711:C:T	5.56813e-15	-1.06805	0.642255	2.37334e-07	-1.23101	0.73049
122758920	chr3:122758920:C:A	3.66585e-15	-0.843796	-3.18434e-10	2.10716e-07	-0.619484	-3.18434e-10
122759011	chr3:122759011:C:T	1.48225e-15	-1.7493	-3.18434e-10	7.12888e-08	-1.70326	-3.18434e-10
122759193	chr3:122759193:AC:A	3.74107e-15	-3.25008e-10	-0.823485	1.77072e-07	-3.25008e-10	-0.79344
122759194	chr3:122759194:C:A	1.93052e-15	-1.48507	-3.18434e-10	9.02387e-08	-1.46754	-3.18434e-10
122759572	chr3:122759572:C:T	3.14662e-15	-0.99653	-3.18434e-10	1.79078e-07	-0.782173	-3.18434e-10
122759677	chr3:122759677:A:G	1.05582e-15	-2.08854	-3.18434e-10	5.06641e-08	-2.04478	-3.18434e-10
122759826	chr3:122759826:T:C	1.06478e-15	-2.08009	-3.18434e-10	4.97495e-08	-2.06299	-3.18434e-10
122759968	chr3:122759968:T:C	4.24283e-16	-1.77267	-1.22754	2.11025e-08	-1.70611	-1.21449
122760128	chr3:122760128:G:C	1.60874e-15	-1.66741	-3.18434e-10	7.94641e-08	-1.59469	-3.18434e-10
122760278	chr3:122760278:AC:A	1.05293e-15	-2.06874	-0.0225445	5.16238e-08	-2.08475	0.0587337
122760524	chr3:122760524:G:A	3.05213e-15	-3.25008e-10	-1.02702	1.43914e-07	-3.25008e-10	-1.00078
122760652	chr3:122760652:T:C	4.42533e-16	-1.74224	-1.21586	2.21276e-08	-1.67285	-1.20032
122760779	chr3:122760779:G:A	2.66941e-15	-3.25008e-10	-1.161	1.20508e-07	-3.25008e-10	-1.17828
122760877	chr3:122760877:C:T	4.27138e-16	-1.77051	-1.223	2.12538e-08	-1.70384	-1.20962
122761005	chr3:122761005:G:A	1.47725e-15	-1.2897	-0.462981	6.62088e-08	-1.30954	-0.467645
122761522	chr3:122761522:C:T	2.4057e-15	-3.25008e-10	-1.26502	1.09948e-07	-3.25008e-10	-1.26999
122761863	chr3:122761863:C:T	2.42312e-15	-3.25008e-10	-1.2578	1.10691e-07	-3.25008e-10	-1.26326
122761969	chr3:122761969:G:A	1.03391e-15	-0.850342	-1.25917	4.81456e-08	-0.841769	-1.254
122762462	chr3:122762462:G:C	3.28921e-15	-3.25008e-10	-0.952211	1.44756e-07	-3.25008e-10	-0.994945
122762969	chr3:122762969:C:T	4.03428e-16	-1.9663	-1.08431	1.60513e-08	-2.08846	-1.10575
122763266	chr3:122763266:G:A	4.30164e-16	-1.76096	-1.22549	2.14237e-08	-1.6933	-1.2122
122763383	chr3:122763383:T:C	3.18287e-15	-0.985074	-3.18434e-10	1.8039e-07	-0.774875	-3.18434e-10
122763464	chr3:122763464:T:G	2.76498e-15	-3.25008e-10	-1.12582	1.25613e-07	-3.25008e-10	-1.13679
122763480	chr3:122763480:A:G	1.31193e-14	1.6008	-1.16957	4.69375e-07	1.34008	-1.15867
122763587	chr3:122763587:C:T	3.04274e-15	-1.0301	-3.18434e-10	1.72468e-07	-0.819784	-3.18434e-10
122764449	chr3:122764449:C:T	4.11056e-15	-3.25008e-10	-0.729297	1.9453e-07	-3.25008e-10	-0.699411
122765168	chr3:122765168:A:G	9.87605e-16	-0.894009	-1.26132	4.5947e-08	-0.886979	-1.25553
122765316	chr3:122765316:C:T	1.1303e-14	1.53919	-1.25698	3.15612e-07	1.04604	-1.26152
122765324	chr3:122765324:C:T	7.81036e-16	-1.41104	-0.978952	3.14955e-08	-1.53344	-0.986706
122766163	chr3:122766163:T:C	3.06537e-15	-3.25008e-10	-1.02269	1.43093e-07	-3.25008e-10	-1.0065
122766599	chr3:122766599:G:A	2.4301e-14	-3.25008e-10	1.04766	1.36519e-06	-3.25008e-10	1.24905
122766620	chr3:122766620:G:A	4.53729e-16	-2.0753	-0.857811	2.13458e-08	-2.08782	-0.821322
122766943	chr3:122766943:T:C	3.31809e-15	-3.25008e-10	-0.943469	1.53368e-07	-3.25008e-10	-0.937153
122766984	chr3:122766984:C:T	1.19098e-15	-1.96808	-3.18434e-10	4.85038e-08	-2.08835	-3.18434e-10
122767197	chr3:122767197:C:G	1.12529e-15	-1.50467	-0.520146	5.11422e-08	-1.4989	-0.536489
122767300	chr3:122767300:C:T	8.06055e-16	-1.3839	-0.97456	3.82206e-08	-1.37543	-0.951193
122767442	chr3:122767442:G:T	4.47112e-16	-2.0756	-0.8722	2.10269e-08	-2.08797	-0.836222
122767625	chr3:122767625:A:T	2.99894e-16	-2.06113	-1.28606	1.39229e-08	-2.05609	-1.28037
122767626	chr3:122767626:T:A	1.09326e-15	-0.886246	-1.16745	5.25386e-08	-0.861056	-1.14739
122767769	chr3:122767769:T:C	1.52933e-15	-1.27633	-0.441691	6.85328e-08	-1.29625	-0.446434
122767862	chr3:122767862:G:T	7.74168e-15	-3.25008e-10	-0.0962383	3.23482e-07	-3.25008e-10	-0.190852
122768150	chr3:122768150:C:A	1.48845e-15	-1.28111	-0.46401	6.6699e-08	-1.30122	-0.468587
122768243	chr3:122768243:C:A	8.16809e-16	-2.05268	-0.292529	3.89735e-08	-2.07373	-0.233381
122768588	chr3:122768588:A:G	2.75889e-15	-3.25008e-10	-1.12803	1.18969e-07	-3.25008e-10	-1.19113
122769384	chr3:122769384:G:A	4.02815e-15	-3.25008e-10	-0.74955	1.90541e-07	-3.25008e-10	-0.720129
122769836	chr3:122769836:C:T	1.14285e-15	-1.45754	-0.551789	5.19468e-08	-1.45259	-0.567188
122770109	chr3:122770109:T:TC	1.1512e-15	-1.48155	-0.520509	5.23232e-08	-1.47574	-0.536819
122770412	chr3:122770412:A:G	2.51369e-15	-3.25008e-10	-1.2211	1.16551e-07	-3.25008e-10	-1.21167
122771040	chr3:122771040:A:C	1.16266e-15	-1.52536	-0.466783	5.28021e-08	-1.5198	-0.483642
122771326	chr3:122771326:AT:A	1.14421e-15	-1.49007	-0.518076	5.20022e-08	-1.48427	-0.534443
122771671	chr3:122771671:TACTGCCAACTGAGATACAAC:T	2.45978e-15	-3.25008e-10	-1.24278	1.12325e-07	-3.25008e-10	-1.2486
122771743	chr3:122771743:T:A	1.11526e-15	-1.51326	-0.520509	5.06815e-08	-1.50761	-0.536819
122771938	chr3:122771938:T:C	3.28886e-15	-0.952317	-3.18434e-10	1.88375e-07	-0.73156	-3.18434e-10
122771946	chr3:122771946:C:T	3.46144e-15	-0.901172	-3.18434e-10	2.0005e-07	-0.671427	-3.18434e-10
122771974	chr3:122771974:TA:T	3.53013e-15	-3.25008e-10	-0.881522	1.67346e-07	-3.25008e-10	-0.849933
122772077	chr3:122772077:C:T	2.65528e-15	-3.25008e-10	-1.16631	1.23714e-07	-3.25008e-10	-1.15203
122772090	chr3:122772090:A:C	4.20229e-15	-3.25008e-10	-0.707228	1.98729e-07	-3.25008e-10	-0.678054
122772646	chr3:122772646:T:C	1.51786e-15	-1.72555	-3.18434e-10	5.36514e-08	-1.98749	-3.18434e-10
122772658	chr3:122772658:A:ATAAT	1.073e-15	-1.51528	-0.557111	4.88171e-08	-1.50907	-0.572846
122772907	chr3:122772907:G:A	3.20826e-15	-0.977128	-3.18434e-10	1.83211e-07	-0.759355	-3.18434e-10
122772923	chr3:122772923:G:T	1.14364e-15	-0.827852	-1.18079	5.46383e-08	-0.806917	-1.16234
122773197	chr3:122773197:C:T	1.09629e-15	-1.54132	-0.509609	4.98258e-08	-1.53541	-0.526056
122773518	chr3:122773518:C:T	4.32917e-16	-1.74344	-1.23662	2.16174e-08	-1.67205	-1.22444
122773692	chr3:122773692:C:T	3.42318e-15	-3.25008e-10	-0.912287	1.58282e-07	-3.25008e-10	-0.905619
122773783	chr3:122773783:C:T	1.67028e-15	-1.26096	-0.368909	7.48474e-08	-1.28004	-0.3745
122774113	chr3:122774113:C:T	1.10505e-15	-1.52465	-0.518316	5.02464e-08	-1.51848	-0.534579
122774125	chr3:122774125:G:A	2.84413e-15	-3.25008e-10	-1.0976	1.31318e-07	-3.25008e-10	-1.09237
122774315	chr3:122774315:C:T	3.17745e-15	-3.25008e-10	-0.986777	1.39859e-07	-3.25008e-10	-1.02936
122774324	chr3:122774324:G:A	1.41126e-14	-3.25008e-10	0.504211	6.87622e-07	-3.25008e-10	0.563244
122774468	chr3:122774468:T:C	1.12738e-15	-0.828794	-1.19417	5.38048e-08	-0.807811	-1.17682
122774830	chr3:122774830:T:C	8.46284e-16	-2.08184	-0.227919	3.93942e-08	-2.06857	-0.227808
122775219	chr3:122775219:G:C	1.4473e-15	-1.33404	-0.439123	6.48901e-08	-1.35367	-0.443635
122775230	chr3:122775230:C:A	4.44646e-16	-2.07995	-0.873384	2.09629e-08	-2.08857	-0.83867
122775527	chr3:122775527:G:A	3.24977e-15	-0.964274	-3.18434e-10	1.8563e-07	-0.746239	-3.18434e-10
122775681	chr3:122775681:T:C	3.39954e-15	-3.25008e-10	-0.919217	1.59021e-07	-3.25008e-10	-0.900959
122775750	chr3:122775750:T:C	2.46892e-15	-3.25008e-10	-1.23908	1.12724e-07	-3.25008e-10	-1.24505
122775917	chr3:122775917:A:G	3.13315e-16	-2.0416	-1.2618	1.4596e-08	-2.03514	-1.2541
122776137	chr3:122776137:G:C	3.20737e-15	-0.977405	-3.18434e-10	1.83009e-07	-0.760462	-3.18434e-10
122776600	chr3:122776600:T:G	9.41872e-16	-2.07578	-0.126968	4.59607e-08	-2.08704	-0.0551707
122777363	chr3:122777363:T:C	1.07292e-15	-1.57343	-0.49904	4.87252e-08	-1.56822	-0.515582
122777781	chr3:122777781:A:C	4.9182e-15	-3.25008e-10	-0.549915	2.33489e-07	-3.25008e-10	-0.516861
122777900	chr3:122777900:T:C	3.59994e-15	-3.25008e-10	-0.861939	1.69605e-07	-3.25008e-10	-0.836525
122778078	chr3:122778078:G:A	2.40132e-14	-3.25008e-10	1.03575	1.34834e-06	-3.25008e-10	1.23663
122778217	chr3:122778217:TG:T	2.5841e-15	-3.25008e-10	-1.19348	1.18251e-07	-3.25008e-10	-1.19718
122778506	chr3:122778506:G:T	1.05493e-15	-1.51506	-0.574316	4.88546e-08	-1.49041	-0.590732
122778865	chr3:122778865:A:G	2.66353e-15	-3.25008e-10	-1.16321	1.20301e-07	-3.25008e-10	-1.18
122779669	chr3:122779669:T:C	2.66986e-15	-3.25008e-10	-1.16083	1.30235e-07	-3.25008e-10	-1.10065
122779850	chr3:122779850:A:G	7.59441e-16	-2.0684	-0.349633	3.64192e-08	-2.08294	-0.291963
122779866	chr3:122779866:T:C	4.85637e-15	-3.25008e-10	-0.562566	2.30299e-07	-3.25008e-10	-0.530614
122779913	chr3:122779913:A:T	2.69221e-15	-1.06651	-0.0859795	1.08239e-07	-1.26006	-0.0255952
122780614	chr3:122780614:C:A	1.12982e-15	-1.58036	-0.440439	5.12201e-08	-1.57434	-0.459529
122781081	chr3:122781081:G:A	1.12444e-15	-1.66549	-0.360084	5.07016e-08	-1.66557	-0.378472
122781392	chr3:122781392:A:G	2.1739e-15	-0.596424	-0.769909	1.08645e-07	-0.532243	-0.749662
122782194	chr3:122782194:C:T	1.05514e-15	-1.58869	-0.5005	4.79486e-08	-1.58289	-0.516974
122782197	chr3:122782197:G:A	2.56239e-15	-3.25008e-10	-1.20192	1.19585e-07	-3.25008e-10	-1.18597
122782471	chr3:122782471:A:G	1.05698e-15	-1.55549	-0.531949	4.80217e-08	-1.5502	-0.548143
122782798	chr3:122782798:C:T	1.12058e-15	-1.53032	-0.498687	5.0903e-08	-1.5249	-0.515175
122782987	chr3:122782987:G:T	4.13924e-16	-1.94773	-1.0772	1.61803e-08	-2.08856	-1.09764
122782998	chr3:122782998:T:C	3.18058e-15	-3.25008e-10	-0.985794	1.49929e-07	-3.25008e-10	-0.959833
122783033	chr3:122783033:A:C	2.5902e-15	-3.25008e-10	-1.19112	1.25574e-07	-3.25008e-10	-1.1371
122783202	chr3:122783202:T:C	3.21492e-15	-0.975055	-3.18434e-10	1.83612e-07	-0.757171	-3.18434e-10
122783828	chr3:122783828:ACTTT:A	2.65222e-15	-3.25008e-10	-1.16746	1.23529e-07	-3.25008e-10	-1.15352
122783923	chr3:122783923:C:T	5.67397e-15	-3.25008e-10	-0.406969	2.00184e-07	-3.25008e-10	-0.670757
122783992	chr3:122783992:A:T	5.2788e-15	-3.25008e-10	-0.479158	2.77819e-07	-3.25008e-10	-0.343025
122784108	chr3:122784108:C:T	2.34605e-15	-3.25008e-10	-1.29012	1.08638e-07	-3.25008e-10	-1.28198
122784265	chr3:122784265:T:C	3.19722e-15	-3.25008e-10	-0.980575	1.52529e-07	-3.25008e-10	-0.942637
122784321	chr3:122784321:G:A	1.40423e-15	-1.80337	-3.18434e-10	5.92342e-08	-1.8885	-3.18434e-10
122785194	chr3:122785194:A:G	1.03883e-15	-0.859834	-1.24493	4.79022e-08	-0.861824	-1.23901
122785311	chr3:122785311:A:G	1.09591e-15	-1.55258	-0.498687	4.97719e-08	-1.54737	-0.515175
122785435	chr3:122785435:G:A	9.27569e-16	-0.949431	-1.26861	4.27841e-08	-0.94984	-1.26399
122785442	chr3:122785442:T:C	4.82311e-15	-3.25008e-10	-0.569438	2.28878e-07	-3.25008e-10	-0.536807
122785596	chr3:122785596:C:G	4.85766e-15	-3.25008e-10	-0.5623	2.30567e-07	-3.25008e-10	-0.529451
122785627	chr3:122785627:C:T	1.31951e-14	1.47797	-1.04098	3.86382e-07	1.02749	-1.04066
122787265	chr3:122787265:C:T	1.20727e-14	1.49152	-1.14343	3.38694e-07	1.00498	-1.14988
122787880	chr3:122787880:A:G	5.21604e-15	-1.0949	0.603785	2.22142e-07	-1.25709	0.690409
122788589	chr3:122788589:G:A	9.59292e-16	-0.902591	-1.28183	4.40179e-08	-0.907364	-1.27803
122789119	chr3:122789119:G:T	2.46892e-15	-3.25008e-10	-1.23908	1.12724e-07	-3.25008e-10	-1.24505
122789169	chr3:122789169:A:G	2.73949e-15	-3.25008e-10	-1.13509	1.28489e-07	-3.25008e-10	-1.11415
122789428	chr3:122789428:T:A	8.23136e-16	-2.08371	-0.25378	3.8271e-08	-2.07185	-0.253452
122790251	chr3:122790251:T:C	2.25845e-14	-3.25008e-10	0.974407	1.26591e-06	-3.25008e-10	1.17355
122790265	chr3:122790265:G:A	3.2093e-15	-3.25008e-10	-0.976805	1.41177e-07	-3.25008e-10	-1.01998
122790377	chr3:122790377:A:C	3.13711e-16	-2.05074	-1.2514	1.46148e-08	-2.04517	-1.24278
122790671	chr3:122790671:G:A	9.97949e-16	-2.0741	-0.0708081	4.9049e-08	-2.08653	0.00935417
122790958	chr3:122790958:C:T	2.46892e-15	-3.25008e-10	-1.23908	1.12724e-07	-3.25008e-10	-1.24505
122791251	chr3:122791251:T:G	4.47616e-15	-3.25008e-10	-0.644091	2.12143e-07	-3.25008e-10	-0.612735
122791737	chr3:122791737:C:T	3.24521e-15	-0.965676	-3.18434e-10	1.85429e-07	-0.747326	-3.18434e-10
122791916	chr3:122791916:A:C	7.0282e-16	-1.48378	-1.01173	2.85496e-08	-1.59907	-1.01929
122792659	chr3:122792659:G:A	1.2581e-15	-1.83956	-0.0736989	5.91852e-08	-1.89959	0.0102681
122792669	chr3:122792669:G:T	9.76333e-16	-0.889639	-1.27717	4.49646e-08	-0.890992	-1.27313
122792880	chr3:122792880:A:G	1.62506e-15	-1.23533	-0.421982	7.3185e-08	-1.25225	-0.424757
122792902	chr3:122792902:AAAAG:A	2.38648e-15	-3.25008e-10	-1.27304	1.0701e-07	-3.25008e-10	-1.29707
122792906	chr3:122792906:G:C	3.06949e-15	-3.25008e-10	-1.02135	1.46205e-07	-3.25008e-10	-0.984983
122793213	chr3:122793213:C:T	1.57518e-15	-1.23343	-0.455056	7.08932e-08	-1.25011	-0.458714
122793695	chr3:122793695:G:C	7.51376e-16	-1.68623	-0.742475	2.31099e-08	-2.05721	-0.772519
122793842	chr3:122793842:C:T	1.42241e-15	-1.79051	-3.18434e-10	4.98761e-08	-2.06045	-3.18434e-10
122793902	chr3:122793902:A:G	3.96856e-16	-1.94763	-1.11941	1.55309e-08	-2.08849	-1.13867
122794072	chr3:122794072:T:C	2.87676e-15	-3.25008e-10	-1.08619	1.29731e-07	-3.25008e-10	-1.10453
122794548	chr3:122794548:T:C	1.35554e-14	-3.25008e-10	0.463929	6.62359e-07	-3.25008e-10	0.525812
122794887	chr3:122794887:G:A	2.44511e-15	-3.25008e-10	-1.24877	1.12191e-07	-3.25008e-10	-1.24979
122795125	chr3:122795125:T:C	4.67738e-16	-1.8418	-1.0609	1.6598e-08	-2.0742	-1.08652
122795797	chr3:122795797:C:T	2.44135e-15	-3.25008e-10	-1.25031	1.1202e-07	-3.25008e-10	-1.25132
122796276	chr3:122796276:T:A	1.26442e-15	-1.38828	-0.51996	5.67465e-08	-1.40768	-0.523717
122797160	chr3:122797160:T:TA	3.38895e-15	-0.922337	-3.18434e-10	1.88577e-07	-0.730491	-3.18434e-10
122797205	chr3:122797205:CAAG:C	5.22388e-16	-2.0707	-0.721504	2.45791e-08	-2.08614	-0.681964
122797906	chr3:122797906:A:T	9.46248e-15	-3.25008e-10	0.104477	4.47483e-07	-3.25008e-10	0.133643
122798323	chr3:122798323:CT:C	1.27443e-15	-1.38126	-0.519093	5.72016e-08	-1.40046	-0.522956
122798379	chr3:122798379:T:G	3.3657e-15	-0.92922	-3.18434e-10	1.8713e-07	-0.738191	-3.18434e-10
122798549	chr3:122798549:T:C	5.09261e-16	-2.06274	-0.754911	2.37915e-08	-2.08284	-0.717824
122798847	chr3:122798847:C:T	3.43637e-15	-0.908443	-3.18434e-10	1.91443e-07	-0.715407	-3.18434e-10
122799005	chr3:122799005:T:G	2.46945e-15	-3.25008e-10	-1.23886	1.12745e-07	-3.25008e-10	-1.24487
122799201	chr3:122799201:T:C	3.49891e-16	-1.97884	-1.21415	1.4203e-08	-2.08772	-1.22883
122799487	chr3:122799487:T:G	8.49411e-15	1.28437	-1.28785	2.44828e-07	0.819834	-1.28927
122799490	chr3:122799490:G:A	3.66582e-15	-3.25008e-10	-0.843806	1.69507e-07	-3.25008e-10	-0.837102
122799845	chr3:122799845:G:A	2.76544e-15	-3.25008e-10	-1.12566	1.24927e-07	-3.25008e-10	-1.14226
122799952	chr3:122799952:G:A	7.46425e-16	-1.16491	-1.2704	3.48047e-08	-1.15362	-1.26662
122800410	chr3:122800410:A:C	7.48351e-16	-1.1656	-1.26714	3.49116e-08	-1.15397	-1.26321
122800525	chr3:122800525:G:A	3.46069e-15	-3.25008e-10	-0.90139	1.64468e-07	-3.25008e-10	-0.867276
122800557	chr3:122800557:CCTAACAGTT:C	4.7578e-15	-3.25008e-10	-0.583072	2.25843e-07	-3.25008e-10	-0.550153
122800753	chr3:122800753:G:A	1.08791e-14	-3.25008e-10	0.243983	5.39869e-07	-3.25008e-10	0.321332
122800790	chr3:122800790:T:TC	4.86481e-15	-3.25008e-10	-0.560831	2.31066e-07	-3.25008e-10	-0.527292
122802655	chr3:122802655:A:C	2.95867e-15	-3.25008e-10	-1.05812	1.36822e-07	-3.25008e-10	-1.05131
122802773	chr3:122802773:T:C	2.78507e-15	-3.25008e-10	-1.11859	1.25305e-07	-3.25008e-10	-1.13925
122803482	chr3:122803482:C:G	3.3851e-15	-0.923475	-3.18434e-10	1.43076e-07	-1.00662	-3.18434e-10
122803529	chr3:122803529:C:T	7.65271e-15	1.16224	-1.27004	2.22377e-07	0.707317	-1.27294
122804044	chr3:122804044:T:C	3.59708e-15	-0.862735	-3.18434e-10	2.00967e-07	-0.666852	-3.18434e-10
122804263	chr3:122804263:C:T	2.35094e-15	-3.25008e-10	-1.28804	1.08224e-07	-3.25008e-10	-1.28579
122804327	chr3:122804327:G:A	5.18993e-16	-2.06974	-0.728983	2.44076e-08	-2.08593	-0.689171
122805181	chr3:122805181:T:A	4.4905e-15	-3.25008e-10	-0.640894	1.94233e-07	-3.25008e-10	-0.700935
122805700	chr3:122805700:G:A	3.40808e-15	-3.25008e-10	-0.916708	1.6163e-07	-3.25008e-10	-0.884683
122805962	chr3:122805962:C:T	1.19485e-15	-1.43212	-0.532717	5.36596e-08	-1.45074	-0.536591
122805985	chr3:122805985:A:T	4.87009e-15	-3.25008e-10	-0.559744	2.30994e-07	-3.25008e-10	-0.527604
122806114	chr3:122806114:G:A	5.45114e-15	-3.25008e-10	-0.447032	2.78181e-07	-3.25008e-10	-0.341721
122806538	chr3:122806538:C:T	1.0595e-15	-2.08506	-3.18434e-10	4.86604e-08	-2.08513	-3.18434e-10
122806715	chr3:122806715:T:C	2.43996e-15	-3.25008e-10	-1.25087	1.09202e-07	-3.25008e-10	-1.2768
122807048	chr3:122807048:TA:T	1.19547e-15	-1.44435	-0.519967	5.3642e-08	-1.46381	-0.523856
122807411	chr3:122807411:A:G	2.54005e-15	-3.25008e-10	-1.21067	1.1719e-07	-3.25008e-10	-1.2062
122807462	chr3:122807462:G:A	1.10574e-15	-1.42021	-0.622133	4.96576e-08	-1.43909	-0.625758
122807565	chr3:122807565:T:C	5.19773e-16	-2.07903	-0.718195	2.46016e-08	-2.08843	-0.678756
122807690	chr3:122807690:G:A	9.91713e-15	1.14359	-0.99218	3.01012e-07	0.727021	-0.989865
122807890	chr3:122807890:G:A	3.95304e-16	-2.00578	-1.06518	1.7617e-08	-2.0461	-1.05503
122807969	chr3:122807969:G:A	1.10757e-15	-2.05421	0.0135176	5.2952e-08	-2.07116	0.0705551
122808052	chr3:122808052:GTCAT:G	3.64585e-15	-0.849268	-3.18434e-10	2.04301e-07	-0.650402	-3.18434e-10
122808226	chr3:122808226:T:C	1.25436e-15	-1.39879	-0.517434	5.63012e-08	-1.41801	-0.521271
122808625	chr3:122808625:C:G	9.50606e-16	-2.02974	-0.163775	4.79815e-08	-1.98097	-0.11821
122809889	chr3:122809889:C:T	4.24956e-16	-2.01285	-0.98578	1.90319e-08	-2.05105	-0.972823
122810272	chr3:122810272:C:T	2.32255e-15	-3.25008e-10	-1.30019	1.05854e-07	-3.25008e-10	-1.30793
122810399	chr3:122810399:A:C	1.2917e-15	-1.4611	-0.425801	5.8328e-08	-1.47509	-0.428825
122810569	chr3:122810569:A:G	4.09701e-15	-3.25008e-10	-0.732599	1.98433e-07	-3.25008e-10	-0.679545
122811126	chr3:122811126:A:C	2.5545e-15	-3.25008e-10	-1.205	1.16661e-07	-3.25008e-10	-1.21072
122811321	chr3:122811321:C:T	4.63964e-15	-3.25008e-10	-0.60822	2.19884e-07	-3.25008e-10	-0.576897
122811479	chr3:122811479:T:C	3.01524e-15	-3.25008e-10	-1.03918	1.39542e-07	-3.25008e-10	-1.03163
122811722	chr3:122811722:A:G	8.42456e-16	-1.06787	-1.24642	3.94077e-08	-1.05487	-1.24116
122812154	chr3:122812154:A:G	9.73684e-15	1.06366	-0.930601	2.97442e-07	0.65332	-0.928095
122812530	chr3:122812530:C:T	4.57372e-16	-2.01207	-0.913045	2.0463e-08	-2.05038	-0.900999
122812729	chr3:122812729:A:G	3.46702e-15	-0.899561	-3.18434e-10	1.92941e-07	-0.707613	-3.18434e-10
122812933	chr3:122812933:G:A	3.27459e-15	-0.956666	-3.18434e-10	1.81431e-07	-0.769122	-3.18434e-10
122813107	chr3:122813107:G:A	8.19502e-15	1.22237	-1.2617	2.37722e-07	0.764646	-1.26354
122813228	chr3:122813228:G:A	3.8586e-15	-3.25008e-10	-0.792553	1.81314e-07	-3.25008e-10	-0.769763
122813258	chr3:122813258:C:T	3.53566e-15	-0.879956	-3.18434e-10	1.95679e-07	-0.693518	-3.18434e-10
122813866	chr3:122813866:T:G	2.32436e-15	-3.25008e-10	-1.29941	1.05747e-07	-3.25008e-10	-1.30895
122814055	chr3:122814055:G:A	4.60484e-15	-3.25008e-10	-0.615749	2.18377e-07	-3.25008e-10	-0.583772
122814395	chr3:122814395:G:A	2.30921e-15	-3.25008e-10	-1.30595	1.0644e-07	-3.25008e-10	-1.30241
122814510	chr3:122814510:T:G	2.45206e-15	-3.25008e-10	-1.24593	1.09619e-07	-3.25008e-10	-1.27298
122814616	chr3:122814616:T:C	3.92888e-15	-3.25008e-10	-0.774502	1.84546e-07	-3.25008e-10	-0.752094
122814653	chr3:122814653:A:G	3.3191e-15	-0.943164	-3.18434e-10	1.84128e-07	-0.754365	-3.18434e-10
122814670	chr3:122814670:A:G	1.24956e-15	-2.07364	0.153571	6.16921e-08	-2.0861	0.238262
122814836	chr3:122814836:G:A	1.2139e-15	-1.78862	-0.160402	6.83052e-08	-1.65453	-0.091475
122815000	chr3:122815000:C:G	3.88021e-15	-3.25008e-10	-0.786968	1.82211e-07	-3.25008e-10	-0.764832
122815513	chr3:122815513:A:G	1.23807e-15	-1.42288	-0.506425	5.5617e-08	-1.44186	-0.509649
122815755	chr3:122815755:TG:T	2.11063e-15	-1.39587	-3.18434e-10	8.53236e-08	-1.52354	-3.18434e-10
122816097	chr3:122816097:G:A	1.43204e-14	-3.25008e-10	0.518829	6.42304e-07	-3.25008e-10	0.495066
122816124	chr3:122816124:A:G	1.1922e-15	-1.43369	-0.533362	5.35721e-08	-1.45258	-0.536386
122816207	chr3:122816207:C:T	3.26101e-15	-0.960821	-3.18434e-10	1.80578e-07	-0.773832	-3.18434e-10
122817364	chr3:122817364:G:C	3.80043e-15	-0.807744	-3.18434e-10	2.0896e-07	-0.627851	-3.18434e-10
122817456	chr3:122817456:C:T	4.21474e-15	-3.25008e-10	-0.70427	2.01017e-07	-3.25008e-10	-0.666607
122817545	chr3:122817545:A:T	2.95117e-15	-3.25008e-10	-1.06066	1.43989e-07	-3.25008e-10	-1.00025
122817839	chr3:122817839:C:T	2.57281e-15	-1.19786	-3.18434e-10	2.14023e-07	-0.603912	-3.18434e-10
122818460	chr3:122818460:C:A	9.47883e-15	-3.25008e-10	0.106204	4.49481e-07	-3.25008e-10	0.138099
122818487	chr3:122818487:G:A	1.02256e-14	-3.25008e-10	0.182041	4.85284e-07	-3.25008e-10	0.214738
122820002	chr3:122820002:C:T	7.69779e-15	-3.25008e-10	-0.101923	3.93312e-07	-3.25008e-10	0.00460865
122820024	chr3:122820024:T:C	2.98049e-15	-3.25008e-10	-1.05077	1.39117e-07	-3.25008e-10	-1.03468
122820053	chr3:122820053:A:G	5.98217e-16	-2.01977	-0.636892	3.12972e-08	-1.95939	-0.56708
122821102	chr3:122821102:C:T	1.67204e-15	-1.62881	-3.18434e-10	6.6871e-08	-1.76723	-3.18434e-10
122821184	chr3:122821184:A:G	3.2693e-15	-3.25008e-10	-0.958283	1.39144e-07	-3.25008e-10	-1.03449
122821956	chr3:122821956:T:G	1.00257e-14	-3.25008e-10	0.162294	4.75708e-07	-3.25008e-10	0.194809
122822304	chr3:122822304:T:C	1.24999e-15	-1.91972	-3.18434e-10	5.86532e-08	-1.89835	-3.18434e-10
122822788	chr3:122822788:CCA:C	1.26815e-15	-1.37861	-0.526694	5.69908e-08	-1.39747	-0.529639
122823006	chr3:122823006:CAT:C	2.33845e-15	-3.25008e-10	-1.29337	1.08173e-07	-3.25008e-10	-1.28626
122823648	chr3:122823648:C:T	1.50379e-15	-1.73487	-3.18434e-10	5.34034e-08	-1.99212	-3.18434e-10
122823935	chr3:122823935:A:G	3.01858e-15	-3.25008e-10	-1.03807	1.40808e-07	-3.25008e-10	-1.0226
122824029	chr3:122824029:A:G	3.42438e-15	-0.911936	-3.18434e-10	1.86699e-07	-0.740499	-3.18434e-10
122824258	chr3:122824258:G:T	3.98444e-15	-0.760461	-3.18434e-10	2.19731e-07	-0.577593	-3.18434e-10
122824563	chr3:122824563:T:A	3.79676e-15	-3.25008e-10	-0.80871	1.78348e-07	-3.25008e-10	-0.786258
122824662	chr3:122824662:G:A	1.06628e-14	1.49762	-1.27371	3.02539e-07	1.01822	-1.276
122824844	chr3:122824844:C:T	4.02068e-15	-3.25008e-10	-0.751406	1.9114e-07	-3.25008e-10	-0.716991
122824845	chr3:122824845:G:A	5.27888e-15	-3.25008e-10	-0.479143	2.57081e-07	-3.25008e-10	-0.420603
122825119	chr3:122825119:G:C	1.25289e-15	-1.38574	-0.531661	5.62199e-08	-1.40612	-0.5346
122825280	chr3:122825280:C:T	6.90335e-15	-3.25008e-10	-0.21085	3.37018e-07	-3.25008e-10	-0.149859
122825548	chr3:122825548:C:T	6.75528e-16	-1.8479	-0.687213	2.41739e-08	-2.07561	-0.709115
122825715	chr3:122825715:G:GA	2.88704e-16	-2.08191	-1.3033	1.31792e-08	-2.08865	-1.30271
122826020	chr3:122826020:G:A	2.54187e-15	-3.25008e-10	-1.20996	1.16935e-07	-3.25008e-10	-1.20838
122826228	chr3:122826228:T:C	7.53622e-16	-1.50896	-0.916759	3.07846e-08	-1.62275	-0.920226
122826537	chr3:122826537:T:C	1.05596e-15	-2.08841	-3.18434e-10	4.99427e-08	-2.05912	-3.18434e-10
122826566	chr3:122826566:G:A	6.99681e-15	-3.25008e-10	-0.197403	3.48406e-07	-3.25008e-10	-0.116628
122826647	chr3:122826647:A:G	4.98987e-16	-2.08843	-0.749599	2.36525e-08	-2.0856	-0.720924
122826738	chr3:122826738:C:A	2.926e-15	-3.25008e-10	-1.06922	1.36529e-07	-3.25008e-10	-1.05346
122827362	chr3:122827362:C:T	3.94068e-15	-0.771504	-3.18434e-10	2.1709e-07	-0.589685	-3.18434e-10
122828137	chr3:122828137:A:G	1.26589e-15	-1.38039	-0.526694	5.68359e-08	-1.40019	-0.529639
122828372	chr3:122828372:C:G	6.86598e-15	-3.25008e-10	-0.216278	3.41673e-07	-3.25008e-10	-0.136141
122828564	chr3:122828564:G:A	6.54713e-15	-3.25008e-10	-0.26383	3.19001e-07	-3.25008e-10	-0.204801
122828804	chr3:122828804:C:T	2.82617e-15	-3.25008e-10	-1.10393	1.31801e-07	-3.25008e-10	-1.08871
122829075	chr3:122829075:C:G	3.15132e-15	-3.25008e-10	-0.995037	1.40674e-07	-3.25008e-10	-1.02355
122830403	chr3:122830403:A:G	2.50201e-15	-3.25008e-10	-1.22576	1.15347e-07	-3.25008e-10	-1.22205
122830514	chr3:122830514:G:A	2.48411e-15	-3.25008e-10	-1.23294	1.15567e-07	-3.25008e-10	-1.22014
122831264	chr3:122831264:T:C	3.8947e-16	-2.08006	-1.00576	1.86977e-08	-2.05697	-0.984627
122832142	chr3:122832142:G:A	1.1122e-15	-1.14118	-0.895333	4.27672e-08	-1.27801	-0.936214
122832212	chr3:122832212:A:G	2.38514e-15	-3.25008e-10	-1.2736	1.09544e-07	-3.25008e-10	-1.27367
122832850	chr3:122832850:A:T	2.96949e-15	-3.25008e-10	-1.05447	1.31345e-07	-3.25008e-10	-1.09216
122833118	chr3:122833118:A:G	5.20359e-15	-0.493508	-3.18434e-10	2.89803e-07	-0.300794	-3.18434e-10
122833258	chr3:122833258:T:C	2.54081e-15	-3.25008e-10	-1.21038	1.23393e-07	-3.25008e-10	-1.15462
122833672	chr3:122833672:T:C	1.26208e-15	-1.37276	-0.537332	5.71396e-08	-1.38805	-0.536446
122834010	chr3:122834010:T:C	8.08683e-15	1.16383	-1.21645	2.36429e-07	0.715127	-1.21947
122834050	chr3:122834050:T:A	4.05958e-15	-3.25008e-10	-0.741777	1.93476e-07	-3.25008e-10	-0.70484
122834623	chr3:122834623:A:G	6.56629e-15	1.00541	-1.26632	1.93887e-07	0.564728	-1.26745
122834915	chr3:122834915:A:G	1.32353e-15	-1.86255	-3.18434e-10	6.08737e-08	-1.86119	-3.18434e-10
122834969	chr3:122834969:T:C	2.56614e-15	-3.25008e-10	-1.20045	1.19675e-07	-3.25008e-10	-1.18522
122835176	chr3:122835176:T:G	7.02187e-15	1.04624	-1.24006	2.06607e-07	0.603502	-1.24268
122835852	chr3:122835852:A:G	2.91467e-15	-3.25008e-10	-1.0731	1.35595e-07	-3.25008e-10	-1.06033
122836074	chr3:122836074:A:G	2.35517e-15	-3.25008e-10	-1.28625	1.09089e-07	-3.25008e-10	-1.27783
122836272	chr3:122836272:A:G	2.99998e-14	-3.25008e-10	1.25833	1.68765e-06	-3.25008e-10	1.4611
122836424	chr3:122836424:G:A	2.47902e-15	-3.25008e-10	-1.23499	1.19674e-07	-3.25008e-10	-1.18522
122836531	chr3:122836531:C:T	3.81013e-15	-3.25008e-10	-0.805194	1.78993e-07	-3.25008e-10	-0.782648
122836894	chr3:122836894:T:A	9.67285e-15	-3.25008e-10	0.126466	4.60223e-07	-3.25008e-10	0.161715
122837317	chr3:122837317:CA:C	4.3897e-15	-0.663597	-3.18434e-10	2.43305e-07	-0.47568	-3.18434e-10
122837343	chr3:122837343:G:A	3.01391e-15	-3.25008e-10	-1.03962	1.4033e-07	-3.25008e-10	-1.02599
122838129	chr3:122838129:C:A	1.01259e-14	-3.25008e-10	0.172237	4.80507e-07	-3.25008e-10	0.204847
122838260	chr3:122838260:T:C	3.68744e-15	-3.25008e-10	-0.837925	1.73115e-07	-3.25008e-10	-0.816041
122838447	chr3:122838447:G:A	7.01578e-15	1.02465	-1.21935	2.04693e-07	0.573203	-1.22168
122838598	chr3:122838598:C:T	3.73997e-15	-3.25008e-10	-0.82378	1.7558e-07	-3.25008e-10	-0.801903
122839157	chr3:122839157:T:C	9.66154e-15	-3.25008e-10	0.125296	4.59678e-07	-3.25008e-10	0.160531
122839184	chr3:122839184:A:C	1.05683e-15	-2.08758	-3.18434e-10	4.87e-08	-2.08432	-3.18434e-10
122839282	chr3:122839282:T:C	3.81221e-15	-3.25008e-10	-0.804647	1.79097e-07	-3.25008e-10	-0.78207
122839355	chr3:122839355:C:A	6.93784e-15	1.03176	-1.23763	2.04502e-07	0.5909	-1.24032
122839494	chr3:122839494:C:T	1.0614e-15	-2.08327	-3.18434e-10	4.89709e-08	-2.07877	-3.18434e-10
122839770	chr3:122839770:A:G	1.50448e-15	-1.25624	-0.478176	6.79556e-08	-1.27368	-0.477456
122839788	chr3:122839788:T:C	2.38553e-15	-3.25008e-10	-1.27343	1.10885e-07	-3.25008e-10	-1.2615
122839954	chr3:122839954:C:T	4.38218e-15	-0.665311	-3.18434e-10	2.42607e-07	-0.478551	-3.18434e-10
122840776	chr3:122840776:G:A	2.91287e-15	-3.25008e-10	-1.07372	1.35888e-07	-3.25008e-10	-1.05816
122840966	chr3:122840966:A:T	2.93152e-15	-3.25008e-10	-1.06734	1.36798e-07	-3.25008e-10	-1.05149
122841532	chr3:122841532:C:T	8.67896e-16	-1.37348	-0.911059	3.8537e-08	-1.38819	-0.930183
122841749	chr3:122841749:A:T	2.80027e-15	-3.25008e-10	-1.11314	1.31326e-07	-3.25008e-10	-1.09231
122842238	chr3:122842238:G:A	4.15527e-15	-0.718481	-3.18434e-10	2.29938e-07	-0.532185	-3.18434e-10
122842910	chr3:122842910:C:T	3.81262e-15	-3.25008e-10	-0.804541	1.79112e-07	-3.25008e-10	-0.781986
122842936	chr3:122842936:C:G	2.56684e-15	-3.25008e-10	-1.20018	1.25006e-07	-3.25008e-10	-1.14163
122843313	chr3:122843313:T:C	2.43018e-15	-3.25008e-10	-1.25489	1.13108e-07	-3.25008e-10	-1.24165
122843395	chr3:122843395:A:G	3.00446e-15	-3.25008e-10	-1.04276	1.32663e-07	-3.25008e-10	-1.08218
122843594	chr3:122843594:A:G	4.8976e-15	-3.25008e-10	-0.554112	2.09646e-07	-3.25008e-10	-0.624575
122843834	chr3:122843834:C:T	1.36978e-15	-1.35896	-0.469251	6.19976e-08	-1.3745	-0.468398
122843850	chr3:122843850:G:A	2.13356e-15	-1.01366	-0.371407	6.46925e-08	-1.49994	-0.300413
122844269	chr3:122844269:C:G	4.22418e-15	-0.702033	-3.18434e-10	2.33676e-07	-0.51606	-3.18434e-10
122844313	chr3:122844313:T:C	5.91461e-15	-3.25008e-10	-0.365432	2.68201e-07	-3.25008e-10	-0.37826
122844511	chr3:122844511:A:G	2.30381e-15	-3.25008e-10	-1.30829	1.06176e-07	-3.25008e-10	-1.3049
122844641	chr3:122844641:G:A	2.49679e-15	-3.25008e-10	-1.22785	1.14689e-07	-3.25008e-10	-1.22777
122845075	chr3:122845075:A:G	1.10627e-15	-2.04186	-3.18434e-10	5.13416e-08	-2.03149	-3.18434e-10
122846102	chr3:122846102:C:T	3.8139e-15	-3.25008e-10	-0.804204	1.79173e-07	-3.25008e-10	-0.781643
122846344	chr3:122846344:G:A	6.7783e-15	1.01795	-1.24708	1.99882e-07	0.577396	-1.24966
122846713	chr3:122846713:A:G	2.41376e-15	-3.25008e-10	-1.26167	1.12157e-07	-3.25008e-10	-1.2501
122847441	chr3:122847441:G:A	2.88405e-15	-3.25008e-10	-1.08366	1.34532e-07	-3.25008e-10	-1.06819
122847536	chr3:122847536:G:A	2.92685e-15	-3.25008e-10	-1.06893	1.2954e-07	-3.25008e-10	-1.10601
122847875	chr3:122847875:T:C	3.8139e-15	-3.25008e-10	-0.804204	1.79173e-07	-3.25008e-10	-0.781643
122848062	chr3:122848062:G:A	1.371e-15	-1.35633	-0.470988	6.20505e-08	-1.37191	-0.470133
122848326	chr3:122848326:T:C	3.34688e-16	-2.05977	-1.17764	1.49475e-08	-2.06775	-1.19771
122848368	chr3:122848368:A:G	5.71164e-14	-3.25008e-10	1.90223	2.74993e-06	-3.25008e-10	1.94934
122848512	chr3:122848512:A:T	4.80445e-16	-1.57141	-1.30449	2.11773e-08	-1.60946	-1.3076
122848634	chr3:122848634:T:C	8.72043e-16	-1.47082	-0.808957	2.34589e-08	-1.97543	-0.839314
122848852	chr3:122848852:C:T	3.60208e-15	0.445461	-1.30681	1.58377e-07	0.394995	-1.30001
122848937	chr3:122848937:C:T	2.97684e-15	-3.25008e-10	-1.05199	1.31544e-07	-3.25008e-10	-1.09065
122849061	chr3:122849061:G:A	6.7529e-15	1.01472	-1.2476	1.99049e-07	0.573795	-1.25024
122849250	chr3:122849250:G:A	3.3345e-16	-2.0703	-1.17082	1.49173e-08	-2.07651	-1.19097
122849789	chr3:122849789:C:T	1.05858e-15	-2.08593	-3.18434e-10	4.86872e-08	-2.08458	-3.18434e-10
122849867	chr3:122849867:T:A	2.30184e-15	-3.25008e-10	-1.30915	1.05865e-07	-3.25008e-10	-1.30783
122849948	chr3:122849948:C:T	1.06299e-15	-2.08177	-3.18434e-10	4.88323e-08	-2.0816	-3.18434e-10
122850009	chr3:122850009:C:G	2.61862e-15	-3.25008e-10	-1.18021	1.18769e-07	-3.25008e-10	-1.19282
122850042	chr3:122850042:C:T	1.43239e-15	-1.31252	-0.470988	6.48006e-08	-1.32855	-0.470133
122850177	chr3:122850177:C:T	3.00599e-15	-3.25008e-10	-1.04225	1.40057e-07	-3.25008e-10	-1.02794
122850202	chr3:122850202:CTGTT:C	2.61227e-15	-3.25008e-10	-1.18264	1.27612e-07	-3.25008e-10	-1.121
122850325	chr3:122850325:A:G	7.12663e-15	-3.25008e-10	-0.179018	3.22173e-07	-3.25008e-10	-0.194907
122851437	chr3:122851437:T:C	3.83377e-15	-3.25008e-10	-0.799009	1.80134e-07	-3.25008e-10	-0.776294
122851490	chr3:122851490:C:A	7.98189e-15	1.20144	-1.26712	2.33296e-07	0.750608	-1.2683
122851846	chr3:122851846:G:A	1.49501e-15	-1.74072	-3.18434e-10	6.02855e-08	-1.8709	-3.18434e-10
122851947	chr3:122851947:A:G	3.76884e-15	-3.25008e-10	-0.816091	1.77009e-07	-3.25008e-10	-0.793794
122851951	chr3:122851951:A:G	2.69106e-15	-3.25008e-10	-1.15292	1.21702e-07	-3.25008e-10	-1.16842
122852052	chr3:122852052:G:A	1.49114e-15	-1.3298	-0.413512	6.72326e-08	-1.34845	-0.413383
122852198	chr3:122852198:G:C	4.92243e-16	-1.7055	-1.14614	2.66605e-08	-1.57594	-1.11087
122852588	chr3:122852588:A:G	2.06087e-15	-1.0514	-0.368332	6.30645e-08	-1.52881	-0.297029
122853305	chr3:122853305:C:A	4.30376e-15	-0.683369	-3.18434e-10	2.3834e-07	-0.496298	-3.18434e-10
122853497	chr3:122853497:GC:AC	3.86468e-15	-3.25008e-10	-0.790977	1.81605e-07	-3.25008e-10	-0.768159
122853548	chr3:122853548:C:T	4.06863e-15	-0.739551	-3.18434e-10	2.24568e-07	-0.555818	-3.18434e-10
122853620	chr3:122853620:C:T	1.27101e-15	-1.90305	-3.18434e-10	6.00243e-08	-1.87525	-3.18434e-10
122854422	chr3:122854422:G:A	3.85028e-15	-3.25008e-10	-0.794711	1.80932e-07	-3.25008e-10	-0.771874
122854961	chr3:122854961:C:T	2.39591e-15	-3.25008e-10	-1.26909	1.10026e-07	-3.25008e-10	-1.26928
122855348	chr3:122855348:G:A	4.10842e-15	-0.729819	-3.18434e-10	2.27286e-07	-0.543788	-3.18434e-10
122855418	chr3:122855418:C:T	1.92849e-15	-1.48612	-3.18434e-10	1.71045e-07	-0.828068	-3.18434e-10
122855604	chr3:122855604:G:A	3.80232e-16	-2.08862	-1.02121	1.79876e-08	-2.07551	-1.0048
122855787	chr3:122855787:A:G	2.30346e-15	-3.25008e-10	-1.30845	1.05848e-07	-3.25008e-10	-1.30799
122855794	chr3:122855794:CAGTT:C	2.3234e-15	-3.25008e-10	-1.29983	1.07713e-07	-3.25008e-10	-1.29053
122856442	chr3:122856442:C:T	1.06624e-15	-2.07872	-3.18434e-10	4.84999e-08	-2.08843	-3.18434e-10
122856688	chr3:122856688:T:G	2.65439e-15	-3.25008e-10	-1.16664	1.22817e-07	-3.25008e-10	-1.1593
122857345	chr3:122857345:A:G	2.51757e-15	-3.25008e-10	-1.21956	1.19635e-07	-3.25008e-10	-1.18555
122857578	chr3:122857578:G:A	1.00947e-14	-3.25008e-10	0.169158	5.21567e-07	-3.25008e-10	0.286842
122857735	chr3:122857735:G:A	3.63718e-15	-3.25008e-10	-0.851647	1.71098e-07	-3.25008e-10	-0.827757
122858241	chr3:122858241:A:G	6.48627e-16	-1.94215	-0.633605	3.63232e-08	-1.81922	-0.55832
122858569	chr3:122858569:T:C	2.9749e-15	-3.25008e-10	-1.05265	1.40015e-07	-3.25008e-10	-1.02825
122858609	chr3:122858609:CCATAT:C	1.51367e-15	-1.26019	-0.468133	6.82609e-08	-1.27696	-0.4697
122858820	chr3:122858820:G:A	6.57949e-15	0.974536	-1.23344	1.96186e-07	0.546747	-1.23768
122859112	chr3:122859112:G:A	1.3666e-15	-1.3068	-0.52373	6.16943e-08	-1.3231	-0.524703
122859272	chr3:122859272:G:T	3.60943e-16	-2.08858	-1.07332	1.7058e-08	-2.07425	-1.05913
122861275	chr3:122861275:G:A	8.22458e-16	-1.2076	-1.13072	3.19029e-08	-1.32601	-1.18129
122861377	chr3:122861377:C:T	3.34493e-16	-2.07042	-1.16758	1.60076e-08	-2.08557	-1.11136
122861412	chr3:122861412:T:C	1.41936e-15	-1.28101	-0.511643	6.40133e-08	-1.29786	-0.513049
122861878	chr3:122861878:G:A	2.31169e-15	-3.25008e-10	-1.30488	1.06466e-07	-3.25008e-10	-1.30217
122861937	chr3:122861937:T:C	3.69622e-16	-1.95707	-1.18106	1.47592e-08	-2.08836	-1.18976
122862383	chr3:122862383:A:G	4.30527e-15	-3.25008e-10	-0.683017	2.02858e-07	-3.25008e-10	-0.657491
122862384	chr3:122862384:C:G	2.35732e-15	-3.25008e-10	-1.28533	1.06844e-07	-3.25008e-10	-1.29862
122862483	chr3:122862483:T:G	1.4023e-15	-1.29285	-0.511891	6.32941e-08	-1.30879	-0.513416
122862916	chr3:122862916:A:G	3.79135e-16	-2.08463	-1.02809	1.81846e-08	-2.05741	-1.01201
122863377	chr3:122863377:G:T	1.86693e-15	-1.31731	-0.201256	8.75357e-08	-1.29907	-0.198881
122864042	chr3:122864042:C:T	3.4966e-15	-3.25008e-10	-0.891066	1.63828e-07	-3.25008e-10	-0.87118
122865350	chr3:122865350:G:A	5.09463e-15	-3.25008e-10	-0.51467	2.17097e-07	-3.25008e-10	-0.589651
122865566	chr3:122865566:G:A	2.9604e-15	0.152464	-1.21	9.31454e-08	-0.210973	-1.22486
122866280	chr3:122866280:G:A	1.05578e-15	-2.08858	-3.18434e-10	4.86569e-08	-2.0852	-3.18434e-10
122866403	chr3:122866403:C:G	1.60155e-15	-0.362612	-1.30927	8.47177e-08	-0.227424	-1.30325
122867798	chr3:122867798:G:A	1.28384e-14	-3.25008e-10	0.409587	6.23243e-07	-3.25008e-10	0.464942
122868225	chr3:122868225:G:A	3.72993e-16	-1.99133	-1.13773	1.66062e-08	-2.06864	-1.09158
122868338	chr3:122868338:A:C	2.79733e-15	-3.25008e-10	-1.11419	1.34329e-07	-3.25008e-10	-1.0697
122869480	chr3:122869480:T:C	4.28958e-15	-0.686669	-3.18434e-10	2.35851e-07	-0.506796	-3.18434e-10
122869684	chr3:122869684:T:A	1.24513e-15	-1.92362	-3.18434e-10	4.85562e-08	-2.08727	-3.18434e-10
122869801	chr3:122869801:G:A	2.31321e-15	-3.25008e-10	-1.30422	1.06653e-07	-3.25008e-10	-1.30041
122870809	chr3:122870809:A:G	3.57683e-15	-3.25008e-10	-0.86838	1.54204e-07	-3.25008e-10	-0.931717
122870884	chr3:122870884:A:G	4.77849e-16	-1.5721	-1.30921	1.54125e-08	-1.92704	-1.30778
122871081	chr3:122871081:G:A	1.33381e-14	-3.25008e-10	0.447765	6.52785e-07	-3.25008e-10	0.511253
122871225	chr3:122871225:C:T	2.905e-15	-3.25008e-10	-1.07642	1.45245e-07	-3.25008e-10	-0.991572
122871388	chr3:122871388:G:A	9.95521e-16	-1.1826	-0.964741	4.46987e-08	-1.15412	-1.01593
122871679	chr3:122871679:G:T	3.85439e-15	-0.793646	-3.18434e-10	2.1091e-07	-0.618563	-3.18434e-10
122871964	chr3:122871964:CATA:C	6.19126e-15	-3.25008e-10	-0.319718	2.83384e-07	-3.25008e-10	-0.323193
122872383	chr3:122872383:G:A	4.44475e-15	-0.651133	-3.18434e-10	2.45185e-07	-0.467981	-3.18434e-10
122872935	chr3:122872935:A:C	8.08973e-16	-2.08446	-0.270385	3.74399e-08	-2.08762	-0.259634
122872971	chr3:122872971:G:A	3.2246e-15	-3.25008e-10	-0.972049	1.4159e-07	-3.25008e-10	-1.01706
122873496	chr3:122873496:A:T	3.05052e-16	-2.03369	-1.29644	1.33618e-08	-2.06874	-1.30885
122873811	chr3:122873811:A:G	2.5653e-15	-3.25008e-10	-1.20078	1.14851e-07	-3.25008e-10	-1.22636
122874172	chr3:122874172:A:C	1.37533e-15	-1.45192	-0.37224	6.28077e-08	-1.45459	-0.375331
122874663	chr3:122874663:G:T	7.38649e-16	-2.07159	-0.374198	3.78456e-08	-2.07118	-0.265305
122874932	chr3:122874932:A:T	4.75337e-16	-1.57747	-1.30912	1.53741e-08	-1.9283	-1.30901
122875246	chr3:122875246:C:G	3.02475e-15	-3.25008e-10	-1.03603	1.52125e-07	-3.25008e-10	-0.945294
122875255	chr3:122875255:A:G	5.93041e-16	-2.08664	-0.578713	2.8901e-08	-2.0826	-0.523523
122876142	chr3:122876142:T:G	3.17065e-15	-3.25008e-10	-0.988921	1.47479e-07	-3.25008e-10	-0.976308
122876195	chr3:122876195:T:C	1.07816e-15	-1.14609	-0.921514	4.81838e-08	-1.11872	-0.976254
122876296	chr3:122876296:G:A	3.27684e-15	-3.25008e-10	-0.955976	1.50443e-07	-3.25008e-10	-0.95641
122876356	chr3:122876356:A:G	2.9398e-15	-3.25008e-10	-1.06451	1.38252e-07	-3.25008e-10	-1.04091
122876859	chr3:122876859:G:A	2.76734e-15	-3.25008e-10	-1.12497	1.28339e-07	-3.25008e-10	-1.11532
122876930	chr3:122876930:G:A	4.74292e-16	-1.98189	-0.9069	2.18047e-08	-2.06177	-0.826095
122876941	chr3:122876941:G:A	7.45319e-16	-1.53029	-0.906509	2.30781e-08	-1.89465	-0.936465
122877199	chr3:122877199:A:G	2.3405e-15	-3.25008e-10	-1.29249	1.069e-07	-3.25008e-10	-1.2981
122877247	chr3:122877247:C:T	4.29135e-15	-0.686255	-3.18434e-10	2.37006e-07	-0.50191	-3.18434e-10
122877650	chr3:122877650:G:T	3.20717e-15	-3.25008e-10	-0.977469	1.45724e-07	-3.25008e-10	-0.988278
122877677	chr3:122877677:C:T	2.72534e-15	-3.25008e-10	-1.14026	1.32441e-07	-3.25008e-10	-1.08386
122878115	chr3:122878115:T:C	7.30101e-16	-2.07532	-0.38211	3.73784e-08	-2.07469	-0.274211
122878396	chr3:122878396:T:C	2.56128e-15	-3.25008e-10	-1.20235	1.21441e-07	-3.25008e-10	-1.17056
122878576	chr3:122878576:A:G	5.01038e-15	-0.531345	-3.18434e-10	1.11875e-07	-1.25261	-3.18434e-10
122878778	chr3:122878778:A:G	2.49185e-15	-3.25008e-10	-1.22983	1.12995e-07	-3.25008e-10	-1.24265
122878986	chr3:122878986:A:G	7.60608e-16	-1.56496	-0.851537	2.38374e-08	-1.91541	-0.883333
122879444	chr3:122879444:A:G	1.14231e-14	-3.25008e-10	0.292777	5.66924e-07	-3.25008e-10	0.37023
122881251	chr3:122881251:C:T	5.0265e-16	-1.96075	-0.869969	2.2891e-08	-2.04977	-0.789476
122881433	chr3:122881433:G:A	6.27119e-16	-1.66297	-0.946502	2.06135e-08	-1.97037	-0.973681
122881946	chr3:122881946:CTTTG:C	8.73658e-16	-1.88406	-0.393868	5.05474e-08	-1.74029	-0.306788
122882130	chr3:122882130:A:G	2.31076e-15	-3.25008e-10	-1.30528	1.06252e-07	-3.25008e-10	-1.30418
122882136	chr3:122882136:A:G	4.007e-16	-1.98037	-1.07703	1.7792e-08	-2.06329	-1.02795
122882423	chr3:122882423:A:G	2.83839e-15	-1.16126	0.0616387	1.2519e-07	-1.20567	0.0655054
122882944	chr3:122882944:A:C	2.49919e-15	-3.25008e-10	-1.22689	1.15243e-07	-3.25008e-10	-1.22295
122883002	chr3:122883002:T:C	3.27523e-15	-0.956469	-3.18434e-10	2.09948e-07	-0.623134	-3.18434e-10
122883278	chr3:122883278:C:T	2.33692e-15	-3.25008e-10	-1.29402	1.0733e-07	-3.25008e-10	-1.29409
122883444	chr3:122883444:A:G	2.48168e-15	-3.25008e-10	-1.23392	1.14378e-07	-3.25008e-10	-1.23049
122883448	chr3:122883448:C:T	3.76633e-16	-1.83108	-1.28826	1.84512e-08	-1.76643	-1.28843
122884215	chr3:122884215:G:A	4.41155e-15	-0.658632	-3.18434e-10	2.43162e-07	-0.476268	-3.18434e-10
122884335	chr3:122884335:A:G	3.23439e-15	-3.25008e-10	-0.969016	1.41978e-07	-3.25008e-10	-1.01432
122884406	chr3:122884406:T:C	8.84912e-15	-3.25008e-10	0.0374603	4.12659e-07	-3.25008e-10	0.0526273
122884471	chr3:122884471:A:G	9.44989e-15	-3.25008e-10	0.103146	4.41262e-07	-3.25008e-10	0.119643
122884566	chr3:122884566:A:G	1.51661e-15	-1.47796	-0.248416	6.98927e-08	-1.54325	-0.179781
122884627	chr3:122884627:A:G	4.68512e-15	-3.25008e-10	-0.598466	2.01504e-07	-3.25008e-10	-0.664187
122884961	chr3:122884961:G:A	4.37452e-16	-1.95692	-1.01272	1.93354e-08	-2.05105	-0.957009
122885485	chr3:122885485:C:T	1.19134e-15	-1.96778	-3.18434e-10	5.58853e-08	-1.94669	-3.18434e-10
122886192	chr3:122886192:A:G	2.7687e-15	-3.25008e-10	-1.12448	1.30006e-07	-3.25008e-10	-1.10241
122886697	chr3:122886697:G:A	3.94839e-16	-1.98585	-1.08628	1.75693e-08	-2.0658	-1.03804
122886854	chr3:122886854:T:A	2.17992e-15	-0.0961053	-1.26746	6.59202e-08	-0.512694	-1.26886
122887067	chr3:122887067:G:A	1.40376e-15	-1.8037	-3.18434e-10	5.73482e-08	-1.92085	-3.18434e-10
122887747	chr3:122887747:C:T	2.46566e-15	-3.25008e-10	-1.2404	1.13665e-07	-3.25008e-10	-1.23674
122887802	chr3:122887802:A:G	2.41633e-15	-3.25008e-10	-1.26061	1.11303e-07	-3.25008e-10	-1.25774
122887884	chr3:122887884:T:C	2.83664e-15	-3.25008e-10	-1.10024	1.27062e-07	-3.25008e-10	-1.12532
122887908	chr3:122887908:A:G	5.47578e-16	-1.82335	-0.921762	2.38555e-08	-1.95359	-0.844396
122888294	chr3:122888294:G:C	7.30904e-16	-1.58695	-0.869378	2.31824e-08	-1.92872	-0.897885
122888376	chr3:122888376:G:C	4.94262e-15	-3.25008e-10	-0.544963	2.33713e-07	-3.25008e-10	-0.5159
122888552	chr3:122888552:A:C	3.03612e-15	-3.25008e-10	-1.03228	1.42996e-07	-3.25008e-10	-1.00718
122888622	chr3:122888622:C:T	2.49764e-15	-3.25008e-10	-1.22751	1.15205e-07	-3.25008e-10	-1.22328
122888911	chr3:122888911:T:C	2.7509e-15	-3.25008e-10	-1.13093	1.28941e-07	-3.25008e-10	-1.11064
122888953	chr3:122888953:C:T	3.96913e-15	-3.25008e-10	-0.764309	1.94631e-07	-3.25008e-10	-0.698891
122889618	chr3:122889618:CA:C	3.31446e-15	-3.25008e-10	-0.944561	1.45237e-07	-3.25008e-10	-0.991629
122889946	chr3:122889946:G:A	4.94262e-15	-3.25008e-10	-0.544963	2.33713e-07	-3.25008e-10	-0.5159
122890131	chr3:122890131:C:T	3.62469e-15	-3.25008e-10	-0.85509	1.69221e-07	-3.25008e-10	-0.838792
122890217	chr3:122890217:G:C	3.39806e-15	-3.25008e-10	-0.919652	1.50524e-07	-3.25008e-10	-0.955873
122891127	chr3:122891127:C:A	1.323e-15	-1.51569	-0.347265	6.03527e-08	-1.5199	-0.349886
122891457	chr3:122891457:C:T	2.91102e-15	-3.25008e-10	-1.07435	1.44664e-07	-3.25008e-10	-0.99558
122891458	chr3:122891458:A:G	2.63485e-15	-3.25008e-10	-1.17403	1.1865e-07	-3.25008e-10	-1.19381
122891525	chr3:122891525:G:A	5.79485e-16	-1.44269	-1.24579	1.77431e-08	-1.8508	-1.2432
122891554	chr3:122891554:T:C	1.17106e-15	-1.13271	-0.852243	5.20418e-08	-1.17566	-0.842286
122891711	chr3:122891711:G:A	2.15231e-15	-0.126127	-1.25019	6.47268e-08	-0.54853	-1.25129
122891782	chr3:122891782:A:G	3.76733e-15	-3.25008e-10	-0.816491	1.76173e-07	-3.25008e-10	-0.798529
122892529	chr3:122892529:C:T	2.7796e-15	-3.25008e-10	-1.12055	1.24021e-07	-3.25008e-10	-1.14955
122892533	chr3:122892533:T:C	2.4335e-15	-3.25008e-10	-1.25353	1.10636e-07	-3.25008e-10	-1.26375
122892768	chr3:122892768:T:A	3.50757e-15	-3.25008e-10	-0.887934	1.53419e-07	-3.25008e-10	-0.936823
122893135	chr3:122893135:A:G	5.71527e-16	-1.59238	-1.10992	1.88889e-08	-1.93035	-1.10107
122893169	chr3:122893169:A:T	1.05672e-15	-2.08769	-3.18434e-10	4.85069e-08	-2.08829	-3.18434e-10
122893251	chr3:122893251:GA:G	5.20946e-16	-1.51948	-1.27548	1.64429e-08	-1.89644	-1.27365
122893254	chr3:122893254:A:G	5.89302e-15	-3.25008e-10	-0.369089	2.76428e-07	-3.25008e-10	-0.348044
122893272	chr3:122893272:CCA:C	1.18568e-15	-0.787694	-1.18484	3.90225e-08	-1.1173	-1.18856
122893477	chr3:122893477:G:C	3.12636e-16	-1.99632	-1.30925	1.4948e-08	-1.95614	-1.30928
122893623	chr3:122893623:G:T	1.5394e-15	-0.407803	-1.30366	4.09822e-08	-0.947572	-1.30929
122893626	chr3:122893626:A:C	6.14991e-15	-3.25008e-10	-0.32642	2.6725e-07	-3.25008e-10	-0.381812
122893636	chr3:122893636:A:G	7.28262e-16	-2.05146	-0.408491	3.24236e-08	-2.04636	-0.444751
122893680	chr3:122893680:C:T	1.26488e-15	-0.729391	-1.17849	4.1281e-08	-1.06741	-1.18219
122893708	chr3:122893708:A:G	1.29469e-15	-1.88458	-3.18434e-10	8.49701e-08	-1.5277	-3.18434e-10
122894048	chr3:122894048:GCTT:G	2.76174e-15	-3.25008e-10	-1.12699	1.22779e-07	-3.25008e-10	-1.15961
122894329	chr3:122894329:GT:G	2.63308e-15	-3.25008e-10	-1.1747	1.16368e-07	-3.25008e-10	-1.21324
122894432	chr3:122894432:C:T	5.74702e-16	-1.91891	-0.777852	2.56749e-08	-2.02273	-0.70175
122894479	chr3:122894479:G:A	2.78985e-15	-3.25008e-10	-1.11687	1.28219e-07	-3.25008e-10	-1.11625
122894809	chr3:122894809:G:A	3.89262e-16	-1.92808	-1.15828	1.65612e-08	-2.03143	-1.1315
122895149	chr3:122895149:G:A	2.56455e-15	-3.25008e-10	-1.20107	1.12311e-07	-3.25008e-10	-1.24872
122895211	chr3:122895211:A:G	5.4073e-16	-1.49168	-1.26601	1.6969e-08	-1.87598	-1.26262
122896099	chr3:122896099:A:G	1.0965e-13	2.55444	-3.18434e-10	1.57516e-06	1.39212	-3.18434e-10
122896852	chr3:122896852:C:G	2.04513e-15	-0.603457	-0.823937	9.48349e-08	-0.569507	-0.848351
122896873	chr3:122896873:C:T	2.56513e-15	-3.25008e-10	-1.20085	1.1246e-07	-3.25008e-10	-1.2474
122897071	chr3:122897071:G:A	1.06042e-15	-2.08419	-3.18434e-10	5.43703e-08	-1.97418	-3.18434e-10
122897352	chr3:122897352:T:C	2.5862e-15	-3.25008e-10	-1.19267	1.20065e-07	-3.25008e-10	-1.18196
122897486	chr3:122897486:G:A	6.10328e-16	-1.54949	-1.08712	1.98428e-08	-1.90443	-1.07772
122897859	chr3:122897859:G:A	1.27772e-15	-1.41783	-0.479954	5.88828e-08	-1.41739	-0.477055
122897915	chr3:122897915:A:G	2.6211e-15	-3.25008e-10	-1.17926	1.17363e-07	-3.25008e-10	-1.20472
122898240	chr3:122898240:A:T	4.49244e-15	-3.25008e-10	-0.640461	2.11793e-07	-3.25008e-10	-0.614385
122898518	chr3:122898518:G:A	1.01998e-14	-3.25008e-10	0.179516	4.82396e-07	-3.25008e-10	0.208771
122898598	chr3:122898598:C:T	1.75182e-15	-0.453966	-1.12824	5.59121e-08	-0.809665	-1.13655
122898918	chr3:122898918:C:T	1.35488e-15	-1.3322	-0.50694	6.2245e-08	-1.33427	-0.504644
122899034	chr3:122899034:A:G	2.3453e-15	-3.25008e-10	-1.29045	1.08351e-07	-3.25008e-10	-1.28462
122899520	chr3:122899520:C:T	4.10801e-15	-3.25008e-10	-0.729919	1.93415e-07	-3.25008e-10	-0.705156
122899784	chr3:122899784:C:T	3.89213e-16	-1.91339	-1.1731	1.64753e-08	-2.02335	-1.14479
122900088	chr3:122900088:C:T	2.97806e-15	-3.25008e-10	-1.05159	1.37517e-07	-3.25008e-10	-1.04625
122900454	chr3:122900454:C:T	6.08828e-16	-1.75898	-0.880091	2.6081e-08	-1.90214	-0.806651
122900455	chr3:122900455:G:A	1.16513e-14	-3.25008e-10	0.312556	5.52829e-07	-3.25008e-10	0.345053
122900673	chr3:122900673:A:G	9.97812e-16	-0.888097	-1.25695	2.38641e-08	-1.52918	-1.26843
122900707	chr3:122900707:G:A	1.30073e-15	-1.44149	-0.43844	5.93991e-08	-1.44587	-0.439841
122900717	chr3:122900717:T:C	1.07769e-15	-2.06804	-3.18434e-10	4.86174e-08	-2.08601	-3.18434e-10
122901253	chr3:122901253:A:G	1.49284e-15	-0.437091	-1.30508	3.24527e-08	-1.18894	-1.30128
122901301	chr3:122901301:A:C	1.06421e-15	-2.08062	-3.18434e-10	4.85731e-08	-2.08692	-3.18434e-10
122901405	chr3:122901405:G:A	5.492e-15	-3.25008e-10	-0.439565	2.66828e-07	-3.25008e-10	-0.383392
122902376	chr3:122902376:A:G	1.26462e-15	-1.41397	-0.494113	4.1922e-08	-1.80002	-0.434162
122902687	chr3:122902687:C:G	7.45734e-15	-3.25008e-10	-0.133659	3.82711e-07	-3.25008e-10	-0.0227144
122902982	chr3:122902982:C:T	3.79655e-15	-3.25008e-10	-0.808764	1.84382e-07	-3.25008e-10	-0.752984
122903139	chr3:122903139:G:T	2.32435e-15	-3.25008e-10	-1.29942	1.06134e-07	-3.25008e-10	-1.30529
122903248	chr3:122903248:CTAAG:C	2.85898e-16	-2.08571	-1.30926	1.32497e-08	-2.08688	-1.29914
122903490	chr3:122903490:G:C	1.7021e-15	-0.309578	-1.30142	4.48079e-08	-0.85849	-1.30912
122903543	chr3:122903543:C:T	1.0661e-15	-2.07885	-3.18434e-10	4.87035e-08	-2.08424	-3.18434e-10
122904261	chr3:122904261:T:C	9.78144e-15	-3.25008e-10	0.13763	4.78752e-07	-3.25008e-10	0.201187
122904615	chr3:122904615:T:C	2.41188e-15	-3.25008e-10	-1.26245	1.15154e-07	-3.25008e-10	-1.22372
122904786	chr3:122904786:A:G	3.78554e-15	-3.25008e-10	-0.811669	1.76066e-07	-3.25008e-10	-0.799136
122905872	chr3:122905872:T:C	3.28579e-15	-3.25008e-10	-0.953251	1.60433e-07	-3.25008e-10	-0.892118
122906186	chr3:122906186:G:A	1.10321e-15	-1.47532	-0.569314	4.97882e-08	-1.54436	-0.517854
122906231	chr3:122906231:T:A	1.75261e-15	-1.2176	-0.364152	8.14912e-08	-1.20432	-0.365184
122906802	chr3:122906802:T:C	5.05416e-15	-3.25008e-10	-0.522645	2.36052e-07	-3.25008e-10	-0.505942
122907599	chr3:122907599:C:T	3.59551e-15	-3.25008e-10	-0.863172	1.76927e-07	-3.25008e-10	-0.794259
122908649	chr3:122908649:GT:G	3.56269e-15	-3.25008e-10	-0.872342	1.67979e-07	-3.25008e-10	-0.846158
122909030	chr3:122909030:G:C	5.83562e-16	-1.98792	-0.693545	2.51412e-08	-2.05722	-0.68827
122909393	chr3:122909393:C:T	2.42684e-15	-3.25008e-10	-1.25627	1.11472e-07	-3.25008e-10	-1.25623
122909418	chr3:122909418:A:G	1.71144e-15	-0.297357	-1.30817	5.132e-08	-0.723721	-1.30819
122909831	chr3:122909831:A:G	3.10827e-15	-1.00879	-3.18434e-10	1.60009e-07	-0.894763	-3.18434e-10
122910349	chr3:122910349:G:A	4.20403e-15	-3.25008e-10	-0.706814	1.8597e-07	-3.25008e-10	-0.74441
122910575	chr3:122910575:C:T	6.63006e-16	-1.94712	-0.606705	3.25439e-08	-1.9313	-0.556109
122910671	chr3:122910671:G:A	1.23794e-15	-1.46999	-0.459423	5.64344e-08	-1.47445	-0.462461
122910742	chr3:122910742:A:G	2.92208e-15	-3.25008e-10	-1.07056	1.27214e-07	-3.25008e-10	-1.12413
122911476	chr3:122911476:T:G	2.34746e-15	-3.25008e-10	-1.28953	1.06417e-07	-3.25008e-10	-1.30263
122911499	chr3:122911499:T:C	2.34764e-15	-3.25008e-10	-1.28945	1.06431e-07	-3.25008e-10	-1.3025
122911795	chr3:122911795:C:T	2.36787e-15	-3.25008e-10	-1.28087	1.12288e-07	-3.25008e-10	-1.24893
122913049	chr3:122913049:A:T	2.33252e-15	-3.25008e-10	-1.29591	1.08358e-07	-3.25008e-10	-1.28456
122913069	chr3:122913069:G:A	2.60811e-15	-3.25008e-10	-1.18423	1.23594e-07	-3.25008e-10	-1.15299
122913079	chr3:122913079:C:T	2.53725e-15	-3.25008e-10	-1.21178	1.18904e-07	-3.25008e-10	-1.19168
122913454	chr3:122913454:A:G	3.96892e-15	-3.25008e-10	-0.764364	2.09513e-07	-3.25008e-10	-0.625207
122913589	chr3:122913589:A:G	6.9877e-16	-1.21139	-1.2899	1.95913e-08	-1.71308	-1.28182
122914160	chr3:122914160:G:A	4.05062e-15	-3.25008e-10	-0.743988	2.14598e-07	-3.25008e-10	-0.601228
122914367	chr3:122914367:C:A	2.31946e-15	-3.25008e-10	-1.30152	1.06565e-07	-3.25008e-10	-1.30124
122914712	chr3:122914712:A:G	2.2402e-15	-0.0443791	-1.29191	6.59299e-08	-0.491462	-1.28994
122914930	chr3:122914930:A:AAAATTATGGCTTAGTTATTTT	3.93847e-15	-3.25008e-10	-0.772066	2.08051e-07	-3.25008e-10	-0.632213
122914942	chr3:122914942:A:C	1.06282e-15	-2.08193	-3.18434e-10	4.85196e-08	-2.08803	-3.18434e-10
122914962	chr3:122914962:G:A	2.88516e-16	-2.0858	-1.30007	1.37272e-08	-2.04429	-1.30633
122915039	chr3:122915039:T:C	4.02299e-15	-3.25008e-10	-0.750831	2.13061e-07	-3.25008e-10	-0.608417
122915122	chr3:122915122:T:C	3.0511e-16	-2.08865	-1.24129	1.43325e-08	-2.05567	-1.2518
122915818	chr3:122915818:G:C	3.38726e-15	-3.25008e-10	-0.922836	1.50572e-07	-3.25008e-10	-0.955552
122916291	chr3:122916291:T:C	3.97068e-15	-3.25008e-10	-0.763921	1.812e-07	-3.25008e-10	-0.770393
122916708	chr3:122916708:G:A	3.74465e-15	-3.25008e-10	-0.822529	1.7111e-07	-3.25008e-10	-0.827687
122916775	chr3:122916775:G:C	5.2645e-16	-1.88958	-0.894874	2.5684e-08	-1.8818	-0.842328
122917053	chr3:122917053:G:A	6.30043e-16	-1.3633	-1.24153	3.25905e-08	-1.24187	-1.24411
122917204	chr3:122917204:C:A	1.07285e-15	-1.63468	-0.437856	4.89764e-08	-1.63769	-0.440965
122917338	chr3:122917338:G:A	1.01327e-15	-1.96461	-0.165065	5.2337e-08	-1.94776	-0.0645274
122917773	chr3:122917773:C:T	3.26819e-15	-3.25008e-10	-0.958621	1.52739e-07	-3.25008e-10	-0.941265
122917789	chr3:122917789:G:A	3.41645e-16	-1.99611	-1.22074	1.63974e-08	-1.99285	-1.18002
122917829	chr3:122917829:G:GATCAATGGTTTGATTTGAGGGTGTTTT	3.42234e-15	-3.25008e-10	-0.912532	1.52024e-07	-3.25008e-10	-0.945958
122918078	chr3:122918078:T:G	5.09924e-15	-0.513765	-3.18434e-10	1.70255e-07	-0.832696	-3.18434e-10
122918106	chr3:122918106:G:GA	1.09391e-15	-2.0531	-3.18434e-10	5.34295e-08	-1.99163	-3.18434e-10
122918261	chr3:122918261:T:C	4.89871e-15	-3.25008e-10	-0.553885	2.23273e-07	-3.25008e-10	-0.561601
122918736	chr3:122918736:C:T	5.411e-15	-3.25008e-10	-0.454424	2.25162e-07	-3.25008e-10	-0.553176
122918760	chr3:122918760:C:T	8.49593e-16	-1.01676	-1.2891	2.28016e-08	-1.56052	-1.28265
122918917	chr3:122918917:TCTGA:T	2.32526e-15	-3.25008e-10	-1.29902	1.05749e-07	-3.25008e-10	-1.30893
122919457	chr3:122919457:A:G	2.38434e-15	-3.25008e-10	-1.27393	1.08312e-07	-3.25008e-10	-1.28498
122920077	chr3:122920077:A:G	1.01841e-15	-1.65215	-0.472464	4.66031e-08	-1.65383	-0.4745
122920153	chr3:122920153:A:G	4.54658e-15	-3.25008e-10	-0.628481	2.449e-07	-3.25008e-10	-0.469143
122920162	chr3:122920162:A:G	4.07643e-16	-1.89631	-1.14391	1.95264e-08	-1.88865	-1.10958
122920249	chr3:122920249:C:T	1.12652e-15	-1.58329	-0.440435	5.06492e-08	-1.62241	-0.42266
122920498	chr3:122920498:A:C	3.29661e-15	-3.25008e-10	-0.949962	1.4677e-07	-3.25008e-10	-0.981131
122920986	chr3:122920986:C:T	2.55765e-15	-3.25008e-10	-1.20377	1.15183e-07	-3.25008e-10	-1.22347
122921094	chr3:122921094:T:C	3.55819e-16	-1.86879	-1.3074	1.65358e-08	-1.87542	-1.28905
122921306	chr3:122921306:T:C	3.61275e-16	-1.85364	-1.30734	1.67855e-08	-1.8606	-1.28888
122921429	chr3:122921429:C:T	6.16872e-15	-3.25008e-10	-0.323366	3.41279e-07	-3.25008e-10	-0.137296
122921694	chr3:122921694:T:C	4.25094e-16	-1.88407	-1.11424	2.04051e-08	-1.87812	-1.07609
122921734	chr3:122921734:A:G	3.32763e-15	-0.940598	-3.18434e-10	1.72752e-07	-0.818139	-3.18434e-10
122922137	chr3:122922137:G:C	2.30186e-15	-3.25008e-10	-1.30914	1.05732e-07	-3.25008e-10	-1.30908
122922654	chr3:122922654:G:C	3.7715e-15	0.47637	-1.29175	1.03419e-07	-0.0423604	-1.28885
122923186	chr3:122923186:G:A	4.72191e-15	0.0582894	-0.648933	1.33079e-07	-0.505805	-0.573247
122923264	chr3:122923264:G:A	4.39221e-15	-3.25008e-10	-0.663024	2.08434e-07	-3.25008e-10	-0.630374
122923319	chr3:122923319:T:C	1.00551e-15	-0.834044	-1.30332	2.55062e-08	-1.43162	-1.29946
122923447	chr3:122923447:T:C	4.44039e-15	0.222594	-0.87471	1.19725e-07	-0.361104	-0.823694
122923505	chr3:122923505:C:T	2.70588e-15	-3.25008e-10	-1.14743	1.1696e-07	-3.25008e-10	-1.20816
122923554	chr3:122923554:G:A	4.49837e-16	-1.87614	-1.06559	2.14302e-08	-1.88115	-1.02404
122923877	chr3:122923877:A:ACAC	3.58874e-16	-1.86595	-1.30169	1.46211e-08	-1.98472	-1.30281
122923965	chr3:122923965:T:G	2.46743e-15	-3.25008e-10	-1.23968	1.11619e-07	-3.25008e-10	-1.25491
122924003	chr3:122924003:T:C	2.36376e-15	-3.25008e-10	-1.2826	1.08254e-07	-3.25008e-10	-1.28552
122924148	chr3:122924148:C:T	6.97941e-16	-1.19715	-1.30532	1.98094e-08	-1.6817	-1.30214
122924155	chr3:122924155:T:G	3.26932e-16	-2.06726	-1.1936	1.72098e-08	-1.93569	-1.18883
122924251	chr3:122924251:C:G	3.41653e-15	-3.25008e-10	-0.914232	1.51343e-07	-3.25008e-10	-0.950448
122924319	chr3:122924319:C:T	1.08056e-15	-2.0359	-0.0294721	5.65485e-08	-2.02331	0.0884122
122924474	chr3:122924474:C:T	1.22016e-15	-1.94388	-3.18434e-10	5.70419e-08	-1.92621	-3.18434e-10
122924509	chr3:122924509:G:A	3.94532e-16	-1.86408	-1.20884	1.86484e-08	-1.86254	-1.1817
122924645	chr3:122924645:C:A	6.22089e-16	-1.42504	-1.19249	3.2207e-08	-1.29826	-1.19955
122925049	chr3:122925049:G:A	3.65656e-15	-3.25008e-10	-0.846333	1.66447e-07	-3.25008e-10	-0.855317
122925335	chr3:122925335:T:C	5.73974e-15	0.884468	-1.27991	1.23918e-07	0.124871	-1.27525
122925606	chr3:122925606:G:A	6.39193e-16	-1.43251	-1.15789	3.3032e-08	-1.30675	-1.16577
122925699	chr3:122925699:A:G	6.72872e-16	-1.79419	-0.744872	2.91797e-08	-1.79842	-0.798102
122925722	chr3:122925722:T:A	6.26731e-16	-1.45403	-1.15606	3.23156e-08	-1.33046	-1.16399
122925831	chr3:122925831:T:C	7.9677e-16	-1.7203	-0.64975	3.62676e-08	-1.7291	-0.649969
122925997	chr3:122925997:G:A	2.35245e-15	-3.25008e-10	-1.2874	1.11362e-07	-3.25008e-10	-1.25721
122926180	chr3:122926180:T:C	7.78851e-16	-1.2491	-1.14369	2.58845e-08	-1.54509	-1.17126
122926430	chr3:122926430:C:T	8.45129e-15	1.27751	-1.28605	1.70185e-07	0.448646	-1.28175
122926457	chr3:122926457:G:A	8.32999e-16	-1.02333	-1.30225	2.22622e-08	-1.56924	-1.29787
122926895	chr3:122926895:G:T	2.39665e-15	-3.25008e-10	-1.26879	1.07287e-07	-3.25008e-10	-1.29449
122927255	chr3:122927255:T:C	7.29723e-16	-1.22519	-1.23276	2.47251e-08	-1.52224	-1.23993
122927744	chr3:122927744:C:A	7.41668e-16	-1.13276	-1.30895	2.38805e-08	-1.49143	-1.30551
122927887	chr3:122927887:C:T	4.21988e-16	-2.02283	-0.982808	1.77642e-08	-2.08436	-1.00845
122927981	chr3:122927981:A:G	8.24817e-16	-1.04054	-1.29491	2.54279e-08	-1.43204	-1.30211
122928082	chr3:122928082:C:T	4.35053e-15	0.631408	-1.30397	9.74689e-08	-0.0880895	-1.30237
122928142	chr3:122928142:T:C	2.41718e-15	-3.25008e-10	-1.26025	1.07833e-07	-3.25008e-10	-1.28941
122928161	chr3:122928161:G:A	1.14915e-15	-2.00384	-3.18434e-10	5.05986e-08	-2.04607	-3.18434e-10
122928474	chr3:122928474:G:A	6.6479e-15	-3.25008e-10	-0.248556	3.22414e-07	-3.25008e-10	-0.19416
122928847	chr3:122928847:GT:G	1.03711e-15	-0.960162	-1.14626	3.35991e-08	-1.30248	-1.15302
122929549	chr3:122929549:A:G	2.30349e-15	-3.25008e-10	-1.30843	1.05939e-07	-3.25008e-10	-1.30714
122929603	chr3:122929603:C:T	2.37442e-15	-3.25008e-10	-1.2781	1.10169e-07	-3.25008e-10	-1.26798
122929877	chr3:122929877:T:C	3.49625e-16	-2.05039	-1.14336	1.51143e-08	-2.08824	-1.16612
122929950	chr3:122929950:G:A	3.53799e-15	-0.8793	-3.18434e-10	1.5941e-07	-0.898514	-3.18434e-10
122929976	chr3:122929976:G:A	3.00033e-16	-2.04059	-1.30613	1.31344e-08	-2.08865	-1.30611
122929991	chr3:122929991:T:TA	8.22674e-15	-3.25008e-10	-0.0354674	3.85543e-07	-3.25008e-10	-0.0153425
122930033	chr3:122930033:G:C	2.88083e-15	-1.08478	-3.18434e-10	1.30134e-07	-1.10143	-3.18434e-10
122930051	chr3:122930051:A:C	3.82463e-16	-2.00697	-1.09701	1.62752e-08	-2.08114	-1.09921
122930082	chr3:122930082:A:G	3.59428e-16	-2.02487	-1.14123	1.51242e-08	-2.08732	-1.16638
122930212	chr3:122930212:C:G	3.74486e-16	-2.01009	-1.11497	1.552e-08	-2.08433	-1.14353
122930401	chr3:122930401:C:T	3.69883e-16	-2.03118	-1.10625	1.56231e-08	-2.08811	-1.13313
122930475	chr3:122930475:G:A	8.64744e-15	-3.25008e-10	0.0144056	3.94968e-07	-3.25008e-10	0.00881072
122930708	chr3:122930708:G:A	6.50745e-16	-2.00543	-0.567069	2.78373e-08	-2.08414	-0.559472
122931016	chr3:122931016:A:G	3.09126e-15	-3.25008e-10	-1.01428	1.2931e-07	-3.25008e-10	-1.10778
122931581	chr3:122931581:A:T	2.43984e-15	-3.25008e-10	-1.25092	1.13538e-07	-3.25008e-10	-1.23786
122932043	chr3:122932043:A:C	6.47515e-16	-2.02688	-0.550592	2.79929e-08	-2.08789	-0.550159
122932684	chr3:122932684:G:T	4.50618e-16	-2.00214	-0.937854	2.40153e-08	-1.90242	-0.888881
122932696	chr3:122932696:G:C	6.34559e-16	-2.0291	-0.568587	2.74655e-08	-2.08816	-0.568901
122932763	chr3:122932763:G:A	2.43085e-15	-3.25008e-10	-1.25462	1.07866e-07	-3.25008e-10	-1.2891
122933335	chr3:122933335:T:C	1.04395e-15	-1.10543	-0.994417	3.32614e-08	-1.46855	-0.997046
122933686	chr3:122933686:T:C	3.91167e-16	-1.77729	-1.30419	2.21345e-08	-1.56385	-1.30901
122933848	chr3:122933848:G:A	8.32733e-16	-1.76542	-0.560479	3.85233e-08	-1.76136	-0.557376
122934107	chr3:122934107:A:G	3.17081e-15	-3.25008e-10	-0.988871	1.44074e-07	-3.25008e-10	-0.999669
122934386	chr3:122934386:T:C	7.53057e-15	-3.25008e-10	-0.123886	3.46775e-07	-3.25008e-10	-0.121319
122934538	chr3:122934538:G:A	9.61288e-16	-1.71643	-0.46591	4.4532e-08	-1.71026	-0.463529
122934683	chr3:122934683:T:C	9.74796e-16	-1.74027	-0.428114	4.42755e-08	-1.73206	-0.447505
122934753	chr3:122934753:T:C	5.42402e-16	-1.45695	-1.29765	3.03699e-08	-1.25004	-1.3065
122935003	chr3:122935003:T:A	3.999e-15	-3.25008e-10	-0.756814	1.75582e-07	-3.25008e-10	-0.801891
122935046	chr3:122935046:A:G	9.51579e-16	-1.69917	-0.493317	4.42097e-08	-1.69352	-0.487532
122935173	chr3:122935173:A:G	1.09835e-15	-2.04905	-3.18434e-10	4.87805e-08	-2.08266	-3.18434e-10
122935367	chr3:122935367:A:AT	2.67889e-14	2.44203	-1.29689	4.53842e-07	1.44508	-1.29732
122935906	chr3:122935906:T:TG	2.46741e-15	-3.25008e-10	-1.23969	1.14473e-07	-3.25008e-10	-1.22966
122936246	chr3:122936246:C:T	2.43692e-15	-3.25008e-10	-1.25212	1.08241e-07	-3.25008e-10	-1.28564
122936457	chr3:122936457:T:C	4.76989e-16	-1.77741	-1.1057	2.29932e-08	-1.69784	-1.13696
122936549	chr3:122936549:C:G	3.26026e-16	-1.96414	-1.29949	1.65685e-08	-1.88746	-1.27503
122936639	chr3:122936639:C:T	2.37679e-15	-3.25008e-10	-1.27711	1.08948e-07	-3.25008e-10	-1.27912
122937169	chr3:122937169:C:A	5.87377e-16	-1.56434	-1.11061	2.8434e-08	-1.5154	-1.10701
122937539	chr3:122937539:G:T	4.61652e-16	-1.60794	-1.30786	2.23291e-08	-1.55599	-1.30812
122937990	chr3:122937990:T:C	1.05638e-14	-3.25008e-10	0.214573	4.89452e-07	-3.25008e-10	0.223291
122938357	chr3:122938357:C:T	9.63815e-16	-1.28858	-0.891137	3.21516e-08	-1.63436	-0.865168
122938475	chr3:122938475:G:A	6.4249e-16	-2.0178	-0.567462	2.79501e-08	-1.9805	-0.659072
122938722	chr3:122938722:G:A	6.49225e-16	-2.01552	-0.559314	2.81211e-08	-1.97778	-0.655691
122938999	chr3:122938999:G:A	2.42707e-15	-3.25008e-10	-1.25617	1.07328e-07	-3.25008e-10	-1.29411
122939006	chr3:122939006:C:T	4.64039e-16	-1.82295	-1.08769	2.21308e-08	-1.75292	-1.12011
122939075	chr3:122939075:C:G	4.62431e-16	-1.82853	-1.08559	2.20512e-08	-1.75854	-1.11809
122939246	chr3:122939246:G:A	4.84553e-16	-1.7797	-1.08768	2.33026e-08	-1.70132	-1.12011
122939570	chr3:122939570:G:T	6.38244e-16	-2.00216	-0.589728	2.78799e-08	-1.96074	-0.681349
122939751	chr3:122939751:C:T	4.52668e-16	-1.8235	-1.11195	2.16534e-08	-1.7528	-1.14204
122940440	chr3:122940440:C:G	5.35895e-16	-1.60317	-1.16351	2.56988e-08	-1.55924	-1.16431
122941598	chr3:122941598:A:C	4.4582e-16	-2.08206	-0.868635	2.16436e-08	-2.085	-0.810282
122941840	chr3:122941840:G:A	3.61104e-16	-1.91103	-1.25042	1.69865e-08	-1.86629	-1.27128
122941871	chr3:122941871:T:C	3.28492e-16	-1.99295	-1.26315	1.57348e-08	-1.93294	-1.28118
122941889	chr3:122941889:T:C	2.97956e-15	-3.25008e-10	-1.05108	1.28534e-07	-3.25008e-10	-1.1138
122942060	chr3:122942060:G:A	2.40432e-15	-3.25008e-10	-1.26559	1.08989e-07	-3.25008e-10	-1.27875
122942145	chr3:122942145:T:C	4.92214e-16	-1.5662	-1.2855	2.57147e-08	-1.43949	-1.28344
122942790	chr3:122942790:G:A	1.15905e-14	1.30754	-1.00021	1.63992e-07	0.181132	-1.05131
122942895	chr3:122942895:C:T	6.87175e-16	-1.20921	-1.30881	3.56173e-08	-1.08834	-1.30882
122943016	chr3:122943016:G:T	1.51504e-15	-0.869193	-0.858224	5.20892e-08	-1.1878	-0.829241
122943027	chr3:122943027:A:T	2.44691e-15	-3.25008e-10	-1.24803	1.1698e-07	-3.25008e-10	-1.20799
122943035	chr3:122943035:G:A	2.92147e-15	-3.25008e-10	-1.07077	1.28357e-07	-3.25008e-10	-1.11518
122943079	chr3:122943079:C:T	2.39018e-15	-3.25008e-10	-1.27149	1.08569e-07	-3.25008e-10	-1.28261
122943102	chr3:122943102:G:A	3.32509e-16	-1.95772	-1.28623	1.53764e-08	-1.95875	-1.27841
122943117	chr3:122943117:A:G	6.24977e-16	-1.99443	-0.618464	2.84076e-08	-1.94411	-0.679228
122943209	chr3:122943209:G:A	1.19994e-15	-2.01836	0.0577738	5.28379e-08	-1.99241	-0.0103587
122943594	chr3:122943594:C:T	1.61221e-14	-3.25008e-10	0.637334	7.45017e-07	-3.25008e-10	0.643412
122943908	chr3:122943908:C:T	6.13065e-16	-1.90163	-0.730507	2.58823e-08	-2.0214	-0.695036
122943990	chr3:122943990:G:A	1.06227e-15	-2.08245	-3.18434e-10	5.19131e-08	-2.02042	-3.18434e-10
122944147	chr3:122944147:G:A	2.38552e-15	-3.25008e-10	-1.27344	1.07709e-07	-3.25008e-10	-1.29056
122944341	chr3:122944341:C:T	2.43563e-15	-3.25008e-10	-1.25265	1.15578e-07	-3.25008e-10	-1.22005
122944711	chr3:122944711:GT:G	1.14831e-15	-0.704905	-1.29966	3.57522e-08	-1.08427	-1.30911
122944757	chr3:122944757:C:G	2.39505e-14	2.15879	-1.12565	5.70845e-07	1.53674	-1.15961
122944853	chr3:122944853:C:A	5.77505e-14	-3.25008e-10	1.91328	2.14542e-06	-3.25008e-10	1.7011
122945032	chr3:122945032:T:C	2.81095e-15	-3.25008e-10	-1.10933	1.2405e-07	-3.25008e-10	-1.14931
122945118	chr3:122945118:T:C	3.83106e-16	-1.99048	-1.11182	1.72261e-08	-2.02472	-1.09885
122945204	chr3:122945204:A:G	2.98859e-16	-2.08777	-1.26287	1.33474e-08	-2.08858	-1.29009
122945298	chr3:122945298:T:C	2.30153e-15	-3.25008e-10	-1.30928	1.05935e-07	-3.25008e-10	-1.30717
122945417	chr3:122945417:A:C	3.90471e-15	-3.25008e-10	-0.780674	1.87201e-07	-3.25008e-10	-0.737811
122945450	chr3:122945450:G:A	3.47843e-15	-3.25008e-10	-0.896276	1.87725e-07	-3.25008e-10	-0.735019
122945876	chr3:122945876:T:C	2.69589e-15	-3.25008e-10	-1.15113	1.37609e-07	-3.25008e-10	-1.04558
122945882	chr3:122945882:T:TC	2.50614e-15	-3.25008e-10	-1.22411	1.24718e-07	-3.25008e-10	-1.14394
122945913	chr3:122945913:G:A	4.86711e-14	-3.25008e-10	1.74223	2.3998e-06	-3.25008e-10	1.81315
122946005	chr3:122946005:G:A	1.29548e-15	-0.773836	-1.11014	4.02317e-08	-1.12256	-1.15278
122946060	chr3:122946060:T:C	5.602e-16	-1.54878	-1.17354	1.84671e-08	-1.81498	-1.23902
122946118	chr3:122946118:C:T	2.30427e-15	-3.25008e-10	-1.30809	1.0587e-07	-3.25008e-10	-1.30778
122946173	chr3:122946173:G:A	1.37956e-15	-1.82109	-3.18434e-10	5.39296e-08	-1.98232	-3.18434e-10
122946892	chr3:122946892:C:T	2.64528e-15	-3.25008e-10	-1.17008	1.19633e-07	-3.25008e-10	-1.18557
122947057	chr3:122947057:A:G	3.43052e-16	-2.08826	-1.12447	1.56787e-08	-2.08825	-1.12944
122947096	chr3:122947096:T:C	2.34048e-15	-3.25008e-10	-1.2925	1.11293e-07	-3.25008e-10	-1.25783
122947261	chr3:122947261:T:C	2.61057e-15	-3.25008e-10	-1.18329	1.32163e-07	-3.25008e-10	-1.08596
122947544	chr3:122947544:G:A	3.40692e-15	-3.25008e-10	-0.917049	1.5543e-07	-3.25008e-10	-0.923801
122948085	chr3:122948085:G:A	3.02711e-15	-3.25008e-10	-1.03525	1.613e-07	-3.25008e-10	-0.886727
122948430	chr3:122948430:A:G	4.13551e-16	-2.08211	-0.943723	2.19797e-08	-1.98764	-0.89223
122948452	chr3:122948452:G:A	3.21346e-15	-3.25008e-10	-0.97551	1.47146e-07	-3.25008e-10	-0.978569
122948685	chr3:122948685:C:T	2.32545e-15	-3.25008e-10	-1.29894	1.0776e-07	-3.25008e-10	-1.29009
122948730	chr3:122948730:C:A	1.02605e-14	-3.25008e-10	0.185449	4.43206e-07	-3.25008e-10	0.12404
122949447	chr3:122949447:C:T	4.14959e-16	-1.85402	-1.16842	2.89595e-08	-1.52435	-1.07975
122949960	chr3:122949960:T:C	7.57908e-15	-1.54688	1.42941	3.53389e-07	-1.68384	1.58141
122950310	chr3:122950310:A:G	3.7594e-16	-1.87809	-1.24309	2.55029e-08	-1.55064	-1.18056
122950486	chr3:122950486:G:A	9.74878e-16	-1.85403	-0.314267	4.92673e-08	-1.94735	-0.125386
122951139	chr3:122951139:G:T	4.87881e-15	-3.25008e-10	-0.557956	2.26953e-07	-3.25008e-10	-0.54525
122951292	chr3:122951292:G:A	3.65179e-16	-2.02911	-1.12111	2.17349e-08	-1.83968	-1.0514
122951477	chr3:122951477:T:G	2.49755e-15	-3.25008e-10	-1.22755	1.13654e-07	-3.25008e-10	-1.23683
122951521	chr3:122951521:C:T	3.16306e-15	-3.25008e-10	-0.991317	1.42893e-07	-3.25008e-10	-1.0079
122951990	chr3:122951990:G:A	2.30573e-15	-3.25008e-10	-1.30746	1.06769e-07	-3.25008e-10	-1.29933
122952121	chr3:122952121:C:A	2.33274e-15	-3.25008e-10	-1.29581	1.06189e-07	-3.25008e-10	-1.30477
122952234	chr3:122952234:A:C	4.52611e-16	-1.85061	-1.08497	3.27993e-08	-1.50529	-0.974299
122952241	chr3:122952241:G:A	2.31445e-15	-3.25008e-10	-1.30369	1.05774e-07	-3.25008e-10	-1.30869
122952469	chr3:122952469:T:C	4.03577e-16	-1.85307	-1.19717	2.04819e-08	-1.83974	-1.11072
122952493	chr3:122952493:T:C	2.30918e-15	-3.25008e-10	-1.30596	1.05716e-07	-3.25008e-10	-1.30924
122952582	chr3:122952582:A:T	4.98735e-15	-3.25008e-10	-0.535953	2.59e-07	-3.25008e-10	-0.413168
122953168	chr3:122953168:C:T	2.31256e-15	-3.25008e-10	-1.3045	1.07407e-07	-3.25008e-10	-1.29337
122953266	chr3:122953266:C:G	2.85485e-15	-3.25008e-10	-1.09384	1.26485e-07	-3.25008e-10	-1.12987
122953626	chr3:122953626:C:T	5.4647e-15	-3.25008e-10	-0.444548	2.55297e-07	-3.25008e-10	-0.427567
122953974	chr3:122953974:G:A	6.56826e-16	-1.85226	-0.710937	3.49256e-08	-1.7007	-0.716074
122954118	chr3:122954118:A:G	4.45833e-16	-1.86893	-1.08174	1.79575e-08	-1.91752	-1.16447
122954765	chr3:122954765:A:T	4.92915e-16	-2.06751	-0.782771	2.01969e-08	-2.08254	-0.881926
122955193	chr3:122955193:A:G	7.91156e-16	-1.24389	-1.13322	2.67014e-08	-1.52058	-1.1647
122955533	chr3:122955533:A:T	2.46468e-15	-3.25008e-10	-1.24079	1.11658e-07	-3.25008e-10	-1.25455
122955557	chr3:122955557:T:C	2.40186e-15	-3.25008e-10	-1.26662	1.08153e-07	-3.25008e-10	-1.28644
122955605	chr3:122955605:G:A	2.53088e-15	-3.25008e-10	-1.21429	1.12742e-07	-3.25008e-10	-1.24489
122955888	chr3:122955888:A:G	2.35056e-15	-3.25008e-10	-1.2882	1.10082e-07	-3.25008e-10	-1.26877
122955947	chr3:122955947:A:G	2.33676e-15	-3.25008e-10	-1.29409	1.06391e-07	-3.25008e-10	-1.30287
122956359	chr3:122956359:C:T	5.12607e-16	-1.65151	-1.15959	2.8146e-08	-1.43149	-1.2011
122956436	chr3:122956436:G:C	2.30234e-15	-3.25008e-10	-1.30893	1.06216e-07	-3.25008e-10	-1.30452
122956480	chr3:122956480:C:T	5.28505e-16	-2.07991	-0.700647	2.57655e-08	-2.02486	-0.696103
122956505	chr3:122956505:A:G	2.33539e-15	-3.25008e-10	-1.29468	1.06332e-07	-3.25008e-10	-1.30343
122956690	chr3:122956690:A:G	2.33564e-15	-3.25008e-10	-1.29457	1.0634e-07	-3.25008e-10	-1.30336
122956728	chr3:122956728:G:GCTGCA	2.30241e-15	-3.25008e-10	-1.3089	1.06228e-07	-3.25008e-10	-1.3044
122957441	chr3:122957441:C:A	1.25824e-15	-1.91314	-3.18434e-10	5.83606e-08	-1.90335	-3.18434e-10
122957549	chr3:122957549:C:T	1.33119e-15	-1.81032	-0.0464663	5.66063e-08	-1.91131	-0.0225601
122957585	chr3:122957585:A:G	2.3247e-15	-3.25008e-10	-1.29927	1.0848e-07	-3.25008e-10	-1.28343
122957824	chr3:122957824:A:G	4.68744e-16	-2.08623	-0.814326	2.15189e-08	-2.00412	-0.896948
122957858	chr3:122957858:T:C	5.30652e-16	-1.67598	-1.10053	2.92043e-08	-1.43964	-1.15604
122958351	chr3:122958351:A:C	3.32127e-15	0.193191	-1.1357	1.3937e-07	0.121183	-1.15405
122958389	chr3:122958389:G:A	2.39047e-15	-3.25008e-10	-1.27137	1.11902e-07	-3.25008e-10	-1.25237
122958835	chr3:122958835:C:T	1.0557e-15	-2.08865	-3.18434e-10	5.43532e-08	-1.97449	-3.18434e-10
122958869	chr3:122958869:T:C	5.26202e-16	-1.62638	-1.15855	1.90575e-08	-1.83532	-1.18721
122959579	chr3:122959579:CAAG:C	4.79429e-16	-1.61875	-1.25927	1.82607e-08	-1.81669	-1.24856
122959884	chr3:122959884:T:A	2.40635e-15	-3.25008e-10	-1.26475	1.10754e-07	-3.25008e-10	-1.26268
122960525	chr3:122960525:G:C	3.79101e-16	-1.85408	-1.25872	1.90709e-08	-1.73822	-1.28361
122961211	chr3:122961211:G:A	3.60765e-15	-3.25008e-10	-0.859801	1.53191e-07	-3.25008e-10	-0.93831
122961324	chr3:122961324:A:G	7.67438e-16	-1.15215	-1.2554	2.46145e-08	-1.49485	-1.27181
122961483	chr3:122961483:G:A	4.04842e-16	-1.77285	-1.27427	1.52783e-08	-1.9559	-1.28767
122961548	chr3:122961548:C:T	4.63304e-15	-3.25008e-10	-0.609644	2.23983e-07	-3.25008e-10	-0.558423
122961556	chr3:122961556:C:T	3.93396e-16	-1.79711	-1.27869	2.01749e-08	-1.66839	-1.29717
122961602	chr3:122961602:G:A	2.41024e-15	-3.25008e-10	-1.26313	1.10935e-07	-3.25008e-10	-1.26105
122961902	chr3:122961902:C:T	3.77371e-16	-1.81186	-1.30553	1.54635e-08	-1.94874	-1.28277
122961993	chr3:122961993:C:G	4.36834e-15	-3.25008e-10	-0.668475	2.09484e-07	-3.25008e-10	-0.625349
122961999	chr3:122961999:C:T	3.1243e-15	-3.25008e-10	-1.00365	1.44725e-07	-3.25008e-10	-0.995156
122962010	chr3:122962010:G:A	3.96879e-15	-3.25008e-10	-0.764397	1.89915e-07	-3.25008e-10	-0.723418
122962514	chr3:122962514:T:C	2.607e-15	-3.25008e-10	-1.18466	1.20943e-07	-3.25008e-10	-1.17467
122962628	chr3:122962628:T:C	2.70459e-15	-3.25008e-10	-1.14791	1.25522e-07	-3.25008e-10	-1.13751
122963080	chr3:122963080:A:G	3.22433e-15	-3.25008e-10	-0.972132	1.44019e-07	-3.25008e-10	-1.00005
122963083	chr3:122963083:T:C	2.01325e-15	-1.4234	-0.0197072	6.53136e-08	-1.77516	-0.0156368
122963103	chr3:122963103:C:G	2.47327e-15	-3.25008e-10	-1.23732	1.1417e-07	-3.25008e-10	-1.23231
122963697	chr3:122963697:A:G	2.82269e-15	-3.25008e-10	-1.10517	1.24006e-07	-3.25008e-10	-1.14966
122963790	chr3:122963790:C:T	2.37912e-15	-3.25008e-10	-1.27613	1.08033e-07	-3.25008e-10	-1.28756
122963800	chr3:122963800:A:G	4.02755e-16	-1.76012	-1.29217	1.32427e-08	-2.08425	-1.3023
122963921	chr3:122963921:C:T	2.42457e-15	-3.25008e-10	-1.2572	1.09774e-07	-3.25008e-10	-1.27157
122964137	chr3:122964137:C:A	2.31855e-15	-3.25008e-10	-1.30192	1.05977e-07	-3.25008e-10	-1.30678
122964166	chr3:122964166:A:C	2.85831e-16	-2.08656	-1.30865	1.33005e-08	-2.07291	-1.30928
122964172	chr3:122964172:TC:T	1.05999e-15	-2.0846	-3.18434e-10	5.50997e-08	-1.96085	-3.18434e-10
122964360	chr3:122964360:C:T	4.23111e-16	-1.87215	-1.13083	1.53353e-08	-2.08669	-1.15315
122964661	chr3:122964661:C:A	4.21031e-16	-2.08659	-0.921319	2.02468e-08	-2.08748	-0.874521
122965252	chr3:122965252:C:G	4.40206e-15	-0.660785	-3.18434e-10	1.90691e-07	-0.719339	-3.18434e-10
122965438	chr3:122965438:G:A	3.16826e-16	-1.98338	-1.30888	1.59632e-08	-1.89247	-1.30723
122965604	chr3:122965604:G:C	2.34316e-15	-3.25008e-10	-1.29136	1.06726e-07	-3.25008e-10	-1.29973
122965618	chr3:122965618:A:G	3.69625e-16	-1.98255	-1.15558	1.9635e-08	-1.90044	-1.09224
122965637	chr3:122965637:A:G	2.83382e-15	-3.25008e-10	-1.10123	1.33062e-07	-3.25008e-10	-1.07918
122965833	chr3:122965833:C:T	6.0787e-16	-1.97946	-0.661188	2.98782e-08	-1.8498	-0.723071
122966158	chr3:122966158:T:C	2.45743e-15	-3.25008e-10	-1.24374	1.11382e-07	-3.25008e-10	-1.25703
122966502	chr3:122966502:T:C	5.52093e-16	-1.75343	-0.98347	2.11007e-08	-1.82981	-1.09088
122966616	chr3:122966616:G:A	6.44026e-15	-3.25008e-10	-0.280289	2.90191e-07	-3.25008e-10	-0.299457
122966704	chr3:122966704:G:A	2.35781e-15	-3.25008e-10	-1.28513	1.06902e-07	-3.25008e-10	-1.29809
122966794	chr3:122966794:G:A	3.05114e-15	-3.25008e-10	-1.02734	1.34542e-07	-3.25008e-10	-1.06812
122966834	chr3:122966834:A:T	7.8211e-16	-2.00823	-0.380385	3.24256e-08	-2.08033	-0.41072
122966987	chr3:122966987:C:T	1.79912e-15	-1.55556	-3.18434e-10	5.62929e-08	-1.93943	-3.18434e-10
122967137	chr3:122967137:G:A	2.41301e-15	-3.25008e-10	-1.26198	1.09629e-07	-3.25008e-10	-1.2729
122967165	chr3:122967165:G:A	3.94387e-16	-1.76544	-1.30784	1.33082e-08	-2.07387	-1.30775
122967224	chr3:122967224:A:G	3.80117e-16	-1.95695	-1.15318	1.8361e-08	-1.91755	-1.14222
122967266	chr3:122967266:A:G	4.80218e-16	-1.85267	-1.0237	2.97026e-08	-1.60179	-0.976972
122967365	chr3:122967365:C:G	3.02108e-16	-2.03657	-1.30326	1.8305e-08	-1.7565	-1.30632
122967399	chr3:122967399:GAA:G	2.69893e-15	-3.25008e-10	-1.15	1.25033e-07	-3.25008e-10	-1.14142
122967752	chr3:122967752:T:C	3.5861e-16	-1.97068	-1.1977	1.5105e-08	-2.02802	-1.22695
122968070	chr3:122968070:G:A	3.29745e-15	-3.25008e-10	-0.949707	1.49482e-07	-3.25008e-10	-0.962819
122968171	chr3:122968171:G:A	3.79921e-16	-1.89626	-1.21439	1.3826e-08	-2.08815	-1.2553
122968448	chr3:122968448:G:C	4.84613e-16	-1.77433	-1.09294	1.55476e-08	-2.07238	-1.15371
122968466	chr3:122968466:T:C	1.12021e-14	-3.25008e-10	0.273243	4.22449e-07	-3.25008e-10	0.0760734
122968589	chr3:122968589:T:C	2.34632e-15	-3.25008e-10	-1.29001	1.08647e-07	-3.25008e-10	-1.28189
122968736	chr3:122968736:T:G	2.88445e-16	-2.07696	-1.30914	1.41787e-08	-2.00942	-1.30883
122968780	chr3:122968780:C:T	4.74505e-15	-3.25008e-10	-0.585756	2.47974e-07	-3.25008e-10	-0.45667
122969019	chr3:122969019:G:C	4.67954e-15	-3.25008e-10	-0.599657	2.44055e-07	-3.25008e-10	-0.472603
122969606	chr3:122969606:C:T	3.3343e-15	-3.25008e-10	-0.938595	1.50928e-07	-3.25008e-10	-0.953191
122969982	chr3:122969982:CTG:C	2.33683e-15	-3.25008e-10	-1.29406	1.07011e-07	-3.25008e-10	-1.29706
122970002	chr3:122970002:G:A	3.62625e-16	-1.88838	-1.26886	1.32922e-08	-2.08846	-1.29436
122970401	chr3:122970401:T:C	2.45705e-15	-3.25008e-10	-1.2439	1.116e-07	-3.25008e-10	-1.25507
122970407	chr3:122970407:A:G	5.34548e-15	-3.25008e-10	-0.466605	2.16392e-07	-3.25008e-10	-0.592902
122970565	chr3:122970565:C:T	2.90757e-16	-2.07094	-1.30718	1.44014e-08	-1.99352	-1.30915
122970577	chr3:122970577:G:A	2.35433e-15	-3.25008e-10	-1.2866	1.07815e-07	-3.25008e-10	-1.28958
122970956	chr3:122970956:T:A	3.15103e-16	-1.98845	-1.30926	1.34629e-08	-2.0651	-1.30496
122971063	chr3:122971063:C:A	2.44921e-15	-3.25008e-10	-1.24709	1.1414e-07	-3.25008e-10	-1.23257
122971155	chr3:122971155:A:G	5.44999e-15	-3.25008e-10	-0.447244	2.19922e-07	-3.25008e-10	-0.576723
122971351	chr3:122971351:G:A	2.7876e-15	-3.25008e-10	-1.11768	1.29277e-07	-3.25008e-10	-1.10803
122971544	chr3:122971544:C:G	3.4529e-15	-3.25008e-10	-0.903641	1.56347e-07	-3.25008e-10	-0.917914
122972012	chr3:122972012:C:T	3.94951e-16	-2.03694	-1.03491	2.09799e-08	-1.93414	-0.992288
122972929	chr3:122972929:T:C	3.47337e-16	-1.95993	-1.24039	1.6678e-08	-1.92196	-1.23395
122973011	chr3:122973011:G:A	1.6144e-15	-0.791234	-0.872658	4.91165e-08	-1.19014	-0.885663
122973019	chr3:122973019:C:A	6.11123e-15	-3.25008e-10	-0.332729	2.41036e-07	-3.25008e-10	-0.485047
122973192	chr3:122973192:G:T	1.44327e-15	-1.72705	-0.0488953	4.83217e-08	-2.06267	-0.0294487
122973200	chr3:122973200:C:G	6.08794e-15	-3.25008e-10	-0.336547	2.92173e-07	-3.25008e-10	-0.292649
122973416	chr3:122973416:G:A	2.77811e-15	-3.25008e-10	-1.12109	1.38068e-07	-3.25008e-10	-1.04225
122973457	chr3:122973457:C:T	3.44377e-16	-2.08685	-1.12203	1.73299e-08	-1.92246	-1.1951
122973987	chr3:122973987:C:T	2.55298e-15	-3.25008e-10	-1.2056	1.14043e-07	-3.25008e-10	-1.23342
122974099	chr3:122974099:A:AC	4.83414e-15	-3.25008e-10	-0.567153	2.80072e-07	-3.25008e-10	-0.334948
122974185	chr3:122974185:C:T	1.76256e-15	-0.77781	-0.798279	5.28975e-08	-1.17076	-0.83088
122974721	chr3:122974721:C:T	3.00997e-15	-3.25008e-10	-1.04093	1.4209e-07	-3.25008e-10	-1.01353
122974953	chr3:122974953:A:G	1.26048e-15	-0.66793	-1.24343	1.66222e-08	-1.90618	-1.25307
122974999	chr3:122974999:G:A	2.30313e-15	-3.25008e-10	-1.30859	1.08972e-07	-3.25008e-10	-1.2789
122975168	chr3:122975168:A:G	4.87138e-15	-3.25008e-10	-0.55948	2.52894e-07	-3.25008e-10	-0.437024
122975178	chr3:122975178:G:A	9.76833e-16	-0.912396	-1.2539	1.42522e-08	-2.08754	-1.22555
122975553	chr3:122975553:C:T	1.26312e-15	-0.715628	-1.19365	2.64684e-08	-1.52505	-1.16899
122975680	chr3:122975680:A:G	2.99331e-16	-2.03993	-1.30913	1.37163e-08	-2.04339	-1.30802
122975729	chr3:122975729:C:T	2.62722e-15	-3.25008e-10	-1.17693	1.1975e-07	-3.25008e-10	-1.18459
122975862	chr3:122975862:T:G	2.41014e-15	-3.25008e-10	-1.26317	1.19997e-07	-3.25008e-10	-1.18253
122975973	chr3:122975973:A:T	9.53483e-16	-0.882877	-1.30761	1.58072e-08	-1.92057	-1.28895
122975982	chr3:122975982:T:G	3.1017e-15	-3.25008e-10	-1.01091	1.53323e-07	-3.25008e-10	-0.937449
122976223	chr3:122976223:C:A	4.85489e-15	-3.25008e-10	-0.56287	3.04916e-07	-3.25008e-10	-0.249959
122976381	chr3:122976381:C:T	3.21416e-16	-1.97778	-1.3001	1.34541e-08	-2.07959	-1.29112
122976413	chr3:122976413:A:G	2.4749e-15	-3.25008e-10	-1.23666	1.13883e-07	-3.25008e-10	-1.23482
122976441	chr3:122976441:G:A	1.30905e-15	-0.651019	-1.22254	2.67021e-08	-1.48361	-1.20164
122976551	chr3:122976551:C:T	2.50531e-15	-3.25008e-10	-1.22444	1.13776e-07	-3.25008e-10	-1.23576
122976677	chr3:122976677:T:C	2.96894e-16	-2.04801	-1.30922	1.3852e-08	-2.03378	-1.30779
122976805	chr3:122976805:T:C	2.99864e-15	-3.25008e-10	-1.0447	1.47609e-07	-3.25008e-10	-0.975431
122976820	chr3:122976820:C:T	3.26809e-16	-2.00782	-1.25341	1.4459e-08	-2.06767	-1.23101
122976847	chr3:122976847:C:T	3.19956e-16	-2.01865	-1.26378	1.43656e-08	-2.0616	-1.24356
122976966	chr3:122976966:C:T	1.37273e-15	-0.598666	-1.22739	2.7475e-08	-1.45036	-1.20636
122977087	chr3:122977087:C:T	6.50378e-15	-3.25008e-10	-0.270473	4.30538e-07	-3.25008e-10	0.0950395
122977164	chr3:122977164:G:A	2.95513e-16	-2.0528	-1.3091	1.38996e-08	-2.02991	-1.30823
122977415	chr3:122977415:T:C	3.90845e-15	0.49723	-1.27695	3.23672e-08	-1.20587	-1.28698
122977629	chr3:122977629:C:A	3.47079e-15	-3.25008e-10	-0.898474	1.49902e-07	-3.25008e-10	-0.960016
122978041	chr3:122978041:G:C	3.40006e-16	-1.92574	-1.29591	1.32296e-08	-2.08342	-1.30412
122978058	chr3:122978058:A:AC	1.05971e-15	-2.08487	-3.18434e-10	5.34361e-08	-1.99151	-3.18434e-10
122978111	chr3:122978111:T:A	1.29891e-15	-0.607422	-1.27391	1.71393e-08	-1.84303	-1.28559
122978140	chr3:122978140:G:A	1.55125e-15	-0.423557	-1.28024	2.53415e-08	-1.45554	-1.28201
122978142	chr3:122978142:C:A	3.91602e-16	-1.77281	-1.30756	1.32931e-08	-2.0803	-1.30245
122978483	chr3:122978483:T:C	3.28491e-16	-1.94745	-1.30865	1.32292e-08	-2.07875	-1.30882
122978750	chr3:122978750:G:A	3.00202e-15	-3.25008e-10	-1.04357	1.4124e-07	-3.25008e-10	-1.01953
122978753	chr3:122978753:T:C	1.42905e-15	-0.858915	-0.926933	1.9783e-08	-1.94274	-1.04243
122978841	chr3:122978841:A:C	3.41076e-16	-1.90945	-1.30906	1.31489e-08	-2.08537	-1.30829
122979245	chr3:122979245:G:A	3.33709e-16	-1.95442	-1.28592	1.34171e-08	-2.07614	-1.29732
122979567	chr3:122979567:A:G	1.25069e-15	-0.613261	-1.3059	1.59394e-08	-1.89438	-1.30683
122979616	chr3:122979616:A:G	1.2534e-15	-0.619379	-1.29762	1.60343e-08	-1.8962	-1.29907
122979687	chr3:122979687:A:G	3.56118e-15	0.424928	-1.29769	3.05233e-08	-1.24685	-1.30465
122979914	chr3:122979914:C:T	1.41629e-15	-0.647286	-1.14753	1.84209e-08	-1.9132	-1.14331
122980304	chr3:122980304:T:C	3.49583e-16	-1.88621	-1.30767	1.32318e-08	-2.08426	-1.30311
122980409	chr3:122980409:G:A	5.14492e-15	-3.25008e-10	-0.504847	1.83264e-07	-3.25008e-10	-0.759068
122980830	chr3:122980830:C:T	3.46979e-15	-3.25008e-10	-0.898763	1.49874e-07	-3.25008e-10	-0.960199
122980866	chr3:122980866:C:T	5.34568e-15	-3.25008e-10	-0.466568	1.89867e-07	-3.25008e-10	-0.723672
122980973	chr3:122980973:G:A	1.30809e-15	-1.87429	-3.18434e-10	1.43766e-07	-1.00181	-3.18434e-10
122981650	chr3:122981650:T:C	7.09452e-16	-1.18563	-1.30049	1.40457e-08	-2.04291	-1.28477
122981700	chr3:122981700:T:G	3.1881e-15	-3.25008e-10	-0.983433	1.58051e-07	-3.25008e-10	-0.907075
122982147	chr3:122982147:A:G	4.63773e-16	-1.90697	-1.00425	2.11566e-08	-1.90483	-1.01321
122982784	chr3:122982784:C:T	5.33686e-15	-3.25008e-10	-0.46822	3.4177e-07	-3.25008e-10	-0.135858
122982943	chr3:122982943:T:C	1.4968e-15	-0.483264	-1.25627	3.16718e-08	-1.27858	-1.23599
122983044	chr3:122983044:T:A	2.34874e-15	-3.25008e-10	-1.28898	1.1472e-07	-3.25008e-10	-1.2275
122983360	chr3:122983360:T:A	1.25077e-14	1.61325	-1.22976	4.34049e-08	-0.973379	-1.22604
122983475	chr3:122983475:A:G	2.30184e-15	-3.25008e-10	-1.30915	1.07387e-07	-3.25008e-10	-1.29355
122983547	chr3:122983547:C:G	4.42162e-15	-3.25008e-10	-0.656351	2.73043e-07	-3.25008e-10	-0.360366
122983621	chr3:122983621:G:A	2.30154e-15	-3.25008e-10	-1.30928	1.05727e-07	-3.25008e-10	-1.30913
122983858	chr3:122983858:C:A	4.94722e-15	-3.25008e-10	-0.544031	1.76869e-07	-3.25008e-10	-0.794585
122984075	chr3:122984075:C:G	2.56143e-15	-3.25008e-10	-1.20229	1.15409e-07	-3.25008e-10	-1.22151
122984143	chr3:122984143:T:C	2.33366e-15	-3.25008e-10	-1.29542	1.13421e-07	-3.25008e-10	-1.23889
122984371	chr3:122984371:G:A	2.48403e-15	-3.25008e-10	-1.23297	1.15583e-07	-3.25008e-10	-1.22001
122984494	chr3:122984494:C:G	1.28095e-14	1.65947	-1.25214	1.73484e-08	-1.8699	-1.24659
122984630	chr3:122984630:T:C	3.83511e-15	-0.79866	-3.18434e-10	1.01246e-07	-1.35244	-3.18434e-10
122984956	chr3:122984956:A:T	1.94763e-15	-0.179718	-1.29652	1.66514e-08	-1.84921	-1.30829
122985303	chr3:122985303:G:A	3.63788e-16	-1.92526	-1.22878	1.70358e-08	-1.89503	-1.23965
122985341	chr3:122985341:T:G	5.84315e-15	-0.888408	0.510821	9.07631e-08	-2.02022	0.558475
122986174	chr3:122986174:G:A	3.60077e-15	-3.25008e-10	-0.86171	1.70608e-07	-3.25008e-10	-0.830629
122987223	chr3:122987223:A:C	2.43855e-15	-3.25008e-10	-1.25145	1.0829e-07	-3.25008e-10	-1.28518
122987767	chr3:122987767:G:A	2.06369e-15	-1.41836	-3.18434e-10	9.81755e-08	-1.38324	-3.18434e-10
122987921	chr3:122987921:G:A	4.55597e-14	-3.25008e-10	1.67617	2.02016e-06	-3.25008e-10	1.64093
122988041	chr3:122988041:A:G	1.30935e-15	-0.821128	-1.0522	4.34837e-08	-1.09345	-1.10415
122988404	chr3:122988404:T:G	2.48314e-15	-3.25008e-10	-1.23333	1.15588e-07	-3.25008e-10	-1.21996
122988586	chr3:122988586:C:T	2.90365e-16	-2.08697	-1.2925	2.1302e-08	-1.62212	-1.28907
122988605	chr3:122988605:A:G	1.89645e-15	-0.339089	-1.16379	1.71848e-08	-2.00258	-1.12339
122989428	chr3:122989428:C:T	1.75126e-15	-1.58252	-3.18434e-10	5.42704e-08	-1.97602	-3.18434e-10
122989442	chr3:122989442:C:G	7.1486e-15	1.12288	-1.29882	2.65183e-08	-1.38916	-1.303
122989462	chr3:122989462:G:C	2.55966e-15	-3.25008e-10	-1.20298	1.17608e-07	-3.25008e-10	-1.20264
122989673	chr3:122989673:C:T	7.6288e-15	-3.25008e-10	-0.110927	3.46461e-07	-3.25008e-10	-0.122225
122989752	chr3:122989752:G:A	2.76425e-15	-3.25008e-10	-1.12609	1.07801e-07	-3.25008e-10	-1.2897
122990180	chr3:122990180:A:G	2.42352e-15	-3.25008e-10	-1.25764	1.10771e-07	-3.25008e-10	-1.26253
122990184	chr3:122990184:C:T	3.12569e-15	-3.25008e-10	-1.0032	1.48669e-07	-3.25008e-10	-0.968271
122990286	chr3:122990286:G:A	8.93095e-15	-3.25008e-10	0.046665	4.91135e-07	-3.25008e-10	0.226724
122990395	chr3:122990395:C:T	2.32148e-15	-3.25008e-10	-1.30065	1.06954e-07	-3.25008e-10	-1.2976
122991006	chr3:122991006:C:T	3.8638e-15	0.507658	-1.29886	2.01463e-08	-1.6732	-1.29377
122991125	chr3:122991125:G:A	3.30813e-16	-2.08862	-1.16044	2.33599e-08	-1.67602	-1.14295
122991303	chr3:122991303:G:A	2.84924e-15	-3.25008e-10	-1.09581	1.19711e-07	-3.25008e-10	-1.18491
122991499	chr3:122991499:GA:G	4.30543e-15	-0.59661	-0.0863699	1.32958e-07	-0.865963	-0.213997
122991865	chr3:122991865:A:G	2.38046e-15	-3.25008e-10	-1.27556	1.08609e-07	-3.25008e-10	-1.28224
122991970	chr3:122991970:G:A	2.82173e-15	-0.36285	-0.742657	8.99169e-08	-0.678892	-0.792218
122992118	chr3:122992118:T:C	3.89805e-15	-3.25008e-10	-0.782381	1.7273e-07	-3.25008e-10	-0.818263
122992321	chr3:122992321:C:T	2.30235e-15	-3.25008e-10	-1.30893	1.05712e-07	-3.25008e-10	-1.30928
122992466	chr3:122992466:G:A	4.56841e-16	-1.76858	-1.1577	1.62633e-08	-2.00782	-1.17326
122992497	chr3:122992497:T:C	2.34545e-15	-0.473	-0.817379	2.55976e-08	-1.98504	-0.742461
122992803	chr3:122992803:G:A	2.30203e-15	-3.25008e-10	-1.30906	1.05759e-07	-3.25008e-10	-1.30883
122992888	chr3:122992888:CAGGCAGCAGCTGGGCTCTCCCACTCCTTGCCCCCAGCGACAGA:C	2.32214e-15	-3.25008e-10	-1.30037	1.06926e-07	-3.25008e-10	-1.29786
122993199	chr3:122993199:G:A	4.28492e-16	-1.86093	-1.12941	2.09846e-08	-1.78744	-1.13877
122993297	chr3:122993297:T:A	4.48764e-15	-3.25008e-10	-0.64153	2.16509e-07	-3.25008e-10	-0.592363
122993392	chr3:122993392:C:G	4.18898e-16	-1.84808	-1.16491	2.05733e-08	-1.77271	-1.17329
122993684	chr3:122993684:G:A	6.50942e-16	-1.30589	-1.2663	1.3413e-08	-2.08833	-1.28544
122993877	chr3:122993877:GT:G	2.43227e-15	-3.25008e-10	-1.25403	1.12248e-07	-3.25008e-10	-1.24929
122993883	chr3:122993883:G:A	2.94981e-15	-3.25008e-10	-1.06112	1.45261e-07	-3.25008e-10	-0.991461
122994198	chr3:122994198:C:A	3.8975e-16	-1.81772	-1.26739	1.94339e-08	-1.74211	-1.26087
122994267	chr3:122994267:G:A	7.90366e-16	-2.00122	-0.376893	3.31234e-08	-2.0848	-0.384955
122994284	chr3:122994284:C:T	7.74943e-16	-2.00028	-0.397546	3.24533e-08	-2.08468	-0.405514
122994320	chr3:122994320:T:G	9.985e-15	-3.25008e-10	0.158227	4.33141e-07	-3.25008e-10	0.101068
122994664	chr3:122994664:A:G	6.34407e-16	-1.49883	-1.09909	5.59681e-08	-0.925953	-1.01926
122995093	chr3:122995093:A:G	3.05035e-16	-2.0526	-1.27758	1.36132e-08	-2.08531	-1.27364
122995660	chr3:122995660:C:CAA	2.4756e-15	-0.238117	-0.998257	2.18571e-08	-1.93893	-0.94654
122995727	chr3:122995727:A:G	2.32473e-15	-3.25008e-10	-1.29925	1.07354e-07	-3.25008e-10	-1.29387
122996043	chr3:122996043:A:G	2.63007e-15	-3.25008e-10	-1.17585	1.23621e-07	-3.25008e-10	-1.15278
122996278	chr3:122996278:G:A	1.80055e-15	-1.55477	-3.18434e-10	4.89588e-08	-2.07902	-3.18434e-10
122996815	chr3:122996815:G:A	3.12242e-15	0.261378	-1.26563	1.75278e-08	-1.84366	-1.26254
122996957	chr3:122996957:C:T	5.24441e-16	-2.04488	-0.743402	2.71688e-08	-1.943	-0.724924
122997133	chr3:122997133:C:T	5.01248e-15	-3.25008e-10	-0.530927	2.35457e-07	-3.25008e-10	-0.508466
122997184	chr3:122997184:T:C	2.32065e-15	-3.25008e-10	-1.30101	1.06955e-07	-3.25008e-10	-1.29759
122997457	chr3:122997457:C:T	3.70579e-15	0.391589	-1.22455	1.91476e-08	-1.79951	-1.21831
122997492	chr3:122997492:C:T	4.32237e-15	-3.25008e-10	-0.679054	1.95779e-07	-3.25008e-10	-0.693008
122998305	chr3:122998305:C:T	2.32492e-15	-3.25008e-10	-1.29917	1.0731e-07	-3.25008e-10	-1.29427
122998757	chr3:122998757:GTGAAAAGATACT:G	2.63537e-15	-3.25008e-10	-1.17383	1.22524e-07	-3.25008e-10	-1.16169
122998996	chr3:122998996:G:A	1.71068e-13	-0.879457	3.87866	6.47171e-06	-1.30725	4.11245
122999122	chr3:122999122:G:A	5.00257e-15	0.130996	-0.663901	3.11211e-08	-1.8799	-0.652204
122999174	chr3:122999174:A:G	1.40391e-13	-1.02888	3.83046	5.50078e-06	-1.42097	4.06361
122999320	chr3:122999320:G:A	4.60498e-15	0.0504648	-0.666183	3.03202e-08	-1.90405	-0.654127
122999373	chr3:122999373:C:T	8.01613e-16	-2.02906	-0.334929	4.27315e-08	-1.89752	-0.317535
122999531	chr3:122999531:A:AG	5.79056e-16	-2.01504	-0.674177	3.07398e-08	-1.87353	-0.670902
122999640	chr3:122999640:A:G	4.76248e-15	-1.0602	0.478115	7.90578e-08	-2.08575	0.485937
122999676	chr3:122999676:G:A	1.38658e-13	-1.08282	3.87198	5.49753e-06	-1.46304	4.1051
122999900	chr3:122999900:T:C	9.04045e-16	-2.02236	-0.221369	4.87146e-08	-1.86736	-0.216653
123000277	chr3:123000277:A:G	5.13823e-16	-2.05507	-0.753666	2.67629e-08	-1.94552	-0.737455
123000408	chr3:123000408:C:T	5.18739e-15	-3.25008e-10	-0.496626	2.2121e-07	-3.25008e-10	-0.570882
123000529	chr3:123000529:C:T	5.20692e-16	-2.04817	-0.747289	2.7315e-08	-1.93161	-0.73095
123000581	chr3:123000581:C:T	4.12251e-15	-3.25008e-10	-0.726395	1.83282e-07	-3.25008e-10	-0.758971
123000696	chr3:123000696:G:A	5.12767e-16	-2.05583	-0.754962	2.66871e-08	-1.94708	-0.738734
123000755	chr3:123000755:T:G	4.91932e-16	-1.82908	-1.02319	2.44543e-08	-1.75394	-1.01925
123000881	chr3:123000881:G:A	1.0916e-14	1.15481	-0.907434	3.98075e-08	-1.41199	-0.873953
123000976	chr3:123000976:G:A	1.4217e-15	-1.97018	0.179176	7.71608e-08	-1.79669	0.172583
123001115	chr3:123001115:G:A	4.38018e-16	-1.72073	-1.24762	5.413e-08	-0.723506	-1.2551
123001122	chr3:123001122:G:T	2.75439e-15	-3.25008e-10	-1.12966	1.2357e-07	-3.25008e-10	-1.15319
123001295	chr3:123001295:G:A	3.03754e-15	-3.25008e-10	-1.03181	1.3533e-07	-3.25008e-10	-1.06228
123001302	chr3:123001302:C:G	4.70718e-16	-1.68808	-1.20828	1.43212e-08	-2.07783	-1.23042
123001383	chr3:123001383:C:T	3.28063e-15	-3.25008e-10	-0.954823	1.45899e-07	-3.25008e-10	-0.987081
123001761	chr3:123001761:G:A	1.4599e-15	-1.76449	-3.18434e-10	5.77333e-08	-1.91416	-3.18434e-10
123001860	chr3:123001860:A:G	5.5317e-16	-2.05082	-0.684126	2.83931e-08	-1.93857	-0.685283
123001920	chr3:123001920:T:C	2.98173e-15	-3.25008e-10	-1.05035	1.33258e-07	-3.25008e-10	-1.07771
123002151	chr3:123002151:A:G	4.5542e-16	-2.02783	-0.901561	2.43677e-08	-1.89061	-0.88613
123002230	chr3:123002230:A:G	3.54514e-16	-2.05378	-1.12608	1.79562e-08	-1.94021	-1.14184
123002502	chr3:123002502:C:T	9.55328e-15	-0.932877	1.0469	3.11012e-07	-1.32221	1.09205
123002695	chr3:123002695:G:A	4.61921e-16	-1.97051	-0.944713	1.85067e-08	-2.08615	-0.965714
123002898	chr3:123002898:C:G	4.42721e-16	-1.76716	-1.19051	2.19115e-08	-1.68227	-1.20072
123002967	chr3:123002967:T:C	1.91677e-14	-3.25008e-10	0.810371	8.28094e-07	-3.25008e-10	0.749131
123003137	chr3:123003137:C:T	5.1478e-15	-1.42434	0.920049	1.57636e-07	-1.74096	0.831254
123003138	chr3:123003138:A:G	6.83865e-16	-2.06809	-0.45476	2.98883e-08	-2.07273	-0.499796
123003452	chr3:123003452:A:G	8.17458e-15	-3.25008e-10	-0.0418284	4.85755e-07	-3.25008e-10	0.215709
123003540	chr3:123003540:A:G	2.81673e-15	-3.25008e-10	-1.10728	1.28295e-07	-3.25008e-10	-1.11566
123003609	chr3:123003609:C:T	5.08592e-16	-1.53219	-1.28677	1.34967e-08	-2.08785	-1.2797
123003791	chr3:123003791:G:A	9.05539e-15	-3.25008e-10	0.0605029	5.43773e-07	-3.25008e-10	0.328537
123004083	chr3:123004083:C:T	2.4119e-15	-0.0708504	-1.19159	1.69314e-08	-1.93522	-1.20561
123004344	chr3:123004344:G:A	1.4004e-15	-0.809903	-0.996197	1.70798e-08	-2.04329	-1.08881
123004589	chr3:123004589:T:C	2.89099e-15	-3.25008e-10	-1.08126	1.31246e-07	-3.25008e-10	-1.09292
123004655	chr3:123004655:G:T	6.65506e-14	2.67348	-0.618379	2.83764e-07	0.295239	-0.61709
123004720	chr3:123004720:G:T	1.05594e-14	-0.965095	1.17925	3.31528e-07	-1.36161	1.19533
123004894	chr3:123004894:C:T	2.92594e-15	-3.25008e-10	-1.06924	1.32827e-07	-3.25008e-10	-1.08095
123004946	chr3:123004946:G:A	9.73442e-15	-0.986544	1.11935	3.06634e-07	-1.37961	1.13527
123005055	chr3:123005055:T:C	1.08441e-14	-0.912641	1.1534	3.36556e-07	-1.32074	1.16951
123005314	chr3:123005314:T:C	7.11436e-16	-1.72409	-0.759241	2.67027e-08	-1.93655	-0.748685
123005384	chr3:123005384:A:C	1.01337e-14	-0.96601	1.13902	3.17787e-07	-1.3632	1.15458
123006047	chr3:123006047:C:G	3.33273e-15	-0.868946	-0.0701207	8.9001e-08	-1.34006	-0.141285
123006094	chr3:123006094:A:G	9.41362e-15	0.553635	-0.454335	1.80807e-07	-0.388425	-0.384143
123006178	chr3:123006178:G:A	2.6915e-15	-3.25008e-10	-1.15276	1.22021e-07	-3.25008e-10	-1.16581
123006247	chr3:123006247:G:A	7.96038e-15	-3.25008e-10	-0.0683809	3.44558e-07	-3.25008e-10	-0.127732
123006674	chr3:123006674:C:A	1.05623e-14	-0.928546	1.14298	3.29267e-07	-1.33214	1.15901
123006783	chr3:123006783:C:T	1.31593e-14	-3.25008e-10	0.434269	5.11479e-07	-3.25008e-10	0.267312
123006859	chr3:123006859:T:C	7.86946e-16	-2.02478	-0.357669	3.4548e-08	-2.08711	-0.340536
123007114	chr3:123007114:G:A	6.63683e-16	-2.06759	-0.485218	3.20036e-08	-2.00614	-0.498005
123007163	chr3:123007163:C:T	1.2545e-15	-1.91612	-3.18434e-10	5.08231e-08	-2.04164	-3.18434e-10
123007166	chr3:123007166:G:A	1.48004e-15	-0.519095	-1.23169	1.58564e-08	-1.9996	-1.20683
123007197	chr3:123007197:C:T	1.03614e-14	-1.02489	1.22013	3.29619e-07	-1.41011	1.23805
123007221	chr3:123007221:T:C	1.00853e-14	-1.02437	1.19259	3.20869e-07	-1.40963	1.21067
123007280	chr3:123007280:C:G	4.45623e-15	-0.972441	0.323887	1.35989e-07	-1.39276	0.335335
123007460	chr3:123007460:A:T	1.36465e-15	-2.08208	0.25012	6.67144e-08	-2.04885	0.279276
123007549	chr3:123007549:T:G	2.36797e-15	-3.25008e-10	-1.28082	1.09339e-07	-3.25008e-10	-1.27554
123007577	chr3:123007577:T:C	6.64293e-16	-2.05698	-0.49491	3.23514e-08	-1.98552	-0.507815
123007801	chr3:123007801:T:G	1.08393e-14	-0.947135	1.18746	3.39459e-07	-1.34783	1.20518
123008038	chr3:123008038:A:C	6.55228e-16	-2.03518	-0.530451	2.8952e-08	-2.08853	-0.515824
123008260	chr3:123008260:T:C	1.06891e-14	-3.25008e-10	0.226363	5.94223e-07	-3.25008e-10	0.41726
123008666	chr3:123008666:T:C	1.20344e-15	-1.95768	-3.18434e-10	4.93424e-08	-2.07121	-3.18434e-10
123008688	chr3:123008688:A:T	8.37675e-15	-3.25008e-10	-0.0173974	3.62453e-07	-3.25008e-10	-0.0771013
123008700	chr3:123008700:A:G	7.33927e-16	-2.06462	-0.387582	3.55142e-08	-1.99813	-0.40193
123008822	chr3:123008822:A:T	1.10797e-14	-3.25008e-10	0.26226	4.55626e-07	-3.25008e-10	0.151677
123008911	chr3:123008911:G:C	1.78695e-14	-3.25008e-10	0.740238	7.72851e-07	-3.25008e-10	0.680091
123008914	chr3:123008914:G:T	7.50352e-16	-2.06707	-0.362999	3.61989e-08	-2.00335	-0.377615
123009148	chr3:123009148:G:C	3.13984e-15	-3.25008e-10	-0.998687	1.42475e-07	-3.25008e-10	-1.01083
123009155	chr3:123009155:A:G	2.34718e-15	-3.25008e-10	-1.28964	1.07312e-07	-3.25008e-10	-1.29426
123009610	chr3:123009610:A:G	7.09908e-15	-1.06636	0.883465	2.28172e-07	-1.44425	0.904357
123009615	chr3:123009615:A:G	1.18459e-14	-3.25008e-10	0.329122	5.08383e-07	-3.25008e-10	0.26124
123009645	chr3:123009645:G:C	3.00452e-15	-3.25008e-10	-1.04274	1.36182e-07	-3.25008e-10	-1.056
123009731	chr3:123009731:G:C	3.87664e-16	-2.03001	-1.06047	1.65776e-08	-2.08776	-1.07419
123010242	chr3:123010242:A:G	8.92836e-15	1.12455	-1.07817	2.85419e-08	-1.57445	-1.04417
123010302	chr3:123010302:C:A	7.7451e-15	-3.25008e-10	-0.0957973	3.34384e-07	-3.25008e-10	-0.157705
123010579	chr3:123010579:G:A	9.31689e-15	1.31571	-1.22674	2.64342e-08	-1.49131	-1.20403
123010766	chr3:123010766:C:T	7.24512e-15	0.413775	-0.576304	3.66147e-08	-1.84204	-0.52751
123010883	chr3:123010883:T:C	2.24099e-15	-1.33594	-3.18434e-10	5.133e-08	-2.03172	-3.18434e-10
123010892	chr3:123010892:C:T	4.4903e-16	-2.08672	-0.8568	2.14164e-08	-2.0712	-0.834637
123010931	chr3:123010931:C:T	1.20835e-15	-1.35662	-0.596978	3.63084e-08	-1.74722	-0.630724
123010932	chr3:123010932:A:G	8.64703e-15	1.0652	-1.05084	2.8684e-08	-1.59889	-1.01477
123011012	chr3:123011012:G:A	3.23558e-15	0.312132	-1.28078	1.75988e-08	-1.81614	-1.28603
123011426	chr3:123011426:G:A	3.22013e-15	-3.25008e-10	-0.973436	1.4567e-07	-3.25008e-10	-0.988654
123011832	chr3:123011832:T:C	2.32398e-15	-3.25008e-10	-1.29958	1.06402e-07	-3.25008e-10	-1.30277
123012063	chr3:123012063:G:A	7.73883e-15	0.935335	-1.03194	2.85402e-08	-1.62402	-0.994657
123012066	chr3:123012066:G:A	8.30618e-16	-1.47555	-0.852893	2.85632e-08	-1.77451	-0.843369
123012141	chr3:123012141:G:A	2.54172e-15	-3.25008e-10	-1.21002	1.17473e-07	-3.25008e-10	-1.20378
123012738	chr3:123012738:G:A	1.28103e-14	0.890478	-0.483088	4.94147e-08	-1.64286	-0.426885
123013341	chr3:123013341:A:G	6.44113e-15	-3.25008e-10	-0.280154	3.15049e-07	-3.25008e-10	-0.217266
123013611	chr3:123013611:C:T	3.71084e-15	-3.25008e-10	-0.831598	1.61444e-07	-3.25008e-10	-0.885838
123013777	chr3:123013777:C:T	4.12441e-15	-3.25008e-10	-0.725934	1.95435e-07	-3.25008e-10	-0.694766
123014236	chr3:123014236:G:A	7.32915e-16	-1.1713	-1.28228	1.46255e-08	-2.02086	-1.26636
123014766	chr3:123014766:A:G	2.31595e-15	-3.25008e-10	-1.30304	1.06198e-07	-3.25008e-10	-1.30469
123015087	chr3:123015087:G:A	4.38774e-15	-3.25008e-10	-0.664042	1.85295e-07	-3.25008e-10	-0.748046
123015295	chr3:123015295:C:T	2.26847e-15	-1.32375	-3.18434e-10	4.89498e-08	-2.0792	-3.18434e-10
123016324	chr3:123016324:G:A	3.04661e-15	-3.25008e-10	-1.02883	1.44467e-07	-3.25008e-10	-0.996942
123016533	chr3:123016533:G:C	2.9256e-15	-3.25008e-10	-1.06936	1.35787e-07	-3.25008e-10	-1.05891
123016735	chr3:123016735:TG:T	4.64443e-16	-1.72932	-1.18045	2.16726e-08	-1.7006	-1.19334
123016883	chr3:123016883:C:G	1.57209e-15	-1.69045	-3.18434e-10	7.50742e-08	-1.65152	-3.18434e-10
123017016	chr3:123017016:T:C	7.63011e-15	1.14545	-1.2562	2.30293e-08	-1.59211	-1.24112
123017163	chr3:123017163:C:T	2.52049e-15	-3.25008e-10	-1.2184	1.17922e-07	-3.25008e-10	-1.19997
123017236	chr3:123017236:C:T	1.75449e-14	-3.25008e-10	0.721908	7.54579e-07	-3.25008e-10	0.656165
123017259	chr3:123017259:G:A	3.59074e-15	-3.25008e-10	-0.8645	1.58184e-07	-3.25008e-10	-0.906236
123017278	chr3:123017278:G:A	1.08154e-14	0.574464	-0.336347	5.08067e-08	-1.76525	-0.276716
123017438	chr3:123017438:T:C	2.30309e-15	-3.25008e-10	-1.30861	1.05856e-07	-3.25008e-10	-1.30792
123017748	chr3:123017748:A:G	2.14962e-15	-1.37757	-3.18434e-10	4.85488e-08	-2.08742	-3.18434e-10
123018331	chr3:123018331:A:T	6.62031e-15	0.942187	-1.1949	2.33341e-08	-1.64816	-1.17192
123018561	chr3:123018561:A:G	1.72015e-14	-3.25008e-10	0.702139	7.40009e-07	-3.25008e-10	0.636667
123019158	chr3:123019158:G:A	3.99518e-15	-3.25008e-10	-0.757768	1.8856e-07	-3.25008e-10	-0.730579
123019460	chr3:123019460:A:G	1.48739e-15	-0.785241	-0.96059	2.04706e-08	-2.05931	-0.891693
123019935	chr3:123019935:A:G	5.75215e-15	0.821247	-1.21453	2.18749e-08	-1.69171	-1.19294
123019971	chr3:123019971:G:C	1.19927e-14	-3.25008e-10	0.341437	5.11041e-07	-3.25008e-10	0.266454
123020535	chr3:123020535:G:A	2.22554e-15	-1.34286	-3.18434e-10	4.89122e-08	-2.07997	-3.18434e-10
123020538	chr3:123020538:A:G	8.53261e-15	-3.25008e-10	0.00103745	3.76686e-07	-3.25008e-10	-0.0385832
123020544	chr3:123020544:G:A	3.14444e-15	-3.25008e-10	-0.997222	1.42682e-07	-3.25008e-10	-1.00938
123020832	chr3:123020832:C:T	1.30128e-14	1.30237	-0.879296	3.71376e-08	-1.5059	-0.849465
123021630	chr3:123021630:C:T	5.51536e-15	0.808148	-1.24347	2.10154e-08	-1.69679	-1.22794
123022003	chr3:123022003:C:T	1.05113e-15	-1.53337	-0.559622	3.50156e-08	-1.86574	-0.548464
123022226	chr3:123022226:G:C	4.4068e-15	0.583529	-1.24324	1.93858e-08	-1.77777	-1.22769
123022537	chr3:123022537:G:A	1.76735e-14	1.4531	-0.723889	4.66181e-08	-1.43756	-0.690447
123022588	chr3:123022588:T:C	4.28001e-15	0.590113	-1.27902	2.06171e-08	-1.67152	-1.27236
123022700	chr3:123022700:G:A	3.05789e-15	-0.580613	-0.44452	7.99686e-08	-1.13213	-0.456229
123022942	chr3:123022942:G:A	8.31398e-16	-1.12612	-1.20139	1.50484e-08	-2.08865	-1.17008
123023165	chr3:123023165:C:T	1.78962e-14	1.41023	-0.668495	5.0496e-08	-1.41467	-0.633429
123023442	chr3:123023442:A:G	2.74671e-15	-3.25008e-10	-1.13245	1.27659e-07	-3.25008e-10	-1.12063
123024235	chr3:123024235:G:A	8.95534e-15	-3.25008e-10	0.0493926	3.98843e-07	-3.25008e-10	0.0185718
123024460	chr3:123024460:G:C	2.56408e-15	-3.25008e-10	-1.20126	1.20142e-07	-3.25008e-10	-1.18132
123024498	chr3:123024498:G:A	9.81654e-15	-3.25008e-10	0.141211	4.36937e-07	-3.25008e-10	0.109793
123024793	chr3:123024793:TATAG:T	2.33899e-15	-3.25008e-10	-1.29314	1.07836e-07	-3.25008e-10	-1.28938
123025437	chr3:123025437:G:A	4.59269e-15	-0.590074	-0.028318	1.22776e-07	-1.14171	-0.0179255
123026086	chr3:123026086:A:G	2.77629e-15	-3.25008e-10	-1.12174	1.24139e-07	-3.25008e-10	-1.14859
123026991	chr3:123026991:G:A	2.30639e-15	-1.30717	-3.18434e-10	5.76739e-08	-1.91519	-3.18434e-10
123027335	chr3:123027335:C:T	1.20857e-14	-3.25008e-10	0.349166	7.62338e-07	-3.25008e-10	0.666395
123027471	chr3:123027471:A:C	2.34487e-15	-3.25008e-10	-1.29063	1.07543e-07	-3.25008e-10	-1.2921
123028382	chr3:123028382:G:C	2.83782e-15	-3.25008e-10	-1.09982	1.30893e-07	-3.25008e-10	-1.09561
123028604	chr3:123028604:TGTTTACAA:T	3.18754e-15	-3.25008e-10	-0.983608	1.43918e-07	-3.25008e-10	-1.00075
123028915	chr3:123028915:G:C	2.41414e-15	-3.25008e-10	-1.26152	1.1739e-07	-3.25008e-10	-1.20449
123028920	chr3:123028920:A:G	2.68082e-15	-1.15674	-3.18434e-10	6.18291e-08	-1.84562	-3.18434e-10
123029247	chr3:123029247:A:G	1.1366e-14	-3.25008e-10	0.28777	7.1403e-07	-3.25008e-10	0.60093
123029943	chr3:123029943:G:C	2.51312e-15	-3.25008e-10	-1.22133	1.1734e-07	-3.25008e-10	-1.20492
123030200	chr3:123030200:C:G	4.07802e-15	-3.25008e-10	-0.737245	1.90636e-07	-3.25008e-10	-0.719629
123030328	chr3:123030328:G:GT	2.3329e-15	-3.25008e-10	-1.29575	1.06779e-07	-3.25008e-10	-1.29924
123030729	chr3:123030729:C:T	1.41928e-15	-1.7927	-3.18434e-10	6.64308e-08	-1.77383	-3.18434e-10
123030827	chr3:123030827:A:C	1.14504e-14	-3.25008e-10	0.295163	7.19504e-07	-3.25008e-10	0.608567
123031163	chr3:123031163:G:T	8.26031e-15	-3.25008e-10	-0.0313952	3.66449e-07	-3.25008e-10	-0.0661347
123031229	chr3:123031229:A:C	3.06661e-15	-3.25008e-10	-1.02229	1.38882e-07	-3.25008e-10	-1.03637
123031304	chr3:123031304:C:T	3.17161e-15	-3.25008e-10	-0.988618	1.14371e-07	-3.25008e-10	-1.23055
123031570	chr3:123031570:G:A	3.63486e-15	-3.25008e-10	-0.852287	1.69586e-07	-3.25008e-10	-0.836637
123032184	chr3:123032184:C:G	3.49028e-15	-3.25008e-10	-0.892874	1.64065e-07	-3.25008e-10	-0.869733
123032234	chr3:123032234:C:T	2.86899e-15	-3.25008e-10	-1.0889	1.3554e-07	-3.25008e-10	-1.06073
123032792	chr3:123032792:T:C	2.7028e-15	-3.25008e-10	-1.14857	1.23782e-07	-3.25008e-10	-1.15147
123033106	chr3:123033106:C:T	3.07217e-16	-2.07905	-1.24401	1.44545e-08	-2.04478	-1.25421
123033844	chr3:123033844:T:C	6.09317e-16	-1.58771	-1.05057	1.98965e-08	-1.9294	-1.05005
123033867	chr3:123033867:C:T	2.323e-15	-3.25008e-10	-1.3	1.06643e-07	-3.25008e-10	-1.30051
123033905	chr3:123033905:C:G	6.18189e-15	-3.25008e-10	-0.321234	3.42071e-07	-3.25008e-10	-0.134978
123033944	chr3:123033944:A:G	3.28946e-15	-3.25008e-10	-0.952133	1.57198e-07	-3.25008e-10	-0.91249
123033946	chr3:123033946:G:T	2.31965e-15	-3.25008e-10	-1.30144	1.06501e-07	-3.25008e-10	-1.30184
123033971	chr3:123033971:C:T	8.21203e-15	-3.25008e-10	-0.0372574	3.63204e-07	-3.25008e-10	-0.0750305
123034583	chr3:123034583:T:C	3.66436e-15	-3.25008e-10	-0.844203	1.70912e-07	-3.25008e-10	-0.828845
123034797	chr3:123034797:C:T	1.77558e-15	-0.633235	-0.935497	2.16522e-08	-2.032	-0.86289
123035126	chr3:123035126:T:C	6.15872e-15	0.0703078	-0.395295	3.68419e-08	-1.95096	-0.412404
123035638	chr3:123035638:G:A	9.37986e-15	-3.25008e-10	0.0957071	4.1455e-07	-3.25008e-10	0.0571993
123035906	chr3:123035906:C:T	3.61594e-15	-3.25008e-10	-0.857505	1.56647e-07	-3.25008e-10	-0.916
123035972	chr3:123035972:A:G	4.34841e-16	-2.08858	-0.887055	2.78122e-08	-1.78331	-0.861211
123036017	chr3:123036017:A:G	2.92376e-15	-3.25008e-10	-1.06999	1.35834e-07	-3.25008e-10	-1.05856
123036205	chr3:123036205:G:A	2.50385e-15	-3.25008e-10	-1.22503	1.16472e-07	-3.25008e-10	-1.21234
123036928	chr3:123036928:T:C	2.00848e-15	-0.504344	-0.941136	2.20674e-08	-2.00812	-0.867773
123037296	chr3:123037296:C:T	7.70438e-15	-0.0295903	-0.0714774	1.2558e-07	-1.09427	-0.0427843
123037732	chr3:123037732:G:A	2.55062e-15	-3.25008e-10	-1.20652	1.1462e-07	-3.25008e-10	-1.22837
123037802	chr3:123037802:T:C	2.31164e-15	-3.25008e-10	-1.3049	1.06372e-07	-3.25008e-10	-1.30306
123037831	chr3:123037831:G:A	2.5029e-15	-3.25008e-10	-1.22541	1.13684e-07	-3.25008e-10	-1.23657
123038325	chr3:123038325:C:G	4.45639e-15	-3.25008e-10	-0.648519	2.01489e-07	-3.25008e-10	-0.664262
123038479	chr3:123038479:C:T	2.30868e-15	-3.25008e-10	-1.30618	1.05881e-07	-3.25008e-10	-1.30768
123038755	chr3:123038755:T:A	2.39727e-15	-3.25008e-10	-1.26853	1.16134e-07	-3.25008e-10	-1.21525
123038761	chr3:123038761:T:C	2.39727e-15	-3.25008e-10	-1.26853	1.16134e-07	-3.25008e-10	-1.21525
123039095	chr3:123039095:G:A	2.79738e-15	-3.25008e-10	-1.11417	1.25284e-07	-3.25008e-10	-1.13941
123039281	chr3:123039281:C:G	1.21035e-15	-2.01283	0.0608837	5.43148e-08	-2.08545	0.110248
123039352	chr3:123039352:T:C	2.84449e-15	-3.25008e-10	-1.09748	1.316e-07	-3.25008e-10	-1.09023
123039418	chr3:123039418:G:GGGACCAATAGTT	4.5517e-16	-2.08313	-0.84681	2.05375e-08	-1.99384	-0.953902
123039584	chr3:123039584:A:C	3.17411e-15	-3.25008e-10	-0.987829	1.48982e-07	-3.25008e-10	-0.966172
123039890	chr3:123039890:G:A	1.28116e-15	-1.89509	-3.18434e-10	5.34876e-08	-1.99054	-3.18434e-10
123039907	chr3:123039907:T:G	6.87816e-15	-3.25008e-10	-0.214507	3.0416e-07	-3.25008e-10	-0.25244
123040085	chr3:123040085:C:T	1.39714e-15	-1.80843	-3.18434e-10	7.86606e-08	-1.60485	-3.18434e-10
123040175	chr3:123040175:G:A	4.1749e-15	-3.25008e-10	-0.713767	1.98741e-07	-3.25008e-10	-0.67799
123040287	chr3:123040287:T:C	3.45599e-15	-3.25008e-10	-0.902748	1.61903e-07	-3.25008e-10	-0.882995
123040554	chr3:123040554:C:T	3.59578e-15	-3.25008e-10	-0.863095	1.6291e-07	-3.25008e-10	-0.876799
123040670	chr3:123040670:C:T	3.17138e-15	-3.25008e-10	-0.988692	1.43982e-07	-3.25008e-10	-1.0003
123040672	chr3:123040672:T:C	3.16681e-15	-3.25008e-10	-0.990134	1.43776e-07	-3.25008e-10	-1.00174
123040709	chr3:123040709:C:T	2.74015e-15	-3.25008e-10	-1.13484	1.33717e-07	-3.25008e-10	-1.07427
123040731	chr3:123040731:G:A	3.39743e-16	-2.02107	-1.20136	1.51852e-08	-2.08841	-1.16126
123040775	chr3:123040775:G:A	1.72888e-14	1.4312	-0.723998	2.75926e-08	-1.96573	-0.686715
123040804	chr3:123040804:C:G	3.41888e-15	-3.25008e-10	-0.913543	1.492e-07	-3.25008e-10	-0.964709
123040904	chr3:123040904:G:C	2.39779e-15	-2.06868	0.800369	1.19157e-07	-2.0242	0.834643
123040995	chr3:123040995:A:T	1.32054e-15	-0.588018	-1.2768	1.86521e-08	-1.77393	-1.27011
123041163	chr3:123041163:A:G	1.6659e-15	-1.63249	-3.18434e-10	4.85784e-08	-2.08682	-3.18434e-10
123041272	chr3:123041272:C:A	1.5974e-15	-0.703591	-0.970888	2.06359e-08	-2.04604	-0.896923
123041336	chr3:123041336:G:GA	6.17993e-15	-3.25008e-10	-0.32155	2.61605e-07	-3.25008e-10	-0.40316
123041345	chr3:123041345:A:C	4.50973e-16	-2.08855	-0.850659	2.46591e-08	-2.00712	-0.757732
123041393	chr3:123041393:G:A	7.49602e-15	-2.00714	1.87865	4.22808e-07	-1.93309	2.01001
123041689	chr3:123041689:G:A	4.81787e-15	-2.06217	1.49164	2.35921e-07	-2.01742	1.51093
123041740	chr3:123041740:T:A	1.81398e-15	-0.660326	-0.887006	2.27661e-08	-2.03925	-0.805479
123041837	chr3:123041837:T:C	2.96316e-15	0.229894	-1.28649	1.74958e-08	-1.82644	-1.28159
123041839	chr3:123041839:A:C	1.11084e-15	-0.742171	-1.29557	1.40586e-08	-2.07028	-1.25649
123042031	chr3:123042031:T:G	2.45327e-15	-3.25008e-10	-1.24544	1.05713e-07	-3.25008e-10	-1.30927
123042336	chr3:123042336:T:C	3.7384e-15	-0.824199	-3.18434e-10	5.5125e-08	-1.96039	-3.18434e-10
123042560	chr3:123042560:C:G	4.38092e-15	-3.25008e-10	-0.665598	1.87635e-07	-3.25008e-10	-0.735494
123042660	chr3:123042660:G:A	3.31863e-15	0.334409	-1.27771	1.82164e-08	-1.79557	-1.2721
123042730	chr3:123042730:C:T	3.55125e-15	-3.25008e-10	-0.875558	1.66167e-07	-3.25008e-10	-0.857
123043118	chr3:123043118:A:T	5.09208e-15	-3.25008e-10	-0.515171	2.16978e-07	-3.25008e-10	-0.590199
123043754	chr3:123043754:C:T	3.08837e-15	-3.25008e-10	-1.01521	1.52794e-07	-3.25008e-10	-0.940901
123043834	chr3:123043834:A:G	2.23185e-15	-0.807797	-0.532232	3.19824e-08	-2.05941	-0.445403
123044341	chr3:123044341:C:T	3.15863e-15	-3.25008e-10	-0.992719	1.38115e-07	-3.25008e-10	-1.04191
123044409	chr3:123044409:T:C	3.16637e-15	-3.25008e-10	-0.990271	1.38712e-07	-3.25008e-10	-1.03759
123044440	chr3:123044440:C:T	3.02568e-15	-3.25008e-10	-1.03572	1.32998e-07	-3.25008e-10	-1.07966
123044819	chr3:123044819:A:G	3.07216e-15	-3.25008e-10	-1.02048	1.34953e-07	-3.25008e-10	-1.06507
123044950	chr3:123044950:T:C	9.10387e-15	-3.25008e-10	0.0658423	5.60344e-07	-3.25008e-10	0.358555
123044965	chr3:123044965:AC:A	2.74286e-15	-3.25008e-10	-1.13386	1.29427e-07	-3.25008e-10	-1.10688
123045207	chr3:123045207:A:C	2.30363e-15	-3.25008e-10	-1.30837	1.06214e-07	-3.25008e-10	-1.30454
123045235	chr3:123045235:C:T	5.80514e-16	-1.65005	-1.03665	2.42108e-08	-1.70538	-1.07782
123045537	chr3:123045537:T:C	9.47222e-15	-3.25008e-10	0.105506	5.84165e-07	-3.25008e-10	0.400189
123045781	chr3:123045781:T:G	2.35188e-15	-3.25008e-10	-1.28764	1.15895e-07	-3.25008e-10	-1.21731
123045868	chr3:123045868:C:T	2.88097e-15	-3.25008e-10	-1.08473	1.30845e-07	-3.25008e-10	-1.09598
123045897	chr3:123045897:C:T	8.76897e-15	-3.25008e-10	0.0283623	5.36504e-07	-3.25008e-10	0.315078
123045956	chr3:123045956:C:A	3.40548e-15	-3.25008e-10	-0.917471	1.59224e-07	-3.25008e-10	-0.899686
123046245	chr3:123046245:C:T	3.35424e-15	-3.25008e-10	-0.932632	1.71361e-07	-3.25008e-10	-0.82622
123046258	chr3:123046258:A:C	1.8588e-15	-0.238593	-1.28433	1.92457e-08	-1.72021	-1.2925
123046300	chr3:123046300:C:T	1.02412e-14	0.183558	-3.18434e-10	9.18878e-07	0.853158	-3.18434e-10
123046349	chr3:123046349:C:T	3.32518e-15	-2.00214	1.0608	1.44977e-07	-1.9568	0.963377
123046383	chr3:123046383:C:A	2.47336e-15	-2.06232	0.825045	1.29694e-07	-1.97314	0.868321
123047121	chr3:123047121:A:C	1.23187e-15	-1.93432	-3.18434e-10	4.88291e-08	-2.08167	-3.18434e-10
123047259	chr3:123047259:C:T	2.33532e-15	-3.25008e-10	-1.29471	1.09812e-07	-3.25008e-10	-1.27123
123047414	chr3:123047414:G:A	9.7156e-15	0.130875	-3.18434e-10	8.65481e-07	0.793291	-3.18434e-10
123047522	chr3:123047522:T:C	2.87424e-15	-3.25008e-10	-1.08707	1.30585e-07	-3.25008e-10	-1.09797
123047764	chr3:123047764:A:G	2.97966e-15	-3.25008e-10	-1.05105	1.35175e-07	-3.25008e-10	-1.06342
123047787	chr3:123047787:A:C	1.07976e-15	-2.06612	-3.18434e-10	5.37601e-08	-1.98546	-3.18434e-10
123047973	chr3:123047973:C:T	2.52622e-15	-3.25008e-10	-1.21613	1.25289e-07	-3.25008e-10	-1.13937
123048503	chr3:123048503:T:G	3.19743e-15	-3.25008e-10	-0.98051	1.49196e-07	-3.25008e-10	-0.964732
123048719	chr3:123048719:G:A	1.05666e-15	-2.08774	-3.18434e-10	5.07075e-08	-2.04392	-3.18434e-10
123048854	chr3:123048854:C:T	3.31485e-16	-2.08668	-1.16035	2.05897e-08	-1.80267	-1.14254
123048960	chr3:123048960:A:G	2.87466e-15	-3.25008e-10	-1.08692	1.30599e-07	-3.25008e-10	-1.09787
123049112	chr3:123049112:C:T	5.965e-15	-0.356948	-3.18434e-10	8.77121e-08	-1.49594	-3.18434e-10
123049186	chr3:123049186:C:T	5.60531e-15	-1.92449	1.50535	2.60109e-07	-1.85949	1.45059
123049450	chr3:123049450:G:A	3.25883e-15	-3.25008e-10	-0.961488	1.52792e-07	-3.25008e-10	-0.94092
123049607	chr3:123049607:C:T	1.31166e-15	-1.87156	-3.18434e-10	7.22371e-08	-1.69004	-3.18434e-10
123049907	chr3:123049907:A:C	2.43904e-15	-3.25008e-10	-1.25125	1.0575e-07	-3.25008e-10	-1.30892
123049998	chr3:123049998:G:A	5.09854e-15	-3.25008e-10	-0.513903	2.25975e-07	-3.25008e-10	-0.549573
123050237	chr3:123050237:A:G	1.77511e-15	-1.09612	-0.47287	3.31992e-08	-2.08737	-0.380097
123050327	chr3:123050327:T:C	4.69279e-15	-3.25008e-10	-0.596829	2.21124e-07	-3.25008e-10	-0.57127
123050482	chr3:123050482:C:G	4.84107e-15	-3.25008e-10	-0.565722	2.2027e-07	-3.25008e-10	-0.575139
123050673	chr3:123050673:G:A	3.42398e-15	-3.25008e-10	-0.912054	1.52729e-07	-3.25008e-10	-0.941327
123050684	chr3:123050684:C:G	3.42435e-15	-3.25008e-10	-0.911944	1.52745e-07	-3.25008e-10	-0.941222
123050788	chr3:123050788:T:C	4.37609e-15	0.638445	-1.30515	2.00644e-08	-1.66964	-1.3014
123050802	chr3:123050802:T:C	2.94627e-15	-3.25008e-10	-1.06232	1.37203e-07	-3.25008e-10	-1.04853
123051085	chr3:123051085:C:T	2.44366e-15	-3.25008e-10	-1.24936	1.15023e-07	-3.25008e-10	-1.22486
123051411	chr3:123051411:A:G	3.01509e-15	-3.25008e-10	-1.03923	1.40578e-07	-3.25008e-10	-1.02423
123051430	chr3:123051430:A:C	4.74283e-15	-3.25008e-10	-0.586224	2.10712e-07	-3.25008e-10	-0.619505
123052476	chr3:123052476:C:G	2.36018e-15	-3.25008e-10	-1.28412	1.06847e-07	-3.25008e-10	-1.2986
123053136	chr3:123053136:C:T	4.82492e-16	-2.08292	-0.788728	2.47722e-08	-2.06932	-0.690948
123053851	chr3:123053851:C:T	3.73898e-16	-2.00715	-1.11948	1.64961e-08	-2.046	-1.12087
123053862	chr3:123053862:G:T	4.82261e-15	-0.569543	-3.18434e-10	6.71807e-08	-1.76261	-3.18434e-10
123054362	chr3:123054362:T:C	1.1389e-15	-2.01279	-3.18434e-10	5.88228e-08	-1.89547	-3.18434e-10
123054479	chr3:123054479:A:G	4.82612e-15	-3.25008e-10	-0.568815	2.06378e-07	-3.25008e-10	-0.640284
123054505	chr3:123054505:G:C	7.9694e-16	-2.08816	-0.281672	3.96743e-08	-2.08636	-0.202937
123054606	chr3:123054606:C:T	5.80053e-15	0.922192	-1.3071	3.94843e-08	-0.985036	-1.30906
123054897	chr3:123054897:C:T	7.71665e-15	-3.25008e-10	-0.0994772	3.3904e-07	-3.25008e-10	-0.143878
123054910	chr3:123054910:G:A	3.25758e-15	-3.25008e-10	-0.961872	1.54353e-07	-3.25008e-10	-0.930755
123055999	chr3:123055999:C:G	1.59117e-14	-3.25008e-10	0.624197	1.02968e-06	-3.25008e-10	0.967006
123056215	chr3:123056215:G:T	5.49023e-16	-1.8576	-0.884873	2.27376e-08	-1.94085	-0.905121
123056743	chr3:123056743:T:A	4.52678e-16	-2.08801	-0.847419	2.18948e-08	-2.08577	-0.797975
123057640	chr3:123057640:T:A	1.34218e-15	-2.04548	0.196916	7.277e-08	-1.95701	0.274319
123057922	chr3:123057922:A:G	1.24999e-15	-1.91972	-3.18434e-10	4.86195e-08	-2.08597	-3.18434e-10
123058028	chr3:123058028:G:C	2.59306e-15	-0.0350046	-1.15501	2.59766e-08	-1.51337	-1.19943
123058347	chr3:123058347:T:A	4.3199e-16	-2.08697	-0.895242	2.08642e-08	-2.08424	-0.847717
123058372	chr3:123058372:G:A	4.82164e-16	-2.08727	-0.785055	2.34757e-08	-2.08428	-0.729753
123058451	chr3:123058451:G:A	3.64812e-15	-3.25008e-10	-0.848647	1.88016e-07	-3.25008e-10	-0.733466
123058528	chr3:123058528:A:G	1.06594e-15	-2.01377	-0.0652295	5.7514e-08	-1.91027	-0.00769806
123058544	chr3:123058544:A:C	3.38826e-15	-3.25008e-10	-0.92254	1.51175e-07	-3.25008e-10	-0.951555
123058713	chr3:123058713:C:T	3.82749e-16	-1.84113	-1.2621	1.67151e-08	-1.85809	-1.29559
123058840	chr3:123058840:A:C	2.66396e-15	-3.25008e-10	-1.16305	1.24952e-07	-3.25008e-10	-1.14206
123058934	chr3:123058934:C:G	4.49968e-16	-1.95054	-0.990893	1.87633e-08	-2.08088	-0.957216
123059789	chr3:123059789:A:G	8.48176e-16	-2.01067	-0.296858	4.55459e-08	-1.90679	-0.244484
123060633	chr3:123060633:A:C	7.05904e-15	-0.188549	-3.18434e-10	1.49257e-07	-0.964326	-3.18434e-10
123061317	chr3:123061317:A:G	2.03376e-15	-0.128671	-1.3043	1.68809e-08	-1.84334	-1.30047
123061372	chr3:123061372:C:T	2.47992e-15	-3.25008e-10	-1.23463	1.31671e-07	-3.25008e-10	-1.08969
123061566	chr3:123061566:A:G	6.12629e-16	-1.32953	-1.30332	1.80575e-08	-1.77519	-1.30125
123061623	chr3:123061623:G:T	2.95571e-15	-0.961595	-0.0975221	5.69192e-08	-2.06991	0.14155
123062108	chr3:123062108:A:G	3.0967e-16	-2.00851	-1.3066	3.10866e-08	-1.24503	-1.28818
123062366	chr3:123062366:T:C	5.16535e-16	-1.77299	-1.03048	3.16844e-08	-1.52791	-0.986264
123062435	chr3:123062435:G:A	2.36068e-15	-3.25008e-10	-1.28391	1.10569e-07	-3.25008e-10	-1.26435
123062877	chr3:123062877:TGA:T	2.874e-16	-2.08208	-1.30765	1.9138e-08	-1.71284	-1.30548
123063018	chr3:123063018:A:G	7.87656e-16	-1.80575	-0.575806	3.11052e-08	-2.08717	-0.445449
123063176	chr3:123063176:C:T	2.99184e-16	-2.06032	-1.28923	2.56314e-08	-1.43349	-1.29269
123063337	chr3:123063337:T:C	2.34571e-15	-3.25008e-10	-1.29027	1.06325e-07	-3.25008e-10	-1.30349
123063661	chr3:123063661:G:A	8.26418e-16	-1.76665	-0.566863	4.10095e-08	-2.08519	-0.171005
123063773	chr3:123063773:T:G	4.53412e-15	-0.631226	-3.18434e-10	6.34603e-08	-1.81958	-3.18434e-10
123063845	chr3:123063845:C:T	3.96943e-16	-1.75793	-1.30889	3.5118e-08	-1.10314	-1.30814
123063989	chr3:123063989:G:A	8.75543e-16	-1.77356	-0.502203	3.20981e-08	-2.08651	-0.414686
123064028	chr3:123064028:A:G	2.61142e-15	-3.25008e-10	-1.18296	1.15737e-07	-3.25008e-10	-1.21867
123064129	chr3:123064129:C:T	2.91707e-16	-2.075	-1.29987	1.36185e-08	-2.08864	-1.26993
123064380	chr3:123064380:C:T	2.65388e-15	-3.25008e-10	-1.16683	1.23985e-07	-3.25008e-10	-1.14983
123064473	chr3:123064473:A:C	2.30158e-15	-3.25008e-10	-1.30926	1.0934e-07	-3.25008e-10	-1.27553
123064487	chr3:123064487:G:A	8.2915e-16	-1.68631	-0.643897	3.36792e-08	-2.07212	-0.380992
123064513	chr3:123064513:C:A	4.70146e-15	-3.25008e-10	-0.594983	2.26822e-07	-3.25008e-10	-0.54583
123064649	chr3:123064649:C:T	1.07429e-15	-2.0712	-3.18434e-10	6.75534e-08	-1.75708	-3.18434e-10
123064818	chr3:123064818:G:A	3.34201e-15	-3.25008e-10	-0.936285	1.5567e-07	-3.25008e-10	-0.922259
123064984	chr3:123064984:A:G	3.11544e-16	-2.06186	-1.24721	2.59018e-08	-1.44924	-1.26644
123065106	chr3:123065106:C:T	9.33276e-16	-1.88857	-0.32334	5.0969e-08	-1.91296	-0.125816
123065198	chr3:123065198:T:A	3.42547e-16	-2.07437	-1.13983	2.74281e-08	-1.50899	-1.14944
123065505	chr3:123065505:T:C	2.81552e-15	-3.25008e-10	-1.10771	1.70084e-07	-3.25008e-10	-0.833701
123065545	chr3:123065545:T:C	2.31159e-15	-3.25008e-10	-1.30492	1.05713e-07	-3.25008e-10	-1.30927
123065556	chr3:123065556:G:A	2.92122e-15	-3.25008e-10	-1.07085	1.27792e-07	-3.25008e-10	-1.11959
123065698	chr3:123065698:A:G	2.31011e-15	-3.25008e-10	-1.30556	1.05711e-07	-3.25008e-10	-1.30928
123065804	chr3:123065804:T:C	3.37619e-15	-3.25008e-10	-0.926109	1.53758e-07	-3.25008e-10	-0.934616
123065810	chr3:123065810:A:AGG	3.69983e-16	-2.07815	-1.05901	3.1203e-08	-1.4555	-1.07398
123066179	chr3:123066179:C:T	2.40861e-15	-3.25008e-10	-1.26381	1.24466e-07	-3.25008e-10	-1.14596
123066415	chr3:123066415:G:C	2.30152e-15	-3.25008e-10	-1.30929	1.06008e-07	-3.25008e-10	-1.30648
123066448	chr3:123066448:A:T	4.18143e-16	-1.719	-1.29579	2.88335e-08	-1.3747	-1.23375
123066835	chr3:123066835:G:T	2.87116e-15	-3.25008e-10	-1.08814	1.30817e-07	-3.25008e-10	-1.0962
123067390	chr3:123067390:C:T	2.75943e-15	-3.25008e-10	-1.12783	1.21571e-07	-3.25008e-10	-1.16949
123067860	chr3:123067860:T:C	7.3875e-15	-3.25008e-10	-0.143068	3.50396e-07	-3.25008e-10	-0.11093
123068138	chr3:123068138:G:C	7.31492e-16	-1.48116	-0.974367	2.05921e-08	-2.05323	-0.891856
123068202	chr3:123068202:G:C	2.30188e-15	-3.25008e-10	-1.30913	1.06043e-07	-3.25008e-10	-1.30615
123069113	chr3:123069113:A:G	2.31728e-15	-3.25008e-10	-1.30246	1.0679e-07	-3.25008e-10	-1.29913
123069207	chr3:123069207:C:T	4.62319e-15	-3.25008e-10	-0.611772	1.69249e-07	-3.25008e-10	-0.838623
123069512	chr3:123069512:T:C	7.86101e-16	-1.32565	-1.05788	2.19478e-08	-1.9049	-0.976432
123069535	chr3:123069535:C:T	8.82622e-16	-1.20396	-1.06376	2.07682e-08	-2.06834	-0.868239
123069575	chr3:123069575:A:G	7.09933e-16	-1.37696	-1.10848	2.12057e-08	-1.87961	-1.03612
123069775	chr3:123069775:A:G	3.27411e-16	-2.03128	-1.22812	1.93588e-08	-1.78523	-1.22161
123069861	chr3:123069861:G:A	2.11061e-15	-1.39588	-3.18434e-10	5.56486e-08	-1.95094	-3.18434e-10
123070045	chr3:123070045:G:A	4.60034e-15	-3.25008e-10	-0.616727	3.27361e-07	-3.25008e-10	-0.17893
123070046	chr3:123070046:C:T	1.02195e-15	-1.10256	-1.01858	1.94626e-08	-2.05966	-0.941844
123070282	chr3:123070282:T:C	4.51178e-15	-3.25008e-10	-0.636165	2.02363e-07	-3.25008e-10	-0.659934
123070423	chr3:123070423:A:G	1.05101e-15	-1.0455	-1.04761	1.86578e-08	-2.06882	-0.974907
123070655	chr3:123070655:C:T	1.02595e-15	-1.07772	-1.03952	1.87672e-08	-2.07099	-0.966891
123070703	chr3:123070703:C:T	3.76514e-16	-1.82356	-1.2961	1.37757e-08	-2.08547	-1.26163
123071224	chr3:123071224:AG:A	1.61934e-15	-1.66084	-3.18434e-10	5.02021e-08	-2.05394	-3.18434e-10
123071617	chr3:123071617:T:C	3.48145e-15	-0.895407	-3.18434e-10	7.4454e-08	-1.65981	-3.18434e-10
123071687	chr3:123071687:C:T	2.30445e-15	-3.25008e-10	-1.30802	1.05843e-07	-3.25008e-10	-1.30804
123071894	chr3:123071894:G:A	3.83616e-16	-1.91935	-1.18162	1.46842e-08	-2.08854	-1.19469
123071958	chr3:123071958:G:C	3.74945e-16	-1.81567	-1.30817	8.98682e-08	-0.166988	-1.30466
123072240	chr3:123072240:A:T	2.22411e-15	-0.605769	-0.737731	2.56282e-08	-2.08602	-0.640285
123072344	chr3:123072344:C:A	2.62103e-15	-3.25008e-10	-1.17929	1.17047e-07	-3.25008e-10	-1.20742
123072777	chr3:123072777:T:G	3.23449e-15	-0.968987	-3.18434e-10	1.17923e-07	-1.19996	-3.18434e-10
123072853	chr3:123072853:C:T	2.34082e-15	-3.25008e-10	-1.29236	1.0681e-07	-3.25008e-10	-1.29894
123073112	chr3:123073112:C:T	2.35106e-15	-3.25008e-10	-1.28799	1.07202e-07	-3.25008e-10	-1.29528
123073440	chr3:123073440:G:T	2.81415e-15	-3.25008e-10	-1.1082	1.22403e-07	-3.25008e-10	-1.16268
123073734	chr3:123073734:T:G	4.89595e-16	-1.60854	-1.2485	1.47484e-08	-2.07241	-1.20645
123073763	chr3:123073763:G:A	2.3816e-15	-3.25008e-10	-1.27509	1.09467e-07	-3.25008e-10	-1.27437
123073839	chr3:123073839:G:T	3.11326e-15	0.165502	-1.17269	1.70029e-08	-2.0121	-1.12451
123074122	chr3:123074122:A:G	1.35194e-15	-1.84132	-3.18434e-10	5.51765e-08	-1.95946	-3.18434e-10
123074756	chr3:123074756:T:C	2.73243e-15	-3.25008e-10	-1.13767	1.24203e-07	-3.25008e-10	-1.14808
123074773	chr3:123074773:G:A	2.60923e-15	-3.25008e-10	-1.1838	1.14629e-07	-3.25008e-10	-1.2283
123075208	chr3:123075208:C:T	5.0805e-15	0.253658	-0.771106	2.75178e-08	-1.99531	-0.65985
123075277	chr3:123075277:G:C	6.11564e-15	-3.25008e-10	-0.332008	2.12036e-07	-3.25008e-10	-0.613239
123075389	chr3:123075389:T:C	5.01928e-15	0.206682	-0.736252	2.83146e-08	-2.00552	-0.621103
123076443	chr3:123076443:T:C	1.09778e-15	-2.04957	-3.18434e-10	1.83336e-07	-0.758675	-3.18434e-10
123076619	chr3:123076619:G:A	3.48059e-15	-0.895654	-3.18434e-10	7.98224e-08	-1.59019	-3.18434e-10
123076795	chr3:123076795:G:T	2.30431e-15	-3.25008e-10	-1.30807	1.05784e-07	-3.25008e-10	-1.30859
123077502	chr3:123077502:G:A	3.30346e-15	-3.25008e-10	-0.947886	1.48146e-07	-3.25008e-10	-0.971797
123077614	chr3:123077614:T:G	1.4778e-14	1.61581	-1.06552	3.02329e-08	-1.56189	-0.999172
123077665	chr3:123077665:A:G	4.35767e-15	0.0675403	-0.738459	2.7506e-08	-2.02903	-0.626562
123077717	chr3:123077717:A:G	4.66175e-15	0.157865	-0.761332	2.72519e-08	-2.01331	-0.651566
123077775	chr3:123077775:A:G	2.39888e-15	-3.25008e-10	-1.26786	1.07558e-07	-3.25008e-10	-1.29196
123077842	chr3:123077842:C:T	2.44038e-15	-3.25008e-10	-1.2507	1.12821e-07	-3.25008e-10	-1.24419
123077935	chr3:123077935:G:A	2.72328e-15	-3.25008e-10	-1.14102	1.24772e-07	-3.25008e-10	-1.14351
123077952	chr3:123077952:G:A	4.32386e-15	-3.25008e-10	-0.678709	2.12742e-07	-3.25008e-10	-0.609914
123078144	chr3:123078144:C:T	2.35118e-15	-3.25008e-10	-1.28794	1.06361e-07	-3.25008e-10	-1.30315
123078193	chr3:123078193:A:G	3.94495e-15	-0.327845	-0.442576	3.62698e-08	-2.05661	-0.322398
123078319	chr3:123078319:C:T	6.66272e-15	-3.25008e-10	-0.246329	2.27708e-07	-3.25008e-10	-0.541932
123078435	chr3:123078435:T:C	7.52162e-16	-1.12749	-1.30017	2.14001e-08	-1.60214	-1.30446
123078469	chr3:123078469:G:A	3.1338e-15	-3.25008e-10	-1.00061	1.37863e-07	-3.25008e-10	-1.04373
123079370	chr3:123079370:C:T	4.91015e-15	0.210911	-0.762464	2.74958e-08	-2.00264	-0.653325
123079488	chr3:123079488:C:T	2.59238e-15	-3.25008e-10	-1.19028	1.1389e-07	-3.25008e-10	-1.23476
123079617	chr3:123079617:T:C	2.33798e-15	-3.25008e-10	-1.29357	1.07456e-07	-3.25008e-10	-1.29292
123080588	chr3:123080588:C:A	5.03179e-16	-1.5333	-1.29637	1.31816e-08	-2.08807	-1.3031
123080631	chr3:123080631:A:G	3.60966e-15	-0.859244	-3.18434e-10	1.30195e-07	-1.10096	-3.18434e-10
123080874	chr3:123080874:C:A	2.50603e-15	-3.25008e-10	-1.22416	1.10925e-07	-3.25008e-10	-1.26114
123081440	chr3:123081440:A:G	3.14848e-15	-3.25008e-10	-0.995938	1.44454e-07	-3.25008e-10	-0.997033
123081778	chr3:123081778:T:TA	2.30431e-15	-3.25008e-10	-1.30808	1.06708e-07	-3.25008e-10	-1.2999
123081891	chr3:123081891:C:G	2.43222e-15	-3.25008e-10	-1.25405	1.06548e-07	-3.25008e-10	-1.3014
123082182	chr3:123082182:G:A	1.76035e-14	-3.25008e-10	0.725242	8.74396e-07	-3.25008e-10	0.803538
123082825	chr3:123082825:G:A	2.639e-15	-3.25008e-10	-1.17246	1.18912e-07	-3.25008e-10	-1.19161
123083020	chr3:123083020:G:C	2.50199e-15	-3.25008e-10	-1.22577	1.185e-07	-3.25008e-10	-1.19508
123083134	chr3:123083134:C:T	1.09467e-15	-2.00243	-0.04998	5.07815e-08	-2.07452	0.0320546
123083188	chr3:123083188:G:T	3.78755e-15	-3.25008e-10	-0.811139	1.72862e-07	-3.25008e-10	-0.817503
123083767	chr3:123083767:A:G	3.24579e-15	-0.965499	-3.18434e-10	6.24047e-08	-1.83635	-3.18434e-10
123084024	chr3:123084024:C:T	6.29818e-16	-1.29781	-1.30737	1.89401e-08	-1.71977	-1.30894
123084526	chr3:123084526:G:A	8.15984e-16	-1.06511	-1.28111	1.40861e-08	-2.03296	-1.29185
123084566	chr3:123084566:G:A	2.38795e-15	-3.25008e-10	-1.27242	1.08028e-07	-3.25008e-10	-1.2876
123084887	chr3:123084887:G:T	3.2552e-15	-3.25008e-10	-0.962603	1.32413e-07	-3.25008e-10	-1.08407
123084892	chr3:123084892:C:T	6.06601e-15	0.796191	-1.13635	1.97497e-08	-1.89349	-1.09337
123084904	chr3:123084904:T:C	6.69282e-15	0.652411	-0.894234	4.94953e-08	-1.31079	-0.75733
123085400	chr3:123085400:A:G	5.21522e-16	-1.56062	-1.23324	1.46873e-08	-2.08052	-1.20249
123085458	chr3:123085458:A:G	5.00836e-16	-1.59993	-1.2344	1.47499e-08	-2.07479	-1.20396
123085532	chr3:123085532:C:T	9.5428e-15	0.79768	-0.68475	3.30854e-08	-1.89207	-0.578829
123085537	chr3:123085537:G:A	1.17114e-15	-1.98488	-3.18434e-10	5.34253e-08	-1.99171	-3.18434e-10
123085756	chr3:123085756:A:G	3.36718e-15	-3.25008e-10	-0.928782	1.5386e-07	-3.25008e-10	-0.933953
123087126	chr3:123087126:G:T	2.48713e-15	-3.25008e-10	-1.23173	1.109e-07	-3.25008e-10	-1.26136
123087578	chr3:123087578:A:G	5.87923e-16	-1.36732	-1.3067	1.6451e-08	-1.87016	-1.29945
123088013	chr3:123088013:G:A	2.57306e-15	-3.25008e-10	-1.19776	1.1332e-07	-3.25008e-10	-1.23978
123088428	chr3:123088428:T:C	2.09351e-15	-0.0950188	-1.309	1.72313e-08	-1.81451	-1.30876
123088827	chr3:123088827:C:G	5.29502e-16	-1.5535	-1.22518	1.48181e-08	-2.08147	-1.19267
123089045	chr3:123089045:T:C	2.40388e-15	-3.25008e-10	-1.26577	1.08648e-07	-3.25008e-10	-1.28188
123089148	chr3:123089148:G:A	6.51726e-16	-1.50382	-1.06717	1.92291e-08	-1.98364	-1.02993
123089653	chr3:123089653:C:T	2.30251e-15	-3.25008e-10	-1.30886	1.05729e-07	-3.25008e-10	-1.30912
123089848	chr3:123089848:G:A	2.46917e-15	-3.25008e-10	-1.23897	1.10277e-07	-3.25008e-10	-1.267
123090369	chr3:123090369:C:T	2.30269e-15	-3.25008e-10	-1.30878	1.0584e-07	-3.25008e-10	-1.30807
123090435	chr3:123090435:T:C	1.39102e-15	-1.81282	-3.18434e-10	4.84906e-08	-2.08863	-3.18434e-10
123090448	chr3:123090448:T:C	5.55976e-16	-1.55184	-1.17805	1.5857e-08	-2.08027	-1.12611
123090553	chr3:123090553:T:C	5.30848e-16	-1.55609	-1.22004	1.49378e-08	-2.08114	-1.18496
123090678	chr3:123090678:T:C	2.85493e-15	-3.25008e-10	-1.09381	1.28023e-07	-3.25008e-10	-1.11778
123090736	chr3:123090736:T:C	1.01626e-14	0.807094	-0.631241	3.49627e-08	-1.89185	-0.523863
123091344	chr3:123091344:T:C	8.35661e-16	-1.29399	-1.0284	1.90696e-08	-1.98666	-1.03524
123091709	chr3:123091709:G:A	7.63058e-16	-1.44879	-0.964484	1.91696e-08	-2.04292	-0.973751
123092327	chr3:123092327:T:C	2.68058e-15	-3.25008e-10	-1.15683	1.19576e-07	-3.25008e-10	-1.18604
123092504	chr3:123092504:T:G	6.84571e-16	-1.30921	-1.21261	1.45757e-08	-2.08365	-1.20699
123092511	chr3:123092511:G:C	4.43285e-15	-3.25008e-10	-0.653814	2.16431e-07	-3.25008e-10	-0.592724
123093502	chr3:123093502:G:A	2.76917e-15	-3.25008e-10	-1.12431	1.26999e-07	-3.25008e-10	-1.12582
123093649	chr3:123093649:G:A	3.58937e-15	0.435836	-1.30072	1.94129e-08	-1.7013	-1.30276
123093683	chr3:123093683:G:A	2.66139e-15	-3.25008e-10	-1.16401	1.34627e-07	-3.25008e-10	-1.06749
123093714	chr3:123093714:G:A	2.86816e-15	0.121519	-1.2107	1.68894e-08	-1.92296	-1.22035
123093728	chr3:123093728:G:A	2.49862e-15	-3.25008e-10	-1.22712	1.11993e-07	-3.25008e-10	-1.25156
123093784	chr3:123093784:C:T	2.32874e-15	-3.25008e-10	-1.29753	1.07183e-07	-3.25008e-10	-1.29545
123094376	chr3:123094376:A:C	7.70416e-16	-1.28327	-1.12042	1.63913e-08	-2.08124	-1.092
123094406	chr3:123094406:G:A	2.33465e-15	-3.25008e-10	-1.29499	1.07478e-07	-3.25008e-10	-1.29271
123094956	chr3:123094956:G:C	2.48928e-15	-3.25008e-10	-1.23087	1.11657e-07	-3.25008e-10	-1.25456
123095090	chr3:123095090:C:T	6.92613e-16	-1.24861	-1.26153	1.85326e-08	-1.81476	-1.2357
123095206	chr3:123095206:C:T	3.9255e-16	-1.7966	-1.28135	2.22768e-08	-1.59783	-1.26862
123095429	chr3:123095429:T:C	2.54028e-15	-3.25008e-10	-1.21058	1.16068e-07	-3.25008e-10	-1.21582
123096068	chr3:123096068:C:T	2.61013e-15	-3.25008e-10	-1.18346	1.69061e-07	-3.25008e-10	-0.839736
123096329	chr3:123096329:GGCGCGTACCACCAC:G	8.93752e-16	-1.75556	-0.499621	3.48449e-08	-2.04019	-0.3789
123096395	chr3:123096395:C:T	2.88771e-15	-3.25008e-10	-1.08239	1.26464e-07	-3.25008e-10	-1.13004
123096668	chr3:123096668:C:T	1.96845e-15	-1.46561	-3.18434e-10	4.85981e-08	-2.08641	-3.18434e-10
123096688	chr3:123096688:A:G	4.78654e-16	-1.73995	-1.13969	1.67731e-08	-2.04092	-1.10929
123096893	chr3:123096893:C:T	6.75202e-15	-3.25008e-10	-0.233015	3.04375e-07	-3.25008e-10	-0.251733
123097025	chr3:123097025:A:G	5.88285e-14	2.52098	-0.589206	4.37978e-08	-1.7502	-0.440213
123097975	chr3:123097975:C:G	2.50224e-15	-3.25008e-10	-1.22567	1.124e-07	-3.25008e-10	-1.24793
123098199	chr3:123098199:G:A	2.65251e-15	-3.25008e-10	-1.16735	1.34645e-07	-3.25008e-10	-1.06735
123098240	chr3:123098240:G:A	2.81459e-15	-3.25008e-10	-1.10804	1.25253e-07	-3.25008e-10	-1.13966
123098260	chr3:123098260:T:C	2.59526e-15	-3.25008e-10	-1.18917	1.24014e-07	-3.25008e-10	-1.1496
123098702	chr3:123098702:GAAC:G	3.12621e-14	2.0722	-0.772646	3.88679e-08	-1.6867	-0.623129
123099110	chr3:123099110:A:G	2.42115e-15	-3.25008e-10	-1.25861	1.10185e-07	-3.25008e-10	-1.26784
123099378	chr3:123099378:G:A	2.35547e-15	-3.25008e-10	-1.28612	1.0991e-07	-3.25008e-10	-1.27033
123099413	chr3:123099413:G:T	2.40401e-15	-3.25008e-10	-1.26572	1.08928e-07	-3.25008e-10	-1.27931
123099509	chr3:123099509:C:T	2.40316e-15	-3.25008e-10	-1.26607	1.08897e-07	-3.25008e-10	-1.2796
123099610	chr3:123099610:C:T	2.795e-15	-3.25008e-10	-1.11502	1.23722e-07	-3.25008e-10	-1.15196
123099928	chr3:123099928:G:A	2.74295e-15	0.0266489	-1.16047	1.93259e-08	-1.87063	-1.13792
123100309	chr3:123100309:G:A	2.47175e-15	-3.25008e-10	-1.23793	1.13063e-07	-3.25008e-10	-1.24205
123100740	chr3:123100740:T:G	4.6042e-16	-1.69516	-1.22332	1.53449e-08	-2.06147	-1.17774
123100741	chr3:123100741:C:T	2.8994e-15	-3.25008e-10	-1.07835	1.27565e-07	-3.25008e-10	-1.12137
123100888	chr3:123100888:G:A	2.78532e-15	-3.25008e-10	-1.11849	1.23026e-07	-3.25008e-10	-1.1576
123101385	chr3:123101385:G:A	2.88793e-16	-2.08013	-1.30477	1.48047e-08	-1.98161	-1.29344
123101667	chr3:123101667:C:T	2.85676e-15	-3.25008e-10	-1.09317	1.25815e-07	-3.25008e-10	-1.13518
123102261	chr3:123102261:C:T	2.27474e-13	4.5883	-1.30412	9.43192e-08	-0.119725	-1.30359
123102374	chr3:123102374:C:T	1.13673e-15	-2.0147	-3.18434e-10	4.85206e-08	-2.08801	-3.18434e-10
123102631	chr3:123102631:T:A	2.15882e-13	4.5363	-1.30443	9.161e-08	-0.148522	-1.30393
123102824	chr3:123102824:A:G	1.38211e-13	4.08723	-1.30131	7.20024e-08	-0.392379	-1.30092
123103424	chr3:123103424:G:C	1.43486e-14	1.82527	-1.30447	1.77622e-08	-1.80004	-1.29289
123103432	chr3:123103432:C:T	3.38938e-16	-2.07852	-1.14628	1.75874e-08	-1.98885	-1.11396
123103447	chr3:123103447:C:T	2.98115e-16	-2.08218	-1.27096	1.571e-08	-1.96722	-1.24848
123103478	chr3:123103478:A:G	4.29717e-16	-1.71858	-1.26891	1.47005e-08	-2.05725	-1.22487
123103838	chr3:123103838:C:G	4.69161e-16	-2.00582	-0.893842	1.924e-08	-2.07369	-0.939313
123104210	chr3:123104210:A:G	8.21498e-16	-1.48901	-0.850478	2.06788e-08	-2.08856	-0.852326
123104522	chr3:123104522:C:T	5.6119e-16	-1.41471	-1.30585	1.34783e-08	-2.06691	-1.30201
123104591	chr3:123104591:A:G	2.46817e-15	-3.25008e-10	-1.23938	1.1698e-07	-3.25008e-10	-1.20799
123104810	chr3:123104810:T:C	2.6144e-15	-1.18182	-3.18434e-10	7.42757e-08	-1.66221	-3.18434e-10
123104956	chr3:123104956:C:T	8.41876e-16	-1.53286	-0.782116	2.21964e-08	-2.08696	-0.783103
123105030	chr3:123105030:C:T	2.06575e-14	1.78444	-0.899221	6.24283e-08	-0.817644	-1.01833
123105389	chr3:123105389:G:A	2.59256e-15	-3.25008e-10	-1.19021	1.19469e-07	-3.25008e-10	-1.18693
123105666	chr3:123105666:A:G	1.23281e-15	-1.55785	-0.375713	3.23638e-08	-2.08484	-0.408116
123105927	chr3:123105927:A:T	3.13264e-15	-3.25008e-10	-1.00098	1.55755e-07	-3.25008e-10	-0.921714
123105966	chr3:123105966:A:G	1.38209e-15	-1.5464	-0.272862	3.60919e-08	-2.08565	-0.298271
123106445	chr3:123106445:A:G	2.93527e-15	-1.06606	-3.18434e-10	5.39199e-08	-1.9825	-3.18434e-10
123107007	chr3:123107007:C:T	1.0955e-15	-0.79527	-1.25638	1.35732e-08	-2.08445	-1.27745
123107424	chr3:123107424:G:A	1.81769e-12	5.98281	-0.620346	6.56937e-08	-1.35599	-0.429006
123107435	chr3:123107435:A:G	2.77461e-12	6.29959	-0.514188	8.1578e-08	-1.24053	-0.327909
123107485	chr3:123107485:T:C	2.49031e-15	-3.25008e-10	-1.23045	1.17151e-07	-3.25008e-10	-1.20654
123107551	chr3:123107551:T:A	3.20304e-15	-3.25008e-10	-0.978757	1.44814e-07	-3.25008e-10	-0.994544
123107883	chr3:123107883:C:T	2.31677e-15	-3.25008e-10	-1.30268	1.0666e-07	-3.25008e-10	-1.30035
123108022	chr3:123108022:T:C	4.97348e-14	2.74852	-0.984672	1.22204e-07	-0.360362	-0.803942
123108234	chr3:123108234:A:G	2.36973e-15	-3.25008e-10	-1.28008	1.58432e-07	-3.25008e-10	-0.904672
123109378	chr3:123109378:C:T	3.84639e-15	-3.25008e-10	-0.795723	1.73174e-07	-3.25008e-10	-0.815697
123109451	chr3:123109451:G:A	3.48852e-15	-3.25008e-10	-0.893381	1.5738e-07	-3.25008e-10	-0.911329
123109497	chr3:123109497:T:G	2.7101e-15	-3.25008e-10	-1.14587	1.2352e-07	-3.25008e-10	-1.15359
123109499	chr3:123109499:T:A	2.70879e-15	-3.25008e-10	-1.14636	1.23458e-07	-3.25008e-10	-1.15409
123110143	chr3:123110143:C:T	8.11033e-16	-1.12965	-1.22265	1.42502e-08	-2.07089	-1.24233
123110326	chr3:123110326:G:A	4.8458e-13	4.72343	-0.683007	4.76817e-08	-1.60391	-0.501538
123110877	chr3:123110877:G:A	3.23441e-15	-3.25008e-10	-0.96901	1.46e-07	-3.25008e-10	-0.986387
123111271	chr3:123111271:A:G	4.72243e-13	4.66529	-0.650652	4.88943e-08	-1.617	-0.463333
123112241	chr3:123112241:G:T	2.52462e-15	-3.25008e-10	-1.21677	1.25612e-07	-3.25008e-10	-1.1368
123112458	chr3:123112458:G:A	4.99643e-15	-3.25008e-10	-0.534133	2.28148e-07	-3.25008e-10	-0.540001
123113257	chr3:123113257:G:A	3.78195e-15	-3.25008e-10	-0.812618	3.11238e-07	-3.25008e-10	-0.229436
123113457	chr3:123113457:C:T	6.21413e-15	-3.25008e-10	-0.316031	3.16234e-07	-3.25008e-10	-0.213511
123113756	chr3:123113756:G:A	2.58597e-15	-3.25008e-10	-1.19276	1.18493e-07	-3.25008e-10	-1.19514
123114147	chr3:123114147:G:A	2.36286e-15	-3.25008e-10	-1.28298	1.09118e-07	-3.25008e-10	-1.27757
123114156	chr3:123114156:C:T	0.153205	30.8956	-0.375633	1.60529e-08	-2.07219	-1.12191
123114234	chr3:123114234:G:T	7.68077e-13	5.17788	-0.676848	3.20099e-08	-1.878	-0.625952
123114243	chr3:123114243:G:C	3.90702e-09	14.3009	-1.26546	1.7483e-08	-1.8075	-1.30126
123114334	chr3:123114334:G:A	2.01813e-13	4.39672	-1.23224	2.34044e-08	-1.7328	-1.08427
123114630	chr3:123114630:C:T	2.66591e-15	-3.25008e-10	-1.16231	1.91396e-07	-3.25008e-10	-0.71565
123114699	chr3:123114699:A:T	6.8743e-15	-3.25008e-10	-0.215067	3.21988e-07	-3.25008e-10	-0.195479
123115194	chr3:123115194:T:C	1.24382e-14	-3.25008e-10	0.377917	3.37186e-07	-3.25008e-10	-0.14936
123115489	chr3:123115489:C:T	8.44603e-15	-3.25008e-10	-0.00916114	2.33502e-07	-3.25008e-10	-0.516805
123115547	chr3:123115547:C:G	2.30695e-15	-3.25008e-10	-1.30693	1.08829e-07	-3.25008e-10	-1.28021
123115771	chr3:123115771:C:T	9.98982e-13	6.01442	-1.25054	1.49099e-08	-1.96488	-1.30309
123115772	chr3:123115772:G:A	2.07794e-14	-3.25008e-10	0.891103	1.18894e-06	-3.25008e-10	1.11082
123115899	chr3:123115899:G:A	2.76381e-13	4.70026	-1.22133	1.8637e-08	-1.79844	-1.2464
123116040	chr3:123116040:A:T	7.37058e-09	14.9257	-1.2555	1.73854e-08	-1.80886	-1.30551
123116731	chr3:123116731:A:G	8.01819e-10	12.5189	-1.06708	3.53437e-07	1.15002	-1.25231
123116775	chr3:123116775:G:A	1.03438e-14	-3.25008e-10	0.193534	5.74334e-07	-3.25008e-10	0.383216
123117043	chr3:123117043:A:T	5.52941e-13	5.48127	-1.30887	1.72042e-08	-1.86961	-1.25523
123117145	chr3:123117145:A:G	2.38908e-15	-3.25008e-10	-1.27195	1.08078e-07	-3.25008e-10	-1.28714
123117153	chr3:123117153:T:C	0.0679218	30.1542	-0.447648	1.52661e-08	-2.08848	-1.15588
123117329	chr3:123117329:T:C	8.25118e-11	10.3896	-1.21173	1.49044e-07	0.33858	-1.30433
123117498	chr3:123117498:T:C	9.7879e-15	-3.25008e-10	0.13829	5.39855e-07	-3.25008e-10	0.321306
123117714	chr3:123117714:T:C	3.13647e-15	-3.25008e-10	-0.999758	1.47868e-07	-3.25008e-10	-0.973675
123117874	chr3:123117874:T:C	1.08425e-14	-3.25008e-10	0.240617	6.02793e-07	-3.25008e-10	0.431578
123117951	chr3:123117951:A:G	3.07729e-13	4.57775	-0.991386	2.21499e-08	-1.71423	-1.15793
123118097	chr3:123118097:G:A	2.9649e-15	-3.25008e-10	-1.05601	1.21742e-07	-3.25008e-10	-1.16809
123118113	chr3:123118113:C:T	4.60325e-14	1.68649	-3.18434e-10	7.39648e-08	-1.66641	-3.18434e-10
123118402	chr3:123118402:C:G	3.05081e-15	-3.25008e-10	-1.02745	1.43655e-07	-3.25008e-10	-1.00258
123118702	chr3:123118702:T:C	1.06304e-15	-2.08173	-3.18434e-10	2.49513e-07	-0.450483	-3.18434e-10
123118801	chr3:123118801:C:T	0.154817	30.4647	0.0657502	1.76865e-08	-2.0886	-1.0086
123119136	chr3:123119136:A:G	2.3253e-15	-3.25008e-10	-1.29901	1.06734e-07	-3.25008e-10	-1.29965
123119437	chr3:123119437:T:C	3.15829e-15	-3.25008e-10	-0.992825	1.48611e-07	-3.25008e-10	-0.968662
123119611	chr3:123119611:C:T	6.13484e-16	-1.52746	-1.104	2.12807e-08	-1.74887	-1.16332
123119900	chr3:123119900:AT:A	5.41389e-13	5.36595	-1.21467	1.73338e-08	-1.81021	-1.30713
123120366	chr3:123120366:A:G	2.46105e-15	-3.25008e-10	-1.24227	1.1288e-07	-3.25008e-10	-1.24367
123120605	chr3:123120605:C:T	1.22666e-14	-3.25008e-10	0.364023	5.83013e-07	-3.25008e-10	0.398215
123120631	chr3:123120631:T:TC	1.05151e-14	-3.25008e-10	0.209957	5.8365e-07	-3.25008e-10	0.399307
123120678	chr3:123120678:G:T	1.87684e-08	15.8587	-1.25384	1.94907e-08	-1.76178	-1.23828
123120717	chr3:123120717:T:G	2.94319e-15	-3.25008e-10	-1.06336	1.28287e-07	-3.25008e-10	-1.11572
123120759	chr3:123120759:T:C	2.51572e-15	-3.25008e-10	-1.2203	1.07948e-07	-3.25008e-10	-1.28834
123120938	chr3:123120938:C:T	9.56659e-15	-3.25008e-10	0.115419	5.56214e-07	-3.25008e-10	0.351158
123121051	chr3:123121051:G:A	1.01813e-14	-3.25008e-10	0.177697	5.64028e-07	-3.25008e-10	0.365108
123121178	chr3:123121178:G:A	1.99905e-14	-3.25008e-10	0.8524	1.14106e-06	-3.25008e-10	1.06972
123121332	chr3:123121332:C:T	1.14877e-14	-3.25008e-10	0.29842	6.42284e-07	-3.25008e-10	0.495036
123121670	chr3:123121670:T:C	1.84294e-08	15.7928	-1.20623	1.84173e-08	-1.78375	-1.27296
123121884	chr3:123121884:A:G	0.0969822	31.1432	-1.08051	1.34618e-08	-2.08524	-1.28489
123121898	chr3:123121898:G:A	1.93713e-08	15.8353	-1.19884	1.84213e-08	-1.77943	-1.27706
123121909	chr3:123121909:G:A	4.14301e-13	5.17785	-1.29411	1.66969e-08	-1.84744	-1.30733
123122215	chr3:123122215:G:A	0.0750593	30.9328	-1.12639	1.35604e-08	-2.0861	-1.27675
123122252	chr3:123122252:A:C	1.42502e-08	15.5268	-1.19736	1.76853e-08	-1.81945	-1.27782
123122299	chr3:123122299:A:T	2.61415e-15	-3.25008e-10	-1.18192	1.20266e-07	-3.25008e-10	-1.18029
123122325	chr3:123122325:C:T	4.67231e-15	0.50229	-1.10349	5.17796e-08	-1.12933	-0.893666
123122523	chr3:123122523:A:G	1.26722e-15	-1.90603	-3.18434e-10	9.62657e-08	-1.40288	-3.18434e-10
123123691	chr3:123123691:C:G	2.97464e-15	-3.25008e-10	-1.05273	1.28921e-07	-3.25008e-10	-1.1108
123124365	chr3:123124365:C:T	0.0720355	30.8531	-1.08779	1.3459e-08	-2.08758	-1.28277
123125223	chr3:123125223:G:A	7.97002e-13	5.84726	-1.30926	1.53895e-08	-1.95157	-1.28474
123125836	chr3:123125836:C:T	5.1434e-13	5.40925	-1.30922	1.6422e-08	-1.88756	-1.28382
123125908	chr3:123125908:T:C	3.05081e-15	-3.25008e-10	-1.02745	1.43655e-07	-3.25008e-10	-1.00258
123126126	chr3:123126126:A:G	1.27615e-08	15.5209	-1.30181	2.05702e-08	-1.80795	-1.1382
123126230	chr3:123126230:G:A	0.0336326	30.229	-1.22529	1.39013e-08	-2.08859	-1.24943
123126267	chr3:123126267:C:T	7.33106e-13	5.75964	-1.3052	1.53089e-08	-1.93953	-1.30203
123126318	chr3:123126318:A:C	0.00223155	27.2623	-0.971422	1.68027e-08	-1.84566	-1.3028
123126575	chr3:123126575:T:C	1.77473e-08	15.8452	-1.29626	2.09973e-08	-1.76518	-1.16043
123126824	chr3:123126824:C:G	0.0781687	30.9168	-1.06974	1.33912e-08	-2.08677	-1.28863
123127492	chr3:123127492:A:G	1.46024e-08	15.5877	-1.23385	1.83993e-08	-1.79492	-1.26276
123127511	chr3:123127511:A:G	2.40791e-15	-3.25008e-10	-1.2641	1.09496e-07	-3.25008e-10	-1.2741
123128034	chr3:123128034:C:T	0.0670978	30.7578	-1.06345	1.33442e-08	-2.0876	-1.29131
123128374	chr3:123128374:G:A	1.21092e-15	-1.95147	-3.18434e-10	6.6724e-08	-1.76943	-3.18434e-10
123128414	chr3:123128414:CT:C	7.74011e-15	-3.25008e-10	-0.0964419	4.23507e-07	-3.25008e-10	0.0785748
123128924	chr3:123128924:A:T	3.54547e-15	-3.25008e-10	-0.877187	1.61238e-07	-3.25008e-10	-0.887113
123129430	chr3:123129430:T:C	4.43718e-09	14.4617	-1.29907	1.80534e-08	-1.91358	-1.16308
123129519	chr3:123129519:A:G	3.05264e-15	-3.25008e-10	-1.02685	1.43404e-07	-3.25008e-10	-1.00433
123129621	chr3:123129621:C:T	8.35773e-13	5.87973	-1.29423	1.49557e-08	-1.9563	-1.30861
123129799	chr3:123129799:A:T	3.54226e-15	-3.25008e-10	-0.878092	1.61101e-07	-3.25008e-10	-0.887961
123129830	chr3:123129830:G:A	3.1608e-15	-3.25008e-10	-0.992034	1.39963e-07	-3.25008e-10	-1.02862
123130287	chr3:123130287:G:A	2.90006e-15	-3.25008e-10	-1.07813	1.33521e-07	-3.25008e-10	-1.07574
123130322	chr3:123130322:G:A	2.30382e-15	-3.25008e-10	-1.30829	1.06161e-07	-3.25008e-10	-1.30503
123130778	chr3:123130778:G:A	1.43555e-08	15.3145	-0.977713	1.84171e-08	-1.81524	-1.24148
123130983	chr3:123130983:G:A	3.11589e-15	-1.00634	-3.18434e-10	5.46087e-08	-1.9698	-3.18434e-10
123131059	chr3:123131059:G:C	0.000983071	26.3854	-0.914281	1.56093e-08	-1.92934	-1.29279
123131509	chr3:123131509:T:G	9.88435e-09	15.2354	-1.27181	1.84405e-08	-1.8389	-1.21654
123131514	chr3:123131514:G:A	2.30213e-15	-3.25008e-10	-1.30902	1.25162e-07	-3.25008e-10	-1.14039
123131595	chr3:123131595:C:T	2.36614e-15	-3.25008e-10	-1.2816	1.07734e-07	-3.25008e-10	-1.29033
123131729	chr3:123131729:C:T	8.71751e-09	15.1171	-1.27915	1.8406e-08	-1.85308	-1.20424
123132091	chr3:123132091:T:C	0.0936874	30.5109	-0.482747	1.42439e-08	-2.08844	-1.22523
123132105	chr3:123132105:G:A	7.41568e-15	-3.25008e-10	-0.139261	4.04775e-07	-3.25008e-10	0.0333371
123132253	chr3:123132253:G:A	0.000445889	25.6045	-0.923987	1.47831e-08	-1.9818	-1.29471
123132414	chr3:123132414:T:C	1.12744e-08	15.3607	-1.26549	1.84766e-08	-1.83219	-1.2213
123132753	chr3:123132753:A:C	6.48596e-09	14.7984	-1.25615	1.72623e-08	-1.88342	-1.23804
123132993	chr3:123132993:A:G	0.102224	30.4034	-0.288111	1.52549e-08	-2.08865	-1.15645
123132995	chr3:123132995:G:A	3.45984e-13	5.00965	-1.30611	1.71564e-08	-1.85101	-1.27661
123133077	chr3:123133077:G:A	7.26819e-15	-3.25008e-10	-0.15935	3.94761e-07	-3.25008e-10	0.00828574
123133482	chr3:123133482:G:A	1.61888e-08	15.6997	-1.24268	1.88009e-08	-1.78639	-1.2497
123133499	chr3:123133499:G:A	2.39708e-15	-3.25008e-10	-1.2686	1.10202e-07	-3.25008e-10	-1.26768
123133628	chr3:123133628:G:T	2.3031e-15	-3.25008e-10	-1.3086	1.06044e-07	-3.25008e-10	-1.30614
123134066	chr3:123134066:C:G	2.73578e-15	-3.25008e-10	-1.13644	1.26254e-07	-3.25008e-10	-1.1317
123134478	chr3:123134478:G:A	2.30156e-15	-3.25008e-10	-1.30927	1.23209e-07	-3.25008e-10	-1.15611
123134507	chr3:123134507:C:T	2.32255e-15	-3.25008e-10	-1.30019	1.34186e-07	-3.25008e-10	-1.07077
123134833	chr3:123134833:G:A	0.00113519	26.8302	-1.21519	1.44932e-08	-2.08779	-1.20853
123134958	chr3:123134958:A:G	5.12185e-09	14.554	-1.24781	1.63072e-08	-1.87109	-1.30729
123135118	chr3:123135118:T:C	3.53098e-14	2.62268	-1.20138	2.34722e-08	-1.71595	-1.09823
123135210	chr3:123135210:G:A	7.44499e-15	0.97552	-1.11084	4.61012e-08	-1.16344	-0.975713
123135328	chr3:123135328:C:T	2.4218e-15	-3.25008e-10	-1.25835	1.05935e-07	-3.25008e-10	-1.30717
123135425	chr3:123135425:A:G	1.43164e-15	-1.71007	-0.073968	5.74196e-08	-1.56392	-0.355691
123135426	chr3:123135426:C:T	7.51486e-15	-3.25008e-10	-0.125975	3.41454e-07	-3.25008e-10	-0.136783
123135526	chr3:123135526:G:A	2.54423e-15	-3.25008e-10	-1.20903	1.08538e-07	-3.25008e-10	-1.2829
123135647	chr3:123135647:GC:G	9.26511e-16	-1.4903	-0.728892	2.96386e-08	-1.74699	-0.833929
123135974	chr3:123135974:T:G	6.95118e-15	-3.25008e-10	-0.203945	3.72497e-07	-3.25008e-10	-0.0497673
123136052	chr3:123136052:T:C	0.0003723	24.403	0.0970847	1.91008e-08	-2.05847	-0.961791
123136088	chr3:123136088:A:G	6.01082e-14	3.20519	-1.2519	2.09746e-08	-1.78898	-1.1377
123136795	chr3:123136795:C:T	7.09316e-15	0.878676	-1.0624	3.29294e-08	-1.29284	-1.18279
123136877	chr3:123136877:G:A	3.98138e-15	-0.761228	-3.18434e-10	6.27621e-08	-1.83064	-3.18434e-10
123136920	chr3:123136920:T:C	5.88509e-14	3.22853	-1.29638	1.89947e-08	-1.80116	-1.22468
123137069	chr3:123137069:A:G	2.30158e-15	-3.25008e-10	-1.30926	1.05822e-07	-3.25008e-10	-1.30823
123138655	chr3:123138655:G:A	4.12517e-15	-3.25008e-10	-0.72575	1.95174e-07	-3.25008e-10	-0.696103
123138979	chr3:123138979:A:G	9.44414e-15	-3.25008e-10	0.102537	5.40628e-07	-3.25008e-10	0.322737
123139328	chr3:123139328:A:G	2.54549e-14	-3.25008e-10	1.09405	8.84296e-07	-3.25008e-10	0.814797
123139984	chr3:123139984:A:G	2.37755e-15	-3.25008e-10	-1.27679	1.06942e-07	-3.25008e-10	-1.29771
123140379	chr3:123140379:GA:G	8.52819e-16	-1.01791	-1.28415	2.99343e-08	-1.42948	-1.14151
123140474	chr3:123140474:G:A	4.0426e-15	-3.25008e-10	-0.745969	1.83215e-07	-3.25008e-10	-0.759333
123140849	chr3:123140849:G:A	2.14665e-14	2.21078	-1.28715	2.2544e-08	-1.62566	-1.22886
123141021	chr3:123141021:G:A	1.86009e-14	2.05943	-1.27908	2.59228e-08	-1.50445	-1.21042
123141126	chr3:123141126:A:T	1.74665e-14	2.0243	-1.30687	1.64936e-08	-1.85822	-1.3088
123141148	chr3:123141148:G:A	2.31025e-15	-3.25008e-10	-1.3055	1.05832e-07	-3.25008e-10	-1.30815
123141234	chr3:123141234:T:C	3.14116e-15	-2.01695	1.01869	4.20415e-07	-2.03529	2.10654
123141304	chr3:123141304:AGCCTCTCTTTCCT:A	2.8115e-15	-3.25008e-10	-1.10914	1.32794e-07	-3.25008e-10	-1.0812
123141509	chr3:123141509:A:G	3.11273e-14	2.57795	-1.28272	2.54371e-08	-1.52139	-1.21239
123141841	chr3:123141841:G:C	3.34365e-16	-2.02757	-1.21081	1.43885e-08	-2.08806	-1.2155
123141913	chr3:123141913:T:C	2.35008e-15	-3.25008e-10	-1.28841	1.13289e-07	-3.25008e-10	-1.24005
123141918	chr3:123141918:C:T	9.10021e-14	2.10796	0.260065	1.06122e-06	0.519984	0.477195
123141967	chr3:123141967:C:A	4.61109e-15	0.687832	-1.30222	5.62709e-08	-0.657911	-1.28191
123142358	chr3:123142358:A:T	5.60043e-15	-3.25008e-10	-0.420013	2.66842e-07	-3.25008e-10	-0.383337
123142670	chr3:123142670:G:A	1.22939e-15	-1.93634	-3.18434e-10	4.90387e-08	-2.07739	-3.18434e-10
123142983	chr3:123142983:C:T	3.40173e-15	-3.25008e-10	-0.918572	1.73874e-07	-3.25008e-10	-0.811666
123143041	chr3:123143041:C:T	5.89934e-15	-3.25008e-10	-0.368016	2.81406e-07	-3.25008e-10	-0.330196
123143091	chr3:123143091:G:C	3.49046e-15	-3.25008e-10	-0.892824	1.41717e-07	-3.25008e-10	-1.01616
123143168	chr3:123143168:C:CA	2.6579e-14	2.43885	-1.30159	2.30616e-08	-1.57175	-1.26007
123143392	chr3:123143392:A:AG	4.31167e-16	-2.0746	-0.909519	2.51551e-07	0.413152	-0.8555
123143467	chr3:123143467:A:T	2.16662e-15	-1.36969	-3.18434e-10	5.30715e-08	-1.99836	-3.18434e-10
123143567	chr3:123143567:A:G	2.3668e-15	-3.25008e-10	-1.28132	1.06275e-07	-3.25008e-10	-1.30397
123143932	chr3:123143932:A:G	2.25519e-15	-1.05535	-0.27427	8.96985e-08	-1.45285	-0.0206883
123143981	chr3:123143981:G:A	2.42557e-15	-3.25008e-10	-1.25679	1.10106e-07	-3.25008e-10	-1.26855
123144013	chr3:123144013:G:A	1.95357e-15	-2.06473	0.591528	2.35111e-07	-2.07321	1.56328
123144146	chr3:123144146:C:T	8.46781e-16	-1.1124	-1.19677	2.92735e-08	-1.4503	-1.14301
123144180	chr3:123144180:G:A	2.90199e-14	2.53441	-1.30929	2.31474e-08	-1.53569	-1.29242
123144379	chr3:123144379:T:C	2.54048e-14	2.38916	-1.29708	2.29364e-08	-1.58575	-1.25152
123144662	chr3:123144662:A:G	4.51082e-15	-3.25008e-10	-0.636379	2.10624e-07	-3.25008e-10	-0.619922
123144776	chr3:123144776:T:A	2.30153e-15	-3.25008e-10	-1.30928	1.05788e-07	-3.25008e-10	-1.30856
123144853	chr3:123144853:A:G	2.31109e-15	-3.25008e-10	-1.30514	1.05716e-07	-3.25008e-10	-1.30924
123144864	chr3:123144864:G:A	2.43028e-15	-3.25008e-10	-1.25485	1.09925e-07	-3.25008e-10	-1.2702
123144921	chr3:123144921:A:G	3.69273e-15	-3.25008e-10	-0.836492	1.84168e-07	-3.25008e-10	-0.754146
123144994	chr3:123144994:T:C	2.43072e-15	-3.25008e-10	-1.25467	1.0994e-07	-3.25008e-10	-1.27006
123145142	chr3:123145142:G:A	2.36726e-15	-3.25008e-10	-1.28113	1.07558e-07	-3.25008e-10	-1.29197
123145251	chr3:123145251:A:T	5.15958e-15	-3.25008e-10	-0.502002	2.45505e-07	-3.25008e-10	-0.466679
123145628	chr3:123145628:T:C	2.5512e-15	-3.25008e-10	-1.20629	1.14935e-07	-3.25008e-10	-1.22563
123145644	chr3:123145644:A:G	3.68792e-15	-3.25008e-10	-0.837794	1.839e-07	-3.25008e-10	-0.755602
123145740	chr3:123145740:TAGAC:T	1.15306e-15	-0.837697	-1.16274	1.60973e-08	-2.08088	-1.11046
123145748	chr3:123145748:T:C	2.33656e-15	-3.25008e-10	-1.29418	1.07269e-07	-3.25008e-10	-1.29465
123145780	chr3:123145780:C:G	1.98302e-14	2.15344	-1.30909	2.04152e-08	-1.66621	-1.2875
123145884	chr3:123145884:G:A	5.49843e-15	-3.25008e-10	-0.438394	2.62091e-07	-3.25008e-10	-0.401304
123145924	chr3:123145924:G:T	5.18765e-15	0.768922	-1.2655	1.53867e-08	-1.96978	-1.26671
123145971	chr3:123145971:T:C	3.37913e-14	2.53159	-1.15425	3.04496e-08	-1.52271	-1.03121
123146289	chr3:123146289:T:A	9.53141e-15	1.24024	-1.1285	2.48308e-08	-1.81204	-0.945867
123146369	chr3:123146369:G:A	5.85516e-15	-3.25008e-10	-0.375534	2.48048e-07	-3.25008e-10	-0.456371
123146413	chr3:123146413:G:A	1.09912e-15	-0.915681	-1.13267	1.6778e-08	-2.07411	-1.07581
123146516	chr3:123146516:G:A	5.24977e-15	-3.25008e-10	-0.484673	2.48575e-07	-3.25008e-10	-0.454248
123146919	chr3:123146919:C:T	3.37445e-16	-2.03114	-1.19807	1.48014e-07	0.0422117	-1.0149
123147452	chr3:123147452:A:G	1.52373e-14	1.8753	-1.29441	2.08066e-08	-1.69011	-1.24462
123147619	chr3:123147619:A:T	2.32812e-15	-3.25008e-10	-1.29779	1.0689e-07	-3.25008e-10	-1.2982
123147716	chr3:123147716:T:C	2.54251e-15	-3.25008e-10	-1.2097	1.19549e-07	-3.25008e-10	-1.18627
123147858	chr3:123147858:C:T	5.60952e-15	-3.25008e-10	-0.418391	2.67623e-07	-3.25008e-10	-0.380417
123147930	chr3:123147930:C:T	2.35066e-15	-3.25008e-10	-1.28816	1.08801e-07	-3.25008e-10	-1.28047
123148322	chr3:123148322:C:T	5.19302e-15	-3.25008e-10	-0.495541	2.34687e-07	-3.25008e-10	-0.511744
123148512	chr3:123148512:T:A	2.32811e-15	-3.25008e-10	-1.2978	1.08554e-07	-3.25008e-10	-1.28275
123148780	chr3:123148780:T:C	2.37653e-15	-3.25008e-10	-1.27721	1.16371e-07	-3.25008e-10	-1.21322
123148973	chr3:123148973:G:A	3.15629e-16	-2.01543	-1.28061	2.15044e-08	-1.69123	-1.2105
123149151	chr3:123149151:T:C	2.73312e-15	-3.25008e-10	-1.13741	1.35339e-07	-3.25008e-10	-1.06222
123149288	chr3:123149288:A:G	1.47607e-14	1.84755	-1.29844	1.90108e-08	-1.77288	-1.25211
123149439	chr3:123149439:G:T	2.5758e-15	-3.25008e-10	-1.1967	1.10602e-07	-3.25008e-10	-1.26405
123149591	chr3:123149591:A:G	1.18156e-14	1.60145	-1.27489	1.80051e-08	-1.82572	-1.25362
123149650	chr3:123149650:TG:T	2.34207e-15	-3.25008e-10	-1.29182	1.06599e-07	-3.25008e-10	-1.30092
123149821	chr3:123149821:C:G	4.79232e-15	-3.25008e-10	-0.575842	2.16149e-07	-3.25008e-10	-0.594029
123149838	chr3:123149838:A:G	1.28868e-15	-0.730164	-1.15908	1.60646e-08	-2.08657	-1.1068
123149979	chr3:123149979:G:A	1.21448e-14	1.65309	-1.29905	1.90272e-08	-1.71545	-1.30867
123150043	chr3:123150043:A:G	4.67503e-15	-3.25008e-10	-0.600621	2.18036e-07	-3.25008e-10	-0.585333
123150194	chr3:123150194:C:T	1.0988e-15	-0.800251	-1.24839	1.97203e-08	-1.84856	-1.13979
123150285	chr3:123150285:C:T	2.31975e-15	-3.25008e-10	-1.3014	1.13391e-07	-3.25008e-10	-1.23915
123150630	chr3:123150630:G:A	1.14399e-14	-3.25008e-10	0.294248	6.71082e-07	-3.25008e-10	0.538896
123151419	chr3:123151419:C:T	7.5077e-15	-3.25008e-10	-0.126928	4.17101e-07	-3.25008e-10	0.0633343
123151698	chr3:123151698:C:T	2.53601e-15	-0.0225986	-1.18967	4.20355e-08	-1.0579	-1.17358
123152270	chr3:123152270:T:C	4.06573e-16	-1.92736	-1.11549	2.81003e-08	-1.4502	-1.18402
123152443	chr3:123152443:C:T	7.87084e-15	-3.25008e-10	-0.0796926	3.71768e-07	-3.25008e-10	-0.0517239
123152585	chr3:123152585:C:T	2.53365e-15	-3.25008e-10	-1.2132	1.28916e-07	-3.25008e-10	-1.11084
123152679	chr3:123152679:G:C	2.88119e-15	-3.25008e-10	-1.08466	1.45581e-07	-3.25008e-10	-0.989261
123153079	chr3:123153079:C:T	1.17358e-15	-1.66038	-0.322426	5.19193e-07	1.02728	-0.745
123153104	chr3:123153104:G:T	8.14849e-15	-3.25008e-10	-0.0450241	3.84731e-07	-3.25008e-10	-0.0174513
123153429	chr3:123153429:T:C	2.76353e-15	-3.25008e-10	-1.12635	1.12344e-07	-3.25008e-10	-1.24843
123153507	chr3:123153507:G:A	5.17538e-16	-1.66517	-1.13636	1.6975e-07	0.382504	-1.21817
123153544	chr3:123153544:G:A	2.36862e-15	-3.25008e-10	-1.28055	1.08798e-07	-3.25008e-10	-1.2805
123153597	chr3:123153597:A:G	2.4911e-15	-3.25008e-10	-1.23013	1.13991e-07	-3.25008e-10	-1.23387
123153901	chr3:123153901:G:A	2.37472e-15	-3.25008e-10	-1.27798	1.10637e-07	-3.25008e-10	-1.26374
123153916	chr3:123153916:T:C	9.71323e-16	-1.82562	-0.346328	2.67954e-07	0.400996	-0.780176
123154045	chr3:123154045:G:T	5.74193e-15	-3.25008e-10	-0.395061	2.56689e-07	-3.25008e-10	-0.422131
123154079	chr3:123154079:A:T	2.35329e-15	-3.25008e-10	-1.28704	1.09354e-07	-3.25008e-10	-1.2754
123154766	chr3:123154766:C:A	2.30843e-15	-3.25008e-10	-1.30629	1.09375e-07	-3.25008e-10	-1.27521
123154800	chr3:123154800:T:C	3.31618e-15	-3.25008e-10	-0.944044	1.71813e-07	-3.25008e-10	-0.823591
123155076	chr3:123155076:G:C	1.6528e-15	-1.50775	-0.132637	1.02127e-06	1.2958	-0.336994
123155593	chr3:123155593:T:G	2.97889e-15	-3.25008e-10	-1.05131	1.4386e-07	-3.25008e-10	-1.00116
123155951	chr3:123155951:A:G	8.41125e-16	-1.58976	-0.726117	4.69325e-07	1.21807	-1.03677
123156111	chr3:123156111:A:G	4.63023e-16	-1.81938	-1.09346	3.6709e-08	-1.2493	-1.11768
123156331	chr3:123156331:G:A	2.37472e-15	-3.25008e-10	-1.27798	1.10637e-07	-3.25008e-10	-1.26374
123156629	chr3:123156629:A:G	7.03668e-15	-3.25008e-10	-0.191721	3.4155e-07	-3.25008e-10	-0.136502
123156703	chr3:123156703:G:T	2.69824e-15	-3.25008e-10	-1.15026	1.10844e-07	-3.25008e-10	-1.26187
123156800	chr3:123156800:G:T	3.54951e-16	-1.87628	-1.30236	3.04045e-08	-1.38428	-1.17112
123156826	chr3:123156826:A:AG	1.27204e-15	-1.57271	-0.329522	6.57182e-07	1.26724	-0.749271
123157100	chr3:123157100:C:T	2.30197e-15	-3.25008e-10	-1.30909	1.52771e-07	-3.25008e-10	-0.941053
123157480	chr3:123157480:G:C	1.77778e-15	-0.261452	-1.30604	2.90998e-08	-1.29419	-1.30507
123157619	chr3:123157619:T:C	3.38031e-16	-1.92982	-1.29766	2.7639e-08	-1.49481	-1.15596
123157772	chr3:123157772:C:T	2.5442e-15	-3.25008e-10	-1.20904	1.13795e-07	-3.25008e-10	-1.2356
123157854	chr3:123157854:A:C	7.53904e-15	-3.25008e-10	-0.122762	4.23393e-07	-3.25008e-10	0.0783061
123157923	chr3:123157923:G:A	1.18439e-15	-1.4464	-0.527226	7.60434e-07	1.35593	-0.692037
123158159	chr3:123158159:G:A	1.13507e-15	-1.45168	-0.564483	7.25202e-07	1.34277	-0.726318
123158282	chr3:123158282:G:A	5.50913e-16	-1.64645	-1.09258	1.83501e-07	0.427549	-1.18532
123158344	chr3:123158344:A:C	2.67752e-15	-3.25008e-10	-1.15797	1.13656e-07	-3.25008e-10	-1.23682
123158353	chr3:123158353:C:T	2.77903e-15	-3.25008e-10	-1.12076	1.49258e-07	-3.25008e-10	-0.964316
123158543	chr3:123158543:C:T	1.93744e-15	-0.231975	-1.24952	3.14748e-08	-1.27859	-1.24222
123159058	chr3:123159058:T:C	3.09494e-15	-3.25008e-10	-1.01309	1.25048e-07	-3.25008e-10	-1.1413
123159217	chr3:123159217:G:A	8.02437e-15	-3.25008e-10	-0.0603736	4.50061e-07	-3.25008e-10	0.139389
123159325	chr3:123159325:C:G	2.31654e-15	-3.25008e-10	-1.30278	1.10493e-07	-3.25008e-10	-1.26505
123159440	chr3:123159440:G:A	1.17858e-15	-1.44914	-0.529403	7.51835e-07	1.34801	-0.695493
123159507	chr3:123159507:G:A	1.18859e-15	-1.43008	-0.540005	7.7738e-07	1.39072	-0.704784
123159775	chr3:123159775:G:A	3.5161e-16	-1.89022	-1.29787	2.97554e-08	-1.42025	-1.15674
123159816	chr3:123159816:G:A	2.31019e-15	-3.25008e-10	-1.30553	1.06594e-07	-3.25008e-10	-1.30097
123160017	chr3:123160017:T:C	2.35477e-15	-3.25008e-10	-1.28642	1.09136e-07	-3.25008e-10	-1.2774
123160050	chr3:123160050:C:A	2.32853e-15	-3.25008e-10	-1.29762	1.08116e-07	-3.25008e-10	-1.28679
123160161	chr3:123160161:T:C	3.17966e-15	-3.25008e-10	-0.986084	1.66678e-07	-3.25008e-10	-0.853934
123160185	chr3:123160185:T:C	3.19056e-15	-3.25008e-10	-0.98266	1.6734e-07	-3.25008e-10	-0.849967
123160203	chr3:123160203:C:T	2.31654e-15	-3.25008e-10	-1.30278	1.10493e-07	-3.25008e-10	-1.26505
123160293	chr3:123160293:T:A	2.40842e-15	-3.25008e-10	-1.26388	1.06481e-07	-3.25008e-10	-1.30203
123160529	chr3:123160529:G:A	7.12946e-16	-1.34057	-1.14063	5.15343e-07	1.53694	-1.2621
123160692	chr3:123160692:A:G	2.3016e-15	-3.25008e-10	-1.30925	1.54588e-07	-3.25008e-10	-0.929232
123161142	chr3:123161142:A:C	5.31336e-15	-0.472633	-3.18434e-10	1.22854e-07	-1.159	-3.18434e-10
123161271	chr3:123161271:G:A	3.53089e-16	-2.08379	-1.10011	1.32067e-07	0.166187	-1.25287
123161344	chr3:123161344:T:C	2.19264e-15	-0.753595	-0.604154	8.73085e-08	-0.601457	-0.89909
123161381	chr3:123161381:G:A	2.31654e-15	-3.25008e-10	-1.30278	1.10493e-07	-3.25008e-10	-1.26505
123161664	chr3:123161664:A:C	3.17268e-15	-3.25008e-10	-0.988282	1.56024e-07	-3.25008e-10	-0.919988
123161705	chr3:123161705:G:C	5.96748e-15	-3.25008e-10	-0.356533	2.66845e-07	-3.25008e-10	-0.383328
123161856	chr3:123161856:T:G	9.84525e-15	-3.25008e-10	0.144131	5.61597e-07	-3.25008e-10	0.36079
123162533	chr3:123162533:G:A	2.4087e-15	-3.25008e-10	-1.26377	1.10417e-07	-3.25008e-10	-1.26573
123162700	chr3:123162700:G:C	1.20235e-15	-1.95858	-3.18434e-10	2.44868e-07	-0.469274	-3.18434e-10
123162714	chr3:123162714:C:T	1.19236e-15	-1.96692	-3.18434e-10	2.37515e-07	-0.499765	-3.18434e-10
123162715	chr3:123162715:C:T	1.1873e-15	-1.97118	-3.18434e-10	2.34034e-07	-0.514527	-3.18434e-10
123163161	chr3:123163161:G:A	2.57979e-15	-3.25008e-10	-1.19515	1.21855e-07	-3.25008e-10	-1.16717
123163342	chr3:123163342:C:T	2.33863e-15	-3.25008e-10	-1.29329	1.07019e-07	-3.25008e-10	-1.29699
123163916	chr3:123163916:G:A	2.31327e-15	-3.25008e-10	-1.30419	1.06046e-07	-3.25008e-10	-1.30612
123163925	chr3:123163925:G:A	4.86017e-16	-1.93412	-0.930245	4.77108e-08	-1.50324	-0.6016
123164031	chr3:123164031:A:C	3.64121e-15	-3.25008e-10	-0.85054	1.68345e-07	-3.25008e-10	-0.843981
123164033	chr3:123164033:T:A	4.09315e-16	-2.08239	-0.953733	1.96073e-08	-2.03493	-0.959168
123164508	chr3:123164508:G:A	9.08057e-16	-1.05543	-1.18388	2.76734e-08	-1.54935	-1.10017
123164947	chr3:123164947:G:A	3.63637e-15	-3.25008e-10	-0.85187	1.68121e-07	-3.25008e-10	-0.845309
123165080	chr3:123165080:C:A	3.17433e-15	-3.25008e-10	-0.987762	1.26805e-07	-3.25008e-10	-1.12735
123165272	chr3:123165272:C:T	4.82125e-16	-1.94352	-0.928886	4.69323e-08	-1.52187	-0.599417
123165448	chr3:123165448:T:C	4.73437e-16	-1.75407	-1.13652	1.4247e-08	-2.08754	-1.22591
123165605	chr3:123165605:C:T	2.65196e-15	-3.25008e-10	-1.16756	1.3233e-07	-3.25008e-10	-1.0847
123165686	chr3:123165686:G:T	2.7713e-15	-3.25008e-10	-1.12354	1.39827e-07	-3.25008e-10	-1.02959
123165722	chr3:123165722:T:C	2.62704e-15	-3.25008e-10	-1.177	1.30738e-07	-3.25008e-10	-1.0968
123165952	chr3:123165952:G:A	5.12859e-16	-1.6585	-1.15211	2.32242e-08	-1.69395	-1.13085
123165963	chr3:123165963:A:G	5.28541e-15	-3.25008e-10	-0.477907	2.36994e-07	-3.25008e-10	-0.501958
123166043	chr3:123166043:G:A	2.38665e-15	-3.25008e-10	-1.27297	1.07871e-07	-3.25008e-10	-1.28906
123166057	chr3:123166057:T:C	3.06635e-16	-2.04157	-1.28338	1.99236e-08	-1.67968	-1.29841
123166058	chr3:123166058:C:T	2.30718e-15	-3.25008e-10	-1.30683	1.06988e-07	-3.25008e-10	-1.29728
123166180	chr3:123166180:C:T	2.60678e-15	-3.25008e-10	-1.18474	1.2868e-07	-3.25008e-10	-1.11267
123166400	chr3:123166400:T:C	2.35521e-15	-2.08579	0.799558	1.26462e-06	0.985455	0.187078
123166496	chr3:123166496:G:A	2.48235e-15	-3.25008e-10	-1.23365	1.15559e-07	-3.25008e-10	-1.22022
123166538	chr3:123166538:A:T	2.90289e-15	0.112532	-1.18968	5.07075e-08	-0.797203	-1.24672
123166742	chr3:123166742:G:A	3.08488e-15	-3.25008e-10	-1.01634	1.41107e-07	-3.25008e-10	-1.02048
123166862	chr3:123166862:C:T	4.57541e-16	-1.932	-0.992747	3.75285e-08	-1.4793	-0.865592
123166991	chr3:123166991:C:T	2.89358e-16	-2.07397	-1.30898	1.32114e-08	-2.08247	-1.30644
123167211	chr3:123167211:G:A	2.51919e-15	-3.25008e-10	-1.21892	1.19172e-07	-3.25008e-10	-1.18943
123167330	chr3:123167330:T:C	2.45103e-15	-3.25008e-10	-1.24635	1.15188e-07	-3.25008e-10	-1.22343
123167344	chr3:123167344:T:C	1.84495e-15	-0.267325	-1.26308	3.55972e-08	-1.10396	-1.29377
123167378	chr3:123167378:T:C	3.38388e-16	-1.9425	-1.28392	2.76363e-08	-1.52297	-1.1279
123167490	chr3:123167490:C:T	1.07038e-14	-3.25008e-10	0.22774	5.38302e-07	-3.25008e-10	0.318425
123167825	chr3:123167825:C:CAA	2.40933e-15	-3.25008e-10	-1.26351	1.06932e-07	-3.25008e-10	-1.2978
123167828	chr3:123167828:T:A	2.40933e-15	-3.25008e-10	-1.26351	1.06932e-07	-3.25008e-10	-1.2978
123168055	chr3:123168055:A:T	2.23301e-15	-1.96031	0.6208	4.88607e-06	2.34759	0.176555
123168554	chr3:123168554:G:A	4.20091e-15	-3.25008e-10	-0.707555	1.94702e-07	-3.25008e-10	-0.698527
123168947	chr3:123168947:A:G	2.30411e-15	-3.25008e-10	-1.30816	1.06009e-07	-3.25008e-10	-1.30647
123169193	chr3:123169193:G:A	2.30928e-15	-3.25008e-10	-1.30592	1.05916e-07	-3.25008e-10	-1.30735
123169259	chr3:123169259:G:A	2.8133e-15	0.178556	-1.28706	6.3902e-08	-0.579508	-1.23314
123169330	chr3:123169330:G:T	1.0987e-14	-3.25008e-10	0.253853	5.32374e-07	-3.25008e-10	0.307351
123169350	chr3:123169350:T:C	2.83082e-15	-3.25008e-10	-1.10229	1.35394e-07	-3.25008e-10	-1.06181
123169381	chr3:123169381:CA:AA	5.21221e-15	-3.25008e-10	-0.491852	2.67519e-07	-3.25008e-10	-0.380804
123169790	chr3:123169790:A:G	2.05362e-15	-2.08854	0.665293	1.06044e-06	0.836586	0.159862
123169908	chr3:123169908:C:T	1.25701e-14	-3.25008e-10	0.388468	6.20769e-07	-3.25008e-10	0.460964
123169909	chr3:123169909:A:G	6.20127e-16	-2.02605	-0.594636	1.01665e-06	1.64849	-0.69421
123169937	chr3:123169937:A:G	2.99567e-15	-3.25008e-10	-1.04569	1.21098e-07	-3.25008e-10	-1.17339
123170001	chr3:123170001:A:G	1.25245e-15	-1.91775	-3.18434e-10	4.88144e-08	-2.08197	-3.18434e-10
123170333	chr3:123170333:G:C	2.43257e-15	-3.25008e-10	-1.25391	1.1412e-07	-3.25008e-10	-1.23274
123170634	chr3:123170634:G:A	2.42097e-15	-3.25008e-10	-1.25869	1.14802e-07	-3.25008e-10	-1.22678
123170739	chr3:123170739:G:A	2.35462e-15	-3.25008e-10	-1.28648	1.09092e-07	-3.25008e-10	-1.27781
123170779	chr3:123170779:G:C	1.98589e-15	-2.086	0.629209	8.94982e-07	0.699842	0.126967
123170784	chr3:123170784:C:T	2.32883e-15	-3.25008e-10	-1.29749	1.11151e-07	-3.25008e-10	-1.2591
123170861	chr3:123170861:T:C	1.20191e-15	-2.07795	0.119001	7.65331e-07	0.463837	0.206477
123170976	chr3:123170976:C:T	2.30377e-15	-3.25008e-10	-1.30831	1.06379e-07	-3.25008e-10	-1.30299
123171342	chr3:123171342:C:G	2.88691e-15	-3.25008e-10	-1.08267	1.40645e-07	-3.25008e-10	-1.02375
123171401	chr3:123171401:A:G	2.39486e-15	-3.25008e-10	-1.26953	1.12029e-07	-3.25008e-10	-1.25124
123171475	chr3:123171475:A:G	3.69165e-15	-2.08798	1.25119	2.1508e-06	0.956831	0.746767
123171889	chr3:123171889:A:G	2.30607e-15	-3.25008e-10	-1.30731	1.05773e-07	-3.25008e-10	-1.3087
123172052	chr3:123172052:G:A	2.40998e-15	-3.25008e-10	-1.26324	1.0832e-07	-3.25008e-10	-1.2849
123172068	chr3:123172068:T:C	3.68868e-15	-3.25008e-10	-0.83759	1.94752e-07	-3.25008e-10	-0.698266
123172167	chr3:123172167:G:A	4.28067e-14	-2.06243	3.67626	9.67538e-06	-0.0371535	3.2445
123172323	chr3:123172323:A:T	3.34074e-15	-3.25008e-10	-0.936666	1.58946e-07	-3.25008e-10	-0.901431
123172603	chr3:123172603:T:C	8.91376e-15	-3.25008e-10	0.0447386	4.01281e-07	-3.25008e-10	0.0246678
123172808	chr3:123172808:C:T	6.25789e-15	-3.25008e-10	-0.309014	3.59886e-07	-3.25008e-10	-0.0842071
123173106	chr3:123173106:T:C	8.55287e-15	-3.25008e-10	0.00341005	3.84207e-07	-3.25008e-10	-0.0188126
123173317	chr3:123173317:G:A	9.72576e-15	-2.08424	2.21616	5.29497e-06	1.48184	1.12268
123173348	chr3:123173348:C:T	2.45244e-14	-0.929604	1.98642	2.45856e-06	0.105092	1.73224
123173729	chr3:123173729:G:A	2.29923e-14	-3.25008e-10	0.992302	1.46566e-06	-3.25008e-10	1.32007
123173788	chr3:123173788:A:G	2.91479e-15	-3.25008e-10	-1.07306	1.47327e-07	-3.25008e-10	-0.977339
123174391	chr3:123174391:A:G	4.01218e-16	-1.78074	-1.27537	1.55699e-08	-1.93264	-1.29202
123174444	chr3:123174444:C:T	7.60099e-15	-3.25008e-10	-0.114579	3.4201e-07	-3.25008e-10	-0.135156
123174649	chr3:123174649:T:C	2.5698e-14	-3.25008e-10	1.10356	1.16674e-06	-3.25008e-10	1.09197
123174808	chr3:123174808:G:T	2.7106e-15	-3.25008e-10	-1.14569	1.31246e-07	-3.25008e-10	-1.09292
123175405	chr3:123175405:C:T	1.65573e-15	-1.43509	-0.20352	8.2952e-08	-1.7184	0.166664
123175816	chr3:123175816:A:G	4.20661e-16	-1.89258	-1.1162	1.51275e-08	-2.03938	-1.2141
123175841	chr3:123175841:A:G	3.14993e-16	-2.01598	-1.28208	2.02031e-08	-1.67748	-1.28668
123175887	chr3:123175887:A:G	2.41474e-15	-3.25008e-10	-1.26126	1.15063e-07	-3.25008e-10	-1.22451
123175989	chr3:123175989:A:G	8.36529e-15	-3.25008e-10	-0.0187664	6.72402e-07	-3.25008e-10	0.540861
123176609	chr3:123176609:G:T	4.7976e-16	-1.72727	-1.15005	1.80893e-08	-1.87812	-1.19656
123176902	chr3:123176902:G:C	6.69665e-15	-3.25008e-10	-0.24125	3.32018e-07	-3.25008e-10	-0.164806
123176978	chr3:123176978:A:G	1.02971e-14	-3.25008e-10	0.189009	6.24361e-07	-3.25008e-10	0.466733
123177162	chr3:123177162:T:C	8.57683e-15	-3.25008e-10	0.00620724	5.0511e-07	-3.25008e-10	0.254781
123177317	chr3:123177317:C:A	6.26606e-15	-3.25008e-10	-0.307709	3.58768e-07	-3.25008e-10	-0.0873202
123177740	chr3:123177740:G:A	9.3971e-15	-3.25008e-10	0.0975441	5.57258e-07	-3.25008e-10	0.353033
123178523	chr3:123178523:T:A	4.91245e-15	-1.31588	0.764796	8.88569e-08	-2.05007	0.567105
123178588	chr3:123178588:T:C	2.42366e-15	-3.25008e-10	-1.25758	1.34607e-07	-3.25008e-10	-1.06763
123178792	chr3:123178792:T:C	7.85251e-16	-1.94248	-0.442129	3.51584e-08	-1.51955	-0.890578
123178965	chr3:123178965:A:G	4.31739e-16	-2.01909	-0.9637	2.59121e-07	0.806413	-1.21911
123179085	chr3:123179085:T:G	3.25771e-16	-1.98557	-1.27885	3.87216e-07	0.561876	-0.572888
123179088	chr3:123179088:T:TAG	3.26369e-16	-1.98432	-1.27826	3.85373e-07	0.554244	-0.570026
123179161	chr3:123179161:A:C	6.95112e-16	-2.08097	-0.425574	7.06476e-07	1.64358	-1.05329
123179182	chr3:123179182:C:G	2.37392e-15	-3.25008e-10	-1.27831	1.42883e-07	-3.25008e-10	-1.00797
123179395	chr3:123179395:C:T	5.06859e-15	-3.25008e-10	-0.519795	2.45086e-07	-3.25008e-10	-0.468386
123179777	chr3:123179777:G:T	2.14305e-15	-1.38063	-3.18434e-10	5.54365e-08	-1.95476	-3.18434e-10
123179852	chr3:123179852:A:G	5.5111e-14	2.33743	-0.470943	4.10735e-07	0.461674	-0.413721
123179882	chr3:123179882:T:C	1.12031e-14	-0.0663455	0.339683	2.47707e-07	-0.762103	0.304355
123179923	chr3:123179923:G:A	2.34671e-15	-3.25008e-10	-1.28984	1.08363e-07	-3.25008e-10	-1.2845
123180074	chr3:123180074:C:G	3.96884e-15	-3.25008e-10	-0.764383	1.68428e-07	-3.25008e-10	-0.843486
123180112	chr3:123180112:A:T	1.22167e-14	-3.25008e-10	0.359946	7.49748e-07	-3.25008e-10	0.649742
123180433	chr3:123180433:G:A	1.17122e-14	-3.25008e-10	0.31777	7.60022e-07	-3.25008e-10	0.663352
123181466	chr3:123181466:G:A	4.12503e-16	-1.72729	-1.30108	2.99211e-08	-1.31299	-1.25844
123181615	chr3:123181615:A:G	1.53665e-14	-2.07436	2.6637	2.20575e-05	2.50855	1.52287
123181618	chr3:123181618:G:C	2.33546e-15	-3.25008e-10	-1.29465	1.07093e-07	-3.25008e-10	-1.29629
123181827	chr3:123181827:T:A	3.0645e-15	-3.25008e-10	-1.02297	1.20952e-07	-3.25008e-10	-1.1746
123181960	chr3:123181960:T:C	3.12255e-16	-2.03967	-1.26713	2.78372e-07	0.963994	-1.30503
123181996	chr3:123181996:G:A	4.79053e-15	-3.25008e-10	-0.576216	2.31586e-07	-3.25008e-10	-0.525044
123183109	chr3:123183109:A:C	4.03944e-16	-1.74241	-1.30692	2.98883e-08	-1.33495	-1.23758
123183465	chr3:123183465:C:T	5.92297e-16	-1.46679	-1.19981	2.1446e-08	-1.66554	-1.23892
123183483	chr3:123183483:C:T	6.61088e-16	-1.76183	-0.794895	1.05132e-07	-0.0826021	-1.23217
123184071	chr3:123184071:A:G	1.24731e-14	-2.08857	2.46928	1.21278e-05	2.08049	1.35277
123184202	chr3:123184202:G:T	1.43308e-14	-3.25008e-10	0.519557	8.73478e-07	-3.25008e-10	0.802488
123184268	chr3:123184268:G:C	2.36266e-15	-3.25008e-10	-1.28307	1.45048e-07	-3.25008e-10	-0.992929
123184281	chr3:123184281:C:T	9.13471e-15	-0.996724	1.06595	1.24016e-07	-2.06882	0.919234
123184331	chr3:123184331:C:A	2.80392e-15	-3.25008e-10	-1.11184	1.50072e-07	-3.25008e-10	-0.958877
123184393	chr3:123184393:G:T	2.85199e-16	-2.08826	-1.30917	6.90285e-07	1.70334	-1.13623
123184836	chr3:123184836:T:C	5.40367e-16	-2.02861	-0.729751	4.1608e-07	1.25472	-1.19384
123184887	chr3:123184887:G:A	6.44618e-15	-3.25008e-10	-0.27937	3.17198e-07	-3.25008e-10	-0.210468
123184949	chr3:123184949:C:A	1.07296e-15	-2.07243	-3.18434e-10	8.95531e-08	-1.47516	-3.18434e-10
123185091	chr3:123185091:G:A	5.13658e-16	-2.06192	-0.747137	5.57499e-07	1.53652	-1.18306
123185110	chr3:123185110:A:G	4.69388e-16	-2.04812	-0.851059	4.61098e-07	1.39257	-1.22895
123185214	chr3:123185214:G:A	1.01078e-14	-3.25008e-10	0.170452	5.08219e-07	-3.25008e-10	0.260917
123185217	chr3:123185217:T:C	4.2816e-16	-1.87821	-1.11291	1.5457e-08	-2.01648	-1.21545
123185892	chr3:123185892:A:G	1.06288e-13	-2.02222	4.54552	4.83503e-05	1.18859	3.62764
123186907	chr3:123186907:C:T	3.05601e-16	-2.03016	-1.29817	1.71375e-08	-1.82368	-1.30505
123187074	chr3:123187074:A:G	1.2988e-15	-1.88142	-3.18434e-10	8.18747e-08	-1.56481	-3.18434e-10
123187647	chr3:123187647:C:T	2.31893e-15	-3.25008e-10	-1.30175	1.05949e-07	-3.25008e-10	-1.30704
123187771	chr3:123187771:T:A	1.19107e-15	-1.96801	-3.18434e-10	7.10328e-08	-1.70685	-3.18434e-10
123187798	chr3:123187798:G:C	2.31348e-15	-3.25008e-10	-1.30411	1.06259e-07	-3.25008e-10	-1.30412
123187820	chr3:123187820:C:T	2.45583e-14	-3.25008e-10	1.05819	1.62788e-06	-3.25008e-10	1.42504
123187988	chr3:123187988:C:G	1.12483e-14	-3.25008e-10	0.277363	6.87271e-07	-3.25008e-10	0.562734
123188016	chr3:123188016:A:T	2.32398e-15	-3.25008e-10	-1.29958	1.05936e-07	-3.25008e-10	-1.30716
123188227	chr3:123188227:G:A	1.58828e-14	-3.25008e-10	0.62238	1.00358e-06	-3.25008e-10	0.941329
123188242	chr3:123188242:G:A	2.32283e-15	-3.25008e-10	-1.30007	1.05958e-07	-3.25008e-10	-1.30696
123188271	chr3:123188271:G:A	4.37768e-15	-3.25008e-10	-0.666338	2.25228e-07	-3.25008e-10	-0.55288
123188443	chr3:123188443:C:T	1.58074e-15	-1.87806	0.193093	3.56997e-07	0.509396	-0.601663
123188452	chr3:123188452:C:T	8.23641e-15	-3.25008e-10	-0.0342926	4.26359e-07	-3.25008e-10	0.085287
123188697	chr3:123188697:T:C	8.23641e-15	-3.25008e-10	-0.0342926	4.26359e-07	-3.25008e-10	0.085287
123189509	chr3:123189509:A:G	1.92295e-14	-2.02784	2.84143	5.12853e-06	1.36556	1.20702
123189728	chr3:123189728:A:G	1.51891e-14	-3.25008e-10	0.577721	9.55771e-07	-3.25008e-10	0.892523
123189768	chr3:123189768:C:G	1.45676e-14	-3.25008e-10	0.53594	9.12992e-07	-3.25008e-10	0.846732
123189897	chr3:123189897:G:A	4.3764e-15	-3.25008e-10	-0.666631	2.03183e-07	-3.25008e-10	-0.655888
123190336	chr3:123190336:G:C	5.32562e-15	-3.25008e-10	-0.470328	2.68934e-07	-3.25008e-10	-0.375529
123190550	chr3:123190550:A:G	3.31922e-16	-1.94666	-1.29905	2.71509e-07	0.743846	-1.10985
123190559	chr3:123190559:C:T	1.98752e-15	-1.76434	0.308368	2.87899e-07	-0.355412	0.0480256
123190608	chr3:123190608:C:T	5.6148e-16	-1.83322	-0.886814	1.60349e-07	0.361786	-1.25443
123190832	chr3:123190832:G:T	1.06733e-15	-2.07769	-3.18434e-10	5.62559e-08	-1.94008	-3.18434e-10
123191079	chr3:123191079:C:T	6.00086e-16	-1.86463	-0.788907	1.82892e-07	0.45474	-1.21584
123191182	chr3:123191182:AAAAG:A	1.43958e-14	-3.25008e-10	0.524082	6.68337e-07	-3.25008e-10	0.534797
123191395	chr3:123191395:G:A	2.35344e-15	-3.25008e-10	-1.28698	1.36415e-07	-3.25008e-10	-1.05429
123191514	chr3:123191514:G:A	6.29035e-16	-1.81785	-0.788576	1.57657e-07	0.306203	-1.21578
123191849	chr3:123191849:T:A	2.90548e-15	-1.16298	0.0867245	5.10863e-08	-2.08144	0.0449616
123192325	chr3:123192325:C:T	2.72007e-15	-2.02576	0.883559	1.47426e-06	1.07345	0.252467
123192582	chr3:123192582:TG:T	1.05706e-14	-3.25008e-10	0.215218	6.47167e-07	-3.25008e-10	0.50261
123192618	chr3:123192618:A:G	4.21562e-16	-1.71601	-1.29063	2.30918e-07	-0.160358	-0.367573
123192688	chr3:123192688:G:A	2.31601e-15	-1.30301	-3.18434e-10	4.86672e-08	-2.08499	-3.18434e-10
123193167	chr3:123193167:T:A	5.94965e-14	-3.25008e-10	1.94306	2.66265e-06	-3.25008e-10	1.91708
123193248	chr3:123193248:G:A	6.42491e-16	-1.35815	-1.22711	2.22459e-08	-1.60409	-1.26375
123193445	chr3:123193445:G:A	3.79259e-15	-2.00756	1.19775	2.06893e-06	1.13436	0.530429
123193524	chr3:123193524:T:G	5.90217e-15	-0.968036	0.600499	7.43844e-08	-2.08858	0.427828
123193829	chr3:123193829:G:A	1.05611e-15	-2.08826	-3.18434e-10	4.94916e-08	-2.06819	-3.18434e-10
123193927	chr3:123193927:C:T	1.14399e-14	-3.25008e-10	0.294247	7.05629e-07	-3.25008e-10	0.589095
123194668	chr3:123194668:C:T	4.14347e-16	-1.7927	-1.23121	1.20708e-07	0.0651052	-1.24173
123194705	chr3:123194705:GT:G	4.09202e-16	-1.83364	-1.20276	1.55836e-07	0.217699	-1.13889
123194772	chr3:123194772:G:A	4.78465e-15	-3.25008e-10	-0.577443	2.26737e-07	-3.25008e-10	-0.546205
123194871	chr3:123194871:A:G	1.14539e-14	-3.25008e-10	0.295469	6.84367e-07	-3.25008e-10	0.5585
123195242	chr3:123195242:T:A	2.3285e-15	-3.25008e-10	-1.29763	1.09298e-07	-3.25008e-10	-1.27592
123195431	chr3:123195431:C:G	1.05644e-15	-2.08795	-3.18434e-10	9.22086e-08	-1.44594	-3.18434e-10
123196001	chr3:123196001:G:A	2.33601e-15	-3.25008e-10	-1.29441	1.09911e-07	-3.25008e-10	-1.27032
123196027	chr3:123196027:T:C	5.65754e-14	-1.78192	3.67464	4.03807e-06	0.40573	1.9278
123196400	chr3:123196400:G:A	3.92648e-15	-3.25008e-10	-0.775115	1.89456e-07	-3.25008e-10	-0.725836
123196702	chr3:123196702:T:G	2.30154e-15	-3.25008e-10	-1.30928	1.07882e-07	-3.25008e-10	-1.28896
123196909	chr3:123196909:C:A	2.103e-15	-1.60644	0.206951	2.51631e-07	0.0593818	-0.501412
123197360	chr3:123197360:T:C	5.36326e-15	-3.25008e-10	-0.463286	2.66004e-07	-3.25008e-10	-0.386484
123197559	chr3:123197559:C:CT	3.92894e-15	-3.25008e-10	-0.774487	1.92692e-07	-3.25008e-10	-0.708902
123197567	chr3:123197567:C:T	1.06841e-15	-1.11781	-0.958884	3.47426e-08	-1.46421	-0.957815
123197849	chr3:123197849:C:T	4.27765e-16	-1.81844	-1.1736	1.76228e-07	0.357848	-1.15606
123198199	chr3:123198199:CT:C	2.15881e-15	-1.50805	0.134752	1.75053e-07	-0.256845	-0.548064
123198495	chr3:123198495:A:C	2.3068e-15	-3.25008e-10	-1.307	1.08564e-07	-3.25008e-10	-1.28265
123198841	chr3:123198841:G:T	4.0299e-16	-2.02886	-1.02284	1.8698e-08	-1.86421	-1.17737
123199350	chr3:123199350:T:C	4.69204e-15	-1.62534	1.02834	5.65917e-07	0.112224	0.256229
123199387	chr3:123199387:A:G	2.35464e-15	-3.25008e-10	-1.28647	1.11229e-07	-3.25008e-10	-1.2584
123199693	chr3:123199693:T:C	4.78982e-15	-1.62658	1.05021	5.79613e-07	0.116794	0.275572
123199775	chr3:123199775:A:G	5.92241e-15	-3.25008e-10	-0.364114	2.95624e-07	-3.25008e-10	-0.280905
123199899	chr3:123199899:G:A	9.40389e-15	-0.693161	0.791427	8.67329e-08	-2.0842	0.577041
123200081	chr3:123200081:T:A	1.22736e-15	-1.93799	-3.18434e-10	5.5133e-08	-1.96025	-3.18434e-10
123200155	chr3:123200155:T:TCAG	3.0949e-15	-3.25008e-10	-1.0131	1.60864e-07	-3.25008e-10	-0.889433
123200159	chr3:123200159:C:T	2.55678e-15	-1.51633	0.312218	2.38053e-07	-0.0589865	-0.438516
123200376	chr3:123200376:A:G	2.32072e-15	-1.47267	0.171687	1.96411e-07	-0.166889	-0.522897
123200425	chr3:123200425:T:C	2.08182e-15	-1.5099	0.100283	1.99475e-07	-0.0990746	-0.57523
123200475	chr3:123200475:A:G	2.67758e-15	-3.25008e-10	-1.15794	1.26268e-07	-3.25008e-10	-1.13158
123200535	chr3:123200535:T:G	4.03991e-15	-3.25008e-10	-0.746634	1.9525e-07	-3.25008e-10	-0.695713
123200840	chr3:123200840:C:T	4.44139e-15	-1.58629	0.934397	4.96426e-07	0.0578809	0.179558
123201014	chr3:123201014:T:C	1.14346e-14	-3.25008e-10	0.293783	6.06564e-07	-3.25008e-10	0.437816
123201160	chr3:123201160:C:T	2.15263e-15	-1.50373	0.127569	2.00839e-07	-0.11109	-0.556404
123201315	chr3:123201315:G:A	2.06134e-15	-1.5059	0.0864018	1.95674e-07	-0.106784	-0.586761
123202010	chr3:123202010:C:T	3.53724e-15	-0.87951	-3.18434e-10	4.5993e-07	0.16108	-3.18434e-10
123202105	chr3:123202105:T:C	2.00899e-15	-1.42099	-0.0242392	3.17442e-07	0.377593	-0.587293
123202292	chr3:123202292:T:A	4.82536e-16	-1.90127	-0.97029	2.6927e-08	-1.64868	-1.02819
123202468	chr3:123202468:T:C	2.25688e-15	-1.55006	0.221187	2.35411e-07	-0.0199299	-0.488731
123203209	chr3:123203209:G:A	2.30315e-15	-3.25008e-10	-1.30858	1.05725e-07	-3.25008e-10	-1.30915
123203257	chr3:123203257:A:G	4.4651e-15	-3.25008e-10	-0.646565	2.19156e-07	-3.25008e-10	-0.580212
123203570	chr3:123203570:T:C	8.60832e-15	-1.91165	1.92152	2.63753e-06	1.045	0.862599
123203815	chr3:123203815:C:T	2.26948e-15	-1.50425	0.180941	2.08855e-07	-0.108958	-0.519399
123204046	chr3:123204046:G:A	4.98876e-16	-1.80017	-1.03809	1.8888e-07	0.519772	-1.24865
123204068	chr3:123204068:T:C	2.44816e-15	-3.25008e-10	-1.24752	1.13089e-07	-3.25008e-10	-1.24182
123204582	chr3:123204582:A:G	2.19742e-15	-1.55428	0.198707	2.32898e-07	-0.0143121	-0.505083
123204629	chr3:123204629:C:T	1.62574e-15	-1.6569	-3.18434e-10	5.86088e-08	-1.89911	-3.18434e-10
123204892	chr3:123204892:A:G	3.90096e-16	-2.01921	-1.06501	1.86167e-08	-1.84185	-1.20409
123205145	chr3:123205145:G:A	2.34341e-15	-1.5459	0.25465	2.39006e-07	-0.0293045	-0.464201
123205269	chr3:123205269:A:AT	2.50866e-15	-3.25008e-10	-1.22311	1.29216e-07	-3.25008e-10	-1.10851
123205356	chr3:123205356:A:G	2.13175e-15	-0.452336	-0.933578	6.33435e-08	-0.858102	-0.963321
123205577	chr3:123205577:A:G	3.97705e-16	-2.07959	-0.985313	1.70604e-07	0.332228	-1.16288
123205637	chr3:123205637:A:G	1.07648e-15	-2.06916	-3.18434e-10	9.07237e-08	-1.46218	-3.18434e-10
123205913	chr3:123205913:G:A	1.194e-15	-1.96554	-3.18434e-10	6.75456e-08	-1.75719	-3.18434e-10
123206348	chr3:123206348:G:T	2.44649e-15	-3.25008e-10	-1.2482	1.14066e-07	-3.25008e-10	-1.23321
123206368	chr3:123206368:T:C	2.21209e-15	-1.53931	0.190391	2.24402e-07	-0.0455127	-0.511043
123206491	chr3:123206491:A:G	1.06775e-15	-2.0773	-3.18434e-10	4.99036e-08	-2.0599	-3.18434e-10
123206837	chr3:123206837:T:C	2.37741e-15	-1.54644	0.269595	2.41291e-07	-0.030892	-0.453099
123206940	chr3:123206940:G:T	2.46378e-15	-1.49715	0.255991	2.17898e-07	-0.12287	-0.463098
123207051	chr3:123207051:A:G	2.30594e-15	-1.52393	0.216558	2.22533e-07	-0.0726833	-0.492237
123207057	chr3:123207057:G:A	2.44946e-15	-3.25008e-10	-1.24699	1.13255e-07	-3.25008e-10	-1.24035
123207278	chr3:123207278:T:C	2.3226e-15	-3.25008e-10	-1.30017	1.83302e-07	-3.25008e-10	-0.758861
123207709	chr3:123207709:T:C	1.15459e-14	-0.666278	0.96975	1.02569e-07	-2.08283	0.743375
123207819	chr3:123207819:G:A	3.90668e-16	-2.01198	-1.07077	1.87852e-08	-1.82875	-1.20817
123208058	chr3:123208058:C:T	2.33946e-15	-1.49383	0.20089	2.08085e-07	-0.128046	-0.504003
123208129	chr3:123208129:A:C	2.22773e-15	-1.51946	0.177585	2.15186e-07	-0.0777249	-0.520769
123208536	chr3:123208536:G:A	6.18998e-15	-3.25008e-10	-0.319926	3.32244e-07	-3.25008e-10	-0.164126
123208912	chr3:123208912:G:A	2.51683e-15	-3.25008e-10	-1.21986	1.0761e-07	-3.25008e-10	-1.29148
123208955	chr3:123208955:T:C	2.39091e-15	-1.59564	0.324455	2.7819e-07	0.0720436	-0.413734
123209623	chr3:123209623:C:T	1.61792e-15	-1.6937	0.0319788	3.62779e-07	0.241936	-0.318138
123209706	chr3:123209706:AAAT:A	5.34467e-15	-3.25008e-10	-0.466758	2.65808e-07	-3.25008e-10	-0.387221
123209746	chr3:123209746:A:G	2.49238e-15	-1.46692	0.237302	2.03031e-07	-0.179558	-0.47708
123209852	chr3:123209852:C:G	5.33421e-15	-3.25008e-10	-0.468716	2.65292e-07	-3.25008e-10	-0.389162
123209947	chr3:123209947:A:C	2.00373e-14	-0.565405	1.42014	1.69951e-07	-2.07731	1.24282
123210129	chr3:123210129:G:A	2.37592e-15	-1.52635	0.248876	2.29566e-07	-0.0665497	-0.467256
123210209	chr3:123210209:G:A	9.38159e-16	-1.35271	-0.853982	3.22946e-08	-1.64285	-0.852249
123210230	chr3:123210230:G:A	2.37899e-15	-1.52729	0.25111	2.30438e-07	-0.0643101	-0.465702
123210274	chr3:123210274:G:A	2.72051e-15	-3.25008e-10	-1.14204	1.17892e-07	-3.25008e-10	-1.20022
123210467	chr3:123210467:C:A	2.32828e-15	-1.51436	0.216636	2.19073e-07	-0.092137	-0.488453
123210984	chr3:123210984:C:T	1.06173e-15	-2.08296	-3.18434e-10	4.92866e-08	-2.07234	-3.18434e-10
123211014	chr3:123211014:A:G	5.02613e-16	-1.79966	-1.03113	1.88167e-07	0.519682	-1.25235
123211311	chr3:123211311:A:T	2.45624e-15	-1.47898	0.234756	2.08451e-07	-0.152424	-0.477865
123211996	chr3:123211996:G:A	3.91727e-16	-2.01306	-1.06699	1.88145e-08	-1.83035	-1.20502
123212034	chr3:123212034:C:T	5.33599e-15	-3.25008e-10	-0.468383	2.65372e-07	-3.25008e-10	-0.388863
123212706	chr3:123212706:T:G	1.05608e-14	-0.673313	0.887601	9.5126e-08	-2.08311	0.668321
123212743	chr3:123212743:A:T	1.02734e-14	-3.25008e-10	0.186701	5.93227e-07	-3.25008e-10	0.415581
123212864	chr3:123212864:C:T	3.88978e-16	-2.0056	-1.08149	1.88929e-08	-1.81676	-1.21445
123213291	chr3:123213291:C:T	2.324e-15	-3.25008e-10	-1.29957	1.12175e-07	-3.25008e-10	-1.24993
123213393	chr3:123213393:T:C	2.52934e-15	-1.49598	0.281077	2.24315e-07	-0.112197	-0.444745
123213789	chr3:123213789:A:G	4.84421e-16	-1.77694	-1.09071	1.82262e-07	0.454923	-1.21947
123213858	chr3:123213858:G:A	4.45934e-15	-1.54244	0.894582	4.92586e-07	-0.0562878	0.285962
123213922	chr3:123213922:G:A	2.17509e-15	-1.50104	0.135254	2.01741e-07	-0.11156	-0.551452
123214482	chr3:123214482:G:A	5.86046e-15	-1.51644	1.14181	4.72298e-07	-0.0958274	0.283443
123214709	chr3:123214709:G:A	4.28412e-14	-1.69366	3.3083	5.76308e-06	0.300516	2.38872
123214908	chr3:123214908:T:C	5.59827e-15	-1.49499	1.07459	4.30631e-07	-0.135047	0.230303
123214939	chr3:123214939:A:G	4.7091e-16	-1.89595	-0.99999	2.64431e-08	-1.64008	-1.05492
123216191	chr3:123216191:G:A	1.35832e-15	-1.83661	-3.18434e-10	5.45542e-08	-1.9708	-3.18434e-10
123216308	chr3:123216308:A:G	1.16608e-14	-3.25008e-10	0.313372	6.55722e-07	-3.25008e-10	0.515742
123216417	chr3:123216417:C:G	3.72647e-15	-3.25008e-10	-0.827395	1.60688e-07	-3.25008e-10	-0.890529
123216531	chr3:123216531:A:G	2.42204e-15	-1.48908	0.230832	2.12064e-07	-0.13226	-0.480847
123216576	chr3:123216576:G:T	2.41622e-15	-1.50967	0.249018	2.23131e-07	-0.0944265	-0.467811
123216670	chr3:123216670:A:G	2.54625e-15	-1.49783	0.289589	2.25284e-07	-0.114933	-0.437701
123217044	chr3:123217044:G:A	1.34979e-14	-3.25008e-10	0.459674	7.65436e-07	-3.25008e-10	0.67045
123217253	chr3:123217253:A:G	2.42666e-15	-1.48353	0.227187	2.0939e-07	-0.14254	-0.483255
123217327	chr3:123217327:G:A	3.92697e-14	-1.72561	3.2532	5.96684e-06	0.384019	2.33996
123217504	chr3:123217504:C:T	2.36135e-15	-1.46864	0.185019	1.97963e-07	-0.16814	-0.513772
123217538	chr3:123217538:A:AT	2.39417e-15	-1.47029	0.200467	2.00604e-07	-0.165938	-0.502722
123217572	chr3:123217572:A:G	2.46935e-15	-1.47943	0.240524	2.10043e-07	-0.149259	-0.473422
123218022	chr3:123218022:C:T	3.14156e-15	-1.48466	0.486516	2.58135e-07	-0.143873	-0.272639
123218335	chr3:123218335:C:T	6.72321e-15	-1.88535	1.64806	3.30741e-06	0.842989	1.29094
123218433	chr3:123218433:A:G	2.3413e-15	-1.52058	0.228429	2.24229e-07	-0.0750252	-0.482301
123218622	chr3:123218622:C:A	5.47158e-15	-3.25008e-10	-0.44329	2.72443e-07	-3.25008e-10	-0.362564
123218668	chr3:123218668:G:A	5.41328e-15	-3.25008e-10	-0.454002	1.3865e-07	-3.25008e-10	-1.03804
123219258	chr3:123219258:A:G	5.4826e-15	-3.25008e-10	-0.441278	2.73027e-07	-3.25008e-10	-0.360426
123219407	chr3:123219407:T:G	1.02564e-14	-3.25008e-10	0.185045	5.92091e-07	-3.25008e-10	0.413664
123219719	chr3:123219719:C:T	4.46316e-16	-1.71704	-1.23255	1.51295e-07	0.275704	-1.22647
123220249	chr3:123220249:CAT:C	4.02311e-16	-1.99552	-1.05787	1.95257e-08	-1.79863	-1.19963
123220596	chr3:123220596:A:G	1.07055e-15	-2.07469	-3.18434e-10	4.85448e-08	-2.08751	-3.18434e-10
123221122	chr3:123221122:TATTCGAGAAAGAAA:T	1.06362e-14	-3.25008e-10	0.221401	6.16113e-07	-3.25008e-10	0.453435
123221192	chr3:123221192:C:T	7.50847e-15	-3.25008e-10	-0.126826	2.00653e-07	-3.25008e-10	-0.668418
123221265	chr3:123221265:A:G	2.28746e-15	-1.71706	0.401643	2.97942e-07	-0.118605	-0.154492
123221341	chr3:123221341:T:C	2.13709e-15	-1.48053	0.0971163	1.89476e-07	-0.147776	-0.577957
123221342	chr3:123221342:G:A	2.27619e-15	-1.50097	0.180613	2.08495e-07	-0.112455	-0.517623
123221760	chr3:123221760:T:TTTG	2.53771e-15	-1.48253	0.270938	2.15802e-07	-0.144268	-0.451367
123221867	chr3:123221867:T:C	2.3881e-15	-1.57011	0.297751	2.53568e-07	-0.00355026	-0.430813
123222015	chr3:123222015:C:T	2.30805e-15	-3.25008e-10	-1.30646	1.72624e-07	-3.25008e-10	-0.81888
123222098	chr3:123222098:G:A	2.60048e-15	-1.51272	0.325556	2.37882e-07	-0.0874802	-0.410739
123222268	chr3:123222268:G:A	4.74027e-16	-1.88926	-1.00009	2.67562e-08	-1.62824	-1.05499
123222441	chr3:123222441:C:T	1.25093e-15	-1.91897	-3.18434e-10	7.26916e-08	-1.68377	-3.18434e-10
123222486	chr3:123222486:A:G	1.19724e-15	-1.96284	-3.18434e-10	6.81216e-08	-1.7487	-3.18434e-10
123222514	chr3:123222514:T:C	1.69349e-15	-1.61606	-3.18434e-10	1.01669e-07	-1.34827	-3.18434e-10
123222516	chr3:123222516:GC:G	3.97375e-15	-3.25008e-10	-0.763147	1.82254e-07	-3.25008e-10	-0.764593
123222840	chr3:123222840:C:T	5.94318e-15	-3.25008e-10	-0.360614	3.17937e-07	-3.25008e-10	-0.20814
123223300	chr3:123223300:A:G	4.89976e-16	-1.88361	-0.972647	2.76526e-08	-1.61994	-1.03034
123223373	chr3:123223373:T:G	2.51231e-15	-1.48837	0.26672	2.17318e-07	-0.134164	-0.454471
123223555	chr3:123223555:G:A	2.41666e-15	-1.51811	0.257644	2.2818e-07	-0.0787068	-0.461153
123223754	chr3:123223754:C:T	1.17696e-15	-1.97992	-3.18434e-10	6.9219e-08	-1.73272	-3.18434e-10
123223928	chr3:123223928:T:C	2.44943e-15	-3.25008e-10	-1.247	1.13148e-07	-3.25008e-10	-1.2413
123223935	chr3:123223935:G:A	1.83148e-15	-1.43671	-0.101022	2.93046e-07	0.356391	-0.646055
123223997	chr3:123223997:T:C	2.31408e-15	-3.25008e-10	-1.30385	1.10954e-07	-3.25008e-10	-1.26088
123224021	chr3:123224021:T:C	2.58756e-15	-1.46347	0.271327	2.08929e-07	-0.177193	-0.450809
123224393	chr3:123224393:A:AAAAG	2.4973e-15	-1.48655	0.258901	2.14961e-07	-0.139576	-0.459961
123224494	chr3:123224494:A:G	3.66945e-16	-2.00471	-1.14069	1.82272e-08	-1.81455	-1.25253
123224518	chr3:123224518:G:T	5.47855e-15	-3.25008e-10	-0.442017	2.7279e-07	-3.25008e-10	-0.361291
123224594	chr3:123224594:G:A	3.34349e-15	-3.25008e-10	-0.935842	1.56605e-07	-3.25008e-10	-0.916265
123224657	chr3:123224657:G:A	2.3467e-15	-3.25008e-10	-1.28985	1.10001e-07	-3.25008e-10	-1.26951
123224859	chr3:123224859:G:C	1.06777e-15	-2.07729	-3.18434e-10	5.00766e-08	-2.05644	-3.18434e-10
123225806	chr3:123225806:A:G	3.60233e-16	-1.96283	-1.20103	1.35111e-08	-2.06556	-1.30092
123225815	chr3:123225815:A:G	2.71909e-15	-3.25008e-10	-1.14256	1.13062e-07	-3.25008e-10	-1.24206
123225964	chr3:123225964:T:C	3.35841e-15	-1.69306	0.761672	3.784e-07	0.381685	-0.415727
123226090	chr3:123226090:G:A	1.23147e-15	-1.75324	-0.181409	2.74754e-07	0.493165	-0.847282
123226320	chr3:123226320:A:G	2.44296e-15	-3.25008e-10	-1.24965	1.20161e-07	-3.25008e-10	-1.18116
123226514	chr3:123226514:G:T	4.01707e-16	-1.80158	-1.25331	2.07227e-07	0.564156	-1.20034
123227497	chr3:123227497:C:T	2.30192e-15	-3.25008e-10	-1.30911	1.05711e-07	-3.25008e-10	-1.30928
123227881	chr3:123227881:A:G	2.23469e-15	-1.51711	0.178358	2.22339e-07	-0.0283888	-0.537403
123227935	chr3:123227935:C:T	4.56872e-16	-1.69016	-1.23605	1.8231e-07	0.238141	-1.00243
123228215	chr3:123228215:T:A	1.21482e-15	-1.94826	-3.18434e-10	6.93865e-08	-1.7303	-3.18434e-10
123228227	chr3:123228227:A:T	2.32537e-15	-3.25008e-10	-1.29898	1.05825e-07	-3.25008e-10	-1.30821
123228480	chr3:123228480:C:T	1.65742e-14	-3.25008e-10	0.664991	9.81646e-07	-3.25008e-10	0.919236
123228506	chr3:123228506:C:T	3.48096e-15	-1.3599	0.464351	2.13326e-07	-0.296897	-0.310278
123228598	chr3:123228598:A:G	2.50881e-15	-1.51969	0.296646	2.37229e-07	-0.0677606	-0.433209
123228626	chr3:123228626:T:C	2.65715e-15	-1.40215	0.236547	1.89444e-07	-0.250292	-0.475611
123228725	chr3:123228725:A:G	3.18995e-15	-0.564217	-0.418636	3.818e-08	-1.99789	-0.329789
123228727	chr3:123228727:G:A	1.96094e-15	-1.57309	0.10365	2.66551e-07	0.0183893	-0.402819
123229049	chr3:123229049:G:A	1.43172e-15	-1.78398	-3.18434e-10	5.11677e-08	-2.03489	-3.18434e-10
123229321	chr3:123229321:A:C	2.60801e-15	-3.25008e-10	-1.18427	1.09509e-07	-3.25008e-10	-1.27398
123229416	chr3:123229416:G:T	2.98541e-14	-3.25008e-10	1.25347	1.83702e-06	-3.25008e-10	1.5459
123229472	chr3:123229472:T:A	4.9219e-16	-1.79042	-1.06132	1.87047e-07	0.498759	-1.2374
123229601	chr3:123229601:C:T	4.3374e-15	-3.25008e-10	-0.675583	1.5706e-07	-3.25008e-10	-0.913365
123229804	chr3:123229804:G:A	6.03308e-15	-3.25008e-10	-0.345599	3.02956e-07	-3.25008e-10	-0.256407
123230006	chr3:123230006:G:A	6.56272e-16	-1.6777	-0.886339	1.88803e-08	-1.87012	-1.16176
123230190	chr3:123230190:A:T	2.32702e-15	-3.25008e-10	-1.29827	1.12525e-07	-3.25008e-10	-1.24682
123230312	chr3:123230312:A:G	2.97005e-14	-3.25008e-10	1.24831	1.36544e-06	-3.25008e-10	1.24924
123230674	chr3:123230674:C:T	1.19123e-15	-1.96787	-3.18434e-10	7.10641e-08	-1.70641	-3.18434e-10
123231276	chr3:123231276:G:C	2.29222e-15	-1.53407	0.220728	2.29102e-07	-0.0455924	-0.490237
123231609	chr3:123231609:G:A	2.41736e-15	-1.49346	0.233282	2.14389e-07	-0.121494	-0.48071
123232147	chr3:123232147:G:A	1.19039e-15	-1.96858	-3.18434e-10	6.7147e-08	-1.76311	-3.18434e-10
123232712	chr3:123232712:G:A	2.62561e-15	-1.52155	0.344008	2.45621e-07	-0.0725287	-0.393675
123232787	chr3:123232787:A:G	4.50549e-15	-3.25008e-10	-0.637561	6.68328e-07	-3.25008e-10	0.534783
123232836	chr3:123232836:G:A	2.64803e-15	-3.25008e-10	-1.16904	1.21129e-07	-3.25008e-10	-1.17314
123232863	chr3:123232863:T:A	2.37012e-15	-3.25008e-10	-1.27992	1.07141e-07	-3.25008e-10	-1.29585
123233303	chr3:123233303:AT:A	5.71606e-15	-3.25008e-10	-0.399577	2.84882e-07	-3.25008e-10	-0.317919
123234136	chr3:123234136:A:G	2.58172e-15	-1.51227	0.317874	2.36307e-07	-0.0879942	-0.416868
123234453	chr3:123234453:A:G	9.98888e-15	-0.738303	0.896918	9.5635e-08	-2.08668	0.677221
123234690	chr3:123234690:A:T	2.30934e-15	-3.25008e-10	-1.3059	1.1018e-07	-3.25008e-10	-1.26788
123234739	chr3:123234739:T:C	2.61276e-15	-3.25008e-10	-1.18245	1.09613e-07	-3.25008e-10	-1.27304
123234812	chr3:123234812:C:T	1.05589e-15	-2.08848	-3.18434e-10	5.0179e-08	-2.0544	-3.18434e-10
123234895	chr3:123234895:C:T	7.59458e-15	-3.25008e-10	-0.115423	4.24148e-07	-3.25008e-10	0.0800866
123234896	chr3:123234896:G:A	2.29925e-15	-1.51377	0.203499	2.1805e-07	-0.0838968	-0.501372
123234955	chr3:123234955:G:A	2.30158e-15	-3.25008e-10	-1.30926	1.08042e-07	-3.25008e-10	-1.28748
123235008	chr3:123235008:C:G	2.31229e-15	-3.25008e-10	-1.30462	1.10711e-07	-3.25008e-10	-1.26307
123235056	chr3:123235056:T:C	2.66436e-15	-1.45079	0.287892	2.08624e-07	-0.191497	-0.437962
123235215	chr3:123235215:C:T	2.31273e-15	-3.25008e-10	-1.30443	1.10714e-07	-3.25008e-10	-1.26304
123235278	chr3:123235278:A:G	2.47694e-15	-1.51117	0.275339	2.28742e-07	-0.0879824	-0.449419
123235319	chr3:123235319:C:T	2.43874e-15	-1.52153	0.270158	2.32284e-07	-0.0690874	-0.452949
123235687	chr3:123235687:G:A	2.61045e-15	-3.25008e-10	-1.18334	1.09564e-07	-3.25008e-10	-1.27348
123235753	chr3:123235753:A:G	2.46965e-15	-1.51051	0.271725	2.27844e-07	-0.0895383	-0.451796
123236138	chr3:123236138:C:T	2.47536e-15	-3.25008e-10	-1.23647	1.14365e-07	-3.25008e-10	-1.2306
123236524	chr3:123236524:G:A	2.31052e-15	-3.25008e-10	-1.30538	1.10372e-07	-3.25008e-10	-1.26614
123236526	chr3:123236526:C:T	2.23403e-15	-1.51124	0.172191	2.12033e-07	-0.0883784	-0.524873
123236829	chr3:123236829:G:A	2.75953e-15	-1.48179	0.353991	2.23784e-07	-0.149051	-0.410262
123236868	chr3:123236868:G:GA	1.07614e-15	-2.06948	-3.18434e-10	3.59933e-07	-0.0840769	-3.18434e-10
123237044	chr3:123237044:A:C	2.49464e-15	-1.48947	0.260761	2.17402e-07	-0.128475	-0.459773
123237338	chr3:123237338:TACA:T	2.51235e-15	-1.48226	0.260615	2.14465e-07	-0.141465	-0.460386
123237744	chr3:123237744:C:T	6.73563e-15	-1.85593	1.62048	2.90038e-06	0.739978	1.26262
123237827	chr3:123237827:A:G	3.96045e-15	-3.25008e-10	-0.766499	1.46443e-07	-3.25008e-10	-0.983361
123237867	chr3:123237867:AG:A	2.28573e-15	-1.5411	0.224931	2.33006e-07	-0.0324259	-0.486504
123237889	chr3:123237889:C:T	3.01146e-14	-3.25008e-10	1.26215	1.38146e-06	-3.25008e-10	1.2609
123237975	chr3:123237975:G:A	2.3063e-15	-3.25008e-10	-1.30721	1.09632e-07	-3.25008e-10	-1.27287
123238390	chr3:123238390:G:T	2.31218e-15	-3.25008e-10	-1.30467	1.10632e-07	-3.25008e-10	-1.26379
123238630	chr3:123238630:G:A	2.52569e-15	-1.48831	0.271964	2.18783e-07	-0.130542	-0.451371
123239612	chr3:123239612:T:G	2.30499e-15	-3.25008e-10	-1.30778	1.69341e-07	-3.25008e-10	-0.838081
123239958	chr3:123239958:T:C	6.48985e-15	-0.272617	-3.18434e-10	4.92704e-06	2.5325	-3.18434e-10
123240136	chr3:123240136:A:G	2.30856e-15	-3.25008e-10	-1.30623	1.72972e-07	-3.25008e-10	-0.816863
123240770	chr3:123240770:G:A	1.81757e-14	-1.87124	2.62848	8.33391e-06	0.817803	2.24029
123240956	chr3:123240956:T:A	4.51412e-16	-2.07191	-0.866325	2.07906e-08	-1.95227	-0.983227
123240979	chr3:123240979:T:C	2.60528e-15	-3.25008e-10	-1.18532	1.20757e-07	-3.25008e-10	-1.17621
123241066	chr3:123241066:A:G	1.05777e-15	-2.0867	-3.18434e-10	5.08187e-08	-2.04173	-3.18434e-10
123241150	chr3:123241150:C:T	1.14049e-15	-2.0114	-3.18434e-10	8.33643e-08	-1.54677	-3.18434e-10
123241402	chr3:123241402:T:C	2.31041e-15	-3.25008e-10	-1.30543	1.10356e-07	-3.25008e-10	-1.26628
123241481	chr3:123241481:C:T	2.51658e-15	-1.47661	0.256654	2.11531e-07	-0.152356	-0.463268
123241508	chr3:123241508:C:T	2.61336e-15	-3.25008e-10	-1.18222	1.09624e-07	-3.25008e-10	-1.27294
123241595	chr3:123241595:T:G	2.3101e-15	-3.25008e-10	-1.30557	1.10303e-07	-3.25008e-10	-1.26676
123241751	chr3:123241751:A:G	2.70329e-15	-3.25008e-10	-1.14839	1.21011e-07	-3.25008e-10	-1.17411
123241894	chr3:123241894:C:T	2.75662e-15	-3.25008e-10	-1.12885	1.25613e-07	-3.25008e-10	-1.13679
123242239	chr3:123242239:TC:T	2.34805e-15	-1.52547	0.236199	2.27754e-07	-0.063619	-0.478108
123242522	chr3:123242522:C:T	2.27466e-15	-1.47822	0.157189	1.98229e-07	-0.145233	-0.535341
123242632	chr3:123242632:C:G	2.31329e-15	-3.25008e-10	-1.30419	1.0948e-07	-3.25008e-10	-1.27426
123242647	chr3:123242647:T:C	2.8458e-15	-1.24535	0.14834	1.03245e-07	-0.803335	-0.529559
123242747	chr3:123242747:G:T	2.15132e-15	-1.52295	0.146179	2.1139e-07	-0.0683367	-0.547954
123243086	chr3:123243086:G:A	2.45701e-15	-3.25008e-10	-1.24391	1.13473e-07	-3.25008e-10	-1.23843
123243416	chr3:123243416:G:A	2.30607e-15	-3.25008e-10	-1.30731	1.06768e-07	-3.25008e-10	-1.29934
123243430	chr3:123243430:C:T	7.04599e-15	-3.25008e-10	-0.190399	3.91561e-07	-3.25008e-10	0.000146154
123243445	chr3:123243445:C:T	8.37548e-15	-3.25008e-10	-0.0175491	4.32859e-07	-3.25008e-10	0.100417
123243699	chr3:123243699:C:T	3.21734e-15	-1.56521	0.590908	3.20125e-07	0.00770017	-0.208985
123243881	chr3:123243881:C:T	2.30482e-15	-3.25008e-10	-1.30786	1.09308e-07	-3.25008e-10	-1.27583
123243962	chr3:123243962:A:G	2.32447e-15	-1.49302	0.193656	3.25629e-07	0.240651	-0.424887
123244145	chr3:123244145:A:G	4.315e-16	-1.72542	-1.25793	1.60662e-07	0.304322	-1.19502
123244199	chr3:123244199:A:G	2.34759e-15	-1.47184	0.18237	1.99553e-07	-0.155424	-0.518489
123244290	chr3:123244290:C:T	2.31972e-15	-3.25008e-10	-1.30141	1.11671e-07	-3.25008e-10	-1.25444
123244424	chr3:123244424:A:G	9.92065e-15	-3.25008e-10	0.151761	5.66187e-07	-3.25008e-10	0.36893
123244469	chr3:123244469:T:G	2.62927e-15	-3.25008e-10	-1.17615	1.21952e-07	-3.25008e-10	-1.16637
123244809	chr3:123244809:G:A	2.36699e-15	-1.49537	0.214132	2.13134e-07	-0.113656	-0.494417
123245075	chr3:123245075:T:C	2.31429e-15	-3.25008e-10	-1.30375	1.10901e-07	-3.25008e-10	-1.26136
123245200	chr3:123245200:T:A	6.72409e-15	-1.82794	1.59078	1.42998e-06	0.725865	0.569553
123245232	chr3:123245232:A:G	2.45536e-15	-1.46379	0.219205	2.0232e-07	-0.169266	-0.490881
123245494	chr3:123245494:A:G	4.79461e-15	-3.25008e-10	-0.575365	1.6848e-07	-3.25008e-10	-0.843179
123245543	chr3:123245543:G:GA	2.66345e-15	-1.45531	0.292071	2.10334e-07	-0.183783	-0.437515
123245598	chr3:123245598:C:A	2.39566e-15	-1.48199	0.212787	2.07845e-07	-0.137674	-0.495529
123246457	chr3:123246457:C:T	4.84452e-16	-2.07808	-0.789516	2.18144e-08	-1.97147	-0.91596
123247215	chr3:123247215:C:T	2.43514e-15	-1.48939	0.236532	2.14298e-07	-0.123759	-0.478867
123247337	chr3:123247337:T:C	1.70431e-15	-1.67144	0.0617442	2.74464e-07	0.0205664	-0.37574
123247556	chr3:123247556:A:G	2.33575e-15	-1.51927	0.224752	2.24476e-07	-0.0686655	-0.487563
123247813	chr3:123247813:C:T	1.28048e-15	-1.89562	-3.18434e-10	5.05303e-08	-2.04742	-3.18434e-10
123248006	chr3:123248006:A:T	2.31023e-15	-3.25008e-10	-1.30551	1.10328e-07	-3.25008e-10	-1.26654
123248117	chr3:123248117:A:G	4.56579e-16	-2.08072	-0.846132	2.05767e-08	-1.98081	-0.965023
123248471	chr3:123248471:A:G	1.92041e-15	-1.49032	-3.18434e-10	3.63617e-07	-0.0738935	-3.18434e-10
123248638	chr3:123248638:G:A	1.07705e-14	-3.25008e-10	0.233954	5.47854e-07	-3.25008e-10	0.336013
123248646	chr3:123248646:A:G	2.58326e-15	-1.4163	0.222489	1.84956e-07	-0.260931	-0.488943
123249143	chr3:123249143:A:T	2.44133e-15	-1.44593	0.195614	1.92713e-07	-0.199953	-0.508839
123249236	chr3:123249236:A:G	2.6267e-15	-3.25008e-10	-1.17713	1.21815e-07	-3.25008e-10	-1.16749
123249669	chr3:123249669:T:C	2.50482e-15	-1.57435	0.349707	3.12548e-07	0.0804752	-0.305713
123249866	chr3:123249866:G:A	8.03103e-15	-0.778297	0.718752	8.09083e-08	-2.08783	0.511155
123249955	chr3:123249955:A:T	2.27857e-15	-1.48728	0.167973	2.03113e-07	-0.127268	-0.528966
123250022	chr3:123250022:G:A	2.32042e-15	-1.48736	0.186252	2.05899e-07	-0.126958	-0.515652
123250271	chr3:123250271:G:A	2.36248e-15	-1.46883	0.185688	1.99256e-07	-0.159748	-0.515656
123250276	chr3:123250276:G:A	9.78066e-15	-3.25008e-10	0.137549	4.95716e-07	-3.25008e-10	0.236009
123250302	chr3:123250302:C:T	2.27558e-15	-1.49799	0.177368	2.08738e-07	-0.107023	-0.52189
123250469	chr3:123250469:C:T	2.79056e-15	-3.25008e-10	-1.11661	1.20369e-07	-3.25008e-10	-1.17943
123251060	chr3:123251060:A:AT	2.40811e-15	-1.48876	0.224748	2.1252e-07	-0.123681	-0.487276
123251395	chr3:123251395:A:G	2.26239e-15	-1.51672	0.190284	2.18204e-07	-0.0724418	-0.512124
123251597	chr3:123251597:AGAG:A	2.33599e-15	-1.48413	0.189705	2.05223e-07	-0.13343	-0.512466
123251800	chr3:123251800:TACA:T	2.41399e-15	-1.49474	0.233169	2.16077e-07	-0.113637	-0.480724
123252046	chr3:123252046:G:A	2.31394e-15	-1.51626	0.212354	2.2136e-07	-0.0742435	-0.495962
123252248	chr3:123252248:T:G	2.562e-15	-1.45551	0.253443	2.02424e-07	-0.193796	-0.465836
123252503	chr3:123252503:T:C	2.41367e-15	-1.51106	0.249355	2.25393e-07	-0.0830987	-0.469049
123252577	chr3:123252577:A:G	2.86356e-14	-3.25008e-10	1.21179	6.37079e-07	-3.25008e-10	0.486898
123252880	chr3:123252880:T:G	2.31024e-15	-3.25008e-10	-1.30551	1.10329e-07	-3.25008e-10	-1.26653
123252940	chr3:123252940:G:T	9.09418e-15	-3.25008e-10	0.0647774	5.14135e-07	-3.25008e-10	0.272491
123253777	chr3:123253777:T:TTTA	2.31031e-15	-3.25008e-10	-1.30547	1.75218e-07	-3.25008e-10	-0.803962
123253835	chr3:123253835:A:C	2.31121e-15	-3.25008e-10	-1.30508	1.10479e-07	-3.25008e-10	-1.26517
123254287	chr3:123254287:G:A	2.3241e-15	-3.25008e-10	-1.29953	1.1215e-07	-3.25008e-10	-1.25016
123254659	chr3:123254659:G:A	2.13072e-15	-1.49243	0.106036	1.95831e-07	-0.120149	-0.572594
123255085	chr3:123255085:T:G	2.30592e-15	-1.46362	0.156239	1.90961e-07	-0.181336	-0.536589
123255226	chr3:123255226:G:A	3.29813e-14	-3.25008e-10	1.35308	2.03561e-06	-3.25008e-10	1.64855
123256258	chr3:123256258:G:T	2.3069e-15	-1.50542	0.198467	2.14714e-07	-0.094902	-0.505788
123256278	chr3:123256278:C:T	2.95419e-14	-3.25008e-10	1.24295	1.3552e-06	-3.25008e-10	1.24171
123256548	chr3:123256548:T:G	2.27474e-15	-1.47022	0.149231	1.94584e-07	-0.157581	-0.541549
123256786	chr3:123256786:T:G	2.11201e-15	-1.65907	0.263851	3.34957e-07	0.0490586	-0.205051
123256830	chr3:123256830:G:C	2.30605e-15	-3.25008e-10	-1.30732	1.09578e-07	-3.25008e-10	-1.27336
123256884	chr3:123256884:C:T	1.41042e-14	-3.25008e-10	0.503613	7.61269e-07	-3.25008e-10	0.664992
123256904	chr3:123256904:T:C	2.34551e-14	-1.76255	2.77478	2.67526e-06	0.550472	1.37134
123257164	chr3:123257164:G:T	1.72477e-15	-1.61465	0.016881	2.72446e-07	0.109716	-0.47227
123257165	chr3:123257165:T:C	3.18087e-16	-2.04366	-1.24463	1.69311e-08	-1.86292	-1.27792
123257186	chr3:123257186:G:A	2.24089e-15	-1.48357	0.147586	1.98854e-07	-0.13458	-0.542846
123257529	chr3:123257529:C:G	3.16878e-15	-3.25008e-10	-0.98951	1.06868e-07	-3.25008e-10	-1.2984
123257531	chr3:123257531:C:G	1.66119e-14	-3.25008e-10	0.667264	4.01596e-07	-3.25008e-10	0.025451
123257571	chr3:123257571:T:C	2.32622e-15	-1.51625	0.217643	2.22321e-07	-0.0741448	-0.491729
123257601	chr3:123257601:A:C	2.31096e-15	-3.25008e-10	-1.3052	1.10443e-07	-3.25008e-10	-1.26549
123257698	chr3:123257698:C:T	6.48361e-15	-3.25008e-10	-0.273579	3.23792e-07	-3.25008e-10	-0.189893
123257712	chr3:123257712:C:T	1.85644e-15	-1.62329	0.0990918	2.52436e-07	0.140154	-0.578993
123257756	chr3:123257756:C:T	4.67425e-15	-3.25008e-10	-0.600788	2.3094e-07	-3.25008e-10	-0.527838
123257804	chr3:123257804:C:T	2.1928e-15	-1.48616	0.128477	1.96608e-07	-0.131255	-0.557527
123258119	chr3:123258119:T:C	6.62334e-15	-3.25008e-10	-0.252258	3.63808e-07	-3.25008e-10	-0.0733695
123258682	chr3:123258682:T:A	2.31292e-15	-3.25008e-10	-1.30435	1.10741e-07	-3.25008e-10	-1.2628
123258858	chr3:123258858:A:G	4.2991e-16	-1.89016	-1.09688	2.44613e-08	-1.63134	-1.14157
123259007	chr3:123259007:T:C	1.11364e-15	-2.03523	-3.18434e-10	7.78479e-08	-1.61524	-3.18434e-10
123259205	chr3:123259205:T:G	2.29842e-15	-1.55994	0.249307	2.97133e-07	0.107461	-0.383276
123259639	chr3:123259639:G:A	2.23744e-15	-1.49761	0.160078	2.05869e-07	-0.109011	-0.533742
123259693	chr3:123259693:C:A	3.37795e-16	-1.9221	-1.30607	1.39253e-08	-2.0342	-1.30209
123259993	chr3:123259993:A:G	2.38343e-15	-1.48925	0.214928	2.11031e-07	-0.123734	-0.494257
123260213	chr3:123260213:A:G	1.88954e-15	-1.50653	-3.18434e-10	3.87254e-07	-0.0109144	-3.18434e-10
123260647	chr3:123260647:G:A	2.29875e-15	-1.52178	0.211286	2.23633e-07	-0.0643404	-0.49565
123260958	chr3:123260958:C:T	2.05037e-15	-1.59243	0.167595	2.48387e-07	0.0729306	-0.527939
123260981	chr3:123260981:T:G	1.94708e-15	-1.58557	0.109042	2.31853e-07	0.045239	-0.569131
123261093	chr3:123261093:C:T	2.45322e-15	-1.49406	0.248604	2.17739e-07	-0.116446	-0.470254
123261192	chr3:123261192:A:G	7.02997e-15	-0.842895	0.65022	7.56921e-08	-2.08866	0.445333
123261525	chr3:123261525:A:G	2.88237e-15	-3.25008e-10	-1.08425	1.23863e-07	-3.25008e-10	-1.15082
123261612	chr3:123261612:A:G	2.36453e-15	-1.53014	0.247857	2.32862e-07	-0.0479672	-0.471583
123261731	chr3:123261731:C:T	2.26583e-15	-1.50785	0.182936	2.13135e-07	-0.0901616	-0.51791
123262241	chr3:123262241:C:T	2.95419e-14	-3.25008e-10	1.24295	1.3552e-06	-3.25008e-10	1.24171
123262794	chr3:123262794:C:T	5.55872e-14	-3.25008e-10	1.8751	2.72312e-06	-3.25008e-10	1.93954
123262830	chr3:123262830:G:A	3.94916e-14	-3.25008e-10	1.53323	2.45827e-06	-3.25008e-10	1.83722
123262886	chr3:123262886:G:A	4.00959e-15	-0.754168	-3.18434e-10	7.47601e-08	-1.65571	-3.18434e-10
123262959	chr3:123262959:A:G	9.77878e-15	-3.25008e-10	0.137357	4.95616e-07	-3.25008e-10	0.235806
123263104	chr3:123263104:G:A	9.95328e-16	-1.67208	-0.475463	2.14158e-07	0.246297	-0.849576
123263581	chr3:123263581:A:T	2.5695e-15	-1.49171	0.292561	2.2407e-07	-0.121351	-0.436686
123263835	chr3:123263835:C:A	2.30233e-15	-3.25008e-10	-1.30893	1.05718e-07	-3.25008e-10	-1.30922
123264217	chr3:123264217:C:T	3.2914e-16	-2.03686	-1.21727	1.7518e-08	-1.84866	-1.25811
123264456	chr3:123264456:A:T	2.31554e-15	-3.25008e-10	-1.30322	1.11113e-07	-3.25008e-10	-1.25945
123264494	chr3:123264494:ACT:A	8.56032e-15	-0.650738	0.655018	7.62323e-08	-2.08187	0.445663
123264721	chr3:123264721:C:T	3.4829e-16	-1.97784	-1.21974	5.82037e-08	-0.614183	-1.29186
123264752	chr3:123264752:C:T	4.10179e-15	-3.25008e-10	-0.731434	1.93387e-07	-3.25008e-10	-0.705301
123265317	chr3:123265317:G:A	9.75096e-15	-3.25008e-10	0.134509	4.93726e-07	-3.25008e-10	0.231985
123265398	chr3:123265398:A:T	2.50122e-15	-3.25008e-10	-1.22608	1.17759e-07	-3.25008e-10	-1.20136
123265600	chr3:123265600:TGTG:T	2.10756e-15	-1.63032	0.232998	2.80672e-07	0.148855	-0.481665
123266556	chr3:123266556:G:A	9.25912e-15	-0.821371	0.904123	9.61351e-08	-2.08858	0.684335
123266566	chr3:123266566:A:G	4.78365e-16	-1.78813	-1.09211	2.18821e-08	-1.64293	-1.24139
123266615	chr3:123266615:C:T	2.05851e-15	-1.59207	0.171192	2.46979e-07	0.0652188	-0.525911
123266658	chr3:123266658:A:T	1.96543e-15	-1.62801	0.160868	2.6448e-07	0.141181	-0.533409
123266730	chr3:123266730:G:A	1.10866e-14	-3.25008e-10	0.262879	5.87716e-07	-3.25008e-10	0.406248
123266847	chr3:123266847:C:T	1.99813e-15	-1.6166	0.165961	2.59208e-07	0.117347	-0.52971
123268088	chr3:123268088:C:G	8.38371e-15	-3.25008e-10	-0.0165672	4.69483e-07	-3.25008e-10	0.181638
123268379	chr3:123268379:A:G	1.94068e-15	-1.67665	0.196832	3.03746e-07	0.253417	-0.507221
123268518	chr3:123268518:A:C	2.30152e-15	-3.25008e-10	-1.30929	1.61183e-07	-3.25008e-10	-0.887453
123268573	chr3:123268573:C:T	5.75065e-15	-3.25008e-10	-0.393544	3.10995e-07	-3.25008e-10	-0.23022
123268791	chr3:123268791:A:G	2.71743e-15	-3.25008e-10	-1.14317	1.2536e-07	-3.25008e-10	-1.13881
123269373	chr3:123269373:G:A	1.89817e-15	-1.67893	0.176965	3.04656e-07	0.270789	-0.521599
123269450	chr3:123269450:CTTA:C	7.70695e-15	-3.25008e-10	-0.100735	3.954e-07	-3.25008e-10	0.00990242
123270283	chr3:123270283:TGATA:T	1.63688e-15	-1.6593	0.00923525	2.57852e-07	0.224525	-0.642135
123270533	chr3:123270533:GTT:G	2.86045e-15	-3.25008e-10	-1.09188	1.30231e-07	-3.25008e-10	-1.10069
123270637	chr3:123270637:T:C	7.92136e-15	-1.98057	1.90728	3.68336e-06	1.39146	0.850124
123270817	chr3:123270817:C:T	1.36446e-15	-1.72061	-0.111486	3.16485e-07	0.358163	-0.570882
123271043	chr3:123271043:T:C	2.84964e-15	-3.25008e-10	-1.09567	1.34792e-07	-3.25008e-10	-1.06626
123271162	chr3:123271162:C:T	2.31035e-15	-3.25008e-10	-1.30546	1.10348e-07	-3.25008e-10	-1.26636
123271444	chr3:123271444:C:T	1.65427e-15	-1.67359	0.0340992	2.71624e-07	0.258838	-0.624415
123271855	chr3:123271855:A:C	1.70982e-15	-1.63244	0.0259734	2.45731e-07	0.164227	-0.629985
123271958	chr3:123271958:G:A	2.82337e-14	-3.25008e-10	1.19766	1.29114e-06	-3.25008e-10	1.19328
123272174	chr3:123272174:A:T	1.20797e-14	-1.94242	2.29109	4.10662e-06	1.18322	1.16714
123272191	chr3:123272191:C:T	3.12434e-16	-2.01183	-1.29439	1.75356e-08	-1.79856	-1.3072
123272204	chr3:123272204:G:A	7.85553e-15	-3.25008e-10	-0.081639	3.81595e-07	-3.25008e-10	-0.0256359
123272388	chr3:123272388:T:C	1.77337e-15	-1.58638	0.0164012	2.18818e-07	0.0554217	-0.637177
123272416	chr3:123272416:C:G	2.49497e-15	-3.25008e-10	-1.22858	1.15314e-07	-3.25008e-10	-1.22233
123272542	chr3:123272542:A:G	2.30225e-15	-3.25008e-10	-1.30897	1.64804e-07	-3.25008e-10	-0.865237
123272669	chr3:123272669:G:A	1.57315e-15	-1.68978	-3.18434e-10	1.28004e-07	-1.11793	-3.18434e-10
123273003	chr3:123273003:G:T	2.75091e-15	-1.85061	0.719683	1.08279e-06	0.753687	0.263613
123273056	chr3:123273056:G:A	2.76767e-15	-1.84988	0.725027	1.08309e-06	0.749261	0.268319
123273408	chr3:123273408:A:G	1.19876e-14	-0.715388	1.0564	1.11227e-07	-2.0858	0.827378
123273788	chr3:123273788:A:G	1.48896e-15	-1.65006	-0.0947209	2.6656e-07	0.172895	-0.55729
123274239	chr3:123274239:T:C	3.04704e-15	-3.25008e-10	-1.02869	1.20752e-07	-3.25008e-10	-1.17625
123274486	chr3:123274486:G:A	2.30227e-15	-3.25008e-10	-1.30896	1.061e-07	-3.25008e-10	-1.30561
123274546	chr3:123274546:A:G	1.44415e-15	-1.66571	-0.109628	2.7425e-07	0.213388	-0.569342
123274863	chr3:123274863:G:T	1.07148e-15	-1.98683	-0.0869855	1.03548e-06	1.34061	-0.367989
123274900	chr3:123274900:G:A	2.3022e-15	-3.25008e-10	-1.30899	1.08567e-07	-3.25008e-10	-1.28263
123275125	chr3:123275125:C:G	6.88116e-15	-3.25008e-10	-0.21407	3.13343e-07	-3.25008e-10	-0.222698
123275193	chr3:123275193:TTATTG:T	6.32506e-15	-3.25008e-10	-0.298337	3.57887e-07	-3.25008e-10	-0.089777
123275273	chr3:123275273:CAGT:C	5.65918e-16	-1.75015	-0.962017	1.85158e-07	0.474846	-1.22363
123275578	chr3:123275578:T:C	2.19612e-15	-1.11546	-0.2407	2.61299e-07	0.343349	-0.74768
123275602	chr3:123275602:ATTACAG:A	2.50592e-15	-3.25008e-10	-1.2242	1.15877e-07	-3.25008e-10	-1.21747
123275610	chr3:123275610:A:T	2.50851e-15	-3.25008e-10	-1.22317	1.16001e-07	-3.25008e-10	-1.21639
123276080	chr3:123276080:G:A	1.05795e-15	-2.08652	-3.18434e-10	5.25135e-08	-2.00893	-3.18434e-10
123276308	chr3:123276308:C:T	8.16753e-15	-3.25008e-10	-0.0426908	5.76069e-07	-3.25008e-10	0.386232
123276784	chr3:123276784:A:G	1.00876e-14	-3.25008e-10	0.168455	7.34235e-07	-3.25008e-10	0.628835
123277515	chr3:123277515:G:A	2.30707e-15	-3.25008e-10	-1.30688	1.05798e-07	-3.25008e-10	-1.30847
123277568	chr3:123277568:G:A	4.85563e-15	-3.25008e-10	-0.562719	2.17582e-07	-3.25008e-10	-0.587421
123277870	chr3:123277870:T:TAATG	9.62545e-15	-3.25008e-10	0.121553	6.95655e-07	-3.25008e-10	0.574858
123278075	chr3:123278075:T:A	4.08325e-16	-1.75042	-1.28813	1.71847e-07	0.310594	-1.13398
123278217	chr3:123278217:C:T	7.07273e-15	-2.08808	1.90147	3.48704e-07	-2.00021	1.88444
123278308	chr3:123278308:G:C	2.71254e-15	-3.25008e-10	-1.14497	1.32533e-07	-3.25008e-10	-1.08316
123278415	chr3:123278415:T:C	2.70305e-15	-3.25008e-10	-1.14848	1.1442e-07	-3.25008e-10	-1.23012
123278770	chr3:123278770:A:G	1.58088e-14	-3.25008e-10	0.61771	1.20971e-06	-3.25008e-10	1.12814
123278793	chr3:123278793:G:A	1.42853e-14	-3.25008e-10	0.516373	1.08768e-06	-3.25008e-10	1.02181
123278862	chr3:123278862:C:T	1.10996e-15	-2.03854	-3.18434e-10	4.8791e-08	-2.08245	-3.18434e-10
123279751	chr3:123279751:C:T	1.55537e-15	-1.70115	-3.18434e-10	2.07747e-07	-0.633672	-3.18434e-10
123279781	chr3:123279781:C:T	1.36787e-14	-3.25008e-10	0.472983	1.02804e-06	-3.25008e-10	0.965419
123279786	chr3:123279786:C:T	2.19023e-15	-1.37523	0.0163782	3.52497e-07	0.346441	-0.451394
123279787	chr3:123279787:G:A	4.18726e-16	-1.72148	-1.29192	1.64318e-07	0.242946	-1.11114
123280521	chr3:123280521:C:T	1.24414e-14	-3.25008e-10	0.378171	9.23575e-07	-3.25008e-10	0.858257
123280734	chr3:123280734:G:C	1.35294e-14	-3.25008e-10	0.462005	1.01597e-06	-3.25008e-10	0.953609
123281146	chr3:123281146:T:TAC	2.45235e-14	-3.25008e-10	1.05678	1.5592e-06	-3.25008e-10	1.38193
123281149	chr3:123281149:A:G	2.43513e-15	-3.25008e-10	-1.25286	1.17516e-07	-3.25008e-10	-1.20342
123281354	chr3:123281354:G:A	2.60347e-14	-3.25008e-10	1.11657	1.66789e-06	-3.25008e-10	1.44932
123281507	chr3:123281507:C:A	6.45901e-15	-3.25008e-10	-0.277381	2.94003e-07	-3.25008e-10	-0.286404
123282102	chr3:123282102:T:C	1.01623e-14	-2.08243	2.25826	4.2971e-07	-2.041	2.13411
123282499	chr3:123282499:C:T	2.30159e-15	-3.25008e-10	-1.30926	1.60836e-07	-3.25008e-10	-0.889607
123282532	chr3:123282532:A:G	2.03402e-14	-3.25008e-10	0.869744	1.29829e-06	-3.25008e-10	1.19881
123282616	chr3:123282616:A:G	3.32671e-15	-3.25008e-10	-0.940875	1.68703e-07	-3.25008e-10	-0.841855
123282647	chr3:123282647:G:A	7.86239e-16	-1.81247	-0.570883	3.42405e-08	-1.58572	-0.85087
123282884	chr3:123282884:T:TGAA	1.01292e-14	-3.25008e-10	0.172566	5.59831e-07	-3.25008e-10	0.357639
123283216	chr3:123283216:C:A	3.57873e-15	-3.25008e-10	-0.867851	1.9069e-07	-3.25008e-10	-0.719345
123283217	chr3:123283217:A:C	3.56149e-15	-3.25008e-10	-0.872677	1.89423e-07	-3.25008e-10	-0.726011
123283389	chr3:123283389:T:C	6.13921e-14	-3.25008e-10	1.97442	1.72221e-06	-3.25008e-10	1.48137
123283480	chr3:123283480:A:G	2.08566e-14	-3.25008e-10	0.894814	1.33294e-06	-3.25008e-10	1.22515
123283490	chr3:123283490:G:C	2.03534e-14	-3.25008e-10	0.870391	1.29848e-06	-3.25008e-10	1.19895
123283625	chr3:123283625:G:GAAAC	2.35448e-15	-3.25008e-10	-1.28654	1.1062e-07	-3.25008e-10	-1.2639
123284219	chr3:123284219:T:G	9.0542e-15	-3.25008e-10	0.060371	4.91719e-07	-3.25008e-10	0.227912
123284451	chr3:123284451:C:A	9.08351e-15	-3.25008e-10	0.0636031	4.93636e-07	-3.25008e-10	0.231802
123284840	chr3:123284840:G:A	1.43031e-14	-3.25008e-10	0.51762	7.81733e-07	-3.25008e-10	0.691518
123285555	chr3:123285555:T:C	7.79187e-15	-3.25008e-10	-0.0897769	3.52144e-07	-3.25008e-10	-0.105955
123285817	chr3:123285817:C:A	1.05593e-15	-2.08844	-3.18434e-10	7.89156e-08	-1.60162	-3.18434e-10
123285837	chr3:123285837:G:A	2.3023e-15	-3.25008e-10	-1.30895	1.08497e-07	-3.25008e-10	-1.28327
123287077	chr3:123287077:A:G	4.11566e-15	-3.25008e-10	-0.728059	2.10243e-07	-3.25008e-10	-0.621729
123287189	chr3:123287189:C:G	8.51099e-16	-1.26467	-1.03942	4.47447e-08	-0.944637	-1.22438
123287439	chr3:123287439:A:T	6.51186e-15	-3.25008e-10	-0.269233	3.51147e-07	-3.25008e-10	-0.108789
123287485	chr3:123287485:T:C	1.06685e-15	-2.07815	-3.18434e-10	1.12338e-07	-1.24848	-3.18434e-10
123287510	chr3:123287510:T:G	5.59877e-16	-1.4281	-1.29479	1.41963e-07	-0.369374	-0.645056
123287551	chr3:123287551:C:G	4.2117e-16	-1.70623	-1.30135	1.38165e-07	0.0814942	-1.12304
123287603	chr3:123287603:ACTAGGC:A	2.30452e-15	-3.25008e-10	-1.30798	1.70015e-07	-3.25008e-10	-0.834109
123287606	chr3:123287606:A:G	6.85581e-14	0.944634	1.14019	6.63243e-08	-2.02117	0.24573
123287885	chr3:123287885:T:C	2.40479e-15	-3.25008e-10	-1.2654	1.09318e-07	-3.25008e-10	-1.27574
123288360	chr3:123288360:T:C	2.8278e-15	-0.143765	-0.959593	1.96901e-08	-1.98804	-1.00183
123288755	chr3:123288755:A:C	1.78425e-15	-2.02558	0.461717	5.96491e-08	-2.07049	0.188976
123288812	chr3:123288812:C:T	1.12867e-15	-2.02182	-3.18434e-10	5.49453e-08	-1.96366	-3.18434e-10
123289429	chr3:123289429:C:T	1.2209e-15	-1.94327	-3.18434e-10	7.3397e-08	-1.67411	-3.18434e-10
123289907	chr3:123289907:G:A	1.0619e-14	-3.25008e-10	0.219785	4.49591e-07	-3.25008e-10	0.138344
123290118	chr3:123290118:G:A	1.64718e-14	-3.25008e-10	0.65879	9.08743e-07	-3.25008e-10	0.842067
123290198	chr3:123290198:G:A	3.39277e-15	-3.25008e-10	-0.921209	1.52561e-07	-3.25008e-10	-0.942431
123290427	chr3:123290427:G:A	1.64111e-14	-3.25008e-10	0.655099	9.05276e-07	-3.25008e-10	0.838245
123290595	chr3:123290595:G:A	2.48828e-15	-3.25008e-10	-1.23127	1.30895e-07	-3.25008e-10	-1.0956
123290977	chr3:123290977:C:T	1.53198e-15	-0.869181	-0.847112	3.89902e-08	-1.4641	-0.842583
123291394	chr3:123291394:C:T	1.50403e-14	-3.25008e-10	0.567877	8.27428e-07	-3.25008e-10	0.748327
123291429	chr3:123291429:G:A	1.41296e-14	-0.444842	0.950258	1.05022e-07	-2.06984	0.754015
123291452	chr3:123291452:G:A	5.88687e-15	-3.25008e-10	-0.370132	2.4656e-07	-3.25008e-10	-0.462388
123291516	chr3:123291516:C:T	4.90149e-16	-1.69889	-1.15702	1.53361e-07	0.241073	-1.17827
123291693	chr3:123291693:G:A	2.51582e-15	-3.25008e-10	-1.22026	1.06896e-07	-3.25008e-10	-1.29814
123291928	chr3:123291928:C:T	1.23342e-15	-1.40059	-0.532471	1.40693e-07	-0.0677272	-0.955687
123292345	chr3:123292345:G:A	6.07415e-15	-1.67064	1.33183	7.42172e-07	0.249629	0.389957
123292384	chr3:123292384:A:G	7.12679e-15	-3.25008e-10	-0.178996	3.85713e-07	-3.25008e-10	-0.0149006
123292507	chr3:123292507:G:A	2.77976e-15	-3.25008e-10	-1.12049	1.51627e-07	-3.25008e-10	-0.948572
123292512	chr3:123292512:C:T	6.4969e-15	-3.25008e-10	-0.271532	3.48932e-07	-3.25008e-10	-0.115119
123292514	chr3:123292514:T:C	7.01416e-15	-1.69913	1.5042	1.00135e-06	0.458018	0.48109
123292533	chr3:123292533:C:T	6.10968e-15	-3.25008e-10	-0.332983	2.53376e-07	-3.25008e-10	-0.435121
123292673	chr3:123292673:T:A	3.76928e-15	-1.94613	1.13015	1.21436e-06	0.916291	0.215686
123293272	chr3:123293272:G:C	1.77854e-14	-3.25008e-10	0.735521	9.62306e-07	-3.25008e-10	0.899338
123293503	chr3:123293503:A:G	2.34146e-15	-3.25008e-10	-1.29208	1.0615e-07	-3.25008e-10	-1.30514
123293748	chr3:123293748:A:G	2.72202e-15	-3.25008e-10	-1.14148	1.22489e-07	-3.25008e-10	-1.16197
123293763	chr3:123293763:G:A	6.35877e-15	-3.25008e-10	-0.293023	2.92872e-07	-3.25008e-10	-0.290259
123293798	chr3:123293798:A:G	1.37619e-14	-0.136495	0.615542	7.18711e-08	-2.06125	0.366131
123294439	chr3:123294439:T:C	6.37311e-15	-0.166936	-0.123833	3.7e-08	-2.06358	-0.2955
123294868	chr3:123294868:G:A	5.72478e-15	-3.25008e-10	-0.398053	4.02456e-07	-3.25008e-10	0.0275901
123294932	chr3:123294932:A:G	1.07288e-14	-3.25008e-10	0.230076	6.04866e-07	-3.25008e-10	0.435012
123294935	chr3:123294935:G:A	1.01903e-14	-3.25008e-10	0.178577	5.70002e-07	-3.25008e-10	0.375646
123295047	chr3:123295047:C:T	1.65313e-15	-1.64018	-3.18434e-10	9.89787e-08	-1.37509	-3.18434e-10
123295092	chr3:123295092:G:A	2.451e-15	-3.25008e-10	-1.24636	1.1203e-07	-3.25008e-10	-1.25123
123295199	chr3:123295199:C:A	6.40027e-15	-3.25008e-10	-0.286517	3.43508e-07	-3.25008e-10	-0.130786
123295314	chr3:123295314:G:A	9.74674e-14	-3.25008e-10	2.43666	4.91157e-06	-3.25008e-10	2.52935
123295372	chr3:123295372:AG:A	2.98006e-15	-3.25008e-10	-1.05091	1.69517e-07	-3.25008e-10	-0.837042
123295826	chr3:123295826:C:T	6.38204e-15	-3.25008e-10	-0.289369	3.42447e-07	-3.25008e-10	-0.133879
123295868	chr3:123295868:A:G	1.09662e-14	-3.25008e-10	0.251957	6.18991e-07	-3.25008e-10	0.458096
123295922	chr3:123295922:C:T	5.49497e-15	-3.25008e-10	-0.439024	3.84504e-07	-3.25008e-10	-0.0180397
123296030	chr3:123296030:C:T	5.42663e-15	-1.95891	1.50737	1.90999e-06	1.07553	0.50933
123296053	chr3:123296053:C:T	1.65178e-14	-3.25008e-10	0.66158	9.00404e-07	-3.25008e-10	0.832848
123296057	chr3:123296057:C:T	1.06354e-15	-1.22037	-0.860877	3.94181e-07	-0.670375	0.677191
123296132	chr3:123296132:G:T	1.56144e-14	-3.25008e-10	0.605337	8.78206e-07	-3.25008e-10	0.807886
123296248	chr3:123296248:G:A	4.80614e-15	-3.25008e-10	-0.572963	1.80071e-07	-3.25008e-10	-0.776644
123296459	chr3:123296459:G:A	6.49867e-15	-3.25008e-10	-0.27126	3.49159e-07	-3.25008e-10	-0.114467
123296474	chr3:123296474:A:G	6.3488e-15	-3.25008e-10	-0.294591	3.4484e-07	-3.25008e-10	-0.126914
123296557	chr3:123296557:G:C	5.00213e-15	-3.25008e-10	-0.532994	1.86287e-07	-3.25008e-10	-0.742708
123297073	chr3:123297073:T:C	9.39003e-15	-3.25008e-10	0.0967915	5.2494e-07	-3.25008e-10	0.29329
123297189	chr3:123297189:G:A	1.13219e-14	-3.25008e-10	0.283885	6.38908e-07	-3.25008e-10	0.489766
123297491	chr3:123297491:C:A	2.32796e-15	-3.25008e-10	-1.29787	1.11508e-07	-3.25008e-10	-1.2559
123298186	chr3:123298186:C:T	1.18694e-14	1.63263	-1.30153	1.88558e-07	0.553072	-1.28366
123298277	chr3:123298277:G:A	2.32984e-15	-3.25008e-10	-1.29706	1.12888e-07	-3.25008e-10	-1.2436
123298360	chr3:123298360:G:A	2.33095e-15	-3.25008e-10	-1.29658	1.07718e-07	-3.25008e-10	-1.29048
123298388	chr3:123298388:C:G	7.09971e-15	-3.25008e-10	-0.182803	5.29867e-07	-3.25008e-10	0.30263
123298389	chr3:123298389:T:G	7.03129e-15	-3.25008e-10	-0.192487	5.23712e-07	-3.25008e-10	0.290947
123298617	chr3:123298617:C:T	6.7861e-15	-3.25008e-10	-0.227981	5.01454e-07	-3.25008e-10	0.247516
123298946	chr3:123298946:C:T	2.35928e-15	-3.25008e-10	-1.2845	1.08009e-07	-3.25008e-10	-1.28778
123299179	chr3:123299179:T:G	6.31351e-15	-3.25008e-10	-0.300166	4.60365e-07	-3.25008e-10	0.162024
123299283	chr3:123299283:C:T	1.87856e-15	-1.51235	-3.18434e-10	1.33714e-07	-1.07429	-3.18434e-10
123299291	chr3:123299291:G:C	2.42171e-15	-3.25008e-10	-1.25838	1.225e-07	-3.25008e-10	-1.16188
123299495	chr3:123299495:G:C	1.28194e-14	-0.263912	0.672014	7.62459e-08	-2.07466	0.438627
123299626	chr3:123299626:C:G	2.41148e-15	-3.25008e-10	-1.26262	1.09569e-07	-3.25008e-10	-1.27344
123299688	chr3:123299688:A:G	5.73791e-15	-3.25008e-10	-0.395763	4.12496e-07	-3.25008e-10	0.0522327
123299735	chr3:123299735:C:T	1.17875e-15	-1.9784	-3.18434e-10	4.88093e-08	-2.08207	-3.18434e-10
123299801	chr3:123299801:G:A	2.37248e-15	-3.25008e-10	-1.27892	1.07187e-07	-3.25008e-10	-1.29542
123300116	chr3:123300116:A:G	1.71495e-15	-1.55878	-0.0446974	1.03014e-07	-0.558442	-0.776686
123300467	chr3:123300467:C:A	1.73787e-14	-0.0870365	0.799423	8.80985e-08	-2.05631	0.564766
123300480	chr3:123300480:T:C	5.65291e-15	-3.25008e-10	-0.410686	4.04662e-07	-3.25008e-10	0.0330565
123300488	chr3:123300488:G:T	2.30358e-15	-3.25008e-10	-1.30839	1.06076e-07	-3.25008e-10	-1.30584
123300572	chr3:123300572:A:G	5.91055e-16	-2.00526	-0.663443	5.03956e-07	1.18437	-0.931873
123300713	chr3:123300713:C:T	5.96732e-15	-3.25008e-10	-0.356559	2.75769e-07	-3.25008e-10	-0.350433
123300916	chr3:123300916:T:C	1.69843e-15	-1.12161	-0.49154	2.43982e-07	0.496235	-0.969134
123301138	chr3:123301138:CAGA:C	5.67837e-15	-3.25008e-10	-0.406193	4.06196e-07	-3.25008e-10	0.0368406
123301143	chr3:123301143:G:A	5.53172e-15	-3.25008e-10	-0.432358	3.9325e-07	-3.25008e-10	0.00444951
123301144	chr3:123301144:ACGT:A	5.75481e-15	-3.25008e-10	-0.392822	4.12786e-07	-3.25008e-10	0.0529342
123301208	chr3:123301208:G:A	5.44082e-15	-3.25008e-10	-0.448928	3.85272e-07	-3.25008e-10	-0.0160459
123301374	chr3:123301374:G:A	8.01807e-16	-2.01629	-0.347453	5.54057e-07	1.35257	-1.00529
123301381	chr3:123301381:G:C	2.40125e-15	-3.25008e-10	-1.26687	1.0906e-07	-3.25008e-10	-1.2781
123301487	chr3:123301487:T:C	5.59327e-15	-3.25008e-10	-0.421294	3.98444e-07	-3.25008e-10	0.0175711
123301815	chr3:123301815:G:A	6.06948e-15	-3.25008e-10	-0.339584	4.42018e-07	-3.25008e-10	0.121354
123302225	chr3:123302225:G:T	2.33503e-15	-3.25008e-10	-1.29483	1.08295e-07	-3.25008e-10	-1.28514
123302585	chr3:123302585:A:G	4.36514e-15	-3.25008e-10	-0.669208	1.68949e-07	-3.25008e-10	-0.840396
123302611	chr3:123302611:C:T	7.60045e-15	-3.25008e-10	-0.11465	5.82271e-07	-3.25008e-10	0.396941
123302863	chr3:123302863:T:C	4.97642e-15	-3.25008e-10	-0.538147	3.52639e-07	-3.25008e-10	-0.104551
123302991	chr3:123302991:A:G	2.3698e-15	-3.25008e-10	-1.28005	1.08518e-07	-3.25008e-10	-1.28308
123303023	chr3:123303023:G:C	1.56648e-15	-1.46033	-0.233698	9.70196e-08	-0.664346	-0.730736
123303327	chr3:123303327:C:G	6.91295e-15	-3.25008e-10	-0.209461	3.06799e-07	-3.25008e-10	-0.243801
123303465	chr3:123303465:TA:T	5.40555e-16	-1.46731	-1.29071	1.25234e-07	-0.593864	-0.54595
123303521	chr3:123303521:T:C	5.12721e-15	-3.25008e-10	-0.508296	3.34006e-07	-3.25008e-10	-0.158837
123303582	chr3:123303582:C:T	9.01153e-16	-1.86027	-0.386668	3.03984e-08	-1.72501	-0.830597
123303586	chr3:123303586:C:T	8.8927e-15	-3.25008e-10	0.042373	7.17442e-07	-3.25008e-10	0.605697
123303665	chr3:123303665:A:C	9.2324e-15	-3.25008e-10	0.0798621	7.49912e-07	-3.25008e-10	0.649961
123303869	chr3:123303869:AAGAGAAGAGAAGAGAAGAGAAGAG:A	2.06573e-14	-3.25008e-10	0.88521	1.58361e-06	-3.25008e-10	1.39747
123303879	chr3:123303879:AAGAGAAGAGAAGAG:A	1.33118e-15	-1.85679	-3.18434e-10	4.99796e-08	-2.05838	-3.18434e-10
123303916	chr3:123303916:C:A	2.84463e-15	-3.25008e-10	-1.09743	1.26187e-07	-3.25008e-10	-1.13223
123304261	chr3:123304261:G:A	1.20145e-13	-3.25008e-10	2.64584	6.05421e-06	-3.25008e-10	2.73851
123304410	chr3:123304410:G:A	2.31666e-15	-3.25008e-10	-1.30273	1.97786e-07	-3.25008e-10	-0.682811
123304526	chr3:123304526:C:T	1.18897e-15	-1.96977	-3.18434e-10	6.021e-08	-1.87216	-3.18434e-10
123304743	chr3:123304743:C:T	1.16467e-14	-3.25008e-10	0.312167	8.4474e-07	-3.25008e-10	0.769034
123304768	chr3:123304768:C:T	2.31684e-14	-0.311171	1.3111	1.37734e-07	-2.08226	1.03759
123305306	chr3:123305306:G:A	7.12491e-15	-3.25008e-10	-0.17926	3.82698e-07	-3.25008e-10	-0.0227491
123305357	chr3:123305357:A:T	2.83264e-15	-3.25008e-10	-1.10165	1.35037e-07	-3.25008e-10	-1.06444
123305637	chr3:123305637:CT:C	6.82139e-15	1.03234	-1.25513	8.88964e-08	-0.198376	-1.28415
123305886	chr3:123305886:C:T	2.35689e-15	-3.25008e-10	-1.28551	1.07919e-07	-3.25008e-10	-1.28861
123306147	chr3:123306147:G:A	2.35634e-15	-3.25008e-10	-1.28575	2.16225e-07	-3.25008e-10	-0.593674
123306318	chr3:123306318:C:T	5.80922e-16	-1.38094	-1.30506	9.31597e-08	-0.761961	-0.673719
123306342	chr3:123306342:AG:A	1.07637e-13	-3.25008e-10	2.53591	5.42511e-06	-3.25008e-10	2.6288
123307099	chr3:123307099:G:C	4.13177e-15	-3.25008e-10	-0.724152	1.61586e-07	-3.25008e-10	-0.884955
123307264	chr3:123307264:C:G	4.13085e-15	-3.25008e-10	-0.724374	1.61541e-07	-3.25008e-10	-0.885234
123307461	chr3:123307461:C:T	1.9954e-14	-3.25008e-10	0.850574	1.17073e-06	-3.25008e-10	1.09539
123308740	chr3:123308740:A:T	2.48808e-15	-3.25008e-10	-1.23134	1.05891e-07	-3.25008e-10	-1.30759
123308793	chr3:123308793:C:T	6.92456e-15	-0.342095	0.134312	4.50815e-08	-2.07695	-0.0845748
123308835	chr3:123308835:A:AAACAAAC	2.42321e-15	-3.25008e-10	-1.25777	1.21341e-07	-3.25008e-10	-1.17139
123308953	chr3:123308953:A:C	2.62663e-15	-3.25008e-10	-1.17716	1.37395e-07	-3.25008e-10	-1.04714
123308978	chr3:123308978:C:T	2.61355e-15	-3.25008e-10	-1.18215	1.26125e-07	-3.25008e-10	-1.13272
123309039	chr3:123309039:C:T	4.7445e-16	-1.76752	-1.12094	2.43131e-07	0.829982	-1.30638
123309041	chr3:123309041:A:G	5.53609e-15	-3.25008e-10	-0.431569	3.27557e-07	-3.25008e-10	-0.178334
123309079	chr3:123309079:A:G	5.19687e-13	1.99933	2.11104	1.14404e-07	-2.08735	0.857086
123309190	chr3:123309190:G:A	1.56996e-14	-3.25008e-10	0.610778	1.04696e-06	-3.25008e-10	0.983654
123309280	chr3:123309280:A:G	2.15615e-15	-1.37453	-3.18434e-10	9.01411e-08	-1.46862	-3.18434e-10
123309318	chr3:123309318:G:A	2.54695e-15	-3.25008e-10	-1.20796	1.31576e-07	-3.25008e-10	-1.09041
123309984	chr3:123309984:G:A	4.3267e-15	-3.25008e-10	-0.678052	2.23038e-07	-3.25008e-10	-0.562654
123310026	chr3:123310026:A:G	3.56122e-13	2.67731	1.05511	5.01957e-08	-2.07903	0.0249671
123310575	chr3:123310575:C:T	1.47164e-15	-1.75648	-3.18434e-10	9.32594e-08	-1.43461	-3.18434e-10
123310622	chr3:123310622:G:A	1.28286e-14	-3.25008e-10	0.40882	3.21587e-07	-3.25008e-10	-0.196726
123311396	chr3:123311396:G:A	2.30544e-15	-3.25008e-10	-1.30759	1.05722e-07	-3.25008e-10	-1.30919
123311454	chr3:123311454:C:T	3.92494e-15	-0.775507	-3.18434e-10	1.22712e-07	-1.16016	-3.18434e-10
123311838	chr3:123311838:T:G	5.26234e-16	-1.5726	-1.21226	1.59826e-07	0.381836	-1.27775
123312195	chr3:123312195:G:A	2.85031e-15	-2.01103	0.915602	1.03144e-07	-1.83663	0.502754
123312219	chr3:123312219:G:A	1.01344e-14	-3.25008e-10	0.173074	4.0895e-07	-3.25008e-10	0.0435982
123312240	chr3:123312240:A:T	1.68467e-14	-3.25008e-10	0.6813	9.77333e-07	-3.25008e-10	0.914833
123312409	chr3:123312409:AAATCTGCCATTTTAACCATTTTTAAGCGTACCATTCAGTGGCATT:A	8.88345e-15	-3.25008e-10	0.0413331	3.6037e-07	-3.25008e-10	-0.0828631
123312463	chr3:123312463:T:G	8.79199e-15	-3.25008e-10	0.0309836	3.57408e-07	-3.25008e-10	-0.0911173
123312466	chr3:123312466:T:C	3.96993e-15	-3.25008e-10	-0.764109	1.16797e-07	-3.25008e-10	-1.20956
123312834	chr3:123312834:T:C	4.37625e-15	-3.25008e-10	-0.666665	2.56517e-07	-3.25008e-10	-0.422801
123313252	chr3:123313252:A:G	8.22513e-15	-3.25008e-10	-0.0356629	3.54726e-07	-3.25008e-10	-0.0986483
123313892	chr3:123313892:A:G	2.31369e-15	-3.25008e-10	-1.30401	1.08072e-07	-3.25008e-10	-1.2872
123313968	chr3:123313968:G:T	1.27977e-15	-0.655378	-1.2408	1.40764e-08	-2.02596	-1.29953
123314627	chr3:123314627:G:T	5.27421e-16	-1.58848	-1.19413	3.47679e-08	-1.46156	-0.959741
123314846	chr3:123314846:C:T	4.47143e-15	0.657291	-1.30244	1.05836e-07	-0.0299861	-1.27811
123316545	chr3:123316545:G:A	6.99436e-15	-3.25008e-10	-0.197753	3.03317e-07	-3.25008e-10	-0.255216
123316616	chr3:123316616:T:C	2.9083e-15	0.163261	-1.23855	2.53489e-08	-1.49769	-1.23957
123316769	chr3:123316769:G:C	4.73397e-15	-3.25008e-10	-0.588093	2.28176e-07	-3.25008e-10	-0.539879
123316956	chr3:123316956:ATTAC:A	1.05572e-15	-2.08864	-3.18434e-10	4.97561e-08	-2.06286	-3.18434e-10
123317352	chr3:123317352:A:G	6.83404e-15	-3.25008e-10	-0.220941	3.55243e-07	-3.25008e-10	-0.0971922
123317407	chr3:123317407:G:A	7.13911e-15	-3.25008e-10	-0.17727	3.71576e-07	-3.25008e-10	-0.0522418
123317506	chr3:123317506:G:A	5.77044e-15	-3.25008e-10	-0.39011	3.98326e-07	-3.25008e-10	0.0172761
123317586	chr3:123317586:C:T	3.09076e-15	0.184631	-1.19907	2.63639e-08	-1.50374	-1.19426
123317794	chr3:123317794:G:A	1.0853e-15	-2.061	-3.18434e-10	1.26001e-07	-1.13371	-3.18434e-10
123317997	chr3:123317997:C:A	2.38897e-15	-3.25008e-10	-1.272	1.07889e-07	-3.25008e-10	-1.2889
123318196	chr3:123318196:A:G	5.6381e-16	-1.79384	-0.922059	4.54288e-08	-1.63038	-0.52347
123318200	chr3:123318200:A:C	6.95824e-15	-3.25008e-10	-0.20293	3.26338e-07	-3.25008e-10	-0.18206
123318210	chr3:123318210:T:G	3.18573e-15	-3.25008e-10	-0.984177	1.90375e-07	-3.25008e-10	-0.721001
123318417	chr3:123318417:C:T	2.31113e-15	-3.25008e-10	-1.30512	1.0654e-07	-3.25008e-10	-1.30147
123318586	chr3:123318586:G:A	4.73591e-15	-0.587683	-3.18434e-10	1.35367e-06	1.24058	-3.18434e-10
123319169	chr3:123319169:C:T	9.27269e-15	-3.25008e-10	0.0842164	3.43718e-07	-3.25008e-10	-0.130174
123319306	chr3:123319306:A:G	4.32752e-16	-1.79503	-1.18541	2.81927e-08	-1.68865	-0.942285
123320434	chr3:123320434:A:G	4.20321e-15	-3.25008e-10	-0.707009	2.40301e-07	-3.25008e-10	-0.488104
123320631	chr3:123320631:A:C	2.85589e-15	-3.25008e-10	-1.09347	1.24506e-07	-3.25008e-10	-1.14564
123320649	chr3:123320649:A:G	4.04074e-16	-2.08064	-0.968375	3.61473e-08	-1.99645	-0.385943
123320737	chr3:123320737:C:T	1.06127e-15	-2.08339	-3.18434e-10	7.9828e-08	-1.59012	-3.18434e-10
123320961	chr3:123320961:G:A	1.3459e-15	-1.84579	-3.18434e-10	6.10895e-08	-1.85766	-3.18434e-10
123321052	chr3:123321052:T:C	9.74597e-15	-3.25008e-10	0.133996	3.93435e-07	-3.25008e-10	0.00491996
123321481	chr3:123321481:G:C	7.79216e-16	-2.08148	-0.310844	9.66688e-08	-1.98641	0.587701
123322510	chr3:123322510:A:G	1.06077e-15	-2.08386	-3.18434e-10	6.57413e-08	-1.78427	-3.18434e-10
123323941	chr3:123323941:C:T	2.48329e-15	-3.25008e-10	-1.23327	1.0597e-07	-3.25008e-10	-1.30684
123324064	chr3:123324064:C:T	1.21105e-15	-1.0476	-0.90377	6.04418e-08	-1.72023	-0.148087
123324155	chr3:123324155:T:G	2.30284e-15	-3.25008e-10	-1.30871	1.06098e-07	-3.25008e-10	-1.30563
123324207	chr3:123324207:C:G	1.34591e-15	-0.681263	-1.16453	2.91107e-08	-1.38844	-1.21045
123325489	chr3:123325489:G:GA	2.30233e-15	-3.25008e-10	-1.30893	1.10939e-07	-3.25008e-10	-1.26102
123325708	chr3:123325708:T:C	2.72902e-15	-3.25008e-10	-1.13892	1.52957e-07	-3.25008e-10	-0.939841
123325810	chr3:123325810:T:A	5.01293e-16	-1.7632	-1.07022	2.4578e-08	-1.74236	-1.02579
123326165	chr3:123326165:G:A	2.50081e-15	-3.25008e-10	-1.22624	1.06088e-07	-3.25008e-10	-1.30573
123326208	chr3:123326208:T:C	3.25691e-15	-0.207807	-0.754273	3.74539e-08	-1.28087	-1.06601
123326218	chr3:123326218:C:T	3.87441e-15	-3.25008e-10	-0.788463	1.52473e-07	-3.25008e-10	-0.943008
123326561	chr3:123326561:T:C	4.94723e-16	-1.88771	-0.958902	2.66903e-08	-1.84325	-0.842441
123326741	chr3:123326741:C:T	2.32539e-15	-3.25008e-10	-1.29897	1.12466e-07	-3.25008e-10	-1.24734
123326784	chr3:123326784:GTGTCCCTCTGA:G	3.22926e-15	-0.176322	-0.794284	3.58705e-08	-1.30008	-1.09
123327013	chr3:123327013:A:G	1.15085e-15	-2.00235	-3.18434e-10	5.58822e-08	-1.94675	-3.18434e-10
123327781	chr3:123327781:G:C	2.32721e-15	-3.25008e-10	-1.29819	1.06689e-07	-3.25008e-10	-1.30008
123327824	chr3:123327824:T:C	3.51104e-13	-3.25008e-10	3.71823	1.53322e-05	-3.25008e-10	3.66771
123328088	chr3:123328088:G:A	7.00466e-15	-3.25008e-10	-0.196282	3.65991e-07	-3.25008e-10	-0.0673865
123328451	chr3:123328451:C:T	3.71461e-15	-3.25008e-10	-0.830583	1.73995e-07	-3.25008e-10	-0.810971
123328479	chr3:123328479:G:A	1.47064e-15	-1.75716	-3.18434e-10	6.77755e-08	-1.75379	-3.18434e-10
123328631	chr3:123328631:A:G	6.54888e-15	-0.237825	-0.0257378	3.18293e-08	-2.07975	-0.429859
123328819	chr3:123328819:A:G	1.94474e-15	-0.818849	-0.658878	7.61411e-08	-0.51772	-1.11969
123329396	chr3:123329396:C:T	7.87714e-16	-1.42345	-0.958023	3.10363e-07	0.491054	-0.723308
123329586	chr3:123329586:G:A	2.76056e-15	-3.25008e-10	-1.12742	1.44395e-07	-3.25008e-10	-0.997441
123330778	chr3:123330778:T:C	4.29452e-15	-3.25008e-10	-0.685517	2.26127e-07	-3.25008e-10	-0.548899
123330831	chr3:123330831:C:T	4.97001e-16	-1.56415	-1.27787	1.81224e-08	-1.90562	-1.16723
123331080	chr3:123331080:C:T	2.36207e-15	-3.25008e-10	-1.28332	1.08067e-07	-3.25008e-10	-1.28724
123331091	chr3:123331091:A:C	5.34307e-16	-1.46223	-1.30742	1.88294e-08	-2.08752	-0.947058
123331967	chr3:123331967:A:C	5.04958e-15	-3.25008e-10	-0.523552	2.24262e-07	-3.25008e-10	-0.55718
123332123	chr3:123332123:G:A	5.65305e-16	-1.5872	-1.12605	2.53284e-08	-1.59096	-1.1471
123332172	chr3:123332172:T:C	2.1394e-15	-1.99611	0.613781	9.87792e-07	0.891117	0.0343604
123332293	chr3:123332293:A:T	1.29739e-15	-1.8825	-3.18434e-10	1.92503e-07	-0.709884	-3.18434e-10
123332383	chr3:123332383:G:A	1.08812e-15	-1.05768	-1.00072	1.62696e-08	-1.97477	-1.20593
123332471	chr3:123332471:C:T	4.02162e-15	-3.25008e-10	-0.751172	6.23428e-07	-3.25008e-10	0.465239
123332498	chr3:123332498:G:A	2.30918e-15	-3.25008e-10	-1.30597	2.00826e-07	-3.25008e-10	-0.667554
123333489	chr3:123333489:C:T	3.03286e-15	-3.25008e-10	-1.03335	1.62622e-07	-3.25008e-10	-0.878565
123333789	chr3:123333789:G:GA	6.62917e-15	-3.25008e-10	-0.251378	2.91953e-07	-3.25008e-10	-0.293404
123333958	chr3:123333958:C:T	3.05076e-15	-3.25008e-10	-1.02747	1.48163e-07	-3.25008e-10	-0.971685
123333998	chr3:123333998:C:T	6.49759e-16	-1.51981	-1.0542	2.50239e-08	-1.86363	-0.886531
123334149	chr3:123334149:T:C	3.79178e-15	-3.25008e-10	-0.810022	1.89138e-07	-3.25008e-10	-0.727519
123334412	chr3:123334412:T:C	3.43746e-15	-3.25008e-10	-0.908124	2.05875e-07	-3.25008e-10	-0.642726
123334563	chr3:123334563:C:T	6.09535e-16	-1.38206	-1.25585	1.93634e-08	-1.70188	-1.30473
123334612	chr3:123334612:C:T	1.16549e-15	-1.98971	-3.18434e-10	4.85161e-08	-2.0881	-3.18434e-10
123334762	chr3:123334762:A:T	3.57784e-16	-1.97151	-1.19918	9.92802e-08	-0.475401	-0.896648
123335319	chr3:123335319:G:A	4.80266e-15	-3.25008e-10	-0.573686	2.68939e-07	-3.25008e-10	-0.375509
123335508	chr3:123335508:C:T	4.89346e-16	-1.83047	-1.02707	2.04702e-08	-1.83719	-1.11383
123335923	chr3:123335923:A:C	5.48712e-16	-2.07454	-0.668495	2.25452e-07	0.398286	-0.950172
123336042	chr3:123336042:C:T	3.43063e-16	-2.0834	-1.1293	6.29825e-08	-0.556101	-1.27104
123336172	chr3:123336172:C:A	9.18812e-16	-0.924251	-1.30328	4.20744e-08	-0.945675	-1.28488
123336465	chr3:123336465:G:C	4.74215e-15	-3.25008e-10	-0.586368	2.85977e-07	-3.25008e-10	-0.314083
123336518	chr3:123336518:G:A	2.77142e-15	-3.25008e-10	-1.1235	1.53695e-07	-3.25008e-10	-0.935023
123337306	chr3:123337306:C:T	4.18245e-16	-1.70548	-1.30907	1.3542e-08	-2.0552	-1.309
123337501	chr3:123337501:C:T	1.05619e-15	-2.08819	-3.18434e-10	5.89565e-08	-1.89319	-3.18434e-10
123337759	chr3:123337759:T:C	3.44728e-15	-3.25008e-10	-0.905273	2.0542e-07	-3.25008e-10	-0.644939
123338118	chr3:123338118:AC:A	3.37299e-15	-3.25008e-10	-0.927057	2.00571e-07	-3.25008e-10	-0.668825
123338326	chr3:123338326:T:C	3.15151e-15	-3.25008e-10	-0.994976	1.6542e-07	-3.25008e-10	-0.861508
123338887	chr3:123338887:C:CA	3.63849e-15	-3.25008e-10	-0.851287	1.81765e-07	-3.25008e-10	-0.767283
123338888	chr3:123338888:C:CAGGA	3.64538e-15	-3.25008e-10	-0.849396	1.82143e-07	-3.25008e-10	-0.765201
123338890	chr3:123338890:GGCCC:G	3.63849e-15	-3.25008e-10	-0.851287	1.81765e-07	-3.25008e-10	-0.767283
123338939	chr3:123338939:A:C	1.91006e-15	-1.49572	-3.18434e-10	3.21441e-07	-0.19718	-3.18434e-10
123339226	chr3:123339226:C:T	4.13288e-15	0.584539	-1.30842	4.00313e-07	1.31235	-1.2901
123339389	chr3:123339389:G:A	4.69552e-15	-3.25008e-10	-0.596249	2.41312e-07	-3.25008e-10	-0.483902
123339506	chr3:123339506:G:A	1.19373e-15	-1.96577	-3.18434e-10	5.06932e-08	-2.0442	-3.18434e-10
123339957	chr3:123339957:A:G	4.35559e-15	-3.25008e-10	-0.671398	2.21696e-07	-3.25008e-10	-0.568686
123340302	chr3:123340302:G:A	1.19338e-14	-3.25008e-10	0.336518	1.03622e-06	-3.25008e-10	0.973344
123341291	chr3:123341291:GC:G	7.21152e-15	-1.07223	0.905057	7.56655e-08	-1.82934	0.18567
123342054	chr3:123342054:T:C	7.44877e-15	-3.25008e-10	-0.134808	2.86853e-07	-3.25008e-10	-0.311025
123342292	chr3:123342292:T:C	7.20031e-15	-3.25008e-10	-0.168733	4.08231e-07	-3.25008e-10	0.0418373
123342309	chr3:123342309:C:G	6.69217e-15	-3.25008e-10	-0.241919	3.75926e-07	-3.25008e-10	-0.0406031
123342321	chr3:123342321:G:A	7.52534e-16	-1.90173	-0.52544	1.27327e-06	2.17446	-0.995109
123342377	chr3:123342377:T:C	2.85159e-15	-3.25008e-10	-1.09498	1.35694e-07	-3.25008e-10	-1.0596
123342666	chr3:123342666:AAAG:A	1.5527e-14	-3.25008e-10	0.599725	1.32737e-06	-3.25008e-10	1.22096
123342751	chr3:123342751:A:AG	2.86485e-15	-3.25008e-10	-1.09034	1.36377e-07	-3.25008e-10	-1.05457
123343082	chr3:123343082:G:A	4.47718e-15	-3.25008e-10	-0.643863	2.61922e-07	-3.25008e-10	-0.401947
123343162	chr3:123343162:G:A	1.13752e-14	-3.25008e-10	0.288583	9.21837e-07	-3.25008e-10	0.856374
123343395	chr3:123343395:G:A	3.34357e-15	-3.25008e-10	-0.935819	2.12081e-07	-3.25008e-10	-0.613025
123343538	chr3:123343538:G:A	2.90413e-15	-3.25008e-10	-1.07672	1.38393e-07	-3.25008e-10	-1.0399
123343810	chr3:123343810:T:G	7.88836e-15	-1.00208	0.92461	7.45373e-08	-1.86362	0.204924
123343855	chr3:123343855:G:A	1.30746e-15	-1.87477	-3.18434e-10	5.39551e-08	-1.98184	-3.18434e-10
123344137	chr3:123344137:T:C	2.8415e-15	-3.25008e-10	-1.09853	1.35177e-07	-3.25008e-10	-1.06341
123344727	chr3:123344727:C:T	2.41918e-15	-3.25008e-10	-1.25943	1.08547e-07	-3.25008e-10	-1.28281
123345082	chr3:123345082:A:T	2.36651e-15	-3.25008e-10	-1.28144	1.05713e-07	-3.25008e-10	-1.30927
123345242	chr3:123345242:T:C	3.26921e-16	-2.08642	-1.17448	9.35712e-07	0.519801	0.351511
123345308	chr3:123345308:C:T	1.45956e-14	-3.25008e-10	0.537865	1.23292e-06	-3.25008e-10	1.14715
123345470	chr3:123345470:G:A	1.06671e-15	-2.07828	-3.18434e-10	4.85244e-08	-2.08793	-3.18434e-10
123345984	chr3:123345984:C:T	4.88815e-16	-1.86201	-0.996621	1.16191e-06	2.34792	-1.2601
123346482	chr3:123346482:C:T	7.44731e-15	-3.25008e-10	-0.135004	2.86849e-07	-3.25008e-10	-0.311038
123346666	chr3:123346666:A:T	2.41533e-15	-3.25008e-10	-1.26102	1.3127e-07	-3.25008e-10	-1.09274
123346689	chr3:123346689:T:G	2.33462e-15	-3.25008e-10	-1.29501	1.11188e-07	-3.25008e-10	-1.25878
123346931	chr3:123346931:A:G	3.55428e-16	-2.08521	-1.09207	1.44403e-07	0.249138	-1.24653
123347071	chr3:123347071:G:A	2.30523e-15	-3.25008e-10	-1.30768	1.08312e-07	-3.25008e-10	-1.28498
123347163	chr3:123347163:A:G	3.41073e-16	-2.08786	-1.13065	9.90774e-07	0.469971	0.45852
123347179	chr3:123347179:G:C	4.14516e-15	-3.25008e-10	-0.720916	2.37865e-07	-3.25008e-10	-0.498292
123347551	chr3:123347551:G:A	6.77859e-15	-3.25008e-10	-0.229089	2.63055e-07	-3.25008e-10	-0.397631
123347638	chr3:123347638:G:T	4.82869e-16	-1.85398	-1.01689	1.1905e-06	2.38015	-1.26801
123348448	chr3:123348448:C:T	2.45115e-15	-3.25008e-10	-1.2463	1.10359e-07	-3.25008e-10	-1.26626
123348469	chr3:123348469:T:C	2.94472e-15	-3.25008e-10	-1.06284	1.40485e-07	-3.25008e-10	-1.02489
123348715	chr3:123348715:G:C	3.82197e-15	-3.25008e-10	-0.80209	2.16024e-07	-3.25008e-10	-0.594607
123349177	chr3:123349177:G:A	2.99277e-16	-2.0772	-1.27204	1.2333e-07	-0.00277791	-1.15236
123349262	chr3:123349262:C:T	4.21606e-16	-1.72679	-1.27975	2.08421e-06	2.95323	-1.28108
123349397	chr3:123349397:C:T	2.38005e-15	-3.25008e-10	-1.27574	1.14762e-07	-3.25008e-10	-1.22714
123349502	chr3:123349502:C:T	8.9308e-15	-3.25008e-10	0.0466489	5.28929e-07	-3.25008e-10	0.300859
123349512	chr3:123349512:G:A	2.95472e-16	-2.05474	-1.30729	0.0012473	6.93574	1.13076
123349896	chr3:123349896:A:G	4.89903e-16	-1.5862	-1.2702	3.45197e-06	3.4637	-1.287
123349897	chr3:123349897:C:T	3.50583e-16	-2.06729	-1.12373	8.56082e-08	-0.256249	-1.26396
123349946	chr3:123349946:C:T	2.30549e-15	-3.25008e-10	-1.30756	1.0575e-07	-3.25008e-10	-1.30892
123349970	chr3:123349970:T:C	5.48826e-16	-1.74873	-0.994098	2.6969e-08	-2.05364	-0.621667
123349973	chr3:123349973:G:A	3.54218e-16	-1.93287	-1.24783	6.63721e-05	4.65139	0.481647
123350061	chr3:123350061:G:A	7.89155e-15	-3.25008e-10	-0.0770652	2.98066e-07	-3.25008e-10	-0.272679
123350276	chr3:123350276:G:A	4.14628e-15	-3.25008e-10	-0.720646	2.39552e-07	-3.25008e-10	-0.491225
123350283	chr3:123350283:C:T	2.33853e-15	-3.25008e-10	-1.29334	1.06179e-07	-3.25008e-10	-1.30487
123350439	chr3:123350439:T:C	4.55128e-15	0.558119	-1.18557	3.16389e-07	1.09492	-1.30794
123350788	chr3:123350788:G:A	7.21518e-15	-3.25008e-10	-0.16667	2.63864e-07	-3.25008e-10	-0.394563
123350973	chr3:123350973:G:A	8.74176e-15	1.25348	-1.22823	1.90715e-06	2.87409	-1.29072
123351143	chr3:123351143:C:T	2.30726e-15	-3.25008e-10	-1.30679	1.08186e-07	-3.25008e-10	-1.28614
123351195	chr3:123351195:G:A	2.43401e-14	-3.25008e-10	1.04927	1.07458e-06	-3.25008e-10	1.00969
123351574	chr3:123351574:T:C	2.89368e-16	-2.07377	-1.30914	0.0159602	9.14087	1.47474
123351579	chr3:123351579:G:A	5.46677e-16	-2.0846	-0.662157	1.43714e-07	-0.0202655	-0.981905
123351670	chr3:123351670:C:T	5.57083e-16	-2.08419	-0.643704	1.44404e-07	-0.0286724	-0.968705
123352230	chr3:123352230:C:T	2.93705e-15	-3.25008e-10	-1.06545	1.32892e-07	-3.25008e-10	-1.08046
123352749	chr3:123352749:C:T	2.98913e-15	-3.25008e-10	-1.04787	1.35162e-07	-3.25008e-10	-1.06352
123352771	chr3:123352771:G:C	3.02813e-15	-3.25008e-10	-1.03491	1.36883e-07	-3.25008e-10	-1.05087
123353212	chr3:123353212:TC:T	2.44449e-15	-3.25008e-10	-1.24902	1.69431e-07	-3.25008e-10	-0.83755
123353593	chr3:123353593:TG:T	4.09986e-15	-3.25008e-10	-0.731904	2.35758e-07	-3.25008e-10	-0.50719
123353716	chr3:123353716:G:A	1.18541e-14	-3.25008e-10	0.329814	5.64048e-07	-3.25008e-10	0.365144
123353754	chr3:123353754:C:T	1.58836e-15	-1.68015	-3.18434e-10	2.29299e-07	-0.534968	-3.18434e-10
123354036	chr3:123354036:A:C	3.61014e-16	-1.86988	-1.29182	1.56016e-06	2.4569	-1.07435
123354327	chr3:123354327:T:A	2.32212e-15	-3.25008e-10	-1.30038	1.07692e-07	-3.25008e-10	-1.29072
123356094	chr3:123356094:C:T	1.48741e-14	1.5093	-0.952541	7.61819e-07	1.89554	-1.22982
123356271	chr3:123356271:T:C	4.23866e-16	-1.7338	-1.2674	2.87082e-06	2.98931	-0.996949
123356308	chr3:123356308:A:G	1.67426e-14	-3.25008e-10	0.675098	1.09548e-06	-3.25008e-10	1.02895
123356458	chr3:123356458:A:G	5.27956e-15	-3.25008e-10	-0.479014	3.01597e-07	-3.25008e-10	-0.260903
123356604	chr3:123356604:C:A	7.84041e-15	-3.25008e-10	-0.0835665	3.01121e-07	-3.25008e-10	-0.262483
123356617	chr3:123356617:C:G	1.64107e-14	-3.25008e-10	0.655075	9.90395e-07	-3.25008e-10	0.928109
123356820	chr3:123356820:C:T	5.26844e-15	-3.25008e-10	-0.481122	3.00936e-07	-3.25008e-10	-0.263098
123356937	chr3:123356937:T:C	2.66227e-15	-3.25008e-10	-1.16368	1.26171e-07	-3.25008e-10	-1.13236
123357846	chr3:123357846:A:G	7.74719e-15	-3.25008e-10	-0.0955273	2.978e-07	-3.25008e-10	-0.273572
123358075	chr3:123358075:G:A	1.64406e-15	-1.64569	-3.18434e-10	5.7427e-08	-1.91948	-3.18434e-10
123358327	chr3:123358327:G:A	1.09638e-14	1.17151	-0.919766	5.40805e-07	1.53701	-1.21395
123358637	chr3:123358637:C:A	5.15357e-15	-3.25008e-10	-0.503167	2.9329e-07	-3.25008e-10	-0.288832
123358716	chr3:123358716:T:C	2.31258e-15	-3.25008e-10	-1.3045	1.05797e-07	-3.25008e-10	-1.30847
123358865	chr3:123358865:G:A	3.60744e-15	-3.25008e-10	-0.859859	1.95503e-07	-3.25008e-10	-0.694419
123359232	chr3:123359232:G:A	8.39096e-16	-1.79808	-0.520206	2.30583e-06	2.75293	-0.97973
123360234	chr3:123360234:G:A	1.63967e-14	-3.25008e-10	0.654225	1.2539e-06	-3.25008e-10	1.16401
123360312	chr3:123360312:A:T	6.91904e-16	-1.97265	-0.538513	1.35951e-06	2.23786	-0.992973
123360434	chr3:123360434:A:T	2.30347e-15	-3.25008e-10	-1.30844	1.05713e-07	-3.25008e-10	-1.30926
123360526	chr3:123360526:A:C	1.19392e-14	-3.25008e-10	0.336966	7.0123e-07	-3.25008e-10	0.582841
123360602	chr3:123360602:C:T	6.1965e-15	0.724717	-1.04359	3.09144e-07	0.972619	-1.20881
123361165	chr3:123361165:G:A	2.60748e-15	-3.25008e-10	-1.18447	1.0771e-07	-3.25008e-10	-1.29055
123361609	chr3:123361609:G:A	1.73559e-14	-3.25008e-10	0.711073	1.12283e-06	-3.25008e-10	1.05361
123361754	chr3:123361754:G:A	3.0684e-15	-3.25008e-10	-1.0217	1.39915e-07	-3.25008e-10	-1.02896
123362114	chr3:123362114:G:A	2.95961e-16	-2.05322	-1.30716	1.97088e-07	0.117998	-0.804342
123362515	chr3:123362515:C:A	5.44529e-15	-3.25008e-10	-0.448105	3.12302e-07	-3.25008e-10	-0.226025
123362516	chr3:123362516:T:C	1.03854e-14	-3.25008e-10	0.197547	6.21154e-07	-3.25008e-10	0.461584
123362923	chr3:123362923:C:T	4.80572e-15	0.364646	-0.937696	2.87415e-07	0.914007	-1.22307
123363075	chr3:123363075:A:G	2.61969e-15	-3.25008e-10	-1.1798	1.24096e-07	-3.25008e-10	-1.14894
123363108	chr3:123363108:A:T	4.13541e-15	-3.25008e-10	-0.723271	2.41286e-07	-3.25008e-10	-0.484014
123363278	chr3:123363278:CAAAG:C	3.25592e-16	-1.95792	-1.30705	0.00649085	8.3924	1.32351
123363298	chr3:123363298:C:T	6.42744e-15	0.779191	-1.06147	3.24178e-07	1.03098	-1.21968
123363551	chr3:123363551:T:C	5.48231e-16	-2.07398	-0.669935	1.24091e-07	-0.160786	-0.988191
123363569	chr3:123363569:A:G	6.30296e-16	-1.97864	-0.625785	1.22797e-06	2.19406	-1.05093
123363859	chr3:123363859:C:T	3.14472e-16	-1.99061	-1.3091	0.0097015	8.70747	1.41033
123364270	chr3:123364270:G:A	5.765e-15	-3.25008e-10	-0.391052	2.23105e-07	-3.25008e-10	-0.562352
123364317	chr3:123364317:T:C	1.08754e-15	-2.05893	-3.18434e-10	5.32958e-08	-1.99414	-3.18434e-10
123364480	chr3:123364480:A:G	2.61461e-14	-3.25008e-10	1.12084	1.77384e-06	-3.25008e-10	1.51091
123364751	chr3:123364751:C:T	5.36592e-15	-3.25008e-10	-0.462789	3.66844e-07	-3.25008e-10	-0.0650584
123364864	chr3:123364864:C:T	1.81183e-15	-0.268695	-1.27982	1.13487e-07	-0.0717245	-1.16659
123365095	chr3:123365095:A:G	2.61789e-15	-3.25008e-10	-1.18049	1.23981e-07	-3.25008e-10	-1.14987
123365097	chr3:123365097:C:A	5.61371e-15	-3.25008e-10	-0.417645	2.18354e-07	-3.25008e-10	-0.583879
123365444	chr3:123365444:C:T	2.6176e-15	-3.25008e-10	-1.1806	1.31624e-07	-3.25008e-10	-1.09005
123365532	chr3:123365532:G:A	2.94472e-16	-2.05825	-1.30718	2.07206e-07	0.166991	-0.803272
123365694	chr3:123365694:A:G	1.06782e-14	-0.697613	0.922961	6.99048e-08	-1.88844	0.165576
123365904	chr3:123365904:A:G	1.10853e-14	-3.25008e-10	0.262762	6.75972e-07	-3.25008e-10	0.546156
123366251	chr3:123366251:G:A	6.82377e-16	-1.98561	-0.539416	1.27983e-06	2.17153	-0.98704
123366490	chr3:123366490:T:C	2.85864e-16	-2.08608	-1.30901	2.32204e-07	0.247324	-0.769704
123366512	chr3:123366512:T:C	7.90638e-16	-1.97122	-0.40655	9.96827e-07	1.8242	-0.889619
123367740	chr3:123367740:G:A	3.16727e-16	-2.00549	-1.28708	0.0222726	8.9325	2.01638
123367918	chr3:123367918:C:T	2.3112e-15	-3.25008e-10	-1.30509	1.10648e-07	-3.25008e-10	-1.26364
123368014	chr3:123368014:C:T	2.64813e-15	-3.25008e-10	-1.169	1.3372e-07	-3.25008e-10	-1.07425
123368063	chr3:123368063:G:A	2.3993e-14	-3.25008e-10	1.03491	1.59932e-06	-3.25008e-10	1.40734
123368148	chr3:123368148:C:T	4.89326e-15	-3.25008e-10	-0.554998	3.01753e-07	-3.25008e-10	-0.260385
123368192	chr3:123368192:C:G	1.01553e-14	-3.25008e-10	0.175143	5.9365e-07	-3.25008e-10	0.416295
123368333	chr3:123368333:C:T	2.71957e-15	-3.25008e-10	-1.14238	1.3836e-07	-3.25008e-10	-1.04013
123368775	chr3:123368775:A:G	4.51393e-15	-3.25008e-10	-0.63569	1.98019e-07	-3.25008e-10	-0.681631
123368807	chr3:123368807:C:G	2.62493e-15	-3.25008e-10	-1.1778	1.08024e-07	-3.25008e-10	-1.28764
123369069	chr3:123369069:T:A	3.23895e-16	-2.07943	-1.19077	1.81114e-07	0.105358	-0.876228
123369164	chr3:123369164:AGAG:A	9.65365e-15	1.41199	-1.28751	6.90685e-08	-0.496263	-1.23863
123369629	chr3:123369629:T:C	2.68905e-15	0.099684	-1.25335	1.42656e-07	0.298844	-1.30841
123370374	chr3:123370374:C:G	2.30718e-15	-3.25008e-10	-1.30683	1.06574e-07	-3.25008e-10	-1.30115
123370601	chr3:123370601:C:T	1.84033e-15	-1.53291	-3.18434e-10	3.78342e-07	-0.0341975	-3.18434e-10
123371081	chr3:123371081:A:G	2.42546e-14	-3.25008e-10	1.04575	1.66741e-06	-3.25008e-10	1.44903
123371441	chr3:123371441:G:A	1.29799e-14	-3.25008e-10	0.420548	7.97517e-07	-3.25008e-10	0.711508
123371478	chr3:123371478:G:A	3.40398e-15	0.372507	-1.29042	2.03986e-07	0.651889	-1.30383
123371513	chr3:123371513:G:A	4.74707e-16	-2.08746	-0.800454	1.8475e-07	0.336928	-1.08792
123371616	chr3:123371616:C:T	3.46166e-16	-2.07484	-1.12885	0.014528	10.13	0.391569
123371802	chr3:123371802:T:A	5.71154e-15	-3.25008e-10	-0.400369	2.21618e-07	-3.25008e-10	-0.569039
123372125	chr3:123372125:A:T	5.7176e-15	-3.25008e-10	-0.399309	2.21822e-07	-3.25008e-10	-0.568122
123372383	chr3:123372383:C:T	8.69369e-15	1.31752	-1.29778	7.85862e-07	1.94012	-1.24334
123372397	chr3:123372397:A:C	2.76137e-15	0.137652	-1.26478	1.47872e-07	0.335626	-1.30927
123372877	chr3:123372877:T:A	1.47619e-14	-3.25008e-10	0.549189	8.80511e-07	-3.25008e-10	0.810507
123372982	chr3:123372982:T:C	3.17549e-15	-3.25008e-10	-0.987395	1.40665e-07	-3.25008e-10	-1.02361
123373301	chr3:123373301:A:C	3.28295e-15	-3.25008e-10	-0.954114	1.63233e-07	-3.25008e-10	-0.874815
123373698	chr3:123373698:G:A	3.4161e-15	-3.25008e-10	-0.914358	1.90326e-07	-3.25008e-10	-0.721256
123374111	chr3:123374111:C:T	4.9069e-16	-1.9286	-0.926201	0.000474218	8.20843	-1.10901
123374683	chr3:123374683:T:C	5.60732e-16	-2.08831	-0.633063	5.51972e-07	0.414862	-0.0713596
123374853	chr3:123374853:T:A	2.84054e-15	-3.25008e-10	-1.09886	1.14786e-07	-3.25008e-10	-1.22692
123375040	chr3:123375040:C:T	6.44952e-16	-2.052	-0.529435	1.38147e-07	-0.109051	-0.932627
123375057	chr3:123375057:C:T	2.83003e-15	0.204215	-1.30679	1.65425e-07	0.425226	-1.2867
123375084	chr3:123375084:G:A	2.62744e-15	-3.25008e-10	-1.17685	1.32437e-07	-3.25008e-10	-1.08389
123375092	chr3:123375092:C:T	1.30113e-14	1.65519	-1.23223	9.35269e-07	2.15593	-1.28509
123375604	chr3:123375604:T:C	3.35818e-16	-2.08846	-1.14558	2.65498e-07	0.404634	-0.793021
123375914	chr3:123375914:A:G	3.64657e-16	-1.9923	-1.15936	0.000789075	8.77948	-1.17086
123376176	chr3:123376176:G:A	1.207e-15	-1.95472	-3.18434e-10	8.38057e-08	-1.54149	-3.18434e-10
123376465	chr3:123376465:G:A	4.69534e-16	-2.08504	-0.813834	1.68022e-07	0.24999	-1.09589
123376696	chr3:123376696:T:C	4.72556e-16	-2.07663	-0.815822	1.45675e-07	0.108752	-1.09737
123376781	chr3:123376781:A:G	2.5918e-15	-3.25008e-10	-1.1905	1.22597e-07	-3.25008e-10	-1.16109
123376814	chr3:123376814:C:A	2.63156e-15	-3.25008e-10	-1.17528	1.32707e-07	-3.25008e-10	-1.08185
123376917	chr3:123376917:C:T	3.17432e-16	-1.9882	-1.30215	0.0163144	8.83941	1.79816
123377096	chr3:123377096:C:A	2.66214e-15	-3.25008e-10	-1.16373	1.3471e-07	-3.25008e-10	-1.06687
123377148	chr3:123377148:A:G	3.84e-14	-3.25008e-10	1.5052	1.5005e-06	-3.25008e-10	1.34356
123377189	chr3:123377189:C:CT	2.57596e-15	-3.25008e-10	-1.19664	1.07349e-07	-3.25008e-10	-1.29391
123377209	chr3:123377209:C:T	1.06503e-15	-2.07985	-3.18434e-10	7.92762e-08	-1.59706	-3.18434e-10
123377629	chr3:123377629:AC:A	3.19574e-16	-2.06994	-1.21368	1.08434e-07	0.0213639	-1.30522
123378680	chr3:123378680:T:C	2.38045e-15	-1.27557	-3.18434e-10	1.63235e-07	-0.874803	-3.18434e-10
123378721	chr3:123378721:A:G	1.35993e-15	-0.545658	-1.28977	2.8319e-07	0.865183	-1.18906
123378859	chr3:123378859:T:A	1.54743e-15	-0.398071	-1.30819	2.55539e-07	0.678216	-1.10483
123378863	chr3:123378863:A:G	1.56434e-15	-0.388038	-1.30736	2.49839e-07	0.665444	-1.11462
123378970	chr3:123378970:C:T	3.26063e-15	-0.960937	-3.18434e-10	2.31443e-07	-0.525664	-3.18434e-10
123378979	chr3:123378979:G:A	3.02676e-15	-0.0335676	-1.0018	3.37024e-07	0.300537	-0.450377
123379085	chr3:123379085:C:T	4.66057e-15	-3.25008e-10	-0.603719	1.83841e-07	-3.25008e-10	-0.755924
123379141	chr3:123379141:T:C	1.51007e-15	-0.422189	-1.30852	2.6288e-07	0.701603	-1.0999
123379172	chr3:123379172:G:A	2.44424e-15	-3.25008e-10	-1.24912	1.06143e-07	-3.25008e-10	-1.30521
123379329	chr3:123379329:G:A	1.54182e-15	-0.401004	-1.30889	2.59771e-07	0.682475	-1.09267
123379356	chr3:123379356:T:C	1.58898e-15	-0.370742	-1.30902	2.50757e-07	0.643892	-1.0894
123379473	chr3:123379473:T:C	1.09331e-14	-3.25008e-10	0.248939	6.42117e-07	-3.25008e-10	0.494775
123379574	chr3:123379574:A:G	1.60462e-15	-0.36069	-1.30928	2.48156e-07	0.615984	-1.07192
123379676	chr3:123379676:G:A	1.34063e-14	1.74067	-1.28781	1.10825e-06	2.34983	-1.30929
123379891	chr3:123379891:T:G	3.1898e-16	-1.98332	-1.30217	0.0188491	8.9666	1.81538
123379995	chr3:123379995:G:C	1.47968e-15	-0.443249	-1.30778	2.69628e-07	0.736875	-1.10983
123380282	chr3:123380282:G:A	3.46086e-16	-1.9101	-1.29382	0.0108709	8.28153	1.95008
123380441	chr3:123380441:C:T	2.82258e-15	0.126054	-1.23126	3.43372e-07	0.706565	-0.837745
123380671	chr3:123380671:A:G	3.53098e-16	-1.9657	-1.21817	0.0320068	8.7924	2.51907
123381323	chr3:123381323:A:G	1.44981e-15	-0.463166	-1.30826	2.77494e-07	0.759607	-1.1038
123381330	chr3:123381330:T:C	1.5237e-15	-0.414402	-1.30731	2.58148e-07	0.698494	-1.11495
123381349	chr3:123381349:A:G	1.52257e-15	-0.414333	-1.30812	2.60797e-07	0.699413	-1.10567
123381457	chr3:123381457:C:T	1.546e-15	-0.398539	-1.30865	2.57835e-07	0.679959	-1.09763
123381616	chr3:123381616:A:G	1.54079e-15	-0.402429	-1.30813	2.56947e-07	0.684437	-1.10556
123381794	chr3:123381794:A:G	1.15167e-13	-3.25008e-10	2.60353	6.78344e-06	-3.25008e-10	2.85225
123382049	chr3:123382049:C:T	1.01886e-14	-3.25008e-10	0.178413	5.99119e-07	-3.25008e-10	0.425465
123382093	chr3:123382093:G:A	2.86308e-15	0.18747	-1.27843	1.61558e-07	0.423659	-1.30879
123382129	chr3:123382129:C:T	1.6163e-15	-0.354713	-1.308	2.41513e-07	0.624406	-1.10748
123382297	chr3:123382297:A:G	1.54958e-15	-0.396308	-1.30857	2.55414e-07	0.671987	-1.0991
123382403	chr3:123382403:A:C	1.39573e-15	-0.504045	-1.3054	2.84265e-07	0.809298	-1.12939
123382406	chr3:123382406:G:T	1.4849e-15	-0.444917	-1.30259	2.5962e-07	0.734739	-1.14551
123382745	chr3:123382745:A:G	1.32922e-15	-0.548989	-1.30928	3.21429e-07	0.872794	-1.07001
123382783	chr3:123382783:G:C	3.63765e-15	-3.25008e-10	-0.851519	1.55933e-07	-3.25008e-10	-0.92057
123382867	chr3:123382867:T:TCA	1.54003e-15	-0.416708	-1.29435	3.09435e-07	0.701293	-0.936541
123382899	chr3:123382899:T:C	1.00636e-14	1.28981	-1.12374	6.63607e-07	1.75233	-1.22463
123383031	chr3:123383031:C:T	1.21616e-15	-1.94716	-3.18434e-10	7.15167e-08	-1.70006	-3.18434e-10
123383106	chr3:123383106:C:T	2.17775e-14	-3.25008e-10	0.938018	1.69568e-06	-3.25008e-10	1.46585
123383134	chr3:123383134:C:T	1.47542e-15	-0.451518	-1.3024	3.09041e-07	0.746405	-0.982927
123383143	chr3:123383143:A:G	1.50016e-15	-0.437684	-1.2996	3.08353e-07	0.727163	-0.965912
123383197	chr3:123383197:G:A	1.23318e-15	-0.636597	-1.29666	4.09206e-07	0.993026	-0.948803
123383428	chr3:123383428:T:C	4.1632e-15	-3.25008e-10	-0.716573	2.07913e-07	-3.25008e-10	-0.632874
123383506	chr3:123383506:C:T	1.51224e-15	-0.427759	-1.3015	3.015e-07	0.716207	-0.977433
123383529	chr3:123383529:A:G	1.42106e-15	-0.490948	-1.30051	3.30237e-07	0.80085	-0.971035
123383923	chr3:123383923:A:G	1.57454e-15	-0.387726	-1.30117	2.8194e-07	0.652279	-0.980578
123383948	chr3:123383948:T:C	2.59086e-15	0.115817	-1.30668	1.50803e-07	0.066892	-1.02091
123384015	chr3:123384015:T:C	1.48481e-15	-0.442266	-1.3053	2.97208e-07	0.730327	-1.00589
123384103	chr3:123384103:G:C	1.35747e-15	-0.535742	-1.3015	3.47573e-07	0.858153	-0.977173
123384190	chr3:123384190:G:A	1.45419e-15	-0.466672	-1.30174	3.17637e-07	0.769781	-0.978866
123384216	chr3:123384216:A:G	2.3462e-15	-3.25008e-10	-1.29006	1.07045e-07	-3.25008e-10	-1.29674
123384399	chr3:123384399:T:C	1.50493e-15	-0.431411	-1.3027	2.96182e-07	0.706176	-0.985197
123384403	chr3:123384403:T:C	1.51024e-15	-0.425269	-1.30532	2.87781e-07	0.697897	-1.00569
123384442	chr3:123384442:C:T	1.51172e-15	-0.425453	-1.30415	2.90853e-07	0.698548	-0.995727
123384533	chr3:123384533:A:G	9.84387e-15	-3.25008e-10	0.143991	5.76634e-07	-3.25008e-10	0.387213
123384563	chr3:123384563:G:A	1.47843e-15	-0.46635	-1.28553	3.49388e-07	0.755689	-0.8695
123384594	chr3:123384594:C:T	1.44534e-15	-0.486446	-1.28807	3.55079e-07	0.790384	-0.888039
123384632	chr3:123384632:T:C	1.31877e-15	-0.577222	-1.28894	3.97411e-07	0.906887	-0.891912
123384691	chr3:123384691:A:G	1.45681e-15	-0.4826	-1.28401	3.58034e-07	0.781809	-0.871177
123385390	chr3:123385390:G:A	1.36601e-15	-0.53854	-1.29242	3.69474e-07	0.850028	-0.907942
123385432	chr3:123385432:A:C	6.76939e-14	3.37383	-1.30169	2.01082e-05	5.23798	-1.29909
123385493	chr3:123385493:T:A	2.32597e-15	-3.25008e-10	-1.29872	1.05738e-07	-3.25008e-10	-1.30903
123385580	chr3:123385580:C:T	6.33018e-14	3.30536	-1.3003	1.8368e-05	5.149	-1.30063
123385788	chr3:123385788:A:G	2.31672e-15	-3.25008e-10	-1.3027	1.05752e-07	-3.25008e-10	-1.3089
123385791	chr3:123385791:A:G	2.34189e-15	-3.25008e-10	-1.2919	1.10888e-07	-3.25008e-10	-1.26147
123385792	chr3:123385792:G:A	1.13057e-15	-2.02013	-3.18434e-10	5.34857e-08	-1.99058	-3.18434e-10
123385966	chr3:123385966:T:C	1.30923e-15	-0.576981	-1.29644	3.8889e-07	0.922758	-0.929457
123386227	chr3:123386227:T:A	1.26801e-15	-0.609145	-1.29627	4.06925e-07	0.966265	-0.927631
123386289	chr3:123386289:CT:C	1.23631e-15	-0.634485	-1.29624	4.22911e-07	1.00467	-0.927507
123386340	chr3:123386340:A:G	1.27302e-15	-0.611813	-1.28965	4.24033e-07	0.974856	-0.895041
123386509	chr3:123386509:T:C	1.31648e-15	-0.569434	-1.29846	3.80795e-07	0.913197	-0.94093
123386525	chr3:123386525:A:G	3.49256e-15	-3.25008e-10	-0.892221	1.26863e-07	-3.25008e-10	-1.12689
123386581	chr3:123386581:C:T	1.27561e-15	-0.603144	-1.29629	4.0373e-07	0.958514	-0.927761
123386590	chr3:123386590:C:A	1.17798e-15	-0.682063	-1.29699	4.49541e-07	1.06984	-0.931606
123386644	chr3:123386644:A:G	1.29848e-15	-0.580584	-1.30108	3.7136e-07	0.904816	-0.95764
123386701	chr3:123386701:G:A	1.22523e-15	-0.643312	-1.29642	4.27526e-07	1.01647	-0.928453
123386938	chr3:123386938:G:C	4.9648e-14	3.06851	-1.30641	1.45501e-05	4.90668	-1.29132
123387005	chr3:123387005:A:G	2.62016e-15	-3.25008e-10	-1.17962	1.25967e-07	-3.25008e-10	-1.13398
123387324	chr3:123387324:T:C	2.37893e-15	0.0297436	-1.30595	3.5962e-07	1.19445	-1.27939
123387573	chr3:123387573:C:G	9.83564e-15	-3.25008e-10	0.143155	3.48905e-07	-3.25008e-10	-0.115195
123387658	chr3:123387658:C:A	2.60473e-15	-3.25008e-10	-1.18553	1.25141e-07	-3.25008e-10	-1.14055
123387805	chr3:123387805:T:C	1.33237e-15	-0.546977	-1.30892	3.32125e-07	0.87144	-1.03593
123387912	chr3:123387912:A:G	1.44172e-15	-0.483854	-1.29317	3.45362e-07	0.78714	-0.912541
123388077	chr3:123388077:A:C	1.39244e-15	-0.505783	-1.30602	3.26631e-07	0.815222	-0.996385
123388374	chr3:123388374:G:A	7.36485e-15	1.1228	-1.26894	4.2285e-07	1.38622	-1.3092
123388398	chr3:123388398:T:C	1.25532e-15	-0.610366	-1.3051	3.85566e-07	0.972057	-0.987341
123388539	chr3:123388539:G:A	4.12675e-15	-3.25008e-10	-0.725367	2.13357e-07	-3.25008e-10	-0.607027
123388579	chr3:123388579:C:CA	9.52239e-15	-0.629509	0.740297	8.10555e-07	0.994797	-0.267072
123388715	chr3:123388715:A:G	1.50914e-15	-0.427425	-1.30389	3.00964e-07	0.71386	-0.976863
123388861	chr3:123388861:T:C	2.90025e-14	-3.25008e-10	1.22452	1.91556e-06	-3.25008e-10	1.58777
123389383	chr3:123389383:G:A	1.38303e-15	-0.513702	-1.30488	3.34593e-07	0.827404	-0.984484
123389427	chr3:123389427:C:T	5.64459e-15	-0.751393	0.339233	7.01793e-07	1.17296	-0.589312
123389493	chr3:123389493:G:A	2.4278e-15	-3.25008e-10	-1.25587	1.14785e-07	-3.25008e-10	-1.22693
123389494	chr3:123389494:CAA:C	1.84069e-13	4.38149	-1.30904	9.03954e-05	6.70721	-1.26525
123389554	chr3:123389554:C:T	2.30331e-15	-3.25008e-10	-1.30851	1.07483e-07	-3.25008e-10	-1.29266
123389647	chr3:123389647:G:A	4.63008e-15	0.586038	-1.19632	3.47992e-07	1.19	-1.30782
123389766	chr3:123389766:G:A	1.0694e-14	-0.474784	0.701608	6.31485e-07	0.77394	-0.295862
123389937	chr3:123389937:CT:C	5.53408e-15	-3.25008e-10	-0.431931	2.14252e-07	-3.25008e-10	-0.602842
123390044	chr3:123390044:T:C	2.33242e-15	-3.25008e-10	-1.29595	1.06574e-07	-3.25008e-10	-1.30116
123390322	chr3:123390322:G:A	5.01569e-15	0.617521	-1.14781	3.66471e-07	1.23679	-1.30287
123390338	chr3:123390338:C:T	3.30398e-15	-3.25008e-10	-0.94773	1.57051e-07	-3.25008e-10	-0.913422
123390416	chr3:123390416:C:T	1.18653e-14	-3.25008e-10	0.330763	7.03387e-07	-3.25008e-10	0.585912
123390524	chr3:123390524:A:C	1.21766e-15	-0.646808	-1.29912	4.24364e-07	1.02386	-0.943261
123390525	chr3:123390525:C:A	1.22015e-15	-0.643701	-1.30018	4.19794e-07	1.01958	-0.949816
123390647	chr3:123390647:T:C	9.30048e-16	-0.921353	-1.29402	5.11097e-07	1.45836	-1.1918
123390739	chr3:123390739:A:G	8.76634e-16	-0.98194	-1.29258	5.67376e-07	1.56678	-1.19576
123390832	chr3:123390832:C:T	1.6827e-15	-1.62246	-3.18434e-10	5.81347e-08	-1.90723	-3.18434e-10
123390906	chr3:123390906:C:T	2.3016e-15	-3.25008e-10	-1.30925	1.07875e-07	-3.25008e-10	-1.28902
123391305	chr3:123391305:AC:A	3.56896e-15	-3.25008e-10	-0.870583	1.28914e-07	-3.25008e-10	-1.11085
123391378	chr3:123391378:C:T	6.99488e-15	1.10262	-1.3003	4.211e-07	1.37233	-1.29945
123391477	chr3:123391477:A:G	3.62629e-15	-3.25008e-10	-0.854647	1.30307e-07	-3.25008e-10	-1.1001
123391907	chr3:123391907:G:T	2.3626e-15	-3.25008e-10	-1.28309	1.09639e-07	-3.25008e-10	-1.2728
123391929	chr3:123391929:C:T	2.99366e-16	-2.08826	-1.26069	0.838506	12.0362	2.54091
123392480	chr3:123392480:TATC:T	5.52119e-15	0.860682	-1.29495	3.20892e-07	1.10497	-1.30386
123392601	chr3:123392601:A:G	2.68714e-15	-3.25008e-10	-1.15438	1.30653e-07	-3.25008e-10	-1.09745
123392937	chr3:123392937:G:T	9.68963e-15	-3.25008e-10	0.128199	6.74929e-07	-3.25008e-10	0.544613
123393200	chr3:123393200:A:C	2.30413e-15	-3.25008e-10	-1.30815	1.05712e-07	-3.25008e-10	-1.30928
123393310	chr3:123393310:G:C	1.2257e-15	-1.93934	-3.18434e-10	1.35333e-07	-1.06226	-3.18434e-10
123393353	chr3:123393353:AC:A	1.78217e-14	2.03353	-1.29597	3.2535e-06	3.39922	-1.28173
123393369	chr3:123393369:G:C	1.05624e-15	-2.08814	-3.18434e-10	4.97863e-08	-2.06226	-3.18434e-10
123393445	chr3:123393445:T:C	5.88012e-14	-0.589823	2.52113	2.98628e-07	-2.00589	1.7351
123393446	chr3:123393446:A:G	3.02133e-16	-2.08862	-1.25112	1.33778e-08	-2.08586	-1.29054
123393646	chr3:123393646:T:C	2.82683e-15	-3.25008e-10	-1.1037	1.49381e-07	-3.25008e-10	-0.963493
123394008	chr3:123394008:A:G	2.31447e-13	-3.25008e-10	3.3015	2.97992e-05	-3.25008e-10	4.33224
123394120	chr3:123394120:A:G	2.35611e-15	-3.25008e-10	-1.28584	1.07414e-07	-3.25008e-10	-1.2933
123394198	chr3:123394198:T:C	2.83619e-14	-3.25008e-10	1.20219	1.80272e-06	-3.25008e-10	1.52706
123394822	chr3:123394822:A:G	2.37245e-15	-3.25008e-10	-1.27894	1.08019e-07	-3.25008e-10	-1.28769
123395136	chr3:123395136:C:G	2.33723e-15	-3.25008e-10	-1.29389	1.06706e-07	-3.25008e-10	-1.29992
123395157	chr3:123395157:A:G	2.33808e-15	-3.25008e-10	-1.29353	1.06736e-07	-3.25008e-10	-1.29964
123395199	chr3:123395199:T:C	2.33868e-15	-3.25008e-10	-1.29327	1.06757e-07	-3.25008e-10	-1.29944
123395493	chr3:123395493:G:A	8.21222e-16	-1.86584	-0.473977	5.6327e-08	-1.75598	-0.182846
123395706	chr3:123395706:C:T	2.69112e-15	-3.25008e-10	-1.1529	1.20999e-07	-3.25008e-10	-1.17421
123395711	chr3:123395711:C:T	6.47902e-15	-3.25008e-10	-0.274288	4.3724e-07	-3.25008e-10	0.110486
123395728	chr3:123395728:T:A	1.58427e-15	-1.68273	-3.18434e-10	4.85626e-08	-2.08714	-3.18434e-10
123395882	chr3:123395882:T:A	3.28486e-16	-1.94727	-1.30885	1.62917e-08	-1.88894	-1.29041
123397352	chr3:123397352:C:T	8.46403e-15	-3.25008e-10	-0.00703149	5.34819e-07	-3.25008e-10	0.311933
123397356	chr3:123397356:C:T	3.03967e-15	-3.25008e-10	-1.03111	1.55234e-07	-3.25008e-10	-0.925059
123397461	chr3:123397461:ACT:A	3.26513e-15	-3.25008e-10	-0.959558	1.64021e-07	-3.25008e-10	-0.870001
123397600	chr3:123397600:G:A	3.09479e-15	-3.25008e-10	-1.01314	1.58632e-07	-3.25008e-10	-0.903411
123397710	chr3:123397710:ATCT:A	3.69107e-15	-3.25008e-10	-0.836941	1.89048e-07	-3.25008e-10	-0.727992
123397853	chr3:123397853:C:T	2.49347e-15	-3.25008e-10	-1.22918	1.12819e-07	-3.25008e-10	-1.24421
123398032	chr3:123398032:G:A	3.08532e-15	-3.25008e-10	-1.0162	1.581e-07	-3.25008e-10	-0.906769
123398092	chr3:123398092:A:G	3.23865e-15	-3.25008e-10	-0.967702	1.67251e-07	-3.25008e-10	-0.850501
123398195	chr3:123398195:C:T	3.24023e-15	-3.25008e-10	-0.967214	1.35364e-07	-3.25008e-10	-1.06202
123398318	chr3:123398318:C:T	3.20994e-16	-2.06741	-1.21178	0.00181294	8.522	-0.0815364
123398464	chr3:123398464:T:C	3.23156e-15	-3.25008e-10	-0.969892	1.66823e-07	-3.25008e-10	-0.853063
123398477	chr3:123398477:C:CCCCA	3.22502e-15	-3.25008e-10	-0.971917	1.66414e-07	-3.25008e-10	-0.855515
123398641	chr3:123398641:C:T	4.14786e-16	-2.01858	-1.00426	0.00130641	6.42177	1.69103
123398981	chr3:123398981:T:C	3.20108e-15	-3.25008e-10	-0.979368	1.65035e-07	-3.25008e-10	-0.863839
123399065	chr3:123399065:C:T	3.17169e-15	-3.25008e-10	-0.988593	1.63238e-07	-3.25008e-10	-0.874785
123399068	chr3:123399068:C:T	2.31456e-15	-3.25008e-10	-1.30364	1.05833e-07	-3.25008e-10	-1.30814
123399069	chr3:123399069:G:A	3.28456e-14	-3.25008e-10	1.34896	3.02961e-06	-3.25008e-10	2.0462
123399227	chr3:123399227:C:T	3.17699e-15	-3.25008e-10	-0.986924	1.63555e-07	-3.25008e-10	-0.872845
123399281	chr3:123399281:T:C	1.24015e-13	-3.25008e-10	2.67755	1.28575e-05	-3.25008e-10	3.49168
123399468	chr3:123399468:T:C	3.09924e-16	-2.0812	-1.23308	0.000325685	7.54085	-0.817163
123399528	chr3:123399528:G:A	2.99024e-15	-3.25008e-10	-1.0475	1.52353e-07	-3.25008e-10	-0.943796
123399711	chr3:123399711:G:A	2.35712e-15	-3.25008e-10	-1.28542	1.07437e-07	-3.25008e-10	-1.29309
123399738	chr3:123399738:G:T	2.72435e-15	-3.25008e-10	-1.14063	1.34579e-07	-3.25008e-10	-1.06784
123399852	chr3:123399852:A:G	9.73004e-16	-2.07009	-0.100135	0.000204587	7.13435	-0.875591
123399858	chr3:123399858:C:T	3.24023e-15	-3.25008e-10	-0.967214	1.35364e-07	-3.25008e-10	-1.06202
123400335	chr3:123400335:T:C	2.61613e-13	-3.25008e-10	3.42401	2.3569e-05	-3.25008e-10	4.09769
123402190	chr3:123402190:T:C	3.31289e-14	-3.25008e-10	1.35755	2.13412e-06	-3.25008e-10	1.69581
123402439	chr3:123402439:A:G	2.99011e-16	-2.08847	-1.26167	0.000368987	7.17362	-0.325095
123402455	chr3:123402455:G:T	3.24023e-15	-3.25008e-10	-0.967214	1.35364e-07	-3.25008e-10	-1.06202
123402500	chr3:123402500:G:C	2.30399e-15	-3.25008e-10	-1.30822	1.05713e-07	-3.25008e-10	-1.30927
123402509	chr3:123402509:C:T	2.99943e-16	-2.07213	-1.27489	1.47907e-08	-2.04888	-1.22711
123402687	chr3:123402687:A:T	2.98821e-15	-3.25008e-10	-1.04818	1.26496e-07	-3.25008e-10	-1.12979
123402812	chr3:123402812:C:T	4.21141e-15	-3.25008e-10	-0.705061	2.25022e-07	-3.25008e-10	-0.553798
123402986	chr3:123402986:G:A	2.42529e-15	-3.25008e-10	-1.2569	1.0985e-07	-3.25008e-10	-1.27088
123403230	chr3:123403230:A:T	3.11831e-15	-3.25008e-10	-1.00557	1.5575e-07	-3.25008e-10	-0.921741
123403467	chr3:123403467:A:T	9.133e-16	-2.05241	-0.181135	3.5799e-07	0.817196	-0.906686
123403647	chr3:123403647:T:C	3.48317e-15	-2.08675	1.19184	0.000660329	7.54681	-0.116308
123403790	chr3:123403790:T:A	2.94173e-16	-2.08858	-1.27786	0.000390197	7.2995	-0.395088
123403972	chr3:123403972:G:A	4.21763e-15	-3.25008e-10	-0.703583	2.25468e-07	-3.25008e-10	-0.551819
123404115	chr3:123404115:A:G	3.01924e-15	-3.25008e-10	-1.03785	1.50146e-07	-3.25008e-10	-0.958384
123404222	chr3:123404222:G:A	1.26693e-15	-1.90626	-3.18434e-10	4.26817e-07	0.0863604	-3.18434e-10
123404354	chr3:123404354:G:T	2.56988e-13	-3.25008e-10	3.40617	2.31334e-05	-3.25008e-10	4.07904
123404379	chr3:123404379:G:A	3.9501e-15	-3.25008e-10	-0.769116	2.09601e-07	-3.25008e-10	-0.624787
123404380	chr3:123404380:C:T	3.9501e-15	-3.25008e-10	-0.769116	2.09601e-07	-3.25008e-10	-0.624787
123405290	chr3:123405290:T:C	4.16875e-16	-2.03983	-0.977992	0.00180464	6.66662	1.76926
123405666	chr3:123405666:G:A	3.97835e-16	-2.08786	-0.976713	2.18201e-07	0.041327	-0.625907
123405858	chr3:123405858:C:A	3.02116e-14	-3.25008e-10	1.26537	1.93517e-06	-3.25008e-10	1.59796
123405888	chr3:123405888:G:T	3.54187e-13	-3.25008e-10	3.72697	3.27532e-05	-3.25008e-10	4.42676
123405933	chr3:123405933:C:A	1.62188e-14	-3.25008e-10	0.643313	1.01325e-06	-3.25008e-10	0.950927
123405964	chr3:123405964:A:C	3.53498e-15	-2.08495	1.2048	0.000735887	7.65413	-0.115294
123406310	chr3:123406310:C:T	3.31214e-15	-3.25008e-10	-0.945262	1.3793e-07	-3.25008e-10	-1.04325
123406739	chr3:123406739:C:T	3.31214e-15	-3.25008e-10	-0.945262	1.3793e-07	-3.25008e-10	-1.04325
123406864	chr3:123406864:T:A	2.20704e-15	-2.07128	0.720072	0.000893638	7.87358	-0.140516
123407057	chr3:123407057:C:T	7.93703e-16	-1.39079	-0.983117	3.12872e-08	-1.66739	-0.859397
123407222	chr3:123407222:G:GC	3.16223e-16	-2.08638	-1.20778	1.58482e-08	-2.07471	-1.13222
123407421	chr3:123407421:T:C	2.96524e-16	-2.08837	-1.27012	0.000443582	7.35236	-0.319719
123407827	chr3:123407827:T:C	1.06238e-15	-2.08235	-3.18434e-10	0.000889891	7.72886	-3.18434e-10
123408036	chr3:123408036:C:T	4.64712e-14	-3.25008e-10	1.69598	3.14161e-06	-3.25008e-10	2.0825
123408259	chr3:123408259:C:T	3.11586e-16	-2.05045	-1.25849	0.000450761	8.26055	-1.21185
123408331	chr3:123408331:A:G	3.00314e-15	-3.25008e-10	-1.0432	1.49763e-07	-3.25008e-10	-0.96094
123408423	chr3:123408423:C:T	2.32495e-15	-3.25008e-10	-1.29916	1.061e-07	-3.25008e-10	-1.30561
123408605	chr3:123408605:G:A	1.72867e-14	-3.25008e-10	0.707082	8.051e-07	-3.25008e-10	0.720972
123408707	chr3:123408707:T:C	2.34365e-15	-3.25008e-10	-1.29115	1.12094e-07	-3.25008e-10	-1.25066
123408751	chr3:123408751:G:A	3.4482e-16	-2.00511	-1.20248	1.79245e-08	-1.95674	-1.12709
123408878	chr3:123408878:G:A	2.30161e-15	-3.25008e-10	-1.30925	1.05832e-07	-3.25008e-10	-1.30814
123408891	chr3:123408891:T:C	2.30156e-15	-3.25008e-10	-1.30927	1.05856e-07	-3.25008e-10	-1.30792
123408970	chr3:123408970:A:G	6.96896e-14	-3.25008e-10	2.10119	5.35995e-06	-3.25008e-10	2.61672
123409070	chr3:123409070:C:T	2.38193e-15	-3.25008e-10	-1.27495	1.10678e-07	-3.25008e-10	-1.26337
123409375	chr3:123409375:T:A	4.02804e-14	-3.25008e-10	1.55301	2.70841e-06	-3.25008e-10	1.93412
123409821	chr3:123409821:G:A	5.53522e-15	-3.25008e-10	-0.431726	2.98176e-07	-3.25008e-10	-0.272311
123410248	chr3:123410248:G:T	2.68592e-15	-3.25008e-10	-1.15483	1.16193e-07	-3.25008e-10	-1.21474
123410656	chr3:123410656:T:C	3.31702e-15	-3.25008e-10	-0.943789	1.38148e-07	-3.25008e-10	-1.04167
123410947	chr3:123410947:C:T	2.30164e-15	-3.25008e-10	-1.30924	1.06872e-07	-3.25008e-10	-1.29836
123411027	chr3:123411027:T:C	3.93439e-14	-3.25008e-10	1.52948	2.6395e-06	-3.25008e-10	1.90835
123411110	chr3:123411110:G:A	3.81802e-14	-3.25008e-10	1.49946	2.55875e-06	-3.25008e-10	1.87728
123411673	chr3:123411673:C:T	2.31578e-15	-3.25008e-10	-1.30311	1.05858e-07	-3.25008e-10	-1.3079
123411837	chr3:123411837:C:T	4.86165e-16	-2.08707	-0.776996	3.0075e-07	0.0650655	-0.328782
123412028	chr3:123412028:G:A	3.96846e-16	-1.88914	-1.17792	1.89818e-08	-2.0107	-1.01582
123412369	chr3:123412369:T:C	4.19159e-14	-3.25008e-10	1.59281	2.8265e-06	-3.25008e-10	1.9768
123412397	chr3:123412397:T:C	5.32414e-14	-3.25008e-10	1.83198	2.70873e-06	-3.25008e-10	1.93424
123412655	chr3:123412655:A:C	6.43398e-14	-3.25008e-10	2.02132	4.91476e-06	-3.25008e-10	2.53
123412696	chr3:123412696:C:T	2.45915e-15	-3.25008e-10	-1.24304	1.05796e-07	-3.25008e-10	-1.30849
123412874	chr3:123412874:C:T	2.33941e-15	-3.25008e-10	-1.29296	1.11965e-07	-3.25008e-10	-1.25181
123413042	chr3:123413042:T:C	4.23066e-15	-3.25008e-10	-0.700499	1.0923e-07	-3.25008e-10	-1.27654
123413146	chr3:123413146:G:A	4.34142e-14	-3.25008e-10	1.62793	2.92332e-06	-3.25008e-10	2.01048
123413458	chr3:123413458:A:G	6.28614e-14	-3.25008e-10	1.99808	4.38348e-06	-3.25008e-10	2.4156
123413539	chr3:123413539:C:T	1.12483e-14	-0.410773	0.688135	1.02741e-05	2.41164	0.855747
123413785	chr3:123413785:T:C	4.02377e-16	-1.92913	-1.12409	3.10043e-06	1.61348	0.455824
123413917	chr3:123413917:T:A	7.78165e-15	-3.25008e-10	-0.0910887	4.31375e-07	-3.25008e-10	0.0969838
123414057	chr3:123414057:G:A	2.61559e-15	-3.25008e-10	-1.18137	1.31154e-07	-3.25008e-10	-1.09362
123414102	chr3:123414102:C:T	2.79277e-15	-3.25008e-10	-1.11582	1.141e-07	-3.25008e-10	-1.23292
123414196	chr3:123414196:T:C	4.15168e-15	-3.25008e-10	-0.719345	2.1216e-07	-3.25008e-10	-0.612655
123415021	chr3:123415021:G:A	1.3124e-14	-3.25008e-10	0.431588	7.97241e-07	-3.25008e-10	0.711162
123415589	chr3:123415589:A:G	3.55344e-14	-3.25008e-10	1.42764	2.34337e-06	-3.25008e-10	1.78935
123415712	chr3:123415712:T:C	2.31252e-15	-3.25008e-10	-1.30452	1.05861e-07	-3.25008e-10	-1.30786
123415732	chr3:123415732:AT:A	2.47828e-15	-3.25008e-10	-1.23529	1.11629e-07	-3.25008e-10	-1.25481
123415963	chr3:123415963:A:G	5.18286e-15	-3.25008e-10	-0.4975	3.81537e-07	-3.25008e-10	-0.0257878
123416397	chr3:123416397:G:A	2.34307e-15	-3.25008e-10	-1.29139	1.14823e-07	-3.25008e-10	-1.2266
123416703	chr3:123416703:T:C	3.87042e-16	-2.00314	-1.08894	1.69066e-08	-1.96389	-1.1784
123416717	chr3:123416717:T:C	1.51169e-14	-3.25008e-10	0.572954	9.26661e-07	-3.25008e-10	0.861593
123416877	chr3:123416877:A:G	4.52525e-15	-3.25008e-10	-0.633185	2.32621e-07	-3.25008e-10	-0.520586
123417209	chr3:123417209:C:T	5.97137e-15	-3.25008e-10	-0.355881	2.92842e-07	-3.25008e-10	-0.290363
123417382	chr3:123417382:C:T	1.49278e-14	-3.25008e-10	0.56037	9.11603e-07	-3.25008e-10	0.84521
123417401	chr3:123417401:T:C	1.3442e-15	-1.40836	-0.438692	4.31676e-08	-2.0491	-0.155807
123417774	chr3:123417774:G:GA	1.56393e-15	-1.69565	-3.18434e-10	4.88799e-08	-2.08063	-3.18434e-10
123417827	chr3:123417827:T:C	5.88384e-15	-3.25008e-10	-0.370647	2.88405e-07	-3.25008e-10	-0.305631
123418086	chr3:123418086:T:C	7.05713e-15	-3.25008e-10	-0.188819	5.79075e-07	-3.25008e-10	0.391438
123418384	chr3:123418384:T:C	1.06971e-15	-2.07547	-3.18434e-10	6.18513e-08	-1.84526	-3.18434e-10
123418842	chr3:123418842:G:A	1.09262e-15	-2.05428	-3.18434e-10	6.35839e-08	-1.81763	-3.18434e-10
123418944	chr3:123418944:A:C	3.62585e-15	-1.48632	0.631551	2.19553e-07	-2.04711	1.46871
123419742	chr3:123419742:G:A	5.57623e-16	-1.91403	-0.812901	3.43678e-08	-1.30839	-1.12448
123419744	chr3:123419744:G:A	2.30616e-15	-3.25008e-10	-1.30727	1.0572e-07	-3.25008e-10	-1.3092
123420037	chr3:123420037:T:A	3.34692e-14	-3.25008e-10	1.36777	2.1083e-06	-3.25008e-10	1.68364
123420078	chr3:123420078:G:A	5.16392e-15	-3.25008e-10	-0.501161	2.49547e-07	-3.25008e-10	-0.450347
123420187	chr3:123420187:G:C	2.85169e-15	-1.21877	0.123826	5.6565e-08	-1.99623	0.0616246
123421289	chr3:123421289:G:A	1.28595e-15	-1.00177	-0.889589	8.51135e-08	-0.549177	-0.976832
123421670	chr3:123421670:G:C	2.3202e-15	-3.25008e-10	-1.30121	1.07334e-07	-3.25008e-10	-1.29404
123422031	chr3:123422031:C:T	2.30859e-15	-3.25008e-10	-1.30622	1.06621e-07	-3.25008e-10	-1.30071
123422344	chr3:123422344:G:T	5.45028e-15	-3.25008e-10	-0.447191	2.78162e-07	-3.25008e-10	-0.34179
123422946	chr3:123422946:G:A	7.05029e-15	-3.25008e-10	-0.189789	4.12317e-07	-3.25008e-10	0.0517974
123423699	chr3:123423699:C:T	4.52829e-14	-3.25008e-10	1.67007	2.33604e-06	-3.25008e-10	1.78622
123423746	chr3:123423746:A:G	1.41129e-14	-3.25008e-10	0.50423	1.56509e-06	-3.25008e-10	1.38571
123423904	chr3:123423904:G:A	3.46462e-15	-3.25008e-10	-0.900255	1.72341e-07	-3.25008e-10	-0.820522
123423953	chr3:123423953:C:G	1.09173e-15	-2.05509	-3.18434e-10	4.93899e-08	-2.07025	-3.18434e-10
123424234	chr3:123424234:G:A	1.20862e-15	-1.05982	-0.893559	1.04086e-07	-0.385923	-0.938858
123424294	chr3:123424294:C:A	3.88991e-15	-3.25008e-10	-0.784471	2.05714e-07	-3.25008e-10	-0.643509
123424354	chr3:123424354:T:A	1.42756e-14	-3.25008e-10	0.515693	6.88555e-07	-3.25008e-10	0.5646
123424461	chr3:123424461:G:A	3.16673e-16	-2.00846	-1.28428	1.99014e-08	-1.72662	-1.25259
123424496	chr3:123424496:T:C	2.4852e-15	-3.25008e-10	-1.23251	1.10582e-07	-3.25008e-10	-1.26424
123424654	chr3:123424654:C:T	2.66337e-15	-3.25008e-10	-1.16327	1.19546e-07	-3.25008e-10	-1.18629
123424781	chr3:123424781:C:T	3.46416e-15	-3.25008e-10	-0.900386	1.47347e-07	-3.25008e-10	-0.977203
123425919	chr3:123425919:C:T	2.84725e-15	-3.25008e-10	-1.0965	1.3243e-07	-3.25008e-10	-1.08394
123426031	chr3:123426031:C:T	1.31531e-15	-1.86879	-3.18434e-10	4.8939e-08	-2.07942	-3.18434e-10
123426032	chr3:123426032:A:G	3.28368e-15	-3.25008e-10	-0.953892	1.6287e-07	-3.25008e-10	-0.877043
123426093	chr3:123426093:G:T	3.2757e-15	-3.25008e-10	-0.956326	1.62433e-07	-3.25008e-10	-0.879727
123426102	chr3:123426102:C:T	1.0557e-15	-2.08866	-3.18434e-10	5.23876e-08	-2.01133	-3.18434e-10
123426138	chr3:123426138:T:C	3.28368e-15	-3.25008e-10	-0.953892	1.6287e-07	-3.25008e-10	-0.877043
123426578	chr3:123426578:A:G	2.41082e-15	-3.25008e-10	-1.26289	1.1328e-07	-3.25008e-10	-1.24013
123426698	chr3:123426698:T:C	1.17392e-14	-3.25008e-10	0.320078	6.14266e-07	-3.25008e-10	0.450432
123426733	chr3:123426733:G:A	4.3359e-15	-3.25008e-10	-0.675929	1.90694e-07	-3.25008e-10	-0.719324
123427254	chr3:123427254:C:T	1.93798e-14	-3.25008e-10	0.821373	9.60889e-07	-3.25008e-10	0.897864
123428436	chr3:123428436:C:T	2.54466e-15	-3.25008e-10	-1.20886	1.14039e-07	-3.25008e-10	-1.23345
123428478	chr3:123428478:C:T	5.01232e-15	-3.25008e-10	-0.530958	2.6816e-07	-3.25008e-10	-0.37841
123428773	chr3:123428773:A:C	2.76176e-14	-3.25008e-10	1.1756	1.4119e-06	-3.25008e-10	1.28269
123429318	chr3:123429318:C:T	2.58599e-15	-3.25008e-10	-1.19275	1.21557e-07	-3.25008e-10	-1.16961
123429490	chr3:123429490:T:A	2.86945e-15	-3.25008e-10	-1.08874	1.28488e-07	-3.25008e-10	-1.11416
123429515	chr3:123429515:A:C	1.71305e-15	-0.608144	-0.996439	7.82777e-08	-0.527616	-1.08212
123429829	chr3:123429829:T:C	2.54255e-15	-3.25008e-10	-1.20969	1.12807e-07	-3.25008e-10	-1.24431
123430321	chr3:123430321:C:T	3.00287e-15	-3.25008e-10	-1.04329	1.47868e-07	-3.25008e-10	-0.973675
123430374	chr3:123430374:C:T	8.6122e-16	-1.25837	-1.03389	6.88563e-08	-0.638806	-1.09917
123430971	chr3:123430971:T:C	4.5918e-15	-3.25008e-10	-0.618586	2.45466e-07	-3.25008e-10	-0.466838
123431191	chr3:123431191:C:T	2.55671e-15	-3.25008e-10	-1.20414	1.17417e-07	-3.25008e-10	-1.20427
123431481	chr3:123431481:A:C	1.54979e-14	-3.25008e-10	0.597846	1.75194e-06	-3.25008e-10	1.49848
123431482	chr3:123431482:A:G	5.99819e-15	-3.25008e-10	-0.3514	2.42648e-07	-3.25008e-10	-0.478383
123432482	chr3:123432482:T:C	3.41695e-15	-3.25008e-10	-0.914109	1.70344e-07	-3.25008e-10	-0.832172
123432665	chr3:123432665:C:G	5.99444e-15	-3.25008e-10	-0.352025	2.42517e-07	-3.25008e-10	-0.478921
123432870	chr3:123432870:G:A	4.30558e-15	-3.25008e-10	-0.682945	2.28482e-07	-3.25008e-10	-0.538538
123432915	chr3:123432915:C:A	2.80004e-15	-3.25008e-10	-1.11322	1.37309e-07	-3.25008e-10	-1.04776
123432920	chr3:123432920:A:G	5.01726e-15	-3.25008e-10	-0.529974	2.72639e-07	-3.25008e-10	-0.361846
123433591	chr3:123433591:T:A	5.43057e-15	-3.25008e-10	-0.450814	3.04687e-07	-3.25008e-10	-0.25071
123433679	chr3:123433679:A:G	6.22764e-15	-3.25008e-10	-0.313859	3.53976e-07	-3.25008e-10	-0.100766
123433799	chr3:123433799:C:T	2.66237e-15	-3.25008e-10	-1.16364	1.19608e-07	-3.25008e-10	-1.18578
123433957	chr3:123433957:A:G	4.58998e-15	-3.25008e-10	-0.618981	2.46839e-07	-3.25008e-10	-0.461259
123434050	chr3:123434050:A:G	5.29629e-15	-3.25008e-10	-0.47585	2.9614e-07	-3.25008e-10	-0.279164
123434058	chr3:123434058:C:T	2.53824e-15	-3.25008e-10	-1.21139	1.14533e-07	-3.25008e-10	-1.22913
123434095	chr3:123434095:G:T	1.20124e-15	-0.787472	-1.17203	1.93144e-08	-1.77573	-1.23342
123434255	chr3:123434255:G:A	4.59564e-15	-3.25008e-10	-0.617749	2.08292e-07	-3.25008e-10	-0.631056
123434662	chr3:123434662:T:C	3.43393e-15	-3.25008e-10	-0.909151	1.64018e-07	-3.25008e-10	-0.870022
123434738	chr3:123434738:A:G	1.4239e-15	-0.678148	-1.11131	2.15732e-08	-1.7129	-1.18565
123435148	chr3:123435148:G:C	5.68823e-15	-3.25008e-10	-0.404458	3.11668e-07	-3.25008e-10	-0.228055
123435352	chr3:123435352:A:G	3.50991e-15	-3.25008e-10	-0.887267	1.75716e-07	-3.25008e-10	-0.801128
123435358	chr3:123435358:G:A	2.84019e-15	-3.25008e-10	-1.09899	1.39522e-07	-3.25008e-10	-1.03177
123435689	chr3:123435689:G:A	2.13303e-15	-1.38531	-3.18434e-10	8.64515e-08	-1.51041	-3.18434e-10
123435993	chr3:123435993:C:T	1.20984e-14	-3.25008e-10	0.350213	6.34468e-07	-3.25008e-10	0.482792
123436126	chr3:123436126:G:A	5.32832e-15	-3.25008e-10	-0.469821	2.90127e-07	-3.25008e-10	-0.299675
123436137	chr3:123436137:G:A	2.40311e-15	-3.25008e-10	-1.26609	1.12762e-07	-3.25008e-10	-1.24471
123436208	chr3:123436208:T:A	2.93025e-15	-3.25008e-10	-1.06777	1.43719e-07	-3.25008e-10	-1.00213
123436287	chr3:123436287:T:C	1.71889e-14	-3.25008e-10	0.701409	1.21031e-06	-3.25008e-10	1.12864
123436320	chr3:123436320:C:A	4.5941e-15	-3.25008e-10	-0.618083	2.08229e-07	-3.25008e-10	-0.631358
123437045	chr3:123437045:A:C	4.45729e-14	-0.0823359	1.7366	6.99924e-06	1.16547	1.7181
123438203	chr3:123438203:C:T	2.80653e-15	-3.25008e-10	-1.11091	1.40043e-07	-3.25008e-10	-1.02805
123438217	chr3:123438217:G:A	3.77703e-15	-3.25008e-10	-0.813918	1.80992e-07	-3.25008e-10	-0.771541
123438398	chr3:123438398:C:T	1.30039e-15	-1.8802	-3.18434e-10	4.88403e-08	-2.08144	-3.18434e-10
123438630	chr3:123438630:C:A	6.49294e-14	-0.400084	2.43053	1.02116e-05	0.75312	2.50816
123439031	chr3:123439031:C:T	7.6114e-15	-3.25008e-10	-0.11321	4.72295e-07	-3.25008e-10	0.187609
123439305	chr3:123439305:G:A	2.74046e-15	-0.074252	-1.06048	5.24023e-07	1.46409	-1.17255
123439311	chr3:123439311:T:C	2.84084e-15	-3.25008e-10	-1.09876	1.39623e-07	-3.25008e-10	-1.03105
123439355	chr3:123439355:C:A	2.85896e-15	-3.25008e-10	-1.0924	1.28011e-07	-3.25008e-10	-1.11788
123439713	chr3:123439713:A:G	3.49462e-15	-3.25008e-10	-0.891633	1.74671e-07	-3.25008e-10	-0.807091
123439890	chr3:123439890:T:TA	2.74749e-15	-3.25008e-10	-1.13217	1.36274e-07	-3.25008e-10	-1.05533
123439947	chr3:123439947:C:T	2.63542e-15	-3.25008e-10	-1.17382	1.27959e-07	-3.25008e-10	-1.11828
123440099	chr3:123440099:C:T	1.98385e-15	-0.246133	-1.21168	3.74467e-07	1.23984	-1.28433
123440567	chr3:123440567:C:A	2.09646e-14	-3.25008e-10	0.89998	1.76357e-06	-3.25008e-10	1.5051
123440606	chr3:123440606:G:A	2.34662e-15	-3.25008e-10	-1.28988	1.06407e-07	-3.25008e-10	-1.30273
123441433	chr3:123441433:C:T	6.18876e-16	-1.31521	-1.3075	5.64879e-08	-0.634245	-1.30172
123441503	chr3:123441503:T:C	1.0798e-14	-0.351598	0.588097	1.62868e-06	0.902735	0.522794
123441634	chr3:123441634:C:T	3.44977e-15	-3.25008e-10	-0.90455	1.57552e-07	-3.25008e-10	-0.910242
123441853	chr3:123441853:A:G	8.12349e-15	-3.25008e-10	-0.0480976	4.54425e-07	-3.25008e-10	0.149038
123442475	chr3:123442475:A:C	2.96309e-15	-3.25008e-10	-1.05662	1.45402e-07	-3.25008e-10	-0.99049
123442496	chr3:123442496:G:A	5.45384e-15	-0.719223	0.272685	5.78948e-07	0.314439	0.0767776
123442497	chr3:123442497:C:T	2.94631e-15	-3.25008e-10	-1.0623	1.44403e-07	-3.25008e-10	-0.997387
123443174	chr3:123443174:T:C	3.6086e-15	-3.25008e-10	-0.859536	1.60271e-07	-3.25008e-10	-0.893129
123443261	chr3:123443261:A:G	6.75577e-15	-3.25008e-10	-0.23246	3.16565e-07	-3.25008e-10	-0.212465
123443751	chr3:123443751:T:C	2.6086e-15	-3.25008e-10	-1.18404	1.25454e-07	-3.25008e-10	-1.13806
123444244	chr3:123444244:C:T	7.39271e-15	-3.25008e-10	-0.142363	3.98897e-07	-3.25008e-10	0.0187085
123445513	chr3:123445513:A:T	2.60625e-15	-3.25008e-10	-1.18495	1.23943e-07	-3.25008e-10	-1.15017
123445586	chr3:123445586:A:C	4.86522e-15	-3.25008e-10	-0.560745	2.2046e-07	-3.25008e-10	-0.574279
123445742	chr3:123445742:T:C	3.32327e-15	-3.25008e-10	-0.941909	1.65454e-07	-3.25008e-10	-0.861301
123446059	chr3:123446059:C:T	5.51651e-15	-3.25008e-10	-0.435111	2.92429e-07	-3.25008e-10	-0.291774
123446269	chr3:123446269:A:G	7.3908e-15	-3.25008e-10	-0.142622	4.07261e-07	-3.25008e-10	0.0394589
123446357	chr3:123446357:A:G	3.42882e-15	-3.25008e-10	-0.910642	1.57934e-07	-3.25008e-10	-0.907819
123446820	chr3:123446820:G:C	3.63897e-15	-3.25008e-10	-0.851157	1.82684e-07	-3.25008e-10	-0.762237
123447268	chr3:123447268:C:A	6.56956e-14	-3.25008e-10	2.04217	3.32111e-06	-3.25008e-10	2.13806
123448195	chr3:123448195:C:T	1.15407e-15	-1.99957	-3.18434e-10	9.29359e-08	-1.43808	-3.18434e-10
123448402	chr3:123448402:G:A	3.49807e-15	-3.25008e-10	-0.890645	1.74845e-07	-3.25008e-10	-0.806094
123448732	chr3:123448732:C:G	5.44046e-15	-1.22813	0.779138	5.31768e-07	-0.307462	0.613674
123448949	chr3:123448949:T:C	2.48435e-15	-1.23285	-3.18434e-10	7.0517e-08	-1.71414	-3.18434e-10
123448985	chr3:123448985:G:A	6.14297e-15	-3.25008e-10	-0.327548	3.28017e-07	-3.25008e-10	-0.17693
123449661	chr3:123449661:C:T	3.38662e-15	-3.25008e-10	-0.923024	1.55961e-07	-3.25008e-10	-0.920392
123449931	chr3:123449931:G:C	6.85994e-15	-3.25008e-10	-0.217158	3.94121e-07	-3.25008e-10	0.00666211
123450073	chr3:123450073:C:T	6.77024e-15	-3.25008e-10	-0.230321	3.88477e-07	-3.25008e-10	-0.00776136
123450158	chr3:123450158:G:T	4.83834e-15	-3.25008e-10	-0.566285	5.58794e-07	-3.25008e-10	0.355786
123450697	chr3:123450697:T:C	4.12773e-14	-3.25008e-10	1.57746	2.0765e-06	-3.25008e-10	1.66844
123450780	chr3:123450780:G:C	3.905e-15	-3.25008e-10	-0.780601	1.76705e-07	-3.25008e-10	-0.795512
123451203	chr3:123451203:C:A	1.05578e-15	-2.08858	-3.18434e-10	4.84892e-08	-2.08865	-3.18434e-10
123451487	chr3:123451487:G:A	1.23315e-15	-1.93329	-3.18434e-10	5.84747e-08	-1.9014	-3.18434e-10
123451580	chr3:123451580:T:G	3.83809e-15	-3.25008e-10	-0.797882	1.71973e-07	-3.25008e-10	-0.822656
123451611	chr3:123451611:A:G	6.86165e-15	-3.25008e-10	-0.216909	2.7542e-07	-3.25008e-10	-0.351697
123451771	chr3:123451771:G:T	6.73075e-15	-3.25008e-10	-0.236171	2.70395e-07	-3.25008e-10	-0.370111
123451910	chr3:123451910:G:A	2.63446e-15	-3.25008e-10	-1.17418	1.2558e-07	-3.25008e-10	-1.13706
123452650	chr3:123452650:C:T	3.734e-14	-3.25008e-10	1.47721	1.86986e-06	-3.25008e-10	1.56362
123452918	chr3:123452918:A:G	1.7675e-14	-3.25008e-10	0.729293	1.10346e-06	-3.25008e-10	1.03621
123453428	chr3:123453428:A:G	1.06422e-15	-2.08062	-3.18434e-10	6.68401e-08	-1.76769	-3.18434e-10
123453488	chr3:123453488:G:T	2.60203e-15	-3.25008e-10	-1.18657	1.23714e-07	-3.25008e-10	-1.15202
123454272	chr3:123454272:C:A	6.71132e-16	-1.27279	-1.26886	9.6288e-08	-0.100885	-1.30177
123454557	chr3:123454557:CTGATAATAG:C	6.87383e-15	-3.25008e-10	-0.215136	2.75883e-07	-3.25008e-10	-0.350019
123454567	chr3:123454567:T:C	6.87379e-15	-3.25008e-10	-0.215142	2.75857e-07	-3.25008e-10	-0.350111
123454577	chr3:123454577:T:C	3.62891e-15	-3.25008e-10	-0.853925	1.61964e-07	-3.25008e-10	-0.882622
123454692	chr3:123454692:G:A	2.0646e-15	-1.41792	-3.18434e-10	8.66735e-08	-1.50785	-3.18434e-10
123455077	chr3:123455077:G:T	7.28508e-16	-1.22997	-1.22965	1.10258e-07	0.0112497	-1.27842
123455289	chr3:123455289:A:C	7.41673e-15	-3.25008e-10	-0.139119	4.02629e-07	-3.25008e-10	0.0280209
123455985	chr3:123455985:C:T	2.80799e-15	-3.25008e-10	-1.11039	1.37403e-07	-3.25008e-10	-1.04708
123456251	chr3:123456251:G:A	3.35136e-16	-2.08102	-1.15505	4.61983e-08	-1.54636	-0.590692
123456952	chr3:123456952:C:T	4.97488e-15	-3.25008e-10	-0.538455	2.64813e-07	-3.25008e-10	-0.390971
123457070	chr3:123457070:G:A	8.2172e-15	-3.25008e-10	-0.0366274	3.689e-07	-3.25008e-10	-0.0594689
123457115	chr3:123457115:C:T	4.19409e-15	-3.25008e-10	-0.709181	1.74432e-07	-3.25008e-10	-0.808459
123457900	chr3:123457900:G:A	6.46412e-15	-1.33695	1.06036	5.67929e-07	-0.366753	0.738755
123458792	chr3:123458792:C:T	3.26801e-15	-3.25008e-10	-0.958676	2.55317e-07	-3.25008e-10	-0.427488
123458795	chr3:123458795:A:T	1.67519e-15	-0.355773	-1.27116	3.58962e-08	-1.09602	-1.29335
123458874	chr3:123458874:C:T	2.12546e-15	-1.39722	0.0083491	1.93541e-07	-0.438844	-0.26566
123459105	chr3:123459105:G:T	9.97275e-14	-3.25008e-10	2.45958	5.01834e-06	-3.25008e-10	2.55086
123459285	chr3:123459285:A:G	8.69404e-16	-1.12466	-1.15814	1.25927e-07	0.0815012	-1.2158
123459471	chr3:123459471:G:A	3.80013e-15	-3.25008e-10	-0.807823	1.79047e-07	-3.25008e-10	-0.782345
123459675	chr3:123459675:C:T	4.6441e-15	-3.25008e-10	-0.60726	2.04846e-07	-3.25008e-10	-0.647736
123459890	chr3:123459890:G:A	1.05744e-15	-2.08701	-3.18434e-10	5.99892e-08	-1.87583	-3.18434e-10
123460285	chr3:123460285:C:T	3.56208e-16	-1.9043	-1.27079	4.49576e-08	-1.27896	-0.885314
123460535	chr3:123460535:G:A	1.12104e-15	-2.0286	-3.18434e-10	8.26563e-08	-1.5553	-3.18434e-10
123460544	chr3:123460544:T:C	4.88059e-15	-3.25008e-10	-0.557591	2.49621e-07	-3.25008e-10	-0.450051
123461060	chr3:123461060:T:C	3.23649e-16	-1.97667	-1.29429	3.48997e-08	-1.43901	-0.978502
123461192	chr3:123461192:A:G	5.2224e-14	-3.25008e-10	1.81269	2.62621e-06	-3.25008e-10	1.9033
123461394	chr3:123461394:T:C	4.61033e-15	-3.25008e-10	-0.614559	2.34812e-07	-3.25008e-10	-0.51121
123461572	chr3:123461572:C:T	5.15e-15	-3.25008e-10	-0.503861	3.80828e-07	-3.25008e-10	-0.0276466
123461724	chr3:123461724:A:C	4.58157e-15	-3.25008e-10	-0.620816	2.28254e-07	-3.25008e-10	-0.539538
123461803	chr3:123461803:T:C	3.49878e-15	-3.25008e-10	-0.890443	1.78662e-07	-3.25008e-10	-0.784499
123461826	chr3:123461826:G:A	4.73699e-15	-3.25008e-10	-0.587456	2.41771e-07	-3.25008e-10	-0.482002
123461868	chr3:123461868:T:C	3.49617e-15	-3.25008e-10	-0.891188	1.61002e-07	-3.25008e-10	-0.888579
123462613	chr3:123462613:A:C	3.6441e-15	-3.25008e-10	-0.849748	1.86987e-07	-3.25008e-10	-0.738957
123463137	chr3:123463137:G:A	3.34804e-14	-3.25008e-10	1.3681	1.94072e-06	-3.25008e-10	1.60082
123463529	chr3:123463529:C:G	3.19134e-15	-3.25008e-10	-0.982415	1.46893e-07	-3.25008e-10	-0.980288
123463717	chr3:123463717:A:G	3.61713e-14	-3.25008e-10	1.44541	2.40367e-06	-3.25008e-10	1.81476
123463774	chr3:123463774:G:A	2.75394e-14	-3.25008e-10	1.17276	1.97615e-06	-3.25008e-10	1.61891
123463982	chr3:123463982:G:GCTA	3.66821e-15	-3.25008e-10	-0.843153	1.88379e-07	-3.25008e-10	-0.731541
123464044	chr3:123464044:A:G	3.59663e-15	-3.25008e-10	-0.862861	2.09711e-07	-3.25008e-10	-0.624263
123464099	chr3:123464099:G:A	4.68981e-15	-3.25008e-10	-0.597465	5.35125e-07	-3.25008e-10	0.312505
123464115	chr3:123464115:G:A	3.3669e-14	-3.25008e-10	1.37372	1.95213e-06	-3.25008e-10	1.60668
123464606	chr3:123464606:T:A	1.02734e-14	-3.25008e-10	0.186702	6.29475e-07	-3.25008e-10	0.474891
123464776	chr3:123464776:C:T	2.83877e-14	-1.46248	2.66558	2.92424e-06	-0.670002	2.6808
123464804	chr3:123464804:A:G	1.04263e-14	-3.25008e-10	0.201471	6.39792e-07	-3.25008e-10	0.491148
123465096	chr3:123465096:G:A	3.81064e-16	-1.95184	-1.15581	2.59865e-08	-1.41708	-1.29534
123465204	chr3:123465204:C:T	5.51076e-16	-1.48766	-1.25108	6.77427e-08	-0.458047	-1.29623
123465322	chr3:123465322:GC:G	3.50601e-15	-3.25008e-10	-0.888379	2.03165e-07	-3.25008e-10	-0.655974
123465524	chr3:123465524:A:G	1.01879e-14	-3.25008e-10	0.178342	6.20072e-07	-3.25008e-10	0.459841
123465718	chr3:123465718:T:C	9.43007e-15	-3.25008e-10	0.101047	5.71815e-07	-3.25008e-10	0.37882
123465733	chr3:123465733:G:A	3.35966e-14	-3.25008e-10	1.37157	1.94776e-06	-3.25008e-10	1.60444
123466040	chr3:123466040:G:A	7.67033e-15	-3.25008e-10	-0.105498	3.04708e-07	-3.25008e-10	-0.25064
123466461	chr3:123466461:G:A	4.60588e-15	-3.25008e-10	-0.615524	2.33899e-07	-3.25008e-10	-0.515105
123466475	chr3:123466475:G:A	6.19527e-15	-3.25008e-10	-0.319072	4.78944e-07	-3.25008e-10	0.201589
123466883	chr3:123466883:C:T	2.60229e-15	-3.25008e-10	-1.18646	1.26934e-07	-3.25008e-10	-1.12632
123466955	chr3:123466955:C:G	6.97347e-15	-3.25008e-10	-0.200744	2.80027e-07	-3.25008e-10	-0.33511
123467205	chr3:123467205:T:C	1.81715e-15	-1.54559	-3.18434e-10	1.47554e-07	-0.975802	-3.18434e-10
123467253	chr3:123467253:C:T	4.60907e-15	-3.25008e-10	-0.614832	5.20732e-07	-3.25008e-10	0.285241
123467524	chr3:123467524:C:T	5.07396e-15	-0.518736	-3.18434e-10	2.20014e-07	-0.576306	-3.18434e-10
123467597	chr3:123467597:C:G	1.39383e-15	-1.8108	-3.18434e-10	5.34694e-08	-1.99089	-3.18434e-10
123467977	chr3:123467977:T:C	4.42172e-15	-3.25008e-10	-0.65633	2.30448e-07	-3.25008e-10	-0.529971
123467991	chr3:123467991:C:T	3.47415e-15	-3.25008e-10	-0.897509	2.15664e-07	-3.25008e-10	-0.596271
123468216	chr3:123468216:A:G	7.13036e-16	-1.22759	-1.25349	6.63072e-08	-0.473856	-1.30184
123468414	chr3:123468414:A:T	7.59736e-15	-3.25008e-10	-0.115057	4.33619e-07	-3.25008e-10	0.102171
123469046	chr3:123469046:C:T	2.69474e-15	-3.25008e-10	-1.15156	1.18627e-07	-3.25008e-10	-1.19401
123469189	chr3:123469189:C:T	4.60907e-15	-3.25008e-10	-0.614832	5.20732e-07	-3.25008e-10	0.285241
123469338	chr3:123469338:G:A	2.82154e-14	-3.25008e-10	1.19701	1.62503e-06	-3.25008e-10	1.42329
123469508	chr3:123469508:C:T	3.00215e-15	-3.25008e-10	-1.04353	1.66645e-07	-3.25008e-10	-0.85413
123470089	chr3:123470089:C:A	2.64489e-14	-3.25008e-10	1.13236	1.88634e-06	-3.25008e-10	1.5724
123470136	chr3:123470136:G:A	2.45108e-14	-3.25008e-10	1.05626	1.71834e-06	-3.25008e-10	1.47912
123470345	chr3:123470345:G:T	2.53164e-14	-3.25008e-10	1.08859	1.77931e-06	-3.25008e-10	1.51398
123470903	chr3:123470903:G:T	2.07042e-15	-1.41511	-3.18434e-10	9.4989e-08	-1.41623	-3.18434e-10
123471884	chr3:123471884:C:T	6.17562e-16	-1.34571	-1.27912	8.78087e-08	-0.187979	-1.30686
123471954	chr3:123471954:T:C	2.66247e-15	-3.25008e-10	-1.1636	1.27196e-07	-3.25008e-10	-1.12427
123472018	chr3:123472018:A:G	1.06082e-15	-2.08381	-3.18434e-10	5.2839e-08	-2.00275	-3.18434e-10
123472159	chr3:123472159:T:C	3.37151e-14	-3.25008e-10	1.37509	3.61553e-06	-3.25008e-10	2.223
123472587	chr3:123472587:A:T	2.69442e-15	-3.25008e-10	-1.15168	1.20985e-07	-3.25008e-10	-1.17433
123472827	chr3:123472827:C:T	2.91102e-14	-3.25008e-10	1.22823	3.15611e-06	-3.25008e-10	2.0871
123473281	chr3:123473281:C:T	1.00712e-14	-3.25008e-10	0.166819	7.4718e-07	-3.25008e-10	0.646311
123473370	chr3:123473370:T:G	3.36721e-15	-3.25008e-10	-0.928772	1.60977e-07	-3.25008e-10	-0.888736
123473451	chr3:123473451:C:A	1.54438e-14	-3.25008e-10	0.594353	1.07169e-06	-3.25008e-10	1.007
123473482	chr3:123473482:AAAAT:A	1.65947e-14	-3.25008e-10	0.666224	1.16115e-06	-3.25008e-10	1.08717
123473546	chr3:123473546:A:G	1.11871e-14	-3.25008e-10	0.271908	8.43932e-07	-3.25008e-10	0.768077
123473669	chr3:123473669:T:A	5.11209e-14	-3.25008e-10	1.79134	1.7856e-06	-3.25008e-10	1.51751
123473953	chr3:123473953:T:C	2.62138e-14	-3.25008e-10	1.12343	2.81658e-06	-3.25008e-10	1.97328
123474009	chr3:123474009:G:A	4.60907e-15	-3.25008e-10	-0.614832	5.20732e-07	-3.25008e-10	0.285241
123474238	chr3:123474238:A:G	2.60832e-15	-3.25008e-10	-1.18415	1.13942e-07	-3.25008e-10	-1.23431
123474420	chr3:123474420:T:G	3.19597e-14	-3.25008e-10	1.32162	3.55089e-06	-3.25008e-10	2.20496
123474423	chr3:123474423:T:C	2.90274e-15	-3.25008e-10	-1.0772	1.64868e-07	-3.25008e-10	-0.864847
123474429	chr3:123474429:A:C	2.30224e-15	-3.25008e-10	-1.30897	1.07048e-07	-3.25008e-10	-1.29672
123474461	chr3:123474461:T:C	2.5389e-15	-3.25008e-10	-1.21113	1.23126e-07	-3.25008e-10	-1.15678
123474683	chr3:123474683:C:T	1.58185e-14	-3.25008e-10	0.618325	1.10055e-06	-3.25008e-10	1.03357
123474837	chr3:123474837:T:C	4.59509e-15	-3.25008e-10	-0.617868	5.1833e-07	-3.25008e-10	0.280617
123474856	chr3:123474856:T:G	6.12958e-14	-3.25008e-10	1.97285	3.09263e-06	-3.25008e-10	2.06678
123474909	chr3:123474909:G:A	5.85284e-14	-3.25008e-10	1.92665	2.95107e-06	-3.25008e-10	2.01993
123475276	chr3:123475276:T:C	1.69412e-14	-1.33467	2.02156	9.03392e-07	-0.91922	1.75538
123475573	chr3:123475573:T:G	1.89679e-15	-1.50269	-3.18434e-10	6.18444e-08	-1.84537	-3.18434e-10
123475741	chr3:123475741:G:A	1.14486e-15	-2.00757	-3.18434e-10	5.37208e-08	-1.9862	-3.18434e-10
123476024	chr3:123476024:G:A	4.00663e-14	-3.25008e-10	1.54768	2.01012e-06	-3.25008e-10	1.63595
123476490	chr3:123476490:T:C	5.17681e-16	-1.62082	-1.18043	1.45505e-08	-2.04921	-1.24316
123476593	chr3:123476593:A:G	9.3822e-16	-1.11711	-1.08952	1.33546e-07	0.0893526	-1.1649
123476769	chr3:123476769:T:C	2.29092e-14	-1.42233	2.41101	1.81154e-06	-0.937114	2.46905
123476775	chr3:123476775:C:T	8.65539e-15	-3.25008e-10	0.0153247	4.6138e-07	-3.25008e-10	0.164227
123476935	chr3:123476935:T:C	3.36954e-15	-3.25008e-10	-0.92808	1.71116e-07	-3.25008e-10	-0.827653
123477099	chr3:123477099:G:A	3.83243e-14	-0.707535	2.21076	4.36603e-06	0.175636	2.23598
123477289	chr3:123477289:T:C	5.41187e-15	-3.25008e-10	-0.454263	3.89337e-07	-3.25008e-10	-0.00555019
123477400	chr3:123477400:G:A	3.40598e-15	-3.25008e-10	-0.917325	1.73098e-07	-3.25008e-10	-0.816137
123477845	chr3:123477845:C:T	3.55568e-15	-0.536934	-0.337376	1.26668e-07	-0.876374	-0.252054
123477910	chr3:123477910:T:A	7.81304e-15	-3.25008e-10	-0.0870636	4.02625e-07	-3.25008e-10	0.0280096
123477911	chr3:123477911:A:T	7.80744e-15	-3.25008e-10	-0.0877798	4.02328e-07	-3.25008e-10	0.0272737
123478230	chr3:123478230:T:C	2.58851e-15	-3.25008e-10	-1.19177	1.36687e-07	-3.25008e-10	-1.0523
123478501	chr3:123478501:C:T	5.81193e-16	-1.96168	-0.723854	3.9602e-08	-1.7127	-0.578416
123478690	chr3:123478690:G:T	3.12097e-16	-2.07205	-1.23524	1.63388e-08	-1.95488	-1.22157
123478694	chr3:123478694:G:C	6.04434e-16	-1.34485	-1.30147	2.12968e-08	-1.62029	-1.29115
123479628	chr3:123479628:C:T	2.59041e-15	-3.25008e-10	-1.19104	1.13787e-07	-3.25008e-10	-1.23566
123480065	chr3:123480065:T:C	1.67408e-15	-1.62759	-3.18434e-10	1.20057e-07	-1.18203	-3.18434e-10
123480277	chr3:123480277:G:A	3.82772e-15	-3.25008e-10	-0.800588	1.89977e-07	-3.25008e-10	-0.723093
123480531	chr3:123480531:T:C	2.47548e-15	-3.25008e-10	-1.23642	1.26543e-07	-3.25008e-10	-1.12942
123480572	chr3:123480572:C:T	3.64957e-16	-2.06462	-1.08621	1.79611e-08	-1.95475	-1.12704
123480620	chr3:123480620:C:A	3.92815e-16	-2.05982	-1.01745	1.93406e-08	-1.94391	-1.06388
123480675	chr3:123480675:G:A	3.52001e-16	-2.02208	-1.1649	1.51119e-08	-2.08701	-1.1675
123481096	chr3:123481096:A:G	1.08831e-15	-2.05823	-3.18434e-10	6.96735e-08	-1.72617	-3.18434e-10
123481209	chr3:123481209:AG:A	1.13535e-14	0.28667	-3.18434e-10	5.04304e-07	0.253183	-3.18434e-10
123481286	chr3:123481286:G:T	4.90473e-14	-3.25008e-10	1.74993	1.64766e-06	-3.25008e-10	1.43712
123481320	chr3:123481320:C:G	2.56411e-15	-3.25008e-10	-1.20125	1.24574e-07	-3.25008e-10	-1.1451
123481385	chr3:123481385:A:G	2.30317e-15	-3.25008e-10	-1.30857	1.05711e-07	-3.25008e-10	-1.30928
123481554	chr3:123481554:C:G	2.31741e-15	-3.25008e-10	-1.30241	1.05769e-07	-3.25008e-10	-1.30874
123481593	chr3:123481593:C:G	4.02059e-16	-1.80901	-1.245	1.95307e-08	-1.99503	-1.00298
123481625	chr3:123481625:A:G	2.66021e-15	-3.25008e-10	-1.16445	1.22779e-07	-3.25008e-10	-1.15961
123482086	chr3:123482086:A:G	3.24899e-15	-3.25008e-10	-0.964512	1.59024e-07	-3.25008e-10	-0.900939
123482555	chr3:123482555:G:A	2.58858e-15	-3.25008e-10	-1.19175	1.19472e-07	-3.25008e-10	-1.18691
123482665	chr3:123482665:AT:A	3.32645e-16	-2.02899	-1.21454	1.70991e-08	-1.88823	-1.24273
123482666	chr3:123482666:T:C	9.77029e-16	-2.0861	-0.0799932	6.04622e-08	-2.06423	0.196256
123483118	chr3:123483118:T:C	3.16228e-16	-2.08847	-1.20568	1.83094e-08	-1.95765	-1.10493
123483136	chr3:123483136:G:A	1.35068e-15	-1.84225	-3.18434e-10	8.60306e-08	-1.51529	-3.18434e-10
123483298	chr3:123483298:T:C	7.34938e-16	-2.03069	-0.420132	4.11308e-08	-2.08686	-0.166378
123483687	chr3:123483687:C:T	2.84799e-14	-3.25008e-10	1.20634	5.20744e-06	-3.25008e-10	2.58785
123484109	chr3:123484109:CCGT:C	1.35949e-15	-1.83575	-3.18434e-10	6.21223e-08	-1.84089	-3.18434e-10
123484117	chr3:123484117:ACAC:A	1.14458e-15	-2.00782	-3.18434e-10	5.23843e-08	-2.01139	-3.18434e-10
123484259	chr3:123484259:G:A	2.44567e-15	-3.25008e-10	-1.24854	1.12719e-07	-3.25008e-10	-1.2451
123484337	chr3:123484337:C:T	2.41274e-15	-3.25008e-10	-1.26209	1.18858e-07	-3.25008e-10	-1.19207
123484560	chr3:123484560:C:G	3.14215e-15	-3.25008e-10	-0.997949	1.62743e-07	-3.25008e-10	-0.877822
123485169	chr3:123485169:T:C	2.44106e-15	-3.25008e-10	-1.25043	1.14755e-07	-3.25008e-10	-1.22719
123485936	chr3:123485936:A:T	2.9026e-15	-3.25008e-10	-1.07725	1.48265e-07	-3.25008e-10	-0.970992
123486056	chr3:123486056:C:T	2.5151e-15	-3.25008e-10	-1.22055	1.2709e-07	-3.25008e-10	-1.1251
123486334	chr3:123486334:G:A	3.24085e-16	-1.99504	-1.27456	1.51767e-08	-1.94526	-1.30497
123486523	chr3:123486523:C:T	8.5091e-15	-0.001721	-3.18434e-10	3.62608e-07	-0.0766739	-3.18434e-10
123486696	chr3:123486696:G:A	1.19041e-15	-1.96856	-3.18434e-10	6.44159e-08	-1.80463	-3.18434e-10
123486780	chr3:123486780:G:A	1.28208e-14	1.44582	-1.03761	2.50792e-06	2.92561	-1.06839
123486810	chr3:123486810:G:T	9.19409e-16	-2.05636	-0.170522	4.06835e-08	-2.08834	-0.175835
123486958	chr3:123486958:C:T	4.04328e-15	-3.25008e-10	-0.745802	2.16244e-07	-3.25008e-10	-0.593585
123487016	chr3:123487016:G:A	7.74538e-15	-3.25008e-10	-0.0957602	2.80989e-07	-3.25008e-10	-0.331681
123487076	chr3:123487076:G:A	2.37698e-15	-3.25008e-10	-1.27703	1.10808e-07	-3.25008e-10	-1.2622
123487146	chr3:123487146:T:C	8.63168e-15	-3.25008e-10	0.0125824	4.60181e-07	-3.25008e-10	0.161624
123487475	chr3:123487475:A:G	3.03954e-15	-3.25008e-10	-1.03115	1.56304e-07	-3.25008e-10	-0.918193
123487580	chr3:123487580:G:A	1.33096e-15	-1.85696	-3.18434e-10	5.71466e-08	-1.92438	-3.18434e-10
123487927	chr3:123487927:A:G	3.60414e-16	-1.89866	-1.2647	1.57107e-08	-1.91812	-1.29753
123488072	chr3:123488072:C:G	3.61206e-16	-1.8891	-1.27206	1.57954e-08	-1.90913	-1.30115
123488165	chr3:123488165:C:T	1.16196e-14	1.61286	-1.30302	3.38595e-06	3.39847	-1.24107
123488330	chr3:123488330:G:A	5.6729e-15	-3.25008e-10	-0.407156	3.131e-07	-3.25008e-10	-0.223473
123488424	chr3:123488424:G:A	3.57022e-16	-1.89361	-1.27921	1.56841e-08	-1.91301	-1.30434
123488747	chr3:123488747:A:G	3.3824e-15	-3.25008e-10	-0.924273	1.36184e-07	-3.25008e-10	-1.05599
123488826	chr3:123488826:A:G	4.14614e-15	-3.25008e-10	-0.720679	2.22601e-07	-3.25008e-10	-0.564612
123489053	chr3:123489053:T:C	5.36166e-16	-2.08029	-0.685878	2.44723e-08	-2.01787	-0.754581
123489326	chr3:123489326:G:A	1.05874e-15	-2.08578	-3.18434e-10	4.86369e-08	-2.08561	-3.18434e-10
123489607	chr3:123489607:TACG:T	4.13782e-15	-3.25008e-10	-0.722689	2.22111e-07	-3.25008e-10	-0.566816
123490313	chr3:123490313:T:C	3.07289e-16	-2.06742	-1.25541	1.48747e-08	-1.99092	-1.27942
123490362	chr3:123490362:A:G	2.3148e-15	-3.25008e-10	-1.30353	1.07315e-07	-3.25008e-10	-1.29423
123490674	chr3:123490674:G:C	2.9829e-15	-3.25008e-10	-1.04996	1.52811e-07	-3.25008e-10	-0.940792
123490704	chr3:123490704:G:A	4.47475e-15	0.647499	-1.29191	9.84858e-07	2.22648	-1.30398
123491817	chr3:123491817:C:T	3.72343e-16	-1.8457	-1.28509	1.63777e-08	-1.86755	-1.30653
123492131	chr3:123492131:T:C	2.31484e-15	-3.25008e-10	-1.30352	1.0705e-07	-3.25008e-10	-1.2967
123492448	chr3:123492448:G:A	8.88549e-15	1.33291	-1.29134	2.48488e-06	3.05729	-1.20931
123492568	chr3:123492568:C:T	1.19155e-15	-1.9676	-3.18434e-10	5.38278e-08	-1.9842	-3.18434e-10
123493032	chr3:123493032:A:G	2.60382e-15	-3.25008e-10	-1.18588	1.22059e-07	-3.25008e-10	-1.16549
123493120	chr3:123493120:T:C	3.58189e-16	-1.88856	-1.28099	1.57416e-08	-1.90865	-1.30504
123493196	chr3:123493196:T:C	1.94407e-15	-0.367325	-1.11075	5.98748e-08	-0.739326	-1.13841
123493225	chr3:123493225:A:G	1.29799e-15	-1.88204	-3.18434e-10	1.05211e-07	-1.31403	-3.18434e-10
123493229	chr3:123493229:A:G	1.27549e-15	-1.89953	-3.18434e-10	1.01651e-07	-1.34845	-3.18434e-10
123493304	chr3:123493304:T:C	2.30315e-15	-3.25008e-10	-1.30858	1.06134e-07	-3.25008e-10	-1.3053
123493342	chr3:123493342:C:T	1.03123e-14	-3.25008e-10	0.190482	5.56352e-07	-3.25008e-10	0.351407
123493423	chr3:123493423:A:T	7.53265e-15	-3.25008e-10	-0.123611	2.74414e-07	-3.25008e-10	-0.355357
123493716	chr3:123493716:A:G	1.5684e-15	-2.03987	0.34707	7.13271e-08	-1.97917	0.276452
123493848	chr3:123493848:G:A	2.97317e-15	-3.25008e-10	-1.05323	1.40974e-07	-3.25008e-10	-1.02142
123493985	chr3:123493985:C:T	3.67335e-16	-1.8647	-1.27964	1.61178e-08	-1.88557	-1.30451
123494025	chr3:123494025:C:T	2.30641e-15	-3.25008e-10	-1.30716	1.06339e-07	-3.25008e-10	-1.30336
123494079	chr3:123494079:C:T	3.7466e-15	-3.25008e-10	-0.822009	1.6935e-07	-3.25008e-10	-0.838029
123494086	chr3:123494086:T:C	2.3095e-15	-3.25008e-10	-1.30583	1.06662e-07	-3.25008e-10	-1.30033
123494172	chr3:123494172:T:C	8.44365e-15	-3.25008e-10	-0.00944226	3.27568e-07	-3.25008e-10	-0.1783
123494456	chr3:123494456:C:G	2.30529e-15	-3.25008e-10	-1.30765	1.06434e-07	-3.25008e-10	-1.30247
123494478	chr3:123494478:C:T	2.64106e-15	-3.25008e-10	-1.17168	1.22092e-07	-3.25008e-10	-1.16522
123494702	chr3:123494702:T:C	2.30307e-15	-3.25008e-10	-1.30862	1.06007e-07	-3.25008e-10	-1.30649
123495048	chr3:123495048:T:C	6.50092e-16	-2.08669	-0.486806	2.893e-08	-2.0407	-0.564416
123495181	chr3:123495181:T:C	3.92825e-15	-3.25008e-10	-0.774664	1.77429e-07	-3.25008e-10	-0.791426
123495243	chr3:123495243:C:T	7.76383e-15	-3.25008e-10	-0.0933813	2.81958e-07	-3.25008e-10	-0.328237
123495943	chr3:123495943:G:GTTT	5.37062e-16	-2.07862	-0.685878	2.45855e-08	-2.01326	-0.754581
123496105	chr3:123496105:T:C	2.30268e-15	-3.25008e-10	-1.30879	1.06076e-07	-3.25008e-10	-1.30584
123496175	chr3:123496175:C:T	3.4172e-15	-3.25008e-10	-0.914036	1.77588e-07	-3.25008e-10	-0.790531
123496434	chr3:123496434:A:T	5.91981e-16	-2.08691	-0.58023	2.64367e-08	-2.04203	-0.65321
123496462	chr3:123496462:G:A	5.3243e-16	-2.01741	-0.755752	2.25012e-08	-2.02976	-0.82667
123496600	chr3:123496600:G:A	1.64018e-15	-0.403036	-1.24502	5.18812e-08	-0.74035	-1.28069
123496656	chr3:123496656:C:G	3.53892e-15	-3.25008e-10	-0.879036	1.97014e-07	-3.25008e-10	-0.686722
123496764	chr3:123496764:T:A	2.30214e-15	-3.25008e-10	-1.30902	1.06009e-07	-3.25008e-10	-1.30647
123496901	chr3:123496901:C:T	7.51925e-15	-3.25008e-10	-0.125391	2.73975e-07	-3.25008e-10	-0.356958
123497346	chr3:123497346:A:T	3.5596e-16	-1.88871	-1.28709	1.57048e-08	-1.90888	-1.30715
123497367	chr3:123497367:C:T	7.54783e-16	-1.97247	-0.451716	3.12376e-08	-1.98568	-0.542691
123497952	chr3:123497952:G:A	2.96656e-15	-3.25008e-10	-1.05545	1.52189e-07	-3.25008e-10	-0.944871
123498358	chr3:123498358:A:T	8.42479e-15	-3.25008e-10	-0.0116785	3.26888e-07	-3.25008e-10	-0.180376
123498402	chr3:123498402:A:G	4.19806e-15	0.598238	-1.30647	9.19791e-07	2.15275	-1.29859
123498495	chr3:123498495:C:A	1.68777e-15	-0.352484	-1.26697	5.35478e-08	-0.694904	-1.29452
123498839	chr3:123498839:C:T	4.60564e-15	-3.25008e-10	-0.615576	2.502e-07	-3.25008e-10	-0.447733
123498885	chr3:123498885:G:T	6.8876e-15	-3.25008e-10	-0.213135	2.53321e-07	-3.25008e-10	-0.435338
123498922	chr3:123498922:A:G	1.08786e-14	1.54875	-1.30481	3.07105e-06	3.30692	-1.24714
123499201	chr3:123499201:T:G	2.30298e-15	-3.25008e-10	-1.30865	1.0805e-07	-3.25008e-10	-1.2874
123499298	chr3:123499298:C:T	3.63132e-16	-1.87726	-1.27858	1.59212e-08	-1.89835	-1.304
123499382	chr3:123499382:G:C	1.07964e-14	1.54155	-1.3052	3.09232e-06	3.31538	-1.2487
123499607	chr3:123499607:C:G	3.69979e-16	-1.85535	-1.28182	1.62484e-08	-1.87663	-1.30537
123499801	chr3:123499801:T:C	6.76772e-15	-3.25008e-10	-0.230693	2.49007e-07	-3.25008e-10	-0.452515
123501178	chr3:123501178:TC:T	9.55332e-15	1.42137	-1.30734	2.62104e-06	3.15951	-1.25818
123501391	chr3:123501391:C:T	2.47234e-15	-3.25008e-10	-1.23769	1.15985e-07	-3.25008e-10	-1.21654
123501417	chr3:123501417:T:C	4.15916e-16	-2.00828	-1.01185	1.69137e-08	-2.03981	-1.10206
123501589	chr3:123501589:A:G	5.6726e-16	-1.95961	-0.750183	2.38688e-08	-1.97589	-0.821536
123501714	chr3:123501714:G:A	6.36233e-15	1.01319	-1.30565	1.81913e-06	2.80432	-1.26821
123502342	chr3:123502342:T:C	3.69698e-16	-1.8787	-1.25923	1.60624e-08	-1.89887	-1.29465
123502395	chr3:123502395:AAAGTT:A	3.36623e-15	-3.25008e-10	-0.929064	1.56561e-07	-3.25008e-10	-0.916551
123502936	chr3:123502936:C:T	2.31206e-15	-3.25008e-10	-1.30472	1.07636e-07	-3.25008e-10	-1.29124
123503447	chr3:123503447:C:G	7.51212e-15	-3.25008e-10	-0.12634	2.73746e-07	-3.25008e-10	-0.357793
123503521	chr3:123503521:A:G	4.58947e-16	-2.08781	-0.833868	2.34355e-08	-1.96918	-0.846563
123503716	chr3:123503716:A:C	3.83968e-15	-3.25008e-10	-0.797469	1.7348e-07	-3.25008e-10	-0.813934
123504192	chr3:123504192:A:G	2.7597e-15	-3.25008e-10	-1.12774	1.28035e-07	-3.25008e-10	-1.11769
123504293	chr3:123504293:G:A	7.49569e-15	-3.25008e-10	-0.12853	2.73197e-07	-3.25008e-10	-0.359803
123504322	chr3:123504322:A:T	2.66958e-15	-3.25008e-10	-1.16094	1.23439e-07	-3.25008e-10	-1.15425
123504453	chr3:123504453:T:G	3.86151e-15	-3.25008e-10	-0.791799	1.74458e-07	-3.25008e-10	-0.808309
123504503	chr3:123504503:G:A	3.27265e-15	-3.25008e-10	-0.957256	1.68375e-07	-3.25008e-10	-0.843804
123504774	chr3:123504774:C:G	2.30162e-15	-3.25008e-10	-1.30925	1.05846e-07	-3.25008e-10	-1.30801
123504832	chr3:123504832:A:G	6.52322e-16	-2.08253	-0.487547	2.93898e-08	-2.02423	-0.565122
123505041	chr3:123505041:G:A	1.27334e-14	1.43476	-1.03338	2.42868e-06	2.8922	-1.06709
123505700	chr3:123505700:T:C	5.45638e-16	-1.98566	-0.763	2.30259e-08	-1.99994	-0.833436
123506041	chr3:123506041:G:A	8.12992e-15	1.25663	-1.30393	2.16744e-06	2.95534	-1.24404
123506058	chr3:123506058:A:G	2.35411e-15	-0.187729	-1.09897	7.10831e-08	-0.577993	-1.12815
123506447	chr3:123506447:C:G	9.96802e-15	1.46578	-1.30925	2.69924e-06	3.20955	-1.27882
123506617	chr3:123506617:T:C	6.64914e-15	-3.25008e-10	-0.24837	3.74634e-07	-3.25008e-10	-0.0440443
123506924	chr3:123506924:A:G	4.74131e-16	-1.97152	-0.917611	1.9353e-08	-2.06493	-0.942214
123507006	chr3:123507006:C:T	1.79914e-15	-0.299193	-1.25636	5.63217e-08	-0.65087	-1.28804
123507169	chr3:123507169:T:C	3.64061e-16	-1.86872	-1.28457	1.60249e-08	-1.88953	-1.30632
123507533	chr3:123507533:C:T	5.51943e-16	-1.98142	-0.755752	2.32808e-08	-1.99569	-0.82667
123507691	chr3:123507691:C:T	1.06638e-15	-2.07859	-3.18434e-10	4.8624e-08	-2.08588	-3.18434e-10
123507892	chr3:123507892:G:A	1.39633e-14	1.75175	-1.25817	2.4519e-06	3.00157	-1.16695
123508198	chr3:123508198:T:C	3.91386e-16	-1.80742	-1.2735	1.72369e-08	-1.82136	-1.30158
123508357	chr3:123508357:G:A	1.20321e-15	-1.95786	-3.18434e-10	8.58745e-08	-1.51711	-3.18434e-10
123508827	chr3:123508827:T:G	1.40673e-15	-1.80159	-3.18434e-10	7.78357e-08	-1.6154	-3.18434e-10
123508862	chr3:123508862:G:A	1.15889e-15	-1.9954	-3.18434e-10	5.26175e-08	-2.00695	-3.18434e-10
123508997	chr3:123508997:A:T	3.24988e-15	-3.25008e-10	-0.96424	1.68857e-07	-3.25008e-10	-0.840941
123509284	chr3:123509284:C:T	3.25301e-16	-1.97115	-1.29471	1.91381e-08	-1.72054	-1.29777
123509288	chr3:123509288:A:G	5.86811e-16	-2.06704	-0.608869	3.27864e-08	-1.83767	-0.642309
123509428	chr3:123509428:G:A	6.85689e-15	-3.25008e-10	-0.217603	2.52288e-07	-3.25008e-10	-0.439425
123509641	chr3:123509641:G:A	3.48187e-16	-1.97618	-1.22169	1.4995e-08	-1.99045	-1.27183
123509745	chr3:123509745:C:T	1.1807e-15	-1.97675	-3.18434e-10	5.34795e-08	-1.9907	-3.18434e-10
123510333	chr3:123510333:C:T	2.70187e-15	-3.25008e-10	-1.14891	1.20984e-07	-3.25008e-10	-1.17434
123510473	chr3:123510473:C:G	2.70778e-15	-3.25008e-10	-1.14673	1.21096e-07	-3.25008e-10	-1.17341
123510716	chr3:123510716:G:T	6.00081e-16	-2.03411	-0.619434	2.73901e-08	-1.98986	-0.669949
123510963	chr3:123510963:T:G	1.02868e-14	-3.25008e-10	0.188009	5.55196e-07	-3.25008e-10	0.349325
123511007	chr3:123511007:A:G	9.15519e-15	1.22957	-1.15811	2.10816e-06	2.76976	-1.08618
123511278	chr3:123511278:T:C	3.71938e-16	-1.93049	-1.2014	1.58503e-08	-1.94935	-1.25746
123511496	chr3:123511496:T:C	1.08059e-14	-3.25008e-10	0.237239	5.85003e-07	-3.25008e-10	0.401623
123511618	chr3:123511618:G:A	5.60125e-16	-1.93574	-0.786709	2.35613e-08	-1.95194	-0.858452
123511954	chr3:123511954:C:T	5.30375e-15	-3.25008e-10	-0.474444	2.01558e-07	-3.25008e-10	-0.663916
123512221	chr3:123512221:C:T	2.58908e-15	-3.25008e-10	-1.19155	1.1017e-07	-3.25008e-10	-1.26797
123512233	chr3:123512233:TGCTAAGCA:T	2.70555e-15	-3.25008e-10	-1.14755	1.21135e-07	-3.25008e-10	-1.17309
123512305	chr3:123512305:A:C	1.22579e-15	-1.93927	-3.18434e-10	5.53651e-08	-1.95605	-3.18434e-10
123512413	chr3:123512413:C:T	1.66079e-15	-1.63557	-3.18434e-10	7.11491e-08	-1.70522	-3.18434e-10
123513058	chr3:123513058:A:G	1.77547e-15	-0.31554	-1.25325	5.57592e-08	-0.662974	-1.28598
123513404	chr3:123513404:T:C	9.37393e-15	1.30372	-1.20864	2.16123e-06	2.85718	-1.14874
123513846	chr3:123513846:T:C	3.75092e-16	-1.92216	-1.20128	1.5976e-08	-1.9415	-1.25741
123513860	chr3:123513860:G:C	6.63117e-15	-3.25008e-10	-0.251076	3.73497e-07	-3.25008e-10	-0.0470859
123514052	chr3:123514052:A:T	3.02623e-16	-2.03131	-1.30681	1.56803e-08	-1.92	-1.29759
123514100	chr3:123514100:C:T	2.70551e-15	-3.25008e-10	-1.14757	1.21132e-07	-3.25008e-10	-1.17311
123514189	chr3:123514189:C:T	6.1324e-16	-1.93359	-0.698263	2.58214e-08	-1.94812	-0.770672
123514480	chr3:123514480:A:C	2.70347e-15	-3.25008e-10	-1.14832	1.21053e-07	-3.25008e-10	-1.17377
123514608	chr3:123514608:T:C	8.59507e-15	1.20501	-1.19668	1.9483e-06	2.73877	-1.13406
123515101	chr3:123515101:T:C	3.00361e-15	-3.25008e-10	-1.04304	1.52424e-07	-3.25008e-10	-0.943327
123515267	chr3:123515267:T:C	2.9862e-15	-3.25008e-10	-1.04886	1.2913e-07	-3.25008e-10	-1.10917
123515900	chr3:123515900:G:A	3.85485e-16	-1.89364	-1.20247	1.64026e-08	-1.91439	-1.25817
123515989	chr3:123515989:A:G	1.23068e-15	-1.93529	-3.18434e-10	5.55881e-08	-1.95203	-3.18434e-10
123516164	chr3:123516164:T:C	2.9658e-15	-3.25008e-10	-1.05571	1.28351e-07	-3.25008e-10	-1.11522
123516213	chr3:123516213:G:C	6.18922e-16	-1.90459	-0.718039	2.58418e-08	-1.92661	-0.791389
123516383	chr3:123516383:C:T	3.9488e-16	-1.90623	-1.1658	1.66483e-08	-1.92515	-1.23254
123516421	chr3:123516421:AG:A	2.46941e-15	-3.25008e-10	-1.23888	1.15821e-07	-3.25008e-10	-1.21795
123516542	chr3:123516542:A:T	3.46969e-15	-3.25008e-10	-0.898793	1.67057e-07	-3.25008e-10	-0.851662
123516555	chr3:123516555:A:C	2.76196e-15	-3.25008e-10	-1.12692	1.39481e-07	-3.25008e-10	-1.03206
123516858	chr3:123516858:T:C	3.418e-15	-3.25008e-10	-0.913801	1.6375e-07	-3.25008e-10	-0.871653
123517053	chr3:123517053:T:C	2.31726e-15	-3.25008e-10	-1.30247	1.06032e-07	-3.25008e-10	-1.30626
123517371	chr3:123517371:G:A	2.31251e-15	-3.25008e-10	-1.30452	1.07028e-07	-3.25008e-10	-1.2969
123518338	chr3:123518338:C:G	1.86956e-14	1.67149	-0.886054	3.42375e-06	2.91516	-0.746663
123518368	chr3:123518368:T:C	3.71965e-16	-1.91768	-1.21414	1.59088e-08	-1.93719	-1.26593
123518433	chr3:123518433:C:T	2.75823e-15	-3.25008e-10	-1.12827	1.39252e-07	-3.25008e-10	-1.03371
123518551	chr3:123518551:A:T	3.80197e-16	-1.90815	-1.20177	1.61838e-08	-1.92823	-1.25776
123518670	chr3:123518670:A:G	2.05361e-15	-0.26724	-1.15602	6.31344e-08	-0.639425	-1.1853
123519664	chr3:123519664:G:A	3.78058e-16	-1.9145	-1.20106	1.60993e-08	-1.93396	-1.25726
123519805	chr3:123519805:G:A	3.75792e-16	-1.91875	-1.20283	1.60142e-08	-1.93804	-1.25848
123519890	chr3:123519890:T:C	1.13839e-15	-2.01324	-3.18434e-10	5.0537e-08	-2.04729	-3.18434e-10
123519902	chr3:123519902:A:G	3.1621e-15	-3.25008e-10	-0.991621	1.62212e-07	-3.25008e-10	-0.881089
123520571	chr3:123520571:A:G	2.72488e-15	-3.25008e-10	-1.14043	1.3152e-07	-3.25008e-10	-1.09084
123521152	chr3:123521152:A:C	3.0014e-15	-3.25008e-10	-1.04378	1.29701e-07	-3.25008e-10	-1.10477
123521256	chr3:123521256:C:T	5.98801e-16	-1.91987	-0.735814	2.51913e-08	-1.93707	-0.806423
123521283	chr3:123521283:T:C	2.30456e-15	-3.25008e-10	-1.30797	1.06335e-07	-3.25008e-10	-1.3034
123521416	chr3:123521416:C:G	1.56659e-14	1.90179	-1.29316	4.91874e-06	3.74748	-1.21667
123521568	chr3:123521568:A:G	2.34992e-15	-3.25008e-10	-1.28848	1.09472e-07	-3.25008e-10	-1.27432
123521634	chr3:123521634:T:G	3.58761e-15	-3.25008e-10	-0.86537	1.4452e-07	-3.25008e-10	-0.996579
123522337	chr3:123522337:A:AG	3.43439e-15	-3.25008e-10	-0.909018	1.38544e-07	-3.25008e-10	-1.03881
123522581	chr3:123522581:A:G	2.34375e-15	-3.25008e-10	-1.2911	1.05711e-07	-3.25008e-10	-1.30928
123522875	chr3:123522875:T:C	1.74809e-14	2.01549	-1.29724	5.61633e-06	3.89032	-1.22688
123523254	chr3:123523254:G:A	6.43158e-15	-3.25008e-10	-0.281638	2.92305e-07	-3.25008e-10	-0.292199
123523373	chr3:123523373:G:A	3.67218e-16	-1.91473	-1.22993	1.57844e-08	-1.9344	-1.27657
123523427	chr3:123523427:T:C	3.13671e-15	-3.25008e-10	-0.999683	1.26827e-07	-3.25008e-10	-1.12717
123524579	chr3:123524579:C:T	1.91089e-15	-0.255529	-1.23976	5.89634e-08	-0.615694	-1.27738
123524968	chr3:123524968:G:A	3.03882e-14	2.36366	-1.09247	1.08852e-05	4.28539	-0.960231
123524980	chr3:123524980:C:T	6.04172e-15	0.90813	-1.2523	1.47396e-06	2.55256	-1.22685
123525269	chr3:123525269:A:T	5.25375e-16	-2.08354	-0.702962	2.38563e-08	-2.02706	-0.770888
123526022	chr3:123526022:C:T	5.30361e-16	-2.05191	-0.725144	3.09696e-08	-1.78367	-0.753319
123526262	chr3:123526262:A:G	1.56507e-14	1.90662	-1.29897	4.87445e-06	3.75274	-1.23097
123526305	chr3:123526305:G:A	2.05695e-15	-0.223344	-1.19829	6.26207e-08	-0.60946	-1.22344
123526527	chr3:123526527:CTTTTCCTTTTTTTTTTT:C	2.82981e-15	-3.25008e-10	-1.10265	1.4368e-07	-3.25008e-10	-1.00241
123526628	chr3:123526628:T:G	4.22685e-15	0.601589	-1.30299	9.37158e-07	2.16772	-1.29486
123527155	chr3:123527155:C:T	2.81134e-15	-3.25008e-10	-1.1092	1.25497e-07	-3.25008e-10	-1.13771
123527250	chr3:123527250:G:A	3.46405e-15	-3.25008e-10	-0.900418	1.6665e-07	-3.25008e-10	-0.854097
123527278	chr3:123527278:C:T	3.7078e-16	-1.92169	-1.21331	1.58527e-08	-1.94083	-1.26582
123527592	chr3:123527592:G:C	3.13096e-15	-3.25008e-10	-1.00152	1.49441e-07	-3.25008e-10	-0.963092
123527790	chr3:123527790:T:C	2.81134e-15	-3.25008e-10	-1.1092	1.25497e-07	-3.25008e-10	-1.13771
123527874	chr3:123527874:C:T	2.32721e-15	-3.25008e-10	-1.29819	1.10809e-07	-3.25008e-10	-1.26219
123528367	chr3:123528367:G:A	3.71142e-16	-1.92553	-1.2085	1.58504e-08	-1.94449	-1.26231
123528607	chr3:123528607:T:C	1.07407e-14	1.43101	-1.19983	2.53743e-06	3.00719	-1.13828
123528630	chr3:123528630:T:C	2.7619e-15	-3.25008e-10	-1.12694	1.39476e-07	-3.25008e-10	-1.0321
123528767	chr3:123528767:T:C	3.83648e-16	-1.89501	-1.20587	1.63396e-08	-1.91584	-1.26056
123529099	chr3:123529099:ATTTTC:A	3.93221e-15	-3.25008e-10	-0.773655	1.75972e-07	-3.25008e-10	-0.799668
123529817	chr3:123529817:G:A	3.78526e-16	-1.90363	-1.2107	1.61529e-08	-1.92397	-1.26393
123530261	chr3:123530261:A:T	8.05671e-15	-3.25008e-10	-0.0563524	3.65212e-07	-3.25008e-10	-0.0695158
123530433	chr3:123530433:G:A	3.41635e-15	-3.25008e-10	-0.914285	1.64235e-07	-3.25008e-10	-0.868694
123530702	chr3:123530702:C:T	2.84407e-15	-3.25008e-10	-1.09762	1.44626e-07	-3.25008e-10	-0.995843
123530781	chr3:123530781:A:G	1.07658e-14	1.30726	-1.07374	2.56645e-06	2.86057	-0.98029
123531406	chr3:123531406:G:A	2.77505e-15	-3.25008e-10	-1.12219	1.19939e-07	-3.25008e-10	-1.18302
123532275	chr3:123532275:C:T	2.32996e-15	-3.25008e-10	-1.29701	1.06092e-07	-3.25008e-10	-1.30569
123532391	chr3:123532391:T:C	3.63152e-15	-3.25008e-10	-0.853205	1.4608e-07	-3.25008e-10	-0.985842
123532445	chr3:123532445:A:C	3.46956e-15	-3.25008e-10	-0.898829	1.66932e-07	-3.25008e-10	-0.852407
123532566	chr3:123532566:T:C	3.72537e-16	-1.92788	-1.20239	1.58793e-08	-1.94682	-1.25816
123532705	chr3:123532705:A:G	6.3523e-15	-3.25008e-10	-0.29404	3.54362e-07	-3.25008e-10	-0.0996773
123532946	chr3:123532946:A:G	5.55778e-16	-2.05061	-0.67963	3.25377e-08	-1.77883	-0.708771
123533025	chr3:123533025:C:T	1.24367e-15	-1.92479	-3.18434e-10	5.08366e-08	-2.04138	-3.18434e-10
123533114	chr3:123533114:G:C	3.16699e-16	-2.06746	-1.2252	1.4627e-08	-2.0764	-1.21072
123533395	chr3:123533395:C:T	3.61477e-15	-3.25008e-10	-0.857828	1.45509e-07	-3.25008e-10	-0.989755
123534153	chr3:123534153:A:G	1.91415e-14	1.64438	-0.835381	3.89953e-06	3.02033	-0.721711
123534366	chr3:123534366:C:T	1.41827e-14	1.74541	-1.23625	4.55069e-06	3.55669	-1.10365
123534721	chr3:123534721:G:A	2.71617e-15	-3.25008e-10	-1.14364	1.21581e-07	-3.25008e-10	-1.16942
123535068	chr3:123535068:G:A	2.70555e-15	-3.25008e-10	-1.14755	1.21135e-07	-3.25008e-10	-1.17309
123535219	chr3:123535219:G:A	7.78801e-15	-3.25008e-10	-0.090272	4.44465e-07	-3.25008e-10	0.126877
123535351	chr3:123535351:A:G	1.53058e-14	1.82858	-1.2432	5.01043e-06	3.66411	-1.11482
123535492	chr3:123535492:T:G	1.73185e-15	-1.59367	-3.18434e-10	8.59865e-08	-1.5158	-3.18434e-10
123535670	chr3:123535670:G:T	2.35342e-15	-3.25008e-10	-1.28699	1.06385e-07	-3.25008e-10	-1.30293
123535907	chr3:123535907:G:T	2.93715e-15	-3.25008e-10	-1.06542	1.27274e-07	-3.25008e-10	-1.12365
123536186	chr3:123536186:C:T	4.19224e-16	-2.00974	-1.00247	2.29342e-08	-1.81427	-1.0231
123536281	chr3:123536281:G:A	5.41062e-16	-1.96744	-0.789635	2.28918e-08	-1.98179	-0.85743
123536326	chr3:123536326:G:A	6.38025e-16	-2.08865	-0.503581	2.80076e-08	-2.057	-0.580521
123536515	chr3:123536515:C:T	3.54869e-15	-3.25008e-10	-0.87628	1.4328e-07	-3.25008e-10	-1.00519
123536756	chr3:123536756:A:G	6.368e-16	-2.08813	-0.506029	2.81718e-08	-2.04881	-0.582861
123536896	chr3:123536896:G:A	6.398e-16	-2.08843	-0.501031	2.79202e-08	-2.06256	-0.578081
123536930	chr3:123536930:G:A	3.06512e-16	-2.06781	-1.25755	1.65058e-08	-1.88048	-1.28581
123537108	chr3:123537108:A:G	2.93715e-15	-3.25008e-10	-1.06542	1.27274e-07	-3.25008e-10	-1.12365
123537110	chr3:123537110:A:G	2.35261e-15	-3.25008e-10	-1.28733	1.06371e-07	-3.25008e-10	-1.30306
123537279	chr3:123537279:A:C	4.91753e-15	-3.25008e-10	-0.55005	2.13101e-07	-3.25008e-10	-0.608227
123537329	chr3:123537329:A:G	5.50905e-16	-1.92274	-0.816312	2.3294e-08	-1.93953	-0.882266
123537418	chr3:123537418:A:T	3.66687e-15	-3.25008e-10	-0.843518	2.05583e-07	-3.25008e-10	-0.644147
123537556	chr3:123537556:C:T	3.95631e-15	0.46653	-1.23408	8.85986e-07	2.02107	-1.20436
123537884	chr3:123537884:AATC:A	1.24585e-14	1.60412	-1.22458	3.94957e-06	3.39524	-1.08387
123538666	chr3:123538666:T:C	2.36612e-15	-0.231538	-1.05007	7.00227e-08	-0.599575	-1.1216
123539154	chr3:123539154:T:C	5.1398e-15	0.657532	-1.16337	1.19986e-06	2.24097	-1.121
123539613	chr3:123539613:C:T	2.97936e-15	-3.25008e-10	-1.05115	1.40486e-07	-3.25008e-10	-1.02489
123540235	chr3:123540235:C:T	1.86921e-14	1.67075	-0.885509	3.82968e-06	3.05809	-0.777547
123540490	chr3:123540490:A:G	2.6825e-15	-3.25008e-10	-1.15611	1.24607e-07	-3.25008e-10	-1.14483
123540512	chr3:123540512:C:T	2.41598e-15	-1.26075	-3.18434e-10	2.71532e-07	-0.365913	-3.18434e-10
123540633	chr3:123540633:G:T	3.78379e-16	-1.89544	-1.21927	1.61855e-08	-1.91612	-1.26976
123540677	chr3:123540677:T:C	6.0275e-16	-1.93138	-0.717733	2.53251e-08	-1.94796	-0.790236
123540738	chr3:123540738:CA:C	2.76281e-15	-3.25008e-10	-1.12661	1.39532e-07	-3.25008e-10	-1.0317
123540855	chr3:123540855:A:G	2.76297e-15	-3.25008e-10	-1.12655	1.39542e-07	-3.25008e-10	-1.03163
123541055	chr3:123541055:G:A	2.53102e-15	-3.25008e-10	-1.21424	1.11616e-07	-3.25008e-10	-1.25493
123541243	chr3:123541243:A:C	2.30229e-15	-3.25008e-10	-1.30895	1.0578e-07	-3.25008e-10	-1.30863
123541918	chr3:123541918:C:T	6.32697e-16	-2.08856	-0.512063	2.77153e-08	-2.06018	-0.587831
123542435	chr3:123542435:A:G	2.49077e-15	-3.25008e-10	-1.23027	1.154e-07	-3.25008e-10	-1.22159
123542543	chr3:123542543:C:T	2.70674e-15	-3.25008e-10	-1.14711	1.21182e-07	-3.25008e-10	-1.1727
123542666	chr3:123542666:A:T	7.89307e-15	-3.25008e-10	-0.0768718	3.58147e-07	-3.25008e-10	-0.0890514
123542778	chr3:123542778:C:T	5.9364e-15	-3.25008e-10	-0.361754	3.31415e-07	-3.25008e-10	-0.166625
123543121	chr3:123543121:C:T	4.92205e-14	2.59866	-0.845208	2.59951e-06	2.6411	-0.748021
123543189	chr3:123543189:T:C	5.91789e-16	-2.08297	-0.584496	2.68161e-08	-2.02485	-0.656139
123543509	chr3:123543509:C:A	2.32607e-15	-3.25008e-10	-1.29868	1.05999e-07	-3.25008e-10	-1.30657
123544272	chr3:123544272:A:G	2.33485e-15	-3.25008e-10	-1.29491	1.05735e-07	-3.25008e-10	-1.30906
123544435	chr3:123544435:T:A	2.98066e-15	-3.25008e-10	-1.05071	1.28921e-07	-3.25008e-10	-1.1108
123544559	chr3:123544559:A:C	3.64497e-15	-3.25008e-10	-0.84951	1.46547e-07	-3.25008e-10	-0.982647
123544617	chr3:123544617:T:C	2.47888e-15	-3.25008e-10	-1.23505	1.10762e-07	-3.25008e-10	-1.26261
123544742	chr3:123544742:T:C	3.09974e-16	-2.08782	-1.2263	1.52052e-08	-2.03725	-1.2111
123544766	chr3:123544766:TA:T	1.23244e-15	-1.93386	-3.18434e-10	5.56578e-08	-1.95077	-3.18434e-10
123545170	chr3:123545170:T:C	2.60147e-15	-0.55836	-0.628422	1.06695e-07	-0.689863	-0.610157
123545363	chr3:123545363:T:C	2.35282e-14	-3.25008e-10	1.01534	1.06227e-06	-3.25008e-10	0.998169
123545690	chr3:123545690:C:A	3.16667e-14	2.34106	-1.02865	1.19124e-05	4.28861	-0.873269
123546267	chr3:123546267:G:A	2.79924e-15	-3.25008e-10	-1.11351	1.41795e-07	-3.25008e-10	-1.01561
123546308	chr3:123546308:G:A	2.4019e-15	-3.25008e-10	-1.2666	1.12868e-07	-3.25008e-10	-1.24377
123546977	chr3:123546977:T:C	9.81373e-16	-0.872713	-1.28895	5.22452e-08	-0.739705	-1.27434
123547023	chr3:123547023:C:G	2.27665e-15	-1.32015	-3.18434e-10	8.43626e-08	-1.53487	-3.18434e-10
123547063	chr3:123547063:AT:A	4.19803e-15	-3.25008e-10	-0.708242	1.91654e-07	-3.25008e-10	-0.714306
123547510	chr3:123547510:G:A	1.98962e-14	2.12231	-1.27464	5.75485e-06	3.82798	-1.14017
123547803	chr3:123547803:C:T	1.99605e-15	-0.267414	-1.18427	6.12518e-08	-0.644533	-1.21047
123547904	chr3:123547904:C:T	1.37293e-15	-1.82591	-3.18434e-10	6.2967e-08	-1.82738	-3.18434e-10
123548092	chr3:123548092:G:A	1.23231e-15	-1.93397	-3.18434e-10	5.56496e-08	-1.95092	-3.18434e-10
123548250	chr3:123548250:T:C	2.0508e-15	-0.725121	-0.699505	8.48971e-08	-0.848395	-0.68016
123548417	chr3:123548417:A:G	2.66653e-15	-3.25008e-10	-1.16208	1.1949e-07	-3.25008e-10	-1.18676
123548556	chr3:123548556:T:C	3.07512e-16	-2.08603	-1.23607	1.4904e-08	-2.04664	-1.22173
123548821	chr3:123548821:C:T	2.84984e-15	-3.25008e-10	-1.09559	1.21826e-07	-3.25008e-10	-1.1674
123548833	chr3:123548833:C:T	2.79825e-15	-3.25008e-10	-1.11386	1.41736e-07	-3.25008e-10	-1.01603
123549009	chr3:123549009:A:G	2.04345e-15	-0.221463	-1.20676	6.20462e-08	-0.611239	-1.23088
123549391	chr3:123549391:G:A	2.43738e-15	-0.0351944	-1.21674	6.16853e-08	-0.63949	-1.20846
123549426	chr3:123549426:G:A	1.51039e-14	1.84703	-1.27494	4.16109e-06	3.50348	-1.13994
123549500	chr3:123549500:C:A	2.99818e-15	-3.25008e-10	-1.04485	1.29587e-07	-3.25008e-10	-1.10564
123549661	chr3:123549661:T:C	2.54928e-15	-3.25008e-10	-1.20704	1.11172e-07	-3.25008e-10	-1.25892
123549663	chr3:123549663:G:T	2.31022e-15	-3.25008e-10	-1.30551	1.06734e-07	-3.25008e-10	-1.29966
123549866	chr3:123549866:TGGGG:T	1.22725e-15	-1.93808	-3.18434e-10	5.15642e-08	-2.02717	-3.18434e-10
123550086	chr3:123550086:A:C	2.30676e-15	-3.25008e-10	-1.30701	1.06477e-07	-3.25008e-10	-1.30206
123550120	chr3:123550120:G:A	2.31206e-15	-3.25008e-10	-1.30472	1.06877e-07	-3.25008e-10	-1.29831
123550154	chr3:123550154:C:A	3.73231e-16	-1.91369	-1.21472	1.59622e-08	-1.93319	-1.26658
123551265	chr3:123551265:A:C	3.66781e-15	-3.25008e-10	-0.843261	1.47328e-07	-3.25008e-10	-0.977333
123551311	chr3:123551311:T:C	3.73678e-16	-1.92093	-1.20629	1.59412e-08	-1.94027	-1.26082
123551424	chr3:123551424:G:A	3.3875e-15	-3.25008e-10	-0.922764	1.63147e-07	-3.25008e-10	-0.875344
123552837	chr3:123552837:A:G	9.59634e-16	-0.9427	-1.24136	4.63286e-08	-0.882466	-1.25177
123553009	chr3:123553009:T:TA	2.79856e-15	-3.25008e-10	-1.11375	1.41748e-07	-3.25008e-10	-1.01594
123553449	chr3:123553449:A:G	2.79924e-15	-3.25008e-10	-1.11351	1.41795e-07	-3.25008e-10	-1.01561
123553571	chr3:123553571:G:A	4.43006e-15	-3.25008e-10	-0.654444	1.92033e-07	-3.25008e-10	-0.712328
123553952	chr3:123553952:T:A	5.46423e-16	-1.93478	-0.812445	2.31064e-08	-1.95123	-0.87865
123553960	chr3:123553960:A:T	5.88811e-16	-1.92907	-0.743442	2.47708e-08	-1.94599	-0.814343
123554335	chr3:123554335:G:T	1.23226e-14	1.32838	-0.959802	3.15817e-06	3.18982	-1.10207
123554987	chr3:123554987:C:T	1.24118e-15	-1.9268	-3.18434e-10	5.60281e-08	-1.94414	-3.18434e-10
123555087	chr3:123555087:T:C	1.07703e-14	1.15192	-0.917992	2.59357e-06	2.95957	-1.06877
123555431	chr3:123555431:A:G	1.41724e-14	1.46755	-0.959109	3.70979e-06	3.34979	-1.10105
123556232	chr3:123556232:T:C	8.71487e-15	-3.25008e-10	0.0221738	3.12533e-07	-3.25008e-10	-0.225284
123556332	chr3:123556332:G:T	7.90027e-16	-1.06929	-1.30926	3.46095e-08	-1.11688	-1.30899
123556453	chr3:123556453:T:A	2.80862e-15	-3.25008e-10	-1.11016	1.25389e-07	-3.25008e-10	-1.13857
123556551	chr3:123556551:A:G	2.30291e-15	-3.25008e-10	-1.30868	1.06248e-07	-3.25008e-10	-1.30422
123557011	chr3:123557011:T:A	3.00856e-15	-3.25008e-10	-1.0414	1.39245e-07	-3.25008e-10	-1.03376
123558166	chr3:123558166:G:A	6.84482e-15	-3.25008e-10	-0.219365	3.11087e-07	-3.25008e-10	-0.229923
123558508	chr3:123558508:G:A	3.31334e-16	-2.0645	-1.18298	1.76099e-08	-1.86753	-1.23401
123558702	chr3:123558702:T:C	5.19868e-16	-2.05155	-0.74549	2.29142e-08	-1.96851	-0.869726
123559094	chr3:123559094:C:G	2.33569e-15	-3.25008e-10	-1.29455	1.0862e-07	-3.25008e-10	-1.28214
123559183	chr3:123559183:T:G	5.95838e-16	-1.9398	-0.720847	2.50706e-08	-1.95549	-0.792804
123559750	chr3:123559750:C:T	2.96788e-15	-3.25008e-10	-1.05501	1.21611e-07	-3.25008e-10	-1.16917
123560048	chr3:123560048:C:G	3.32395e-15	-0.941704	-3.18434e-10	1.12857e-07	-1.24387	-3.18434e-10
123560180	chr3:123560180:G:A	3.06711e-16	-2.07727	-1.24744	1.61479e-08	-1.90954	-1.27866
123560234	chr3:123560234:G:A	2.9423e-15	-3.25008e-10	-1.06366	1.30883e-07	-3.25008e-10	-1.09569
123560377	chr3:123560377:G:A	3.67766e-15	-3.25008e-10	-0.84058	1.47653e-07	-3.25008e-10	-0.975133
123560679	chr3:123560679:C:G	3.65822e-15	-3.25008e-10	-0.845881	1.46999e-07	-3.25008e-10	-0.979568
123560873	chr3:123560873:G:A	3.06628e-16	-2.07744	-1.24754	1.61186e-08	-1.91129	-1.27873
123560876	chr3:123560876:G:A	3.65822e-15	-3.25008e-10	-0.845881	1.46999e-07	-3.25008e-10	-0.979568
123561129	chr3:123561129:C:G	2.31649e-15	-3.25008e-10	-1.3028	1.07181e-07	-3.25008e-10	-1.29548
123561226	chr3:123561226:T:C	3.65822e-15	-3.25008e-10	-0.845881	1.46999e-07	-3.25008e-10	-0.979568
123561254	chr3:123561254:G:A	9.86316e-16	-0.853245	-1.30339	5.26434e-08	-0.712039	-1.29442
123561551	chr3:123561551:T:TCACATCTTACCAAGAGTATCTTCAGTTC	8.84514e-15	0.0370112	-3.18434e-10	1.90806e-07	-0.718737	-3.18434e-10
123561602	chr3:123561602:C:T	2.79889e-15	-3.25008e-10	-1.11363	1.41775e-07	-3.25008e-10	-1.01576
123561613	chr3:123561613:A:T	3.45674e-15	-3.25008e-10	-0.902532	1.40146e-07	-3.25008e-10	-1.02731
123561614	chr3:123561614:G:T	3.44633e-15	-3.25008e-10	-0.905547	1.39798e-07	-3.25008e-10	-1.0298
123561777	chr3:123561777:G:A	3.21055e-15	-3.25008e-10	-0.976416	1.64509e-07	-3.25008e-10	-0.867033
123561779	chr3:123561779:A:G	3.50483e-15	-3.25008e-10	-0.888714	1.40593e-07	-3.25008e-10	-1.02413
123561881	chr3:123561881:G:A	5.90432e-16	-2.08535	-0.584408	2.66019e-08	-2.03296	-0.656054
123561905	chr3:123561905:G:A	2.31158e-15	-3.25008e-10	-1.30493	1.06842e-07	-3.25008e-10	-1.29865
123562104	chr3:123562104:G:A	3.44633e-15	-3.25008e-10	-0.905547	1.66155e-07	-3.25008e-10	-0.857076
123562161	chr3:123562161:A:C	3.07316e-16	-2.07632	-1.24642	1.62135e-08	-1.90617	-1.27798
123562315	chr3:123562315:T:G	2.41553e-15	-3.25008e-10	-1.26094	1.13675e-07	-3.25008e-10	-1.23665
123562415	chr3:123562415:G:C	3.02616e-15	-3.25008e-10	-1.03556	1.53622e-07	-3.25008e-10	-0.935499
123562517	chr3:123562517:ATAT:A	9.88953e-16	-0.846769	-1.3072	4.82187e-08	-0.787975	-1.30627
123562556	chr3:123562556:G:C	9.55245e-16	-0.881211	-1.30743	4.64014e-08	-0.826076	-1.30659
123562652	chr3:123562652:T:C	9.47211e-16	-0.890346	-1.30675	4.59743e-08	-0.836176	-1.30574
123562957	chr3:123562957:C:T	5.3006e-16	-2.05351	-0.724111	3.09583e-08	-1.78835	-0.749004
123563250	chr3:123563250:A:G	9.75614e-16	-0.861229	-1.30632	4.73873e-08	-0.806389	-1.30525
123563695	chr3:123563695:G:A	2.85751e-15	-3.25008e-10	-1.09291	1.45425e-07	-3.25008e-10	-0.990334
123563834	chr3:123563834:C:T	9.08819e-16	-0.929785	-1.30868	4.41119e-08	-0.875109	-1.30816
123563937	chr3:123563937:C:T	9.4623e-16	-0.890168	-1.30796	4.59692e-08	-0.834814	-1.30721
123563957	chr3:123563957:G:A	8.97423e-16	-0.957442	-1.29364	4.77733e-08	-0.822778	-1.28075
123564071	chr3:123564071:C:G	9.30952e-16	-0.906747	-1.30766	4.51546e-08	-0.853059	-1.30684
123564073	chr3:123564073:T:G	9.27539e-16	-0.910432	-1.30765	4.49959e-08	-0.856562	-1.30686
123564183	chr3:123564183:G:A	2.37332e-15	-3.25008e-10	-1.27857	1.06896e-07	-3.25008e-10	-1.29814
123564462	chr3:123564462:G:A	7.64253e-16	-1.10244	-1.30927	3.34865e-08	-1.14994	-1.30891
123564499	chr3:123564499:C:G	3.04717e-16	-2.07038	-1.26085	1.64028e-08	-1.88479	-1.28776
123565572	chr3:123565572:A:C	3.64962e-15	-3.25008e-10	-0.848234	1.46706e-07	-3.25008e-10	-0.981568
123565593	chr3:123565593:G:T	1.29013e-15	-1.88812	-3.18434e-10	5.80013e-08	-1.90953	-3.18434e-10
123565751	chr3:123565751:T:A	2.82178e-15	-3.25008e-10	-1.10549	1.2589e-07	-3.25008e-10	-1.13459
123565883	chr3:123565883:G:A	3.09376e-15	-3.25008e-10	-1.01347	1.33219e-07	-3.25008e-10	-1.078
123566039	chr3:123566039:T:G	1.22108e-15	-1.94312	-3.18434e-10	5.51665e-08	-1.95964	-3.18434e-10
123566051	chr3:123566051:C:T	9.89308e-16	-0.857072	-1.29653	4.21767e-08	-0.927825	-1.3003
123566159	chr3:123566159:G:A	1.67677e-14	1.56009	-0.883494	3.68917e-06	3.31951	-1.07635
123566503	chr3:123566503:C:T	6.9647e-15	-3.25008e-10	-0.202002	3.90815e-07	-3.25008e-10	-0.00175959
123566727	chr3:123566727:T:C	1.20729e-15	-1.95448	-3.18434e-10	5.45845e-08	-1.97025	-3.18434e-10
123567254	chr3:123567254:T:G	1.00043e-15	-0.845896	-1.29654	5.32963e-08	-0.709494	-1.28463
123567369	chr3:123567369:A:G	3.09693e-16	-2.07582	-1.23921	1.45074e-08	-2.07024	-1.2251
123567946	chr3:123567946:C:A	4.91795e-15	-3.25008e-10	-0.549965	2.13125e-07	-3.25008e-10	-0.608116
123567966	chr3:123567966:A:G	2.48637e-14	-3.25008e-10	1.07055	1.41624e-06	-3.25008e-10	1.28577
123568152	chr3:123568152:C:T	3.22928e-16	-1.96401	-1.30917	1.46244e-08	-1.97818	-1.30912
123568372	chr3:123568372:C:T	4.43006e-15	-3.25008e-10	-0.654444	1.92033e-07	-3.25008e-10	-0.712328
123568713	chr3:123568713:T:C	3.38446e-15	-3.25008e-10	-0.923664	1.62993e-07	-3.25008e-10	-0.876289
123568959	chr3:123568959:T:C	1.40653e-15	-1.39781	-0.403924	9.73446e-08	-1.1787	-0.213038
123569046	chr3:123569046:A:G	5.47992e-16	-2.08758	-0.656771	2.43508e-08	-2.04769	-0.729735
123569103	chr3:123569103:G:A	3.58826e-15	-3.25008e-10	-0.86519	1.44636e-07	-3.25008e-10	-0.995776
123569305	chr3:123569305:G:A	3.39547e-15	-3.25008e-10	-0.920414	1.49684e-07	-3.25008e-10	-0.96147
123569699	chr3:123569699:C:A	2.32842e-15	-3.25008e-10	-1.29767	1.10006e-07	-3.25008e-10	-1.26946
123569748	chr3:123569748:G:A	3.35938e-16	-2.05126	-1.18242	1.84156e-08	-1.82791	-1.22889
123569850	chr3:123569850:A:G	3.72989e-15	-3.25008e-10	-0.826479	1.71313e-07	-3.25008e-10	-0.826502
123569888	chr3:123569888:C:T	2.60461e-15	-3.25008e-10	-1.18557	1.28204e-07	-3.25008e-10	-1.11637
123570264	chr3:123570264:T:C	8.543e-16	-1.68357	-0.616765	4.0881e-08	-1.61493	-0.644404
123570504	chr3:123570504:A:C	1.05852e-15	-2.08599	-3.18434e-10	4.93319e-08	-2.07142	-3.18434e-10
123570748	chr3:123570748:C:T	3.30446e-15	-3.25008e-10	-0.947585	1.59354e-07	-3.25008e-10	-0.898869
123570749	chr3:123570749:G:A	1.11587e-15	-2.03322	-3.18434e-10	4.87301e-08	-2.0837	-3.18434e-10
123571054	chr3:123571054:G:A	2.31802e-15	-3.25008e-10	-1.30215	1.07879e-07	-3.25008e-10	-1.28899
123571259	chr3:123571259:G:A	2.91119e-15	-3.25008e-10	-1.0743	1.4696e-07	-3.25008e-10	-0.979835
123571420	chr3:123571420:C:A	2.34051e-15	-3.25008e-10	-1.29249	1.08269e-07	-3.25008e-10	-1.28538
123571470	chr3:123571470:C:G	2.69851e-15	-3.25008e-10	-1.15016	1.18031e-07	-3.25008e-10	-1.19905
123571526	chr3:123571526:G:A	2.33976e-15	-3.25008e-10	-1.29281	1.05864e-07	-3.25008e-10	-1.30784
123571821	chr3:123571821:A:G	2.48409e-15	-3.25008e-10	-1.23295	1.11949e-07	-3.25008e-10	-1.25195
123572244	chr3:123572244:A:G	1.48005e-15	-0.853326	-0.897452	1.11162e-07	-0.523476	-0.735527
123572260	chr3:123572260:C:T	2.34925e-15	-3.25008e-10	-1.28876	1.0659e-07	-3.25008e-10	-1.30101
123572511	chr3:123572511:G:C	3.72131e-15	-3.25008e-10	-0.828781	1.49491e-07	-3.25008e-10	-0.962761
123572619	chr3:123572619:T:A	1.5233e-15	-0.833701	-0.888279	1.14864e-07	-0.50163	-0.724615
123572772	chr3:123572772:G:C	3.08492e-16	-2.08422	-1.23469	1.60855e-08	-2.08694	-1.10514
123572861	chr3:123572861:C:T	2.27513e-14	-3.25008e-10	0.981767	1.0376e-06	-3.25008e-10	0.97467
123572940	chr3:123572940:G:A	4.185e-15	-3.25008e-10	-0.71135	1.88712e-07	-3.25008e-10	-0.729772
123573184	chr3:123573184:T:G	1.09746e-14	1.23195	-0.97922	2.6197e-06	2.81097	-0.910146
123573212	chr3:123573212:T:C	1.33963e-15	-1.85046	-3.18434e-10	5.88549e-08	-1.89492	-3.18434e-10
123573222	chr3:123573222:G:A	1.68301e-14	1.46731	-0.787002	4.31427e-06	3.37415	-0.974462
123573920	chr3:123573920:G:C	2.91348e-15	-3.25008e-10	-1.07351	1.06329e-07	-3.25008e-10	-1.30346
123574036	chr3:123574036:A:G	4.90371e-16	-1.90976	-0.945693	2.07906e-08	-1.93422	-1.00127
123574257	chr3:123574257:G:A	2.76588e-15	-3.25008e-10	-1.1255	1.11595e-07	-3.25008e-10	-1.25512
123574444	chr3:123574444:T:C	1.8195e-15	-0.759672	-0.784624	1.56294e-07	-0.29302	-0.625235
123574680	chr3:123574680:CAT:C	3.34266e-16	-2.03932	-1.19935	1.57687e-08	-2.01553	-1.19644
123574742	chr3:123574742:C:T	2.39001e-15	-3.25008e-10	-1.27156	1.06801e-07	-3.25008e-10	-1.29902
123575622	chr3:123575622:T:C	4.02315e-15	-3.25008e-10	-0.750793	1.75884e-07	-3.25008e-10	-0.800171
123575689	chr3:123575689:T:G	2.94287e-16	-2.08415	-1.2819	1.3404e-08	-2.08854	-1.28591
123575739	chr3:123575739:C:T	5.52412e-16	-1.71567	-1.02065	2.39587e-08	-1.72644	-1.06723
123575938	chr3:123575938:T:A	4.02782e-15	-3.25008e-10	-0.749632	1.76078e-07	-3.25008e-10	-0.799066
123576141	chr3:123576141:A:G	2.9984e-15	-1.04478	-3.18434e-10	9.79535e-08	-1.3855	-3.18434e-10
123576186	chr3:123576186:T:A	4.16057e-15	-3.25008e-10	-0.717204	1.81713e-07	-3.25008e-10	-0.767569
123576849	chr3:123576849:A:C	2.33933e-15	-3.25008e-10	-1.29299	1.08204e-07	-3.25008e-10	-1.28598
123576974	chr3:123576974:C:G	2.41382e-15	-3.25008e-10	-1.26164	1.17658e-07	-3.25008e-10	-1.20221
123577094	chr3:123577094:A:G	8.14939e-16	-1.87976	-0.467736	4.00803e-08	-1.94309	-0.336021
123577105	chr3:123577105:C:T	2.94128e-16	-2.08459	-1.282	1.34036e-08	-2.08844	-1.28603
123577211	chr3:123577211:T:C	2.0211e-15	-1.43922	-3.18434e-10	1.45801e-07	-0.987752	-3.18434e-10
123577326	chr3:123577326:T:C	2.61762e-15	-3.25008e-10	-1.18059	1.17979e-07	-3.25008e-10	-1.19948
123577396	chr3:123577396:C:T	4.02579e-15	-3.25008e-10	-0.750137	1.75982e-07	-3.25008e-10	-0.799612
123577471	chr3:123577471:A:G	1.53083e-14	-3.25008e-10	0.585535	6.39854e-07	-3.25008e-10	0.491245
123577481	chr3:123577481:T:C	2.44081e-15	-3.25008e-10	-1.25053	1.19538e-07	-3.25008e-10	-1.18636
123577846	chr3:123577846:A:G	2.42548e-15	-3.25008e-10	-1.25683	1.18522e-07	-3.25008e-10	-1.19489
123577896	chr3:123577896:C:T	3.50068e-15	-3.25008e-10	-0.889899	1.69677e-07	-3.25008e-10	-0.8361
123577930	chr3:123577930:G:C	2.59256e-15	-3.25008e-10	-1.19021	1.16908e-07	-3.25008e-10	-1.20861
123578038	chr3:123578038:C:G	2.48124e-15	-3.25008e-10	-1.2341	1.10404e-07	-3.25008e-10	-1.26584
123578559	chr3:123578559:T:C	2.3033e-15	-3.25008e-10	-1.30852	1.08428e-07	-3.25008e-10	-1.28391
123578664	chr3:123578664:T:C	2.94314e-16	-2.08417	-1.2818	1.34048e-08	-2.08853	-1.28586
123578893	chr3:123578893:G:C	2.81024e-15	-3.25008e-10	-1.10959	1.26121e-07	-3.25008e-10	-1.13275
123579093	chr3:123579093:T:C	4.58285e-15	-3.25008e-10	-0.620536	2.06235e-07	-3.25008e-10	-0.64098
123579211	chr3:123579211:G:A	1.06749e-15	-2.07755	-3.18434e-10	5.2936e-08	-2.00091	-3.18434e-10
123579369	chr3:123579369:G:A	2.47537e-15	-3.25008e-10	-1.23647	1.0673e-07	-3.25008e-10	-1.2997
123579768	chr3:123579768:T:C	2.94719e-16	-2.08595	-1.27864	1.34519e-08	-2.08795	-1.28292
123579887	chr3:123579887:G:A	2.32568e-15	-3.25008e-10	-1.29885	1.07597e-07	-3.25008e-10	-1.2916
123579999	chr3:123579999:T:C	4.60036e-16	-2.01639	-0.902922	2.22148e-08	-1.92521	-0.944024
123580358	chr3:123580358:C:T	2.94486e-15	-3.25008e-10	-1.0628	1.26371e-07	-3.25008e-10	-1.13078
123580389	chr3:123580389:T:C	2.40339e-15	-3.25008e-10	-1.26598	1.0897e-07	-3.25008e-10	-1.27892
123580733	chr3:123580733:C:T	2.58659e-15	-3.25008e-10	-1.19252	1.1668e-07	-3.25008e-10	-1.21056
123580916	chr3:123580916:C:T	8.75099e-15	-3.25008e-10	0.0263101	5.04969e-07	-3.25008e-10	0.254502
123581010	chr3:123581010:C:T	5.9404e-15	-0.361081	-3.18434e-10	4.66575e-07	0.175424	-3.18434e-10
123581119	chr3:123581119:G:A	1.05617e-15	-2.08821	-3.18434e-10	5.54097e-08	-1.95524	-3.18434e-10
123581501	chr3:123581501:T:C	3.21731e-15	-3.25008e-10	-0.974313	1.54738e-07	-3.25008e-10	-0.928259
123581878	chr3:123581878:C:A	3.02481e-15	-3.25008e-10	-1.03601	1.52004e-07	-3.25008e-10	-0.946088
123581940	chr3:123581940:T:C	2.99234e-16	-2.04253	-1.30686	1.31292e-08	-2.0868	-1.30836
123582177	chr3:123582177:G:A	5.40516e-16	-1.79355	-0.964534	2.33687e-08	-1.80255	-1.01605
123582395	chr3:123582395:C:G	2.34957e-15	-3.25008e-10	-1.28862	1.10856e-07	-3.25008e-10	-1.26176
123582537	chr3:123582537:G:A	2.45146e-15	-3.25008e-10	-1.24617	1.09612e-07	-3.25008e-10	-1.27305
123583083	chr3:123583083:G:A	9.57523e-16	-2.07261	-0.113651	4.30366e-08	-2.08756	-0.120384
123583430	chr3:123583430:G:GT	8.76676e-15	-3.25008e-10	0.0281097	3.17661e-07	-3.25008e-10	-0.209009
123583437	chr3:123583437:T:A	2.06091e-15	-1.41971	-3.18434e-10	1.27625e-07	-1.1209	-3.18434e-10
123583688	chr3:123583688:T:C	3.33442e-16	-1.93479	-1.30635	1.33303e-08	-2.0713	-1.30865
123584245	chr3:123584245:A:T	2.68445e-15	-3.25008e-10	-1.15538	1.20174e-07	-3.25008e-10	-1.18106
123584440	chr3:123584440:C:T	2.54601e-15	-3.25008e-10	-1.20833	1.12938e-07	-3.25008e-10	-1.24316
123584476	chr3:123584476:T:C	5.39891e-16	-1.76005	-0.99919	2.74358e-08	-1.76396	-0.89419
123584650	chr3:123584650:G:A	1.63291e-15	-2.08662	0.434127	6.81708e-08	-2.04254	0.294559
123584744	chr3:123584744:T:G	9.09421e-15	-3.25008e-10	0.0647808	3.28435e-07	-3.25008e-10	-0.175655
123584806	chr3:123584806:C:T	1.72769e-15	-2.08781	0.491737	7.15652e-08	-2.04924	0.349855
123584965	chr3:123584965:C:T	1.46136e-14	-3.25008e-10	0.539096	6.118e-07	-3.25008e-10	0.44641
123585203	chr3:123585203:G:C	2.31068e-15	-3.25008e-10	-1.30532	1.07388e-07	-3.25008e-10	-1.29355
123585403	chr3:123585403:C:G	3.03434e-15	-3.25008e-10	-1.03286	1.52672e-07	-3.25008e-10	-0.941703
123585437	chr3:123585437:T:C	7.2445e-15	-3.25008e-10	-0.162615	4.0845e-07	-3.25008e-10	0.0423734
123585709	chr3:123585709:G:C	3.8746e-15	-3.25008e-10	-0.788415	1.63245e-07	-3.25008e-10	-0.87474
123585847	chr3:123585847:G:A	5.92085e-16	-1.59445	-1.07251	3.02646e-08	-1.58206	-0.977959
123585919	chr3:123585919:T:C	4.10094e-15	-3.25008e-10	-0.73164	1.79222e-07	-3.25008e-10	-0.78137
123586362	chr3:123586362:G:A	4.06282e-15	-3.25008e-10	-0.740979	1.62282e-07	-3.25008e-10	-0.880656
123586417	chr3:123586417:G:A	3.31825e-15	-3.25008e-10	-0.94342	1.68148e-07	-3.25008e-10	-0.845152
123586690	chr3:123586690:A:G	2.83094e-15	-3.25008e-10	-1.10225	1.20613e-07	-3.25008e-10	-1.17741
123586885	chr3:123586885:G:A	2.49866e-15	-3.25008e-10	-1.2271	1.21099e-07	-3.25008e-10	-1.17339
123587182	chr3:123587182:A:G	3.11546e-15	-3.25008e-10	-1.00648	1.5298e-07	-3.25008e-10	-0.939688
123587220	chr3:123587220:T:C	4.89568e-15	-3.25008e-10	-0.554504	2.11848e-07	-3.25008e-10	-0.614125
123587630	chr3:123587630:G:A	4.59158e-15	-3.25008e-10	-0.618633	1.98819e-07	-3.25008e-10	-0.677601
123588134	chr3:123588134:C:A	3.82172e-15	-3.25008e-10	-0.802158	1.59591e-07	-3.25008e-10	-0.897378
123588203	chr3:123588203:A:G	4.67362e-15	-3.25008e-10	-0.600924	1.94012e-07	-3.25008e-10	-0.702077
123588408	chr3:123588408:G:A	2.325e-15	-3.25008e-10	-1.29914	1.07608e-07	-3.25008e-10	-1.2915
123588611	chr3:123588611:C:T	3.74212e-15	-3.25008e-10	-0.823206	1.56279e-07	-3.25008e-10	-0.918354
123588632	chr3:123588632:G:T	2.71674e-15	-3.25008e-10	-1.14342	1.26082e-07	-3.25008e-10	-1.13306
123588902	chr3:123588902:T:G	3.70097e-16	-1.93408	-1.20277	1.7847e-08	-1.89816	-1.19
123589053	chr3:123589053:C:T	3.09553e-15	-3.25008e-10	-1.0129	1.48542e-07	-3.25008e-10	-0.969125
123589054	chr3:123589054:G:A	2.22093e-15	-2.04978	0.704848	9.41636e-08	-1.95571	0.53075
123589092	chr3:123589092:T:C	3.00125e-15	-3.25008e-10	-1.04383	1.53971e-07	-3.25008e-10	-0.933229
123589110	chr3:123589110:T:C	2.30432e-15	-3.25008e-10	-1.30807	1.06738e-07	-3.25008e-10	-1.29962
123589359	chr3:123589359:A:G	5.89605e-15	-3.25008e-10	-0.368574	2.74835e-07	-3.25008e-10	-0.353823
123589571	chr3:123589571:C:T	2.33745e-15	-2.08365	0.789854	9.42097e-08	-2.0325	0.608027
123589643	chr3:123589643:G:A	2.32754e-15	-3.25008e-10	-1.29805	1.05983e-07	-3.25008e-10	-1.30672
123589810	chr3:123589810:A:G	2.30245e-15	-3.25008e-10	-1.30888	1.07071e-07	-3.25008e-10	-1.2965
123590382	chr3:123590382:A:T	1.27451e-15	-1.9003	-3.18434e-10	1.13361e-07	-1.23942	-3.18434e-10
123590433	chr3:123590433:C:T	1.39333e-15	-1.81116	-3.18434e-10	6.35391e-08	-1.81834	-3.18434e-10
123590888	chr3:123590888:C:T	3.50532e-16	-2.04604	-1.14512	1.66572e-08	-2.01387	-1.14328
123590889	chr3:123590889:G:A	2.41275e-15	-3.25008e-10	-1.26209	1.08324e-07	-3.25008e-10	-1.28487
123590892	chr3:123590892:C:T	3.02081e-15	-3.25008e-10	-1.03733	1.5019e-07	-3.25008e-10	-0.958095
123591045	chr3:123591045:G:A	3.30776e-15	-3.25008e-10	-0.946587	1.60095e-07	-3.25008e-10	-0.89423
123591508	chr3:123591508:C:T	1.15398e-15	-1.99964	-3.18434e-10	5.36722e-08	-1.9871	-3.18434e-10
123591594	chr3:123591594:G:A	1.25071e-14	-3.25008e-10	0.383439	7.32691e-07	-3.25008e-10	0.62673
123591638	chr3:123591638:G:A	1.44383e-14	-3.25008e-10	0.52703	5.96242e-07	-3.25008e-10	0.420651
123592065	chr3:123592065:G:A	3.22345e-15	-3.25008e-10	-0.972406	1.63973e-07	-3.25008e-10	-0.870295
123592293	chr3:123592293:T:C	2.32254e-15	-3.25008e-10	-1.3002	1.07064e-07	-3.25008e-10	-1.29657
123592453	chr3:123592453:G:A	3.82177e-15	-3.25008e-10	-0.802143	1.59602e-07	-3.25008e-10	-0.897315
123592566	chr3:123592566:T:G	3.08732e-15	-3.25008e-10	-1.01555	1.51622e-07	-3.25008e-10	-0.948604
123592700	chr3:123592700:A:G	1.38902e-15	-1.81426	-3.18434e-10	6.33467e-08	-1.82137	-3.18434e-10
123592978	chr3:123592978:C:G	2.80134e-15	-3.25008e-10	-1.11276	1.24339e-07	-3.25008e-10	-1.14698
123592998	chr3:123592998:A:G	2.41265e-15	-3.25008e-10	-1.26213	1.08319e-07	-3.25008e-10	-1.28492
123593568	chr3:123593568:G:A	2.3858e-15	-3.25008e-10	-1.27332	1.12648e-07	-3.25008e-10	-1.24573
123593954	chr3:123593954:A:G	2.31325e-15	-3.25008e-10	-1.3042	1.06583e-07	-3.25008e-10	-1.30107
123594328	chr3:123594328:T:C	1.10299e-15	-1.93124	-0.113593	5.08678e-08	-1.80282	-0.237941
123594947	chr3:123594947:C:T	2.38767e-15	-3.25008e-10	-1.27254	1.13512e-07	-3.25008e-10	-1.23808
123594958	chr3:123594958:C:A	2.36023e-15	-3.25008e-10	-1.2841	1.07826e-07	-3.25008e-10	-1.28948
123595006	chr3:123595006:A:C	2.98444e-15	-3.25008e-10	-1.04944	1.31705e-07	-3.25008e-10	-1.08943
123595067	chr3:123595067:C:A	2.56158e-15	-3.25008e-10	-1.20223	1.11105e-07	-3.25008e-10	-1.25952
123595344	chr3:123595344:A:G	3.9938e-15	-3.25008e-10	-0.758113	1.66152e-07	-3.25008e-10	-0.85709
123595634	chr3:123595634:C:T	2.51413e-15	-3.25008e-10	-1.22093	1.22043e-07	-3.25008e-10	-1.16562
123595755	chr3:123595755:G:T	4.51573e-15	-3.25008e-10	-0.63529	1.87639e-07	-3.25008e-10	-0.735476
123596025	chr3:123596025:G:A	2.30156e-15	-3.25008e-10	-1.30927	1.07536e-07	-3.25008e-10	-1.29217
123596231	chr3:123596231:A:G	2.41414e-15	-3.25008e-10	-1.26151	1.08368e-07	-3.25008e-10	-1.28446
123596344	chr3:123596344:C:T	2.95381e-15	-3.25008e-10	-1.05976	1.30429e-07	-3.25008e-10	-1.09917
123596370	chr3:123596370:T:C	4.0041e-15	-3.25008e-10	-0.755538	1.66524e-07	-3.25008e-10	-0.854855
123596882	chr3:123596882:A:G	2.21097e-15	-2.08268	0.733251	8.97297e-08	-2.03005	0.556854
123596978	chr3:123596978:G:A	4.11059e-15	-3.25008e-10	-0.72929	1.72045e-07	-3.25008e-10	-0.822239
123597006	chr3:123597006:T:C	2.33274e-15	-2.0809	0.785083	9.46931e-08	-2.02421	0.604861
123597051	chr3:123597051:G:C	2.43124e-15	-3.25008e-10	-1.25446	1.08921e-07	-3.25008e-10	-1.27937
123597337	chr3:123597337:A:G	3.61505e-15	-3.25008e-10	-0.857751	1.75645e-07	-3.25008e-10	-0.801533
123597531	chr3:123597531:A:G	3.39137e-15	-3.25008e-10	-0.921623	1.77648e-07	-3.25008e-10	-0.79019
123597564	chr3:123597564:A:G	2.78545e-15	-3.25008e-10	-1.11845	1.23653e-07	-3.25008e-10	-1.15251
123597574	chr3:123597574:G:C	2.42336e-15	-3.25008e-10	-1.2577	1.07047e-07	-3.25008e-10	-1.29673
123598163	chr3:123598163:G:T	2.65651e-15	-3.25008e-10	-1.16585	1.2141e-07	-3.25008e-10	-1.17082
123598239	chr3:123598239:A:T	4.01571e-15	-3.25008e-10	-0.752642	1.6697e-07	-3.25008e-10	-0.852182
123598988	chr3:123598988:T:G	4.88111e-15	-3.25008e-10	-0.557484	2.11246e-07	-3.25008e-10	-0.616973
123599507	chr3:123599507:C:T	3.01462e-15	-3.25008e-10	-1.03938	1.5479e-07	-3.25008e-10	-0.927925
123599667	chr3:123599667:C:T	1.44088e-15	-1.7776	-3.18434e-10	6.55538e-08	-1.78712	-3.18434e-10
123599673	chr3:123599673:A:G	2.91843e-15	-3.25008e-10	-1.07181	1.29038e-07	-3.25008e-10	-1.10989
123599736	chr3:123599736:C:T	2.50851e-15	-3.25008e-10	-1.22317	1.21666e-07	-3.25008e-10	-1.16872
123600035	chr3:123600035:T:C	3.1636e-15	-3.25008e-10	-0.991145	1.64442e-07	-3.25008e-10	-0.867437
123600096	chr3:123600096:T:C	4.47552e-15	-3.25008e-10	-0.644234	1.94355e-07	-3.25008e-10	-0.700309
123600239	chr3:123600239:C:T	2.47788e-15	-3.25008e-10	-1.23545	1.19756e-07	-3.25008e-10	-1.18454
123600389	chr3:123600389:A:G	3.81521e-15	-3.25008e-10	-0.803862	1.59375e-07	-3.25008e-10	-0.898735
123600454	chr3:123600454:TTA:T	2.41071e-15	-3.25008e-10	-1.26294	1.08257e-07	-3.25008e-10	-1.28548
123600866	chr3:123600866:G:A	1.40872e-15	-1.80018	-3.18434e-10	6.41508e-08	-1.80876	-3.18434e-10
123600921	chr3:123600921:C:T	3.21144e-15	-3.25008e-10	-0.976137	1.55106e-07	-3.25008e-10	-0.925884
123601105	chr3:123601105:C:T	3.82325e-15	-3.25008e-10	-0.801755	1.59658e-07	-3.25008e-10	-0.89696
123601609	chr3:123601609:A:G	3.81513e-15	-3.25008e-10	-0.803881	1.59361e-07	-3.25008e-10	-0.898823
123601637	chr3:123601637:G:A	1.1126e-14	-3.25008e-10	0.266424	4.44876e-07	-3.25008e-10	0.127801
123602440	chr3:123602440:T:C	7.96495e-16	-1.78926	-0.58113	3.30623e-08	-1.79512	-0.676477
123602740	chr3:123602740:T:C	1.37389e-15	-1.82521	-3.18434e-10	6.26114e-08	-1.83305	-3.18434e-10
123603207	chr3:123603207:C:T	3.82655e-15	-3.25008e-10	-0.800894	1.5979e-07	-3.25008e-10	-0.896136
123603216	chr3:123603216:A:T	2.89475e-15	-3.25008e-10	-1.07996	1.28044e-07	-3.25008e-10	-1.11762
123603229	chr3:123603229:G:A	4.70933e-15	-3.25008e-10	-0.593311	1.95246e-07	-3.25008e-10	-0.695732
123603270	chr3:123603270:C:T	8.05659e-16	-1.80751	-0.551442	3.34309e-08	-1.81207	-0.648445
123603416	chr3:123603416:C:T	2.36102e-15	-3.25008e-10	-1.28376	1.07676e-07	-3.25008e-10	-1.29087
123603496	chr3:123603496:G:A	2.64658e-15	-3.25008e-10	-1.16959	1.29898e-07	-3.25008e-10	-1.10325
123603798	chr3:123603798:G:A	8.02426e-16	-1.80207	-0.560899	3.33014e-08	-1.80696	-0.657439
123604317	chr3:123604317:A:G	3.04086e-15	-3.25008e-10	-1.03072	1.49161e-07	-3.25008e-10	-0.964972
123604482	chr3:123604482:G:A	1.38053e-15	-1.82039	-3.18434e-10	6.29515e-08	-1.82763	-3.18434e-10
123604518	chr3:123604518:A:G	2.4137e-15	-3.25008e-10	-1.2617	1.08355e-07	-3.25008e-10	-1.28458
123604551	chr3:123604551:T:G	1.39105e-15	-1.8128	-3.18434e-10	6.34283e-08	-1.82008	-3.18434e-10
123604727	chr3:123604727:C:T	3.11907e-16	-2.01217	-1.29573	1.74943e-08	-1.80831	-1.29981
123604745	chr3:123604745:T:C	4.43143e-15	-3.25008e-10	-0.654135	2.03115e-07	-3.25008e-10	-0.656222
123604750	chr3:123604750:CA:C	8.22871e-16	-1.78564	-0.552174	3.41559e-08	-1.78997	-0.649093
123605054	chr3:123605054:G:T	1.16606e-14	-3.25008e-10	0.313361	4.8558e-07	-3.25008e-10	0.215348
123605189	chr3:123605189:G:A	1.41142e-15	-1.79826	-3.18434e-10	6.43898e-08	-1.80504	-3.18434e-10
123605377	chr3:123605377:C:T	2.49427e-15	-3.25008e-10	-1.22886	1.22515e-07	-3.25008e-10	-1.16176
123605467	chr3:123605467:TTAAA:T	1.41768e-15	-1.79383	-3.18434e-10	6.46061e-08	-1.80169	-3.18434e-10
123605607	chr3:123605607:A:G	2.40772e-15	-3.25008e-10	-1.26418	1.08158e-07	-3.25008e-10	-1.2864
123605680	chr3:123605680:A:G	2.83938e-15	-3.25008e-10	-1.09927	1.25861e-07	-3.25008e-10	-1.13481
123606340	chr3:123606340:T:C	1.42974e-15	-1.78536	-3.18434e-10	6.49311e-08	-1.79667	-3.18434e-10
123606397	chr3:123606397:T:C	2.56836e-15	-3.25008e-10	-1.19959	1.27903e-07	-3.25008e-10	-1.11873
123606445	chr3:123606445:A:G	3.77432e-16	-2.05232	-1.0649	1.82375e-08	-1.97155	-1.09496
123606558	chr3:123606558:TTGAG:T	4.59519e-15	-3.25008e-10	-0.617847	1.90691e-07	-3.25008e-10	-0.71934
123606803	chr3:123606803:A:C	2.32322e-15	-2.08641	0.786509	9.29633e-08	-2.04269	0.604903
123607294	chr3:123607294:G:A	1.06059e-15	-2.08403	-3.18434e-10	5.16654e-08	-2.02521	-3.18434e-10
123608144	chr3:123608144:G:C	2.32855e-15	-3.25008e-10	-1.29761	1.06446e-07	-3.25008e-10	-1.30236
123608293	chr3:123608293:T:C	3.70915e-16	-1.9296	-1.20504	1.79626e-08	-1.8894	-1.19231
123608693	chr3:123608693:C:G	4.38139e-15	-3.25008e-10	-0.665491	2.00728e-07	-3.25008e-10	-0.668045
123608743	chr3:123608743:A:G	3.15315e-15	-3.25008e-10	-0.994455	1.52114e-07	-3.25008e-10	-0.945365
123608828	chr3:123608828:T:C	2.93053e-15	-3.25008e-10	-1.06767	1.295e-07	-3.25008e-10	-1.10631
123609074	chr3:123609074:G:T	4.45686e-15	-3.25008e-10	-0.648413	1.84466e-07	-3.25008e-10	-0.752529
123609127	chr3:123609127:C:T	7.9336e-16	-1.76834	-0.605998	3.2799e-08	-1.77705	-0.702543
123609128	chr3:123609128:G:A	4.79648e-15	-3.25008e-10	-0.574975	1.86427e-07	-3.25008e-10	-0.741955
123609327	chr3:123609327:C:A	3.58436e-16	-1.95822	-1.21065	1.72769e-08	-1.92216	-1.19847
123609784	chr3:123609784:C:T	4.87679e-15	-3.25008e-10	-0.558371	2.01552e-07	-3.25008e-10	-0.663948
123610133	chr3:123610133:T:C	3.70565e-16	-1.9627	-1.17288	1.7807e-08	-1.93342	-1.15698
123610695	chr3:123610695:T:C	2.97993e-15	-3.25008e-10	-1.05096	1.52794e-07	-3.25008e-10	-0.940906
123610846	chr3:123610846:A:C	2.70525e-15	-2.07821	0.930551	1.10023e-07	-2.01448	0.745177
123611085	chr3:123611085:T:C	3.17669e-15	-3.25008e-10	-0.987016	1.56683e-07	-3.25008e-10	-0.915768
123611140	chr3:123611140:T:C	2.96453e-15	-3.25008e-10	-1.05614	1.48603e-07	-3.25008e-10	-0.968719
123611323	chr3:123611323:T:TA	2.66104e-15	-3.25008e-10	-1.16414	1.17548e-07	-3.25008e-10	-1.20315
123611822	chr3:123611822:G:A	5.63694e-15	-3.25008e-10	-0.413516	1.36638e-07	-3.25008e-10	-1.05266
123611888	chr3:123611888:T:C	2.61617e-15	-3.25008e-10	-1.18115	1.31163e-07	-3.25008e-10	-1.09356
123612017	chr3:123612017:G:A	2.75813e-15	-3.25008e-10	-1.1283	1.21052e-07	-3.25008e-10	-1.17378
123612296	chr3:123612296:T:C	4.86039e-15	-3.25008e-10	-0.561739	2.0135e-07	-3.25008e-10	-0.664951
123612567	chr3:123612567:T:C	2.63147e-15	-3.25008e-10	-1.17532	1.13256e-07	-3.25008e-10	-1.24034
123612803	chr3:123612803:A:G	4.93878e-15	-3.25008e-10	-0.545738	2.14531e-07	-3.25008e-10	-0.601541
123612927	chr3:123612927:T:TTAAG	1.07341e-15	-2.07202	-3.18434e-10	5.2842e-08	-2.00269	-3.18434e-10
123612928	chr3:123612928:TA:T	2.30805e-15	-3.25008e-10	-1.30645	1.06031e-07	-3.25008e-10	-1.30626
123613015	chr3:123613015:T:C	1.44364e-14	-3.25008e-10	0.526894	5.96109e-07	-3.25008e-10	0.420428
123613160	chr3:123613160:C:T	4.68576e-15	-3.25008e-10	-0.598329	1.93062e-07	-3.25008e-10	-0.706982
123613493	chr3:123613493:G:T	2.77499e-15	-3.25008e-10	-1.12221	1.30466e-07	-3.25008e-10	-1.09888
123613686	chr3:123613686:G:A	2.58093e-15	-3.25008e-10	-1.19471	1.107e-07	-3.25008e-10	-1.26317
123613701	chr3:123613701:C:T	2.32133e-15	-3.25008e-10	-1.30072	1.07177e-07	-3.25008e-10	-1.29551
123613892	chr3:123613892:A:T	3.39572e-15	-3.25008e-10	-0.920341	1.39164e-07	-3.25008e-10	-1.03434
123613908	chr3:123613908:A:T	3.3938e-15	-3.25008e-10	-0.920906	1.391e-07	-3.25008e-10	-1.0348
123614032	chr3:123614032:T:G	1.38694e-15	-1.81576	-3.18434e-10	5.31596e-08	-1.9967	-3.18434e-10
123614381	chr3:123614381:G:C	2.32974e-15	-2.08582	0.788721	9.33829e-08	-2.04028	0.606994
123614582	chr3:123614582:A:C	1.41744e-15	-1.79401	-3.18434e-10	6.46262e-08	-1.80137	-3.18434e-10
123614772	chr3:123614772:A:G	1.77831e-14	-3.25008e-10	0.735394	7.34378e-07	-3.25008e-10	0.629029
123614781	chr3:123614781:C:T	1.05615e-15	-2.08823	-3.18434e-10	4.86851e-08	-2.08462	-3.18434e-10
123615301	chr3:123615301:C:A	2.13372e-15	-2.08864	0.703655	8.43751e-08	-2.05881	0.524088
123616163	chr3:123616163:T:C	2.66154e-15	-3.25008e-10	-1.16395	1.17566e-07	-3.25008e-10	-1.20299
123617665	chr3:123617665:T:G	4.22968e-15	-3.25008e-10	-0.700731	2.21746e-07	-3.25008e-10	-0.568463
123617837	chr3:123617837:C:T	2.96742e-15	-3.25008e-10	-1.05516	1.23724e-07	-3.25008e-10	-1.15194
123618135	chr3:123618135:G:A	2.36982e-15	-3.25008e-10	-1.28005	1.06785e-07	-3.25008e-10	-1.29918
123618545	chr3:123618545:C:T	4.65449e-15	-3.25008e-10	-0.605025	2.01084e-07	-3.25008e-10	-0.666274
123619091	chr3:123619091:A:G	3.98489e-16	-1.80672	-1.25622	2.04851e-08	-1.68653	-1.26376
123619296	chr3:123619296:C:T	3.01462e-15	-3.25008e-10	-1.03938	1.5479e-07	-3.25008e-10	-0.927925
123619339	chr3:123619339:G:T	2.51717e-15	-3.25008e-10	-1.21972	1.10667e-07	-3.25008e-10	-1.26347
123619602	chr3:123619602:G:A	2.30522e-15	-3.25008e-10	-1.30768	1.06821e-07	-3.25008e-10	-1.29884
123619610	chr3:123619610:T:C	2.56785e-15	-3.25008e-10	-1.19979	1.27949e-07	-3.25008e-10	-1.11836
123619989	chr3:123619989:A:G	2.30831e-15	-3.25008e-10	-1.30634	1.09558e-07	-3.25008e-10	-1.27354
123620495	chr3:123620495:A:G	2.8525e-15	-3.25008e-10	-1.09466	1.44897e-07	-3.25008e-10	-0.993969
123620928	chr3:123620928:T:G	5.22978e-15	-3.25008e-10	-0.488489	2.15876e-07	-3.25008e-10	-0.595289
123620987	chr3:123620987:A:G	3.28271e-15	-3.25008e-10	-0.954189	1.42721e-07	-3.25008e-10	-1.0091
123621403	chr3:123621403:A:G	2.85243e-15	-3.25008e-10	-1.09469	1.44892e-07	-3.25008e-10	-0.994003
123621456	chr3:123621456:T:C	3.15138e-15	-3.25008e-10	-0.995015	1.52029e-07	-3.25008e-10	-0.945925
123621617	chr3:123621617:T:C	2.40098e-15	-3.25008e-10	-1.26698	1.09609e-07	-3.25008e-10	-1.27308
123621873	chr3:123621873:A:AG	2.34954e-15	-3.25008e-10	-1.28864	1.0853e-07	-3.25008e-10	-1.28296
```
