## Supplementary material for "Characterization of shared and ancestry-specific signals driving complex traits using multi-ancestry fine-mapping": susiex_nc2.cs80.summary

```
# chr3:122614155-123621884
CS_ID	CS_LENGTH	CS_PURITY	MAX_PIP_SNP	BP	REF_ALLELE	ALT_ALLELE	REF_FRQ	BETA	SE	-LOG10P	MAX_PIP	POST-HOC_PROB_POP1	POST-HOC_PROB_POP2
1	8	0.95865	chr3:123118801:C:T	123118801	T,T	C,C	1,1	inf,inf	inf,inf	14.7081,1.10053	0.154817	1	0.328533
2	1	1	chr3:123391929:C:T	123391929	T,T	C,C	1,1	inf,inf	inf,inf	6.38301,2.41682	0.838506	0.996998	0.896591
```
