## Supplementary material for "Characterization of shared and ancestry-specific signals driving complex traits using multi-ancestry fine-mapping": susiex_nc3.cs80.cs

```
CS_ID	SNP	BP	REF_ALLELE	ALT_ALLELE	REF_FRQ	BETA	SE	-LOG10P	CS_PIP	OVRL_PIP
1	chr3:123114156:C:T	123114156	T,T	C,C	1,1	inf,inf	inf,inf	14.7591,0.877763	0.149866	0.14988
1	chr3:123118801:C:T	123118801	T,T	C,C	1,1	inf,inf	inf,inf	14.7081,1.10053	0.149854	0.14987
1	chr3:123121884:A:G	123121884	G,G	A,A	1,1	inf,inf	inf,inf	14.9343,0.295471	0.100209	0.100222
1	chr3:123132993:A:G	123132993	G,G	A,A	1,1	inf,inf	inf,inf	14.6574,0.878145	0.0998004	0.099815
1	chr3:123132091:T:C	123132091	C,C	T,T	1,1	inf,inf	inf,inf	14.7034,0.739753	0.0926039	0.0926178
1	chr3:123126824:C:G	123126824	G,G	C,C	1,1	inf,inf	inf,inf	14.8518,0.305363	0.0804409	0.0804539
1	chr3:123122215:G:A	123122215	A,A	G,G	1,1	inf,inf	inf,inf	14.8564,0.258053	0.0772284	0.0772416
1	chr3:123124365:C:T	123124365	T,T	C,C	1,1	inf,inf	inf,inf	14.8118,0.290362	0.0744772	0.0744903
2	chr3:123391929:C:T	123391929	T,T	C,C	1,1	inf,inf	inf,inf	6.38301,2.41682	0.837352	0.837355
3	chr3:123327824:T:C	123327824	NA,C	NA,T	NA,1	NA,inf	NA,inf	NA,2.90889	0.0190748	0.0190884
3	chr3:123405888:G:T	123405888	NA,T	NA,G	NA,1	NA,-inf	NA,inf	NA,3.43954	0.0149413	0.0149568
3	chr3:122651537:C:G	122651537	NA,G	NA,C	NA,1	NA,-inf	NA,inf	NA,3.01029	0.0125293	0.0125426
3	chr3:123400335:T:C	123400335	NA,C	NA,T	NA,1	NA,-inf	NA,inf	NA,3.27157	0.0110875	0.0110989
3	chr3:123404354:G:T	123404354	NA,T	NA,G	NA,1	NA,-inf	NA,inf	NA,3.26231	0.0108892	0.0109005
3	chr3:123394008:A:G	123394008	NA,G	NA,A	NA,1	NA,-inf	NA,inf	NA,3.36779	0.0102223	0.0102386
3	chr3:122696118:C:T	122696118	NA,T	NA,C	NA,1	NA,-inf	NA,inf	NA,2.79953	0.0082375	0.0082459
3	chr3:122672240:C:T	122672240	NA,T	NA,C	NA,1	NA,-inf	NA,inf	NA,2.64636	0.00634281	0.00634925
3	chr3:123545690:C:A	123545690	A,A	C,C	1,1	inf,inf	inf,inf	2.82294,0.447064	0.00595559	0.00596145
3	chr3:123524968:G:A	123524968	A,A	G,G	1,1	inf,inf	inf,inf	2.82721,0.384343	0.00563422	0.0056396
3	chr3:123399281:T:C	123399281	NA,C	NA,T	NA,1	NA,-inf	NA,inf	NA,2.94804	0.00543393	0.00544106
3	chr3:123381794:A:G	123381794	NA,G	NA,A	NA,1	NA,-inf	NA,inf	NA,2.62997	0.00491571	0.00492034
3	chr3:123304261:G:A	123304261	NA,A	NA,G	NA,1	NA,-inf	NA,inf	NA,2.59597	0.00485208	0.00485717
3	chr3:123356094:C:T	123356094	T,T	C,C	1,1	inf,inf	inf,inf	1.58049,0.141577	0.00466087	0.0046615
3	chr3:122998996:G:A	122998996	A,A	G,G	1,1	-inf,-inf	inf,inf	1.10429,3.17185	0.00455182	0.00455686
3	chr3:123306342:AG:A	123306342	NA,A	NA,AG	NA,1	NA,-inf	NA,inf	NA,2.53809	0.00436021	0.0043648
3	chr3:123459105:G:T	123459105	NA,T	NA,G	NA,1	NA,-inf	NA,inf	NA,2.50541	0.00398836	0.00399264
3	chr3:123295314:G:A	123295314	NA,A	NA,G	NA,1	NA,-inf	NA,inf	NA,2.48577	0.00395745	0.00396162
3	chr3:122999676:G:A	122999676	A,A	G,G	1,1	-inf,-inf	inf,inf	0.985868,3.1683	0.00393551	0.00393979
3	chr3:122999174:A:G	122999174	G,G	A,A	1,1	-inf,-inf	inf,inf	1.01947,3.14753	0.00390921	0.0039135
3	chr3:123372383:C:T	123372383	T,T	C,C	1,1	inf,-inf	inf,inf	1.46449,0.179163	0.00375322	0.00375389
3	chr3:123185892:A:G	123185892	G,G	A,A	1,1	inf,-inf	inf,inf	1.48104,3.08231	0.00366425	0.00369736
3	chr3:123543121:C:T	123543121	T,T	C,C	1,1	inf,inf	inf,inf	2.53243,0.556914	0.00347559	0.0034773
3	chr3:123358327:G:A	123358327	A,A	G,G	1,1	inf,inf	inf,inf	1.43493,0.159484	0.00320486	0.00320531
3	chr3:123522875:T:C	123522875	C,C	T,T	1,1	inf,inf	inf,inf	2.67003,0.140387	0.00295961	0.0029625
3	chr3:123408970:A:G	123408970	NA,G	NA,A	NA,1	NA,-inf	NA,inf	NA,2.51921	0.00294994	0.00295334
3	chr3:122670901:G:A	122670901	NA,A	NA,G	NA,1	NA,-inf	NA,inf	NA,2.21604	0.0028503	0.00285321
3	chr3:123573222:G:A	123573222	A,A	G,G	1,1	inf,-inf	inf,inf	2.37236,0.463248	0.00283263	0.00283494
3	chr3:122944853:C:A	122944853	NA,A	NA,C	NA,1	NA,inf	NA,inf	NA,1.95571	0.00279182	0.00279426
3	chr3:123412655:A:C	123412655	NA,C	NA,A	NA,1	NA,-inf	NA,inf	NA,2.47454	0.0027239	0.00272704
3	chr3:123447268:C:A	123447268	NA,A	NA,C	NA,1	NA,-inf	NA,inf	NA,2.28899	0.00264591	0.00264876
3	chr3:123413458:A:G	123413458	NA,G	NA,A	NA,1	NA,-inf	NA,inf	NA,2.41829	0.0026435	0.00264621
3	chr3:123526262:A:G	123526262	G,G	A,A	1,1	inf,inf	inf,inf	2.61389,0.13591	0.00259383	0.00259636
3	chr3:123521416:C:G	123521416	G,G	C,C	1,1	inf,inf	inf,inf	2.61322,0.151872	0.00259196	0.00259451
3	chr3:123547510:G:A	123547510	A,A	G,G	1,1	inf,inf	inf,inf	2.774,0.227785	0.00258042	0.00258342
3	chr3:123535351:A:G	123535351	G,G	A,A	1,1	inf,inf	inf,inf	2.57658,0.249611	0.00254451	0.00254711
3	chr3:122987921:G:A	122987921	NA,A	NA,G	NA,1	NA,inf	NA,inf	NA,1.85858	0.002489	0.00249119
3	chr3:122848368:A:G	122848368	NA,G	NA,A	NA,1	NA,-inf	NA,inf	NA,2.1492	0.00247069	0.00247322
3	chr3:123474856:T:G	123474856	NA,G	NA,T	NA,1	NA,-inf	NA,inf	NA,2.25446	0.00246001	0.00246268
3	chr3:122675682:G:A	122675682	NA,A	NA,G	NA,1	NA,-inf	NA,inf	NA,2.11776	0.00242011	0.00242252
3	chr3:123473669:T:A	123473669	NA,A	NA,T	NA,1	NA,inf	NA,inf	NA,1.87043	0.00240881	0.00241081
3	chr3:123555431:A:G	123555431	G,G	A,A	1,1	inf,-inf	inf,inf	2.36851,0.353101	0.00239167	0.00239366
3	chr3:123283389:T:C	123283389	NA,C	NA,T	NA,1	NA,-inf	NA,inf	NA,1.95408	0.00239119	0.00239249
3	chr3:123193167:T:A	123193167	NA,A	NA,T	NA,1	NA,-inf	NA,inf	NA,2.17578	0.00237805	0.00238077
3	chr3:123412397:T:C	123412397	NA,C	NA,T	NA,1	NA,inf	NA,inf	NA,2.12968	0.00235453	0.00235738
3	chr3:123474909:G:A	123474909	NA,A	NA,G	NA,1	NA,-inf	NA,inf	NA,2.22948	0.00235173	0.00235427
3	chr3:123534366:C:T	123534366	T,T	C,C	1,1	inf,inf	inf,inf	2.53508,0.259174	0.00231121	0.00231359
3	chr3:123262794:C:T	123262794	NA,T	NA,C	NA,1	NA,-inf	NA,inf	NA,2.17099	0.00229488	0.00229726
3	chr3:122896099:A:G	122896099	G,NA	A,NA	1,NA	inf,NA	inf,NA	2.48937,NA	0.00227926	0.00228087
3	chr3:122945913:G:A	122945913	NA,A	NA,G	NA,1	NA,-inf	NA,inf	NA,2.03707	0.00226535	0.00226789
3	chr3:123566159:G:A	123566159	A,A	G,G	1,1	inf,-inf	inf,inf	2.46607,0.375876	0.00222523	0.00222725
3	chr3:123438630:C:A	123438630	A,A	C,C	1,1	inf,inf	inf,inf	1.76025,2.60232	0.00221265	0.00222127
3	chr3:123481286:G:T	123481286	NA,T	NA,G	NA,1	NA,inf	NA,inf	NA,1.87463	0.00212143	0.00212321
3	chr3:123461192:A:G	123461192	NA,G	NA,A	NA,1	NA,-inf	NA,inf	NA,2.16858	0.0020993	0.00210159
3	chr3:123554335:G:T	123554335	T,T	G,G	1,1	inf,-inf	inf,inf	2.29862,0.352397	0.00204314	0.00204485
3	chr3:123537884:AATC:A	123537884	A,A	AATC,AATC	1,1	inf,inf	inf,inf	2.46386,0.275763	0.00200418	0.00200626
3	chr3:123408036:C:T	123408036	NA,T	NA,C	NA,1	NA,-inf	NA,inf	NA,2.23572	0.00198743	0.0019894
3	chr3:123549426:G:A	123549426	A,A	G,G	1,1	inf,inf	inf,inf	2.63211,0.227958	0.00190275	0.00190497
3	chr3:123377148:A:G	123377148	NA,G	NA,A	NA,1	NA,inf	NA,inf	NA,1.75609	0.00188942	0.00189098
3	chr3:123390322:G:A	123390322	A,A	G,G	1,1	inf,inf	inf,inf	1.1818,0.0178012	0.00188426	0.00188457
3	chr3:123413146:G:A	123413146	NA,A	NA,G	NA,1	NA,-inf	NA,inf	NA,2.19723	0.00185987	0.00186172
3	chr3:123423699:C:T	123423699	NA,T	NA,C	NA,1	NA,-inf	NA,inf	NA,2.10425	0.00183315	0.0018352
3	chr3:123488165:C:T	123488165	T,T	C,C	1,1	inf,inf	inf,inf	2.46692,0.126187	0.00182579	0.00182759
3	chr3:123412369:T:C	123412369	NA,C	NA,T	NA,1	NA,-inf	NA,inf	NA,2.18294	0.00178683	0.00178862
3	chr3:123262830:G:A	123262830	NA,A	NA,G	NA,1	NA,-inf	NA,inf	NA,2.07655	0.00176023	0.00176235
3	chr3:123389647:G:A	123389647	A,A	G,G	1,1	inf,-inf	inf,inf	1.15524,0.0366235	0.00174201	0.00174231
3	chr3:123555087:T:C	123555087	C,C	T,T	1,1	inf,-inf	inf,inf	2.20207,0.382712	0.00172431	0.00172574
3	chr3:123409375:T:A	123409375	NA,A	NA,T	NA,1	NA,-inf	NA,inf	NA,2.15973	0.00171983	0.00172155
3	chr3:123450697:T:C	123450697	NA,C	NA,T	NA,1	NA,-inf	NA,inf	NA,2.0336	0.00169414	0.00169597
3	chr3:123437045:A:C	123437045	C,C	A,A	1,1	inf,inf	inf,inf	1.95411,2.13923	0.00169333	0.0016993
3	chr3:123499382:G:C	123499382	C,C	G,G	1,1	inf,inf	inf,inf	2.43038,0.116394	0.00168107	0.00168273
3	chr3:123411027:T:C	123411027	NA,C	NA,T	NA,1	NA,-inf	NA,inf	NA,2.14619	0.0016801	0.00168178
3	chr3:123498922:A:G	123498922	G,G	A,A	1,1	inf,inf	inf,inf	2.43159,0.118405	0.00167807	0.00167972
3	chr3:123411110:G:A	123411110	NA,A	NA,G	NA,1	NA,-inf	NA,inf	NA,2.12936	0.00163209	0.00163372
3	chr3:123476024:G:A	123476024	NA,A	NA,G	NA,1	NA,-inf	NA,inf	NA,2.02294	0.0016275	0.00162927
3	chr3:123388374:G:A	123388374	A,A	G,G	1,1	inf,-inf	inf,inf	1.45967,0.0193763	0.00162167	0.00162204
3	chr3:123172167:G:A	123172167	A,A	G,G	1,1	-inf,inf	inf,inf	0.725731,2.93546	0.0016114	0.00161914
3	chr3:123534153:A:G	123534153	G,G	A,A	1,1	inf,inf	inf,inf	2.61169,0.569671	0.00158009	0.00158239
3	chr3:123196027:T:C	123196027	C,C	T,T	1,1	inf,-inf	inf,inf	1.14006,2.20707	0.00156317	0.00156619
3	chr3:123362923:C:T	123362923	T,T	C,C	1,1	inf,inf	inf,inf	1.08419,0.147585	0.00155582	0.00155606
3	chr3:123540235:C:T	123540235	T,T	C,C	1,1	inf,inf	inf,inf	2.62725,0.532004	0.00154867	0.00155092
3	chr3:123506447:C:G	123506447	G,G	C,C	1,1	inf,inf	inf,inf	2.38462,0.0709787	0.00152801	0.00152947
3	chr3:123391378:C:T	123391378	T,T	C,C	1,1	inf,-inf	inf,inf	1.45221,0.0797927	0.00152709	0.00152747
3	chr3:122836272:A:G	122836272	NA,G	NA,A	NA,1	NA,inf	NA,inf	NA,1.80209	0.00152473	0.00152635
3	chr3:123415589:A:G	123415589	NA,G	NA,A	NA,1	NA,-inf	NA,inf	NA,2.0834	0.00151743	0.00151895
3	chr3:123452650:C:T	123452650	NA,T	NA,C	NA,1	NA,-inf	NA,inf	NA,1.9856	0.00151426	0.00151596
3	chr3:123255226:G:A	123255226	NA,A	NA,G	NA,1	NA,-inf	NA,inf	NA,1.96893	0.00149152	0.00149331
3	chr3:123402190:T:C	123402190	NA,C	NA,T	NA,1	NA,-inf	NA,inf	NA,2.00404	0.00147773	0.00147939
3	chr3:123463717:A:G	123463717	NA,G	NA,A	NA,1	NA,-inf	NA,inf	NA,2.12201	0.00147631	0.00147815
3	chr3:123309079:A:G	123309079	G,G	A,A	1,1	inf,inf	inf,inf	0.565042,1.6038	0.00146819	0.00146828
3	chr3:123464115:G:A	123464115	NA,A	NA,G	NA,1	NA,-inf	NA,inf	NA,1.96866	0.00146774	0.00146944
3	chr3:123465733:G:A	123465733	NA,A	NA,G	NA,1	NA,-inf	NA,inf	NA,1.96746	0.00146464	0.00146634
3	chr3:123463137:G:A	123463137	NA,A	NA,G	NA,1	NA,-inf	NA,inf	NA,1.9655	0.00145971	0.0014614
3	chr3:122728749:C:T	122728749	NA,T	NA,C	NA,1	NA,inf	NA,inf	NA,1.791	0.00145967	0.00146125
3	chr3:123486780:G:A	123486780	A,A	G,G	1,1	inf,inf	inf,inf	2.41551,0.296323	0.00145584	0.00145723
3	chr3:123501178:TC:T	123501178	T,T	TC,TC	1,1	inf,inf	inf,inf	2.3676,0.103929	0.0014469	0.00144832
3	chr3:123483687:C:T	123483687	NA,T	NA,C	NA,1	NA,inf	NA,inf	NA,2.39767	0.00143926	0.00144493
3	chr3:123505041:G:A	123505041	A,A	G,G	1,1	inf,inf	inf,inf	2.40374,0.29739	0.00143559	0.00143694
3	chr3:123472159:T:C	123472159	NA,C	NA,T	NA,1	NA,inf	NA,inf	NA,2.32233	0.00142484	0.00142759
3	chr3:123399069:G:A	123399069	NA,A	NA,G	NA,1	NA,-inf	NA,inf	NA,2.21378	0.00142314	0.00142516
3	chr3:123363298:C:T	123363298	T,T	C,C	1,1	inf,inf	inf,inf	1.30897,0.146678	0.00136798	0.00136826
3	chr3:123350439:T:C	123350439	C,C	T,T	1,1	inf,inf	inf,inf	1.18815,0.00609746	0.00136476	0.00136504
3	chr3:123214709:G:A	123214709	A,A	G,G	1,1	inf,-inf	inf,inf	1.07463,2.36562	0.00136407	0.00136814
3	chr3:123229416:G:T	123229416	NA,T	NA,G	NA,1	NA,-inf	NA,inf	NA,1.91429	0.00135131	0.00135293
3	chr3:123389494:CAA:C	123389494	C,C	CAA,CAA	1,1	-inf,-inf	inf,inf	5.77783,0.129318	0.00135071	0.00144279
3	chr3:123405858:C:A	123405858	NA,A	NA,C	NA,1	NA,-inf	NA,inf	NA,1.95166	0.00134953	0.00135105
3	chr3:123492448:G:A	123492448	A,A	G,G	1,1	inf,inf	inf,inf	2.32197,0.162715	0.00134427	0.00134562
3	chr3:123474420:T:G	123474420	NA,G	NA,T	NA,1	NA,inf	NA,inf	NA,2.31727	0.00134378	0.00134647
3	chr3:123573184:T:G	123573184	G,G	T,T	1,1	inf,-inf	inf,inf	2.27893,0.509183	0.00132336	0.00132484
3	chr3:122669263:C:T	122669263	NA,T	NA,C	NA,1	NA,-inf	NA,inf	NA,1.7756	0.00129909	0.0013004
3	chr3:123360602:C:T	123360602	T,T	C,C	1,1	inf,inf	inf,inf	1.28753,0.159186	0.00129383	0.0012941
3	chr3:123351195:G:A	123351195	NA,A	NA,G	NA,1	NA,inf	NA,inf	NA,1.53543	0.00129289	0.00129399
3	chr3:123420037:T:A	123420037	NA,A	NA,T	NA,1	NA,inf	NA,inf	NA,2.09007	0.0012857	0.00128743
3	chr3:123518338:C:G	123518338	G,G	C,C	1,1	inf,inf	inf,inf	2.66093,0.550307	0.0012768	0.00127886
3	chr3:122637853:T:G	122637853	G,G	T,T	1,1	-inf,-inf	inf,inf	0.532972,2.72723	0.00127352	0.00127524
3	chr3:123217327:G:A	123217327	A,A	G,G	1,1	inf,-inf	inf,inf	1.10934,2.34006	0.00127264	0.00127686
3	chr3:123394198:T:C	123394198	NA,C	NA,T	NA,1	NA,-inf	NA,inf	NA,1.91251	0.0012704	0.00127183
3	chr3:122663227:G:C	122663227	C,C	G,G	1,1	inf,-inf	inf,inf	1.06648,1.89892	0.00127038	0.00127212
3	chr3:123545363:T:C	123545363	NA,C	NA,T	NA,1	NA,inf	NA,inf	NA,1.52573	0.00125697	0.00125807
3	chr3:123388861:T:C	123388861	NA,C	NA,T	NA,1	NA,inf	NA,inf	NA,1.97313	0.00124028	0.00124182
3	chr3:122766599:G:A	122766599	NA,A	NA,G	NA,1	NA,inf	NA,inf	NA,1.68653	0.00123955	0.00124086
3	chr3:123469338:G:A	123469338	NA,A	NA,G	NA,1	NA,-inf	NA,inf	NA,1.86911	0.00123566	0.00123708
3	chr3:123472827:C:T	123472827	NA,T	NA,C	NA,1	NA,inf	NA,inf	NA,2.2505	0.0012344	0.00123682
3	chr3:122778078:G:A	122778078	NA,A	NA,G	NA,1	NA,inf	NA,inf	NA,1.67973	0.00122514	0.00122644
3	chr3:123237889:C:T	123237889	NA,T	NA,C	NA,1	NA,-inf	NA,inf	NA,1.82355	0.00122095	0.00122237
3	chr3:123572861:C:T	123572861	NA,T	NA,C	NA,1	NA,inf	NA,inf	NA,1.51324	0.00121461	0.0012157
3	chr3:123413539:C:T	123413539	T,T	C,C	1,1	inf,-inf	inf,inf	2.004,1.56616	0.00121424	0.00122106
3	chr3:122735105:T:C	122735105	C,C	T,T	1,1	inf,inf	inf,inf	2.78096,0.64664	0.00120865	0.00121014
3	chr3:123230312:A:G	123230312	NA,G	NA,A	NA,1	NA,-inf	NA,inf	NA,1.81573	0.00120757	0.00120897
3	chr3:123506041:G:A	123506041	A,A	G,G	1,1	inf,inf	inf,inf	2.27985,0.122553	0.0012058	0.00120699
3	chr3:123477099:G:A	123477099	A,A	G,G	1,1	inf,inf	inf,inf	1.54815,2.44018	0.00119948	0.00120305
3	chr3:123256278:C:T	123256278	NA,T	NA,C	NA,1	NA,-inf	NA,inf	NA,1.81301	0.00119846	0.00119985
3	chr3:123262241:C:T	123262241	NA,T	NA,C	NA,1	NA,-inf	NA,inf	NA,1.81301	0.00119846	0.00119985
3	chr3:123252577:A:G	123252577	NA,G	NA,A	NA,1	NA,-inf	NA,inf	NA,1.36832	0.00119828	0.00119889
3	chr3:123440567:C:A	123440567	NA,A	NA,C	NA,1	NA,inf	NA,inf	NA,1.75529	0.00119805	0.0011998
3	chr3:123528607:T:C	123528607	C,C	T,T	1,1	inf,inf	inf,inf	2.44903,0.254934	0.00118851	0.00119006
3	chr3:123530781:A:G	123530781	G,G	A,A	1,1	inf,inf	inf,inf	2.3862,0.386745	0.00117631	0.00117788
3	chr3:123501714:G:A	123501714	A,A	G,G	1,1	inf,inf	inf,inf	2.09849,0.101934	0.00117495	0.00117602
3	chr3:122790251:T:C	122790251	NA,C	NA,T	NA,1	NA,inf	NA,inf	NA,1.64629	0.00115117	0.00115239
3	chr3:123271958:G:A	123271958	NA,A	NA,G	NA,1	NA,inf	NA,inf	NA,1.78677	0.00114622	0.00114755
3	chr3:123428773:A:C	123428773	NA,C	NA,A	NA,1	NA,-inf	NA,inf	NA,1.82863	0.0011388	0.00114005
3	chr3:122650378:A:G	122650378	NA,G	NA,A	NA,1	NA,-inf	NA,inf	NA,1.69946	0.0011367	0.00113784
3	chr3:123463774:G:A	123463774	NA,A	NA,G	NA,1	NA,inf	NA,inf	NA,2.01804	0.00113125	0.0011328
3	chr3:123392480:TATC:T	123392480	T,T	TATC,TATC	1,1	inf,-inf	inf,inf	1.3498,0.0647642	0.00112189	0.00112218
3	chr3:123046300:C:T	123046300	T,NA	C,NA	1,NA	inf,NA	inf,NA	1.42984,NA	0.001112	0.00111301
3	chr3:123473953:T:C	123473953	NA,C	NA,T	NA,1	NA,inf	NA,inf	NA,2.19173	0.00111138	0.00111355
3	chr3:123470089:C:A	123470089	NA,A	NA,C	NA,1	NA,inf	NA,inf	NA,1.98599	0.00109948	0.00110097
3	chr3:123187820:C:T	123187820	NA,T	NA,C	NA,1	NA,-inf	NA,inf	NA,1.88086	0.0010677	0.0010689
3	chr3:122653355:GA:G	122653355	NA,G	NA,GA	NA,1	NA,-inf	NA,inf	NA,1.67486	0.0010599	0.00106099
3	chr3:123470345:G:T	123470345	NA,T	NA,G	NA,1	NA,inf	NA,inf	NA,1.95495	0.0010525	0.00105392
3	chr3:123567966:A:G	123567966	NA,G	NA,A	NA,1	NA,-inf	NA,inf	NA,1.82039	0.00104717	0.00104848
3	chr3:123047414:G:A	123047414	A,NA	G,NA	1,NA	inf,NA	inf,NA	1.40289,NA	0.00104686	0.00104781
3	chr3:123174649:T:C	123174649	NA,C	NA,T	NA,1	NA,inf	NA,inf	NA,1.73111	0.00104583	0.00104703
3	chr3:123281354:G:A	123281354	NA,A	NA,G	NA,1	NA,-inf	NA,inf	NA,1.94555	0.0010406	0.00104182
3	chr3:123364480:A:G	123364480	NA,G	NA,A	NA,1	NA,inf	NA,inf	NA,1.98811	0.00102709	0.00102867
3	chr3:123513404:T:C	123513404	C,C	T,T	1,1	inf,inf	inf,inf	2.38334,0.24491	0.0010218	0.00102313
3	chr3:123383106:C:T	123383106	NA,T	NA,C	NA,1	NA,-inf	NA,inf	NA,1.85761	0.00102148	0.00102272
3	chr3:123470136:G:A	123470136	NA,A	NA,G	NA,1	NA,inf	NA,inf	NA,1.93552	0.00102077	0.00102213
3	chr3:123173729:G:A	123173729	NA,A	NA,G	NA,1	NA,-inf	NA,inf	NA,1.81268	0.00101202	0.00101342
3	chr3:123179852:A:G	123179852	G,G	A,A	1,1	inf,-inf	inf,inf	2.11168,0.709412	0.00100495	0.00100541
3	chr3:123303869:AAGAGAAGAGAAGAGAAGAGAAGAG:A	123303869	NA,A	NA,AAGAGAAGAGAAGAGAAGAGAAGAG	NA,1	NA,-inf	NA,inf	NA,1.79638	0.00100267	0.00100406
3	chr3:123511007:A:G	123511007	G,G	A,A	1,1	inf,inf	inf,inf	2.34188,0.301188	0.00099774	0.00099904
3	chr3:123281146:T:TAC	123281146	NA,TAC	NA,T	NA,1	NA,-inf	NA,inf	NA,1.90767	0.000983751	0.000984904
3	chr3:123368063:G:A	123368063	NA,A	NA,G	NA,1	NA,-inf	NA,inf	NA,1.90845	0.000979946	0.000981319
3	chr3:123002967:T:C	123002967	NA,C	NA,T	NA,1	NA,inf	NA,inf	NA,1.42246	0.000965094	0.000965978
3	chr3:123115772:G:A	123115772	NA,A	NA,G	NA,1	NA,-inf	NA,inf	NA,1.68566	0.000952118	0.000953188
3	chr3:123371081:A:G	123371081	NA,G	NA,A	NA,1	NA,inf	NA,inf	NA,1.96201	0.000944356	0.000945828
3	chr3:122630109:A:G	122630109	NA,G	NA,A	NA,1	NA,inf	NA,inf	NA,1.46165	0.000943304	0.000944293
3	chr3:123514608:T:C	123514608	C,C	T,T	1,1	inf,inf	inf,inf	2.33118,0.258582	0.000927007	0.000928214
3	chr3:123380441:C:T	123380441	T,T	C,C	1,1	inf,-inf	inf,inf	0.955298,0.545617	0.000925237	0.000925525
3	chr3:122637179:T:G	122637179	G,G	T,T	1,1	inf,-inf	inf,inf	1.0727,1.47596	0.000922884	0.000923658
3	chr3:123121178:G:A	123121178	NA,A	NA,G	NA,1	NA,-inf	NA,inf	NA,1.66337	0.000916129	0.000917157
3	chr3:123507892:G:A	123507892	A,A	G,G	1,1	inf,inf	inf,inf	2.71883,0.218422	0.00091387	0.000915375
3	chr3:123464776:C:T	123464776	T,T	C,C	1,1	inf,inf	inf,inf	1.062,2.68839	0.000912075	0.000914457
3	chr3:123055999:C:G	123055999	NA,G	NA,C	NA,1	NA,-inf	NA,inf	NA,1.46863	0.000905563	0.000906598
3	chr3:123393445:T:C	123393445	C,C	T,T	1,1	inf,inf	inf,inf	0.0126224,2.22107	0.000903823	0.000904102
3	chr3:123008911:G:C	123008911	NA,C	NA,G	NA,1	NA,inf	NA,inf	NA,1.38538	0.000898145	0.00089897
3	chr3:123614772:A:G	123614772	NA,G	NA,A	NA,1	NA,inf	NA,inf	NA,1.36259	0.000883633	0.000884477
3	chr3:123310026:A:G	123310026	G,G	A,A	1,1	inf,inf	inf,inf	0.670702,1.11941	0.000882729	0.000882774
3	chr3:123017236:C:T	123017236	NA,T	NA,C	NA,1	NA,inf	NA,inf	NA,1.37324	0.000880095	0.0008809
3	chr3:123307461:C:T	123307461	NA,T	NA,C	NA,1	NA,-inf	NA,inf	NA,1.70151	0.000864277	0.000865353
3	chr3:123018561:A:G	123018561	NA,G	NA,A	NA,1	NA,inf	NA,inf	NA,1.36232	0.000863066	0.000863856
3	chr3:122944757:C:G	122944757	G,G	C,C	1,1	inf,-inf	inf,inf	2.32706,0.215331	0.000852338	0.000852967
3	chr3:123524980:C:T	123524980	T,T	C,C	1,1	-inf,-inf	inf,inf	2.11121,0.14575	0.000850026	0.000850964
3	chr3:123181615:A:G	123181615	G,G	A,A	1,1	inf,-inf	inf,inf	1.70021,1.98024	0.000843621	0.000860771
3	chr3:123283480:A:G	123283480	NA,G	NA,A	NA,1	NA,-inf	NA,inf	NA,1.82702	0.000834565	0.000835565
3	chr3:123312240:A:T	123312240	NA,T	NA,A	NA,1	NA,-inf	NA,inf	NA,1.52311	0.000833196	0.000834122
3	chr3:123431481:A:C	123431481	NA,C	NA,A	NA,1	NA,inf	NA,inf	NA,1.79124	0.000825033	0.00082687
3	chr3:123283490:G:C	123283490	NA,C	NA,G	NA,1	NA,-inf	NA,inf	NA,1.81251	0.000815227	0.000816204
3	chr3:123282532:A:G	123282532	NA,G	NA,A	NA,1	NA,-inf	NA,inf	NA,1.81235	0.000814827	0.000815804
3	chr3:122943594:C:T	122943594	NA,T	NA,C	NA,1	NA,inf	NA,inf	NA,1.37073	0.000800601	0.00080143
3	chr3:123427254:C:T	123427254	NA,T	NA,C	NA,1	NA,-inf	NA,inf	NA,1.62124	0.000800363	0.000801234
3	chr3:123082182:G:A	123082182	NA,A	NA,G	NA,1	NA,-inf	NA,inf	NA,1.51516	0.000800115	0.000801059
3	chr3:122635867:G:A	122635867	NA,A	NA,G	NA,1	NA,inf	NA,inf	NA,1.36933	0.000794454	0.000795291
3	chr3:123256904:T:C	123256904	C,C	T,T	1,1	inf,-inf	inf,inf	1.15013,1.81064	0.0007934	0.000795417
3	chr3:123356308:A:G	123356308	NA,G	NA,A	NA,1	NA,-inf	NA,inf	NA,1.62371	0.000778246	0.000779388
3	chr3:123293272:G:C	123293272	NA,C	NA,G	NA,1	NA,-inf	NA,inf	NA,1.59914	0.000764719	0.00076561
3	chr3:122637325:C:T	122637325	T,T	C,C	1,1	-inf,-inf	inf,inf	0.45911,2.52602	0.000764002	0.000765065
3	chr3:122656668:T:C	122656668	C,C	T,T	1,1	inf,-inf	inf,inf	0.962753,1.73301	0.000763557	0.000764591
3	chr3:123360234:G:A	123360234	NA,A	NA,G	NA,1	NA,-inf	NA,inf	NA,1.70108	0.00076322	0.000764175
3	chr3:123481209:AG:A	123481209	A,NA	AG,NA	1,NA	inf,NA	inf,NA	1.37212,NA	0.000757362	0.000757929
3	chr3:122816097:G:A	122816097	NA,A	NA,G	NA,1	NA,inf	NA,inf	NA,1.25527	0.000755288	0.000756004
3	chr3:123173348:C:T	123173348	T,T	C,C	1,1	-inf,inf	inf,inf	1.54133,2.16203	0.000751435	0.000753705
3	chr3:123423746:A:G	123423746	NA,G	NA,A	NA,1	NA,inf	NA,inf	NA,1.73263	0.000748977	0.00075062
3	chr3:123577471:A:G	123577471	NA,G	NA,A	NA,1	NA,inf	NA,inf	NA,1.30121	0.000740102	0.000740843
3	chr3:123356617:C:G	123356617	NA,G	NA,C	NA,1	NA,-inf	NA,inf	NA,1.59366	0.00073828	0.000739016
3	chr3:123228480:C:T	123228480	NA,T	NA,C	NA,1	NA,-inf	NA,inf	NA,1.58978	0.000738118	0.000739039
3	chr3:123405933:C:A	123405933	NA,A	NA,C	NA,1	NA,-inf	NA,inf	NA,1.60134	0.000735163	0.000735896
3	chr3:122657134:C:A	122657134	A,A	C,C	1,1	inf,-inf	inf,inf	0.947879,1.7289	0.000735091	0.000736085
3	chr3:122657182:T:C	122657182	C,C	T,T	1,1	inf,-inf	inf,inf	0.971197,1.70068	0.000733058	0.00073405
3	chr3:123139328:A:G	123139328	NA,G	NA,A	NA,1	NA,inf	NA,inf	NA,1.79386	0.000725702	0.000726616
3	chr3:123591638:G:A	123591638	NA,A	NA,G	NA,1	NA,inf	NA,inf	NA,1.24394	0.00072053	0.000721214
3	chr3:123613015:T:C	123613015	NA,C	NA,T	NA,1	NA,inf	NA,inf	NA,1.24382	0.000720427	0.000721111
3	chr3:123361609:G:A	123361609	NA,A	NA,G	NA,1	NA,-inf	NA,inf	NA,1.71138	0.000719201	0.000720214
3	chr3:123371478:G:A	123371478	A,A	G,G	1,1	inf,-inf	inf,inf	1.11449,0.0774348	0.000717403	0.000717587
3	chr3:123257531:C:G	123257531	NA,G	NA,C	NA,1	NA,-inf	NA,inf	NA,1.09353	0.000714064	0.000714456
3	chr3:123278770:A:G	123278770	NA,G	NA,A	NA,1	NA,-inf	NA,inf	NA,1.70137	0.000713785	0.000714704
3	chr3:123296053:C:T	123296053	NA,T	NA,C	NA,1	NA,-inf	NA,inf	NA,1.56187	0.000711995	0.00071283
3	chr3:123417382:C:T	123417382	NA,T	NA,C	NA,1	NA,-inf	NA,inf	NA,1.50925	0.000711025	0.000711824
3	chr3:123342666:AAAG:A	123342666	NA,A	NA,AAAG	NA,1	NA,-inf	NA,inf	NA,1.7427	0.000710992	0.000712035
3	chr3:123452918:A:G	123452918	NA,G	NA,A	NA,1	NA,-inf	NA,inf	NA,1.72367	0.000707768	0.000708696
3	chr3:123584965:C:T	123584965	NA,T	NA,C	NA,1	NA,inf	NA,inf	NA,1.27798	0.000704246	0.000704953
3	chr3:123309190:G:A	123309190	NA,A	NA,G	NA,1	NA,-inf	NA,inf	NA,1.62927	0.000699884	0.000700751
3	chr3:123408605:G:A	123408605	NA,A	NA,G	NA,1	NA,inf	NA,inf	NA,1.53676	0.000699137	0.00069999
3	chr3:123473482:AAAAT:A	123473482	NA,A	NA,AAAAT	NA,1	NA,inf	NA,inf	NA,1.72277	0.000697429	0.000698374
3	chr3:123290118:G:A	123290118	NA,A	NA,G	NA,1	NA,-inf	NA,inf	NA,1.57952	0.000696069	0.0006969
3	chr3:123539154:T:C	123539154	C,C	T,T	1,1	-inf,-inf	inf,inf	1.98136,0.250739	0.000695896	0.000696674
3	chr3:123290427:G:A	123290427	NA,A	NA,G	NA,1	NA,-inf	NA,inf	NA,1.57742	0.000693539	0.000694367
3	chr3:123372877:T:A	123372877	NA,A	NA,T	NA,1	NA,-inf	NA,inf	NA,1.50015	0.000691783	0.000692559
3	chr3:122743637:AATTGCTGGGTC:A	122743637	NA,A	NA,AATTGCTGGGTC	NA,1	NA,-inf	NA,inf	NA,1.35826	0.000686164	0.000686915
3	chr3:123416717:T:C	123416717	NA,C	NA,T	NA,1	NA,-inf	NA,inf	NA,1.55208	0.000685445	0.000686129
3	chr3:123296132:G:T	123296132	NA,T	NA,G	NA,1	NA,-inf	NA,inf	NA,1.5464	0.000681223	0.000681904
3	chr3:123027335:C:T	123027335	NA,T	NA,C	NA,1	NA,-inf	NA,inf	NA,1.31156	0.000677096	0.000677866
3	chr3:123345308:C:T	123345308	NA,T	NA,C	NA,1	NA,-inf	NA,inf	NA,1.70287	0.000668593	0.000669566
3	chr3:123120605:C:T	123120605	NA,T	NA,C	NA,1	NA,inf	NA,inf	NA,1.18344	0.000666928	0.000667575
3	chr3:123474683:C:T	123474683	NA,T	NA,C	NA,1	NA,inf	NA,inf	NA,1.69325	0.000665671	0.00066657
3	chr3:122629576:A:G	122629576	G,G	A,A	1,1	inf,-inf	inf,inf	1.17416,1.1295	0.000659999	0.000660502
3	chr3:123189509:A:G	123189509	G,G	A,A	1,1	inf,-inf	inf,inf	1.52523,1.81804	0.000658628	0.000662925
3	chr3:123591594:G:A	123591594	NA,A	NA,G	NA,1	NA,-inf	NA,inf	NA,1.32862	0.000657017	0.000657793
3	chr3:123188227:G:A	123188227	NA,A	NA,G	NA,1	NA,-inf	NA,inf	NA,1.65384	0.000656894	0.00065771
3	chr3:123473451:C:A	123473451	NA,A	NA,C	NA,1	NA,inf	NA,inf	NA,1.6783	0.000650618	0.000651494
3	chr3:122794548:T:C	122794548	NA,C	NA,T	NA,1	NA,-inf	NA,inf	NA,1.32804	0.000648845	0.000649556
3	chr3:122649500:C:T	122649500	T,T	C,C	1,1	inf,-inf	inf,inf	0.737617,1.81977	0.000647951	0.000648765
3	chr3:122705594:T:C	122705594	NA,C	NA,T	NA,1	NA,inf	NA,inf	NA,1.17362	0.000644542	0.000645159
3	chr3:123436287:T:C	123436287	NA,C	NA,T	NA,1	NA,inf	NA,inf	NA,1.82351	0.000642911	0.000643876
3	chr3:122774324:G:A	122774324	NA,A	NA,G	NA,1	NA,-inf	NA,inf	NA,1.37897	0.00064224	0.000642937
3	chr3:123278793:G:A	123278793	NA,A	NA,G	NA,1	NA,-inf	NA,inf	NA,1.64925	0.000640203	0.000641036
3	chr3:123030827:A:C	123030827	NA,C	NA,A	NA,1	NA,-inf	NA,inf	NA,1.28061	0.000639942	0.00064067
3	chr3:123291394:C:T	123291394	NA,T	NA,C	NA,1	NA,-inf	NA,inf	NA,1.52698	0.000637377	0.000638136
3	chr3:122665814:C:G	122665814	G,G	C,C	1,1	inf,-inf	inf,inf	0.936037,1.66523	0.000636413	0.000637271
3	chr3:122651036:T:G	122651036	G,G	T,T	1,1	inf,-inf	inf,inf	0.902117,1.70169	0.000636171	0.000637024
3	chr3:123029247:A:G	123029247	NA,G	NA,A	NA,1	NA,-inf	NA,inf	NA,1.27655	0.000634978	0.0006357
3	chr3:123189728:A:G	123189728	NA,G	NA,A	NA,1	NA,-inf	NA,inf	NA,1.62667	0.000629093	0.000629872
3	chr3:123256884:C:T	123256884	NA,T	NA,C	NA,1	NA,-inf	NA,inf	NA,1.4552	0.000626293	0.000626922
3	chr3:123279781:C:T	123279781	NA,T	NA,C	NA,1	NA,-inf	NA,inf	NA,1.61243	0.000618799	0.00061959
3	chr3:122665622:T:A	122665622	A,A	T,T	1,1	inf,-inf	inf,inf	0.931478,1.65265	0.000617336	0.000618167
3	chr3:122871081:G:A	122871081	NA,A	NA,G	NA,1	NA,-inf	NA,inf	NA,1.34154	0.000616141	0.000616788
3	chr3:123280734:G:C	123280734	NA,C	NA,G	NA,1	NA,-inf	NA,inf	NA,1.60598	0.000612108	0.00061289
3	chr3:123284840:G:A	123284840	NA,A	NA,G	NA,1	NA,-inf	NA,inf	NA,1.49591	0.000606211	0.00060693
3	chr3:123184071:A:G	123184071	G,G	A,A	1,1	inf,-inf	inf,inf	1.52509,1.89028	0.000604374	0.000613906
3	chr3:123189768:C:G	123189768	NA,G	NA,C	NA,1	NA,-inf	NA,inf	NA,1.60103	0.000604237	0.000604985
3	chr3:123019971:G:C	123019971	NA,C	NA,G	NA,1	NA,inf	NA,inf	NA,1.15474	0.000601343	0.00060189
3	chr3:122707035:G:C	122707035	NA,C	NA,G	NA,1	NA,-inf	NA,inf	NA,1.28802	0.000599725	0.000600386
3	chr3:123415021:G:A	123415021	NA,A	NA,G	NA,1	NA,-inf	NA,inf	NA,1.46812	0.000596787	0.000597383
3	chr3:123490704:G:A	123490704	A,A	G,G	1,1	-inf,inf	inf,inf	1.96484,0.0591684	0.000595795	0.000596439
3	chr3:123217044:G:A	123217044	NA,A	NA,G	NA,1	NA,-inf	NA,inf	NA,1.4594	0.000595748	0.000596474
3	chr3:123191182:AAAAG:A	123191182	NA,A	NA,AAAAG	NA,1	NA,-inf	NA,inf	NA,1.42185	0.000594152	0.000594851
3	chr3:122658827:G:A	122658827	A,A	G,G	1,1	inf,-inf	inf,inf	1.38998,1.23047	0.000589895	0.000590556
3	chr3:123476769:T:C	123476769	C,C	T,T	1,1	inf,inf	inf,inf	1.11015,2.58466	0.000585414	0.000586907
3	chr3:123240770:G:A	123240770	A,A	G,G	1,1	inf,-inf	inf,inf	1.0297,2.34083	0.000583888	0.000589833
3	chr3:123605054:G:T	123605054	NA,T	NA,G	NA,1	NA,inf	NA,inf	NA,1.12744	0.000582024	0.000582579
3	chr3:123184202:G:T	123184202	NA,T	NA,G	NA,1	NA,-inf	NA,inf	NA,1.59423	0.000578494	0.00057923
3	chr3:122867798:G:A	122867798	NA,A	NA,G	NA,1	NA,-inf	NA,inf	NA,1.33304	0.000576025	0.000576666
3	chr3:122667725:T:G	122667725	G,G	T,T	1,1	inf,-inf	inf,inf	0.888131,1.66723	0.000575647	0.000576422
3	chr3:123371441:G:A	123371441	NA,A	NA,G	NA,1	NA,-inf	NA,inf	NA,1.48653	0.000574352	0.000574953
3	chr3:123304743:C:T	123304743	NA,T	NA,C	NA,1	NA,-inf	NA,inf	NA,1.44982	0.000571	0.000571775
3	chr3:123006783:C:T	123006783	NA,T	NA,C	NA,1	NA,-inf	NA,inf	NA,1.24436	0.000565836	0.000566326
3	chr3:122652867:G:A	122652867	A,A	G,G	1,1	inf,-inf	inf,inf	0.836765,1.62109	0.00056511	0.000565865
3	chr3:123280521:C:T	123280521	NA,T	NA,C	NA,1	NA,-inf	NA,inf	NA,1.5535	0.000563531	0.000564248
3	chr3:123008260:T:C	123008260	NA,C	NA,T	NA,1	NA,-inf	NA,inf	NA,1.2091	0.000563417	0.000564028
3	chr3:123526628:T:G	123526628	G,G	T,T	1,1	-inf,-inf	inf,inf	1.94272,0.0433416	0.000563172	0.000563785
3	chr3:123360526:A:C	123360526	NA,C	NA,A	NA,1	NA,-inf	NA,inf	NA,1.37431	0.000560022	0.000560647
3	chr3:123390416:C:T	123390416	NA,T	NA,C	NA,1	NA,-inf	NA,inf	NA,1.37748	0.00055425	0.000554984
3	chr3:122935367:A:AT	122935367	AT,AT	A,A	1,1	-inf,-inf	inf,inf	2.52584,0.0772043	0.00055088	0.000551356
3	chr3:123310622:G:A	123310622	NA,A	NA,G	NA,1	NA,-inf	NA,inf	NA,0.969351	0.000547889	0.000548187
3	chr3:122715249:C:T	122715249	NA,T	NA,C	NA,1	NA,-inf	NA,inf	NA,1.22834	0.000545121	0.000545716
3	chr3:123498402:A:G	123498402	G,G	A,A	1,1	-inf,-inf	inf,inf	1.94828,0.037228	0.000543054	0.000543656
3	chr3:123441503:T:C	123441503	C,C	T,T	1,1	inf,inf	inf,inf	1.67786,1.48412	0.000538365	0.0005398
3	chr3:123537556:C:T	123537556	T,T	C,C	1,1	-inf,-inf	inf,inf	1.86766,0.168665	0.000537398	0.000537979
3	chr3:122718389:A:C	122718389	NA,C	NA,A	NA,1	NA,-inf	NA,inf	NA,1.27589	0.000533372	0.000533944
3	chr3:122900455:G:A	122900455	NA,A	NA,G	NA,1	NA,-inf	NA,inf	NA,1.25509	0.000531888	0.000532496
3	chr3:123340302:G:A	123340302	NA,A	NA,G	NA,1	NA,-inf	NA,inf	NA,1.63329	0.000528813	0.000529675
3	chr3:123121332:C:T	123121332	NA,T	NA,C	NA,1	NA,-inf	NA,inf	NA,1.34758	0.000527343	0.000527938
3	chr3:122948730:C:A	122948730	NA,A	NA,C	NA,1	NA,inf	NA,inf	NA,1.05957	0.00052679	0.000527289
3	chr3:123180112:A:T	123180112	NA,T	NA,A	NA,1	NA,-inf	NA,inf	NA,1.46868	0.000526767	0.000527374
3	chr3:123385432:A:C	123385432	C,C	A,A	1,1	-inf,-inf	inf,inf	5.09115,0.061754	0.000525097	0.000545536
3	chr3:123248638:G:A	123248638	NA,A	NA,G	NA,1	NA,-inf	NA,inf	NA,1.21013	0.000524897	0.000525435
3	chr3:123045537:T:C	123045537	NA,C	NA,T	NA,1	NA,-inf	NA,inf	NA,1.16857	0.00052432	0.000524913
3	chr3:122800753:G:A	122800753	NA,A	NA,G	NA,1	NA,-inf	NA,inf	NA,1.20946	0.000524172	0.000524751
3	chr3:123343162:G:A	123343162	NA,A	NA,G	NA,1	NA,-inf	NA,inf	NA,1.5466	0.000520327	0.000521078
3	chr3:123601637:G:A	123601637	NA,A	NA,G	NA,1	NA,inf	NA,inf	NA,1.11381	0.000520162	0.000520673
3	chr3:123382093:G:A	123382093	A,A	G,G	1,1	inf,-inf	inf,inf	1.05601,0.0353009	0.000516752	0.000516899
3	chr3:123169908:C:T	123169908	NA,T	NA,C	NA,1	NA,-inf	NA,inf	NA,1.3863	0.000516742	0.000517336
3	chr3:123475276:T:C	123475276	C,C	T,T	1,1	inf,inf	inf,inf	0.981128,2.18622	0.000516577	0.000517362
3	chr3:123194871:A:G	123194871	NA,G	NA,A	NA,1	NA,-inf	NA,inf	NA,1.38521	0.000516515	0.000517166
3	chr3:123216308:A:G	123216308	NA,G	NA,A	NA,1	NA,-inf	NA,inf	NA,1.37219	0.000516368	0.000516994
3	chr3:123379473:T:C	123379473	NA,C	NA,T	NA,1	NA,-inf	NA,inf	NA,1.32282	0.000513954	0.000514625
3	chr3:122879444:A:G	122879444	NA,G	NA,A	NA,1	NA,-inf	NA,inf	NA,1.28075	0.00051317	0.000513738
3	chr3:123353716:G:A	123353716	NA,A	NA,G	NA,1	NA,-inf	NA,inf	NA,1.3003	0.000512101	0.0005127
3	chr3:123009615:A:G	123009615	NA,G	NA,A	NA,1	NA,-inf	NA,inf	NA,1.24238	0.000510419	0.000510903
3	chr3:123150630:G:A	123150630	NA,A	NA,G	NA,1	NA,-inf	NA,inf	NA,1.38744	0.00050976	0.000510368
3	chr3:123435993:C:T	123435993	NA,T	NA,C	NA,1	NA,-inf	NA,inf	NA,1.39175	0.000504285	0.000504878
3	chr3:123044950:T:C	123044950	NA,C	NA,T	NA,1	NA,-inf	NA,inf	NA,1.14573	0.000503115	0.000503685
3	chr3:123117874:T:C	123117874	NA,C	NA,T	NA,1	NA,-inf	NA,inf	NA,1.31051	0.000498927	0.000499488
3	chr3:123473546:A:G	123473546	NA,G	NA,A	NA,1	NA,inf	NA,inf	NA,1.51498	0.000498339	0.00049907
3	chr3:122643583:T:TC	122643583	TC,TC	T,T	1,1	-inf,-inf	inf,inf	0.220543,2.53804	0.000497534	0.000498219
3	chr3:123201014:T:C	123201014	NA,C	NA,T	NA,1	NA,-inf	NA,inf	NA,1.33951	0.000497324	0.000497895
3	chr3:122669736:CA:C	122669736	C,C	CA,CA	1,1	inf,-inf	inf,inf	0.865879,1.60873	0.000496925	0.000497591
3	chr3:122968466:T:C	122968466	NA,C	NA,T	NA,1	NA,inf	NA,inf	NA,1.11677	0.000495923	0.000496385
3	chr3:123375057:C:T	123375057	T,T	C,C	1,1	inf,-inf	inf,inf	1.06505,0.10957	0.000495538	0.000495691
3	chr3:123172603:T:C	123172603	NA,C	NA,T	NA,1	NA,inf	NA,inf	NA,0.957189	0.000495081	0.000495488
3	chr3:122642129:G:A	122642129	NA,A	NA,G	NA,1	NA,-inf	NA,inf	NA,1.11592	0.000494741	0.000495223
3	chr3:123003791:G:A	123003791	NA,A	NA,G	NA,1	NA,-inf	NA,inf	NA,1.13659	0.000494166	0.00049472
3	chr3:123385580:C:T	123385580	T,T	C,C	1,1	-inf,-inf	inf,inf	5.04952,0.0572702	0.0004935	0.000512175
3	chr3:123365904:A:G	123365904	NA,G	NA,A	NA,1	NA,-inf	NA,inf	NA,1.39296	0.000492624	0.000493142
3	chr3:123426698:T:C	123426698	NA,C	NA,T	NA,1	NA,-inf	NA,inf	NA,1.37289	0.000490068	0.000490643
3	chr3:123161856:T:G	123161856	NA,G	NA,T	NA,1	NA,-inf	NA,inf	NA,1.21202	0.000489813	0.000490362
3	chr3:123024498:G:A	123024498	NA,A	NA,G	NA,1	NA,inf	NA,inf	NA,1.06766	0.000489686	0.000490157
3	chr3:123169330:G:T	123169330	NA,T	NA,G	NA,1	NA,-inf	NA,inf	NA,1.24934	0.000489388	0.00048996
3	chr3:122857578:G:A	122857578	NA,A	NA,G	NA,1	NA,-inf	NA,inf	NA,1.18927	0.000486937	0.000487514
3	chr3:123120631:T:TC	123120631	NA,TC	NA,T	NA,1	NA,-inf	NA,inf	NA,1.29221	0.000484011	0.000484555
3	chr3:123045897:C:T	123045897	NA,T	NA,C	NA,1	NA,-inf	NA,inf	NA,1.12228	0.000483458	0.000484004
3	chr3:123266730:G:A	123266730	NA,A	NA,G	NA,1	NA,-inf	NA,inf	NA,1.32089	0.000483018	0.000483573
3	chr3:123312219:G:A	123312219	NA,A	NA,G	NA,1	NA,inf	NA,inf	NA,1.05593	0.000482615	0.000483046
3	chr3:123297189:G:A	123297189	NA,A	NA,G	NA,1	NA,-inf	NA,inf	NA,1.38895	0.000480917	0.000481449
3	chr3:123321052:T:C	123321052	NA,C	NA,T	NA,1	NA,inf	NA,inf	NA,1.01305	0.000480775	0.000481182
3	chr3:123185214:G:A	123185214	NA,A	NA,G	NA,1	NA,-inf	NA,inf	NA,1.1825	0.000480577	0.000481083
3	chr3:123193927:C:T	123193927	NA,T	NA,C	NA,1	NA,-inf	NA,inf	NA,1.45447	0.000479479	0.000480068
3	chr3:123221122:TATTCGAGAAAGAAA:T	123221122	NA,T	NA,TATTCGAGAAAGAAA	NA,1	NA,-inf	NA,inf	NA,1.32783	0.000478762	0.000479351
3	chr3:123511496:T:C	123511496	NA,C	NA,T	NA,1	NA,-inf	NA,inf	NA,1.30874	0.000478745	0.000479337
3	chr3:123250276:G:A	123250276	NA,A	NA,G	NA,1	NA,-inf	NA,inf	NA,1.15279	0.000477057	0.000477545
3	chr3:123262959:A:G	123262959	NA,G	NA,A	NA,1	NA,-inf	NA,inf	NA,1.15266	0.000476972	0.00047746
3	chr3:123116775:G:A	123116775	NA,A	NA,G	NA,1	NA,-inf	NA,inf	NA,1.28245	0.000476659	0.000477195
3	chr3:123265317:G:A	123265317	NA,A	NA,G	NA,1	NA,-inf	NA,inf	NA,1.15073	0.000475422	0.000475909
3	chr3:123173106:T:C	123173106	NA,C	NA,T	NA,1	NA,inf	NA,inf	NA,0.931569	0.00047503	0.00047542
3	chr3:123008822:A:T	123008822	NA,T	NA,A	NA,1	NA,-inf	NA,inf	NA,1.18298	0.000474461	0.000474898
3	chr3:123372397:A:C	123372397	C,C	A,A	1,1	inf,-inf	inf,inf	1.03229,0.0174734	0.000474027	0.000474162
3	chr3:123368192:C:G	123368192	NA,G	NA,C	NA,1	NA,-inf	NA,inf	NA,1.28392	0.000473704	0.000474324
3	chr3:122717410:C:T	122717410	NA,T	NA,C	NA,1	NA,inf	NA,inf	NA,0.995523	0.00047349	0.000473926
3	chr3:123187988:C:G	123187988	NA,G	NA,C	NA,1	NA,-inf	NA,inf	NA,1.44059	0.000470894	0.000471469
3	chr3:123035638:G:A	123035638	NA,A	NA,G	NA,1	NA,inf	NA,inf	NA,1.03464	0.000469894	0.000470341
3	chr3:123295868:A:G	123295868	NA,G	NA,A	NA,1	NA,-inf	NA,inf	NA,1.36632	0.000469619	0.000470134
3	chr3:123121051:G:A	123121051	NA,A	NA,G	NA,1	NA,-inf	NA,inf	NA,1.27288	0.000468703	0.00046923
3	chr3:123180433:G:A	123180433	NA,A	NA,G	NA,1	NA,-inf	NA,inf	NA,1.53024	0.000467687	0.000468348
3	chr3:123464804:A:G	123464804	NA,G	NA,A	NA,1	NA,-inf	NA,inf	NA,1.3551	0.000466764	0.000467334
3	chr3:123303665:A:C	123303665	NA,C	NA,A	NA,1	NA,-inf	NA,inf	NA,1.36386	0.000466472	0.000467154
3	chr3:122898518:G:A	122898518	NA,A	NA,G	NA,1	NA,-inf	NA,inf	NA,1.17707	0.000466376	0.000466907
3	chr3:123173317:G:A	123173317	A,A	G,G	1,1	-inf,inf	inf,inf	1.26771,1.75474	0.000464213	0.000468933
3	chr3:123289907:G:A	123289907	NA,A	NA,G	NA,1	NA,-inf	NA,inf	NA,1.16331	0.000463367	0.000463815
3	chr3:123212743:A:T	123212743	NA,T	NA,A	NA,1	NA,-inf	NA,inf	NA,1.30591	0.000463026	0.000463594
3	chr3:123362516:T:C	123362516	NA,C	NA,T	NA,1	NA,-inf	NA,inf	NA,1.34461	0.00046242	0.000462899
3	chr3:123219407:T:G	123219407	NA,G	NA,T	NA,1	NA,-inf	NA,inf	NA,1.30486	0.000462243	0.00046281
3	chr3:123020538:A:G	123020538	NA,G	NA,A	NA,1	NA,inf	NA,inf	NA,0.933535	0.000462066	0.000462468
3	chr3:122937990:T:C	122937990	NA,C	NA,T	NA,1	NA,-inf	NA,inf	NA,1.21303	0.000461942	0.000462461
3	chr3:123464606:T:A	123464606	NA,A	NA,T	NA,1	NA,-inf	NA,inf	NA,1.34596	0.000460002	0.000460563
3	chr3:123294932:A:G	123294932	NA,G	NA,A	NA,1	NA,-inf	NA,inf	NA,1.35305	0.000459805	0.000460309
3	chr3:123392937:G:T	123392937	NA,T	NA,G	NA,1	NA,-inf	NA,inf	NA,1.3502	0.000459589	0.000460124
3	chr3:123120938:C:T	123120938	NA,T	NA,C	NA,1	NA,-inf	NA,inf	NA,1.23805	0.000459489	0.000460011
3	chr3:122818487:G:A	122818487	NA,A	NA,G	NA,1	NA,-inf	NA,inf	NA,1.19171	0.000459236	0.000459735
3	chr3:123282102:T:C	123282102	C,C	T,T	1,1	-inf,-inf	inf,inf	0.126659,2.29198	0.000458618	0.000458911
3	chr3:123493342:C:T	123493342	NA,T	NA,C	NA,1	NA,-inf	NA,inf	NA,1.28028	0.000457159	0.000457723
3	chr3:123424354:T:A	123424354	NA,A	NA,T	NA,1	NA,inf	NA,inf	NA,1.61284	0.000457147	0.000457813
3	chr3:123580916:C:T	123580916	NA,T	NA,C	NA,1	NA,-inf	NA,inf	NA,1.12137	0.000457143	0.00045768
3	chr3:123369629:T:C	123369629	C,C	T,T	1,1	inf,-inf	inf,inf	1.01766,0.0039559	0.000457068	0.000457199
3	chr3:123465524:A:G	123465524	NA,G	NA,A	NA,1	NA,-inf	NA,inf	NA,1.33748	0.000456167	0.00045672
3	chr3:123510963:T:G	123510963	NA,G	NA,T	NA,1	NA,-inf	NA,inf	NA,1.27907	0.000456072	0.000456634
3	chr3:122990286:G:A	122990286	NA,A	NA,G	NA,1	NA,-inf	NA,inf	NA,1.12093	0.000456048	0.000456561
3	chr3:123276784:A:G	123276784	NA,G	NA,A	NA,1	NA,-inf	NA,inf	NA,1.43078	0.000455248	0.000455829
3	chr3:122838129:C:A	122838129	NA,A	NA,C	NA,1	NA,-inf	NA,inf	NA,1.18602	0.000454817	0.000455311
3	chr3:123382049:C:T	123382049	NA,T	NA,C	NA,1	NA,-inf	NA,inf	NA,1.32263	0.000454748	0.00045521
3	chr3:123138979:A:G	123138979	NA,G	NA,A	NA,1	NA,-inf	NA,inf	NA,1.22296	0.000452102	0.000452618
3	chr3:122628542:T:C	122628542	C,C	T,T	1,1	inf,-inf	inf,inf	1.35023,0.649541	0.000450748	0.000451064
3	chr3:122821956:T:G	122821956	NA,G	NA,T	NA,1	NA,-inf	NA,inf	NA,1.18019	0.00045041	0.0004509
3	chr3:123117498:T:C	123117498	NA,C	NA,T	NA,1	NA,-inf	NA,inf	NA,1.24928	0.000449813	0.000450318
3	chr3:123473281:C:T	123473281	NA,T	NA,C	NA,1	NA,inf	NA,inf	NA,1.44759	0.000449157	0.000449808
3	chr3:123303586:C:T	123303586	NA,T	NA,C	NA,1	NA,-inf	NA,inf	NA,1.3397	0.000448951	0.000449604
3	chr3:123282884:T:TGAA	123282884	NA,TGAA	NA,T	NA,1	NA,-inf	NA,inf	NA,1.29097	0.000447165	0.000447619
3	chr3:123244424:A:G	123244424	NA,G	NA,A	NA,1	NA,-inf	NA,inf	NA,1.27981	0.000447043	0.000447587
3	chr3:123176978:A:G	123176978	NA,G	NA,A	NA,1	NA,-inf	NA,inf	NA,1.36361	0.000447014	0.000447527
3	chr3:123024235:G:A	123024235	NA,A	NA,G	NA,1	NA,inf	NA,inf	NA,1.01552	0.000446013	0.000446442
3	chr3:123115194:T:C	123115194	NA,C	NA,T	NA,1	NA,-inf	NA,inf	NA,1.10485	0.000444987	0.000445325
3	chr3:123167490:C:T	123167490	NA,T	NA,C	NA,1	NA,-inf	NA,inf	NA,1.30136	0.000444721	0.00044524
3	chr3:123192582:TG:T	123192582	NA,T	NA,TG	NA,1	NA,-inf	NA,inf	NA,1.40481	0.000444539	0.000445083
3	chr3:123003452:A:G	123003452	NA,G	NA,A	NA,1	NA,-inf	NA,inf	NA,1.07472	0.000443826	0.000444321
3	chr3:122904261:T:C	122904261	NA,C	NA,T	NA,1	NA,-inf	NA,inf	NA,1.18343	0.000440148	0.000440642
3	chr3:123239958:T:C	123239958	C,NA	T,NA	1,NA	inf,NA	inf,NA	2.40459,NA	0.000439962	0.000445036
3	chr3:123384533:A:G	123384533	NA,G	NA,A	NA,1	NA,-inf	NA,inf	NA,1.30091	0.00043959	0.000440037
3	chr3:122884471:A:G	122884471	NA,G	NA,A	NA,1	NA,-inf	NA,inf	NA,1.1184	0.000437839	0.000438299
3	chr3:123294935:G:A	123294935	NA,A	NA,G	NA,1	NA,-inf	NA,inf	NA,1.31912	0.000437286	0.000437764
3	chr3:122836894:T:A	122836894	NA,A	NA,T	NA,1	NA,-inf	NA,inf	NA,1.16028	0.000435348	0.000435821
3	chr3:122994320:T:G	122994320	NA,G	NA,T	NA,1	NA,-inf	NA,inf	NA,1.14418	0.000434858	0.000435335
3	chr3:122839157:T:C	122839157	NA,C	NA,T	NA,1	NA,-inf	NA,inf	NA,1.15959	0.000434849	0.000435322
3	chr3:123277870:T:TAATG	123277870	NA,TAATG	NA,T	NA,1	NA,-inf	NA,inf	NA,1.40043	0.000434769	0.000435322
3	chr3:122685663:C:T	122685663	NA,T	NA,C	NA,1	NA,inf	NA,inf	NA,0.95908	0.000433072	0.000433482
3	chr3:122763480:A:G	122763480	G,G	A,A	1,1	inf,-inf	inf,inf	2.26163,0.241723	0.000432448	0.000432908
3	chr3:122643862:G:A	122643862	NA,A	NA,G	NA,1	NA,-inf	NA,inf	NA,1.03779	0.000427288	0.00042774
3	chr3:122818460:C:A	122818460	NA,A	NA,C	NA,1	NA,-inf	NA,inf	NA,1.14722	0.000426307	0.00042677
3	chr3:122797906:A:T	122797906	NA,T	NA,A	NA,1	NA,-inf	NA,inf	NA,1.14543	0.00042501	0.000425471
3	chr3:123252940:G:T	123252940	NA,T	NA,G	NA,1	NA,-inf	NA,inf	NA,1.20216	0.000424676	0.000425171
3	chr3:123457070:G:A	123457070	NA,A	NA,G	NA,1	NA,inf	NA,inf	NA,0.948919	0.000423903	0.000424292
3	chr3:123319169:C:T	123319169	NA,T	NA,C	NA,1	NA,inf	NA,inf	NA,0.977404	0.000423753	0.000424114
3	chr3:123465718:T:C	123465718	NA,C	NA,T	NA,1	NA,-inf	NA,inf	NA,1.29023	0.000423616	0.000424128
3	chr3:123312409:AAATCTGCCATTTTAACCATTTTTAAGCGTACCATTCAGTGGCATT:A	123312409	NA,A	NA,AAATCTGCCATTTTAACCATTTTTAAGCGTACCATTCAGTGGCATT	NA,1	NA,inf	NA,inf	NA,0.982195	0.000422895	0.000423276
3	chr3:123313252:A:G	123313252	NA,G	NA,A	NA,1	NA,inf	NA,inf	NA,0.929135	0.000422152	0.000422526
3	chr3:123175989:A:G	123175989	NA,G	NA,A	NA,1	NA,-inf	NA,inf	NA,1.30884	0.000419032	0.000419678
3	chr3:123312463:T:G	123312463	NA,G	NA,T	NA,1	NA,inf	NA,inf	NA,0.976923	0.000418836	0.000419214
3	chr3:123174444:C:T	123174444	NA,T	NA,C	NA,1	NA,inf	NA,inf	NA,0.867824	0.000417846	0.000418195
3	chr3:123386938:G:C	123386938	C,C	G,G	1,1	-inf,-inf	inf,inf	4.89735,0.0815031	0.000416264	0.000431108
3	chr3:122632944:T:C	122632944	C,C	T,T	1,1	inf,-inf	inf,inf	0.251813,2.23242	0.000414292	0.000414759
3	chr3:122698524:T:C	122698524	NA,C	NA,T	NA,1	NA,-inf	NA,inf	NA,1.12262	0.000412658	0.0004131
3	chr3:123031163:G:T	123031163	NA,T	NA,G	NA,1	NA,inf	NA,inf	NA,0.965595	0.000411524	0.00041192
3	chr3:123285555:T:C	123285555	NA,C	NA,T	NA,1	NA,inf	NA,inf	NA,0.908147	0.000411278	0.000411649
3	chr3:122785627:C:T	122785627	T,T	C,C	1,1	inf,-inf	inf,inf	2.12868,0.354426	0.000411062	0.000411436
3	chr3:122707968:A:G	122707968	G,G	A,A	1,1	inf,-inf	inf,inf	2.2794,0.123518	0.000410638	0.000411014
3	chr3:122884406:T:C	122884406	NA,C	NA,T	NA,1	NA,-inf	NA,inf	NA,1.07954	0.000410162	0.000410593
3	chr3:123033971:C:T	123033971	NA,T	NA,C	NA,1	NA,inf	NA,inf	NA,0.959457	0.000409735	0.000410127
3	chr3:123530261:A:T	123530261	NA,T	NA,A	NA,1	NA,inf	NA,inf	NA,0.953905	0.000407485	0.000407914
3	chr3:122629958:C:T	122629958	NA,T	NA,C	NA,1	NA,-inf	NA,inf	NA,1.01048	0.000407253	0.000407684
3	chr3:123272174:A:T	123272174	T,T	A,A	1,1	-inf,inf	inf,inf	1.15606,1.78392	0.000405461	0.000408658
3	chr3:123535219:G:A	123535219	NA,A	NA,G	NA,1	NA,-inf	NA,inf	NA,1.05022	0.000405099	0.000405573
3	chr3:122753011:G:A	122753011	NA,A	NA,G	NA,1	NA,-inf	NA,inf	NA,1.10489	0.000403999	0.000404436
3	chr3:123387573:C:G	123387573	NA,G	NA,C	NA,1	NA,inf	NA,inf	NA,1.05002	0.000403413	0.000403787
3	chr3:122695261:T:G	122695261	NA,G	NA,T	NA,1	NA,-inf	NA,inf	NA,1.11575	0.000402903	0.00040334
3	chr3:123297073:T:C	123297073	NA,C	NA,T	NA,1	NA,-inf	NA,inf	NA,1.27536	0.000401643	0.000402087
3	chr3:122694381:T:A	122694381	NA,A	NA,T	NA,1	NA,-inf	NA,inf	NA,1.10875	0.000399516	0.000399948
3	chr3:123349502:C:T	123349502	NA,T	NA,C	NA,1	NA,-inf	NA,inf	NA,1.2517	0.000399489	0.000399905
3	chr3:123542666:A:T	123542666	NA,T	NA,A	NA,1	NA,inf	NA,inf	NA,0.941993	0.000399427	0.000399847
3	chr3:123397352:C:T	123397352	NA,T	NA,C	NA,1	NA,-inf	NA,inf	NA,1.22696	0.000395054	0.000395524
3	chr3:123269450:CTTA:C	123269450	NA,C	NA,CTTA	NA,1	NA,-inf	NA,inf	NA,0.992923	0.000394189	0.000394586
3	chr3:122767862:G:T	122767862	NA,T	NA,G	NA,1	NA,inf	NA,inf	NA,0.882333	0.000391574	0.000391929
3	chr3:122833118:A:G	122833118	G,NA	A,NA	1,NA	-inf,NA	inf,NA	1.01627,NA	0.000391262	0.000391561
3	chr3:123188697:T:C	123188697	NA,C	NA,T	NA,1	NA,-inf	NA,inf	NA,1.08389	0.000390581	0.000391007
3	chr3:123188452:C:T	123188452	NA,T	NA,C	NA,1	NA,-inf	NA,inf	NA,1.08389	0.000390581	0.000391007
3	chr3:123177740:G:A	123177740	NA,A	NA,G	NA,1	NA,-inf	NA,inf	NA,1.33296	0.000388738	0.000389221
3	chr3:123284451:C:A	123284451	NA,A	NA,C	NA,1	NA,-inf	NA,inf	NA,1.23739	0.000388225	0.00038869
3	chr3:122977087:C:T	122977087	NA,T	NA,C	NA,1	NA,-inf	NA,inf	NA,0.943407	0.000387632	0.000388075
3	chr3:123284219:T:G	123284219	NA,G	NA,T	NA,1	NA,-inf	NA,inf	NA,1.2352	0.000386972	0.000387435
3	chr3:122929991:T:TA	122929991	NA,TA	NA,T	NA,1	NA,-inf	NA,inf	NA,1.03124	0.000386446	0.000386861
3	chr3:123487146:T:C	123487146	NA,C	NA,T	NA,1	NA,-inf	NA,inf	NA,1.17109	0.00038392	0.000384389
3	chr3:123041393:G:A	123041393	A,A	G,G	1,1	inf,-inf	inf,inf	0.1265,2.15797	0.000383916	0.000384282
3	chr3:122989673:C:T	122989673	NA,T	NA,C	NA,1	NA,inf	NA,inf	NA,0.926235	0.000383674	0.000384051
3	chr3:123584744:T:G	123584744	NA,G	NA,T	NA,1	NA,inf	NA,inf	NA,0.99835	0.000383416	0.000383774
3	chr3:122930475:G:A	122930475	NA,A	NA,G	NA,1	NA,-inf	NA,inf	NA,1.08118	0.000383386	0.000383829
3	chr3:122749235:G:A	122749235	NA,A	NA,G	NA,1	NA,inf	NA,inf	NA,0.870187	0.000383066	0.000383414
3	chr3:123413917:T:A	123413917	NA,A	NA,T	NA,1	NA,-inf	NA,inf	NA,1.06962	0.000382049	0.000382516
3	chr3:122850325:A:G	122850325	NA,G	NA,A	NA,1	NA,inf	NA,inf	NA,0.845787	0.0003818	0.00038215
3	chr3:123494172:T:C	123494172	NA,C	NA,T	NA,1	NA,inf	NA,inf	NA,0.956082	0.000381414	0.000381772
3	chr3:123498358:A:T	123498358	NA,T	NA,A	NA,1	NA,inf	NA,inf	NA,0.954848	0.000380564	0.000380922
3	chr3:123268088:C:G	123268088	NA,G	NA,C	NA,1	NA,-inf	NA,inf	NA,1.17341	0.000378168	0.000378622
3	chr3:123302611:C:T	123302611	NA,T	NA,C	NA,1	NA,-inf	NA,inf	NA,1.23255	0.000377984	0.000378517
3	chr3:122711091:C:T	122711091	T,T	C,C	1,1	inf,inf	inf,inf	0.657646,1.71975	0.000376982	0.000377325
3	chr3:122826566:G:A	122826566	NA,A	NA,G	NA,1	NA,inf	NA,inf	NA,0.890983	0.000374983	0.000375356
3	chr3:122714715:G:A	122714715	A,A	G,G	1,1	inf,inf	inf,inf	0.652241,1.72253	0.000374944	0.000375287
3	chr3:123585437:T:C	123585437	NA,C	NA,T	NA,1	NA,-inf	NA,inf	NA,1.00542	0.000374088	0.000374524
3	chr3:123272204:G:A	123272204	NA,A	NA,G	NA,1	NA,-inf	NA,inf	NA,1.01635	0.000374012	0.000374393
3	chr3:122718474:T:C	122718474	C,C	T,T	1,1	inf,inf	inf,inf	0.692154,1.68705	0.000374001	0.00037434
3	chr3:123054897:C:T	123054897	NA,T	NA,C	NA,1	NA,inf	NA,inf	NA,0.936808	0.000373255	0.000373631
3	chr3:123476775:C:T	123476775	NA,T	NA,C	NA,1	NA,inf	NA,inf	NA,1.19749	0.000370746	0.000371194
3	chr3:122820002:C:T	122820002	NA,T	NA,C	NA,1	NA,-inf	NA,inf	NA,1.0296	0.000369672	0.000370107
3	chr3:123583430:G:GT	123583430	NA,GT	NA,G	NA,1	NA,inf	NA,inf	NA,0.978943	0.000369488	0.000369834
3	chr3:122686677:G:A	122686677	NA,A	NA,G	NA,1	NA,-inf	NA,inf	NA,1.0598	0.00036936	0.000369758
3	chr3:123276308:C:T	123276308	NA,T	NA,C	NA,1	NA,-inf	NA,inf	NA,1.2961	0.000368699	0.000369166
3	chr3:122828372:C:G	122828372	NA,G	NA,C	NA,1	NA,inf	NA,inf	NA,0.879723	0.000367672	0.000368038
3	chr3:123556232:T:C	123556232	NA,C	NA,T	NA,1	NA,inf	NA,inf	NA,0.970527	0.000366337	0.000366678
3	chr3:122635945:G:A	122635945	A,A	G,G	1,1	inf,-inf	inf,inf	1.23095,0.683634	0.000365933	0.000366194
3	chr3:123008688:A:T	123008688	NA,T	NA,A	NA,1	NA,-inf	NA,inf	NA,1.04291	0.000364574	0.000364923
3	chr3:123128414:CT:C	123128414	NA,C	NA,CT	NA,1	NA,-inf	NA,inf	NA,1.0973	0.000363021	0.000363425
3	chr3:123275125:C:G	123275125	NA,G	NA,C	NA,1	NA,inf	NA,inf	NA,0.838495	0.000362626	0.000362956
3	chr3:123466040:G:A	123466040	NA,A	NA,G	NA,1	NA,inf	NA,inf	NA,0.89003	0.000360029	0.000360359
3	chr3:122787265:C:T	122787265	T,T	C,C	1,1	inf,-inf	inf,inf	2.14572,0.246265	0.000360029	0.000360362
3	chr3:123566503:C:T	123566503	NA,T	NA,C	NA,1	NA,-inf	NA,inf	NA,0.979594	0.000359552	0.000359969
3	chr3:122902687:C:G	122902687	NA,G	NA,C	NA,1	NA,-inf	NA,inf	NA,1.0117	0.000359209	0.000359633
3	chr3:123243445:C:T	123243445	NA,T	NA,C	NA,1	NA,-inf	NA,inf	NA,1.16341	0.000357012	0.000357434
3	chr3:123316545:G:A	123316545	NA,A	NA,G	NA,1	NA,inf	NA,inf	NA,0.838386	0.000356806	0.000357127
3	chr3:123177162:T:C	123177162	NA,C	NA,T	NA,1	NA,-inf	NA,inf	NA,1.27565	0.000356277	0.000356718
3	chr3:123159217:G:A	123159217	NA,A	NA,G	NA,1	NA,-inf	NA,inf	NA,1.1677	0.00035512	0.000355527
3	chr3:123153104:G:T	123153104	NA,T	NA,G	NA,1	NA,-inf	NA,inf	NA,1.07921	0.000354295	0.000354706
3	chr3:123441853:A:G	123441853	NA,G	NA,A	NA,1	NA,-inf	NA,inf	NA,1.1821	0.000352997	0.000353419
3	chr3:123303327:C:G	123303327	NA,G	NA,C	NA,1	NA,inf	NA,inf	NA,0.845293	0.000352522	0.000352845
3	chr3:122648386:T:C	122648386	NA,C	NA,T	NA,1	NA,-inf	NA,inf	NA,0.995189	0.000351285	0.000351643
3	chr3:123369164:AGAG:A	123369164	A,A	AGAG,AGAG	1,1	inf,-inf	inf,inf	1.25133,0.119759	0.000350337	0.000350414
3	chr3:123486523:C:T	123486523	T,NA	C,NA	1,NA	inf,NA	inf,NA	1.44142,NA	0.000348993	0.000349321
3	chr3:122966616:G:A	122966616	NA,A	NA,G	NA,1	NA,inf	NA,inf	NA,0.776133	0.000348606	0.000348923
3	chr3:123132105:G:A	123132105	NA,A	NA,G	NA,1	NA,-inf	NA,inf	NA,1.07021	0.000348229	0.000348616
3	chr3:123006247:G:A	123006247	NA,A	NA,G	NA,1	NA,-inf	NA,inf	NA,1.01211	0.000347123	0.000347457
3	chr3:123298388:C:G	123298388	NA,G	NA,C	NA,1	NA,-inf	NA,inf	NA,1.19463	0.000345168	0.000345656
3	chr3:123558166:G:A	123558166	NA,A	NA,G	NA,1	NA,inf	NA,inf	NA,0.860003	0.000344926	0.000345289
3	chr3:122949960:T:C	122949960	C,C	T,T	1,1	-inf,inf	inf,inf	0.40765,1.96076	0.000343885	0.000344238
3	chr3:123356604:C:A	123356604	NA,A	NA,C	NA,1	NA,inf	NA,inf	NA,0.924235	0.000343816	0.000344142
3	chr3:123234895:C:T	123234895	NA,T	NA,C	NA,1	NA,-inf	NA,inf	NA,1.11333	0.000343723	0.000344135
3	chr3:123506617:T:C	123506617	NA,C	NA,T	NA,1	NA,-inf	NA,inf	NA,0.954058	0.000343466	0.000343867
3	chr3:123468414:A:T	123468414	NA,T	NA,A	NA,1	NA,-inf	NA,inf	NA,1.12854	0.000342986	0.000343403
3	chr3:123152443:C:T	123152443	NA,T	NA,C	NA,1	NA,-inf	NA,inf	NA,1.05861	0.000342657	0.000343054
3	chr3:123513860:G:C	123513860	NA,C	NA,G	NA,1	NA,-inf	NA,inf	NA,0.952326	0.000342498	0.000342897
3	chr3:123039907:T:G	123039907	NA,G	NA,T	NA,1	NA,inf	NA,inf	NA,0.854055	0.000342364	0.000342697
3	chr3:123298389:T:G	123298389	NA,G	NA,T	NA,1	NA,-inf	NA,inf	NA,1.18806	0.0003418	0.000342283
3	chr3:123467524:C:T	123467524	T,NA	C,NA	1,NA	inf,NA	inf,NA	0.92927,NA	0.000341596	0.000341838
3	chr3:123133077:G:A	123133077	NA,A	NA,G	NA,1	NA,-inf	NA,inf	NA,1.05658	0.000340767	0.000341145
3	chr3:123357846:A:G	123357846	NA,G	NA,A	NA,1	NA,inf	NA,inf	NA,0.917161	0.000339973	0.000340295
3	chr3:123281507:C:A	123281507	NA,A	NA,C	NA,1	NA,inf	NA,inf	NA,0.801421	0.000339275	0.000339585
3	chr3:123010302:C:A	123010302	NA,A	NA,C	NA,1	NA,-inf	NA,inf	NA,0.993054	0.00033845	0.000338774
3	chr3:123477910:T:A	123477910	NA,A	NA,T	NA,1	NA,-inf	NA,inf	NA,1.11244	0.000337893	0.000338273
3	chr3:123477911:A:T	123477911	NA,T	NA,A	NA,1	NA,-inf	NA,inf	NA,1.11201	0.000337656	0.000338036
3	chr3:123333789:G:GA	123333789	NA,GA	NA,G	NA,1	NA,inf	NA,inf	NA,0.817369	0.000336735	0.000337043
3	chr3:123350061:G:A	123350061	NA,A	NA,G	NA,1	NA,inf	NA,inf	NA,0.93524	0.00033645	0.000336772
3	chr3:122712658:A:T	122712658	T,T	A,A	1,1	inf,inf	inf,inf	2.20795,0.108307	0.000336277	0.0003366
3	chr3:122934386:T:C	122934386	NA,C	NA,T	NA,1	NA,-inf	NA,inf	NA,1.00134	0.000336147	0.000336536
3	chr3:122765316:C:T	122765316	T,T	C,C	1,1	inf,-inf	inf,inf	2.16806,0.119558	0.000334459	0.00033477
3	chr3:123033905:C:G	123033905	NA,G	NA,C	NA,1	NA,-inf	NA,inf	NA,0.872234	0.00033444	0.00033479
3	chr3:123157854:A:C	123157854	NA,C	NA,A	NA,1	NA,-inf	NA,inf	NA,1.13341	0.000333396	0.000333781
3	chr3:123298617:C:T	123298617	NA,T	NA,C	NA,1	NA,-inf	NA,inf	NA,1.1637	0.000329678	0.000330142
3	chr3:123067860:T:C	123067860	NA,C	NA,T	NA,1	NA,-inf	NA,inf	NA,1.01076	0.000328377	0.000328761
3	chr3:123495243:C:T	123495243	NA,T	NA,C	NA,1	NA,inf	NA,inf	NA,0.906015	0.000328103	0.00032841
3	chr3:123342292:T:C	123342292	NA,C	NA,T	NA,1	NA,-inf	NA,inf	NA,1.08755	0.000327742	0.00032817
3	chr3:123466955:C:G	123466955	NA,G	NA,C	NA,1	NA,inf	NA,inf	NA,0.83876	0.00032737	0.000327672
3	chr3:123487016:G:A	123487016	NA,A	NA,G	NA,1	NA,inf	NA,inf	NA,0.903902	0.000327314	0.00032762
3	chr3:123342054:T:C	123342054	NA,C	NA,T	NA,1	NA,inf	NA,inf	NA,0.894593	0.00032691	0.000327221
3	chr3:123346482:C:T	123346482	NA,T	NA,C	NA,1	NA,inf	NA,inf	NA,0.894507	0.00032689	0.0003272
3	chr3:123532705:A:G	123532705	NA,G	NA,A	NA,1	NA,-inf	NA,inf	NA,0.923744	0.000326695	0.000327074
3	chr3:122872383:G:A	122872383	A,NA	G,NA	1,NA	-inf,NA	inf,NA	0.93707,NA	0.000325872	0.000326126
3	chr3:122731389:G:C	122731389	C,C	G,G	1,1	inf,inf	inf,inf	2.15704,0.190243	0.00032478	0.000325094
3	chr3:122637499:C:T	122637499	T,T	C,C	1,1	-inf,-inf	inf,inf	0.473659,1.98185	0.000323776	0.000324197
3	chr3:123446269:A:G	123446269	NA,G	NA,A	NA,1	NA,-inf	NA,inf	NA,1.11242	0.00032373	0.000324134
3	chr3:123523254:G:A	123523254	NA,A	NA,G	NA,1	NA,inf	NA,inf	NA,0.823085	0.00032355	0.000323891
3	chr3:122824662:G:A	122824662	A,A	G,G	1,1	inf,-inf	inf,inf	2.14172,0.0960334	0.000323518	0.000323817
3	chr3:123135974:T:G	123135974	NA,G	NA,T	NA,1	NA,-inf	NA,inf	NA,1.02782	0.000323091	0.000323449
3	chr3:122884215:G:A	122884215	A,NA	G,NA	1,NA	-inf,NA	inf,NA	0.933103,NA	0.000323051	0.000323303
3	chr3:122837317:CA:C	122837317	C,NA	CA,NA	1,NA	-inf,NA	inf,NA	0.930859,NA	0.000323031	0.000323283
3	chr3:123176902:G:C	123176902	NA,C	NA,G	NA,1	NA,-inf	NA,inf	NA,0.926104	0.000322945	0.000323277
3	chr3:123444244:C:T	123444244	NA,T	NA,C	NA,1	NA,-inf	NA,inf	NA,1.10418	0.000322575	0.000322944
3	chr3:123454557:CTGATAATAG:C	123454557	NA,C	NA,CTGATAATAG	NA,1	NA,inf	NA,inf	NA,0.830288	0.000322342	0.00032264
3	chr3:123454567:T:C	123454567	NA,C	NA,T	NA,1	NA,inf	NA,inf	NA,0.830243	0.000322333	0.000322631
3	chr3:123041336:G:GA	123041336	NA,GA	NA,G	NA,1	NA,inf	NA,inf	NA,0.733853	0.000322107	0.000322397
3	chr3:122839954:C:T	122839954	T,NA	C,NA	1,NA	-inf,NA	inf,NA	0.930101,NA	0.000321944	0.000322195
3	chr3:122629405:A:G	122629405	NA,G	NA,A	NA,1	NA,inf	NA,inf	NA,0.8389	0.000321789	0.000322111
3	chr3:123451611:A:G	123451611	NA,G	NA,A	NA,1	NA,inf	NA,inf	NA,0.829246	0.000321779	0.000322076
3	chr3:123257698:C:T	123257698	NA,T	NA,C	NA,1	NA,-inf	NA,inf	NA,0.892956	0.000321712	0.00032204
3	chr3:123151419:C:T	123151419	NA,T	NA,C	NA,1	NA,-inf	NA,inf	NA,1.14599	0.000321613	0.000322013
3	chr3:123221192:C:T	123221192	NA,T	NA,C	NA,1	NA,-inf	NA,inf	NA,0.671981	0.000321411	0.000321619
3	chr3:122807690:G:A	122807690	A,A	G,G	1,1	inf,-inf	inf,inf	1.962,0.394404	0.000320953	0.000321245
3	chr3:123135426:C:T	123135426	NA,T	NA,C	NA,1	NA,-inf	NA,inf	NA,1.02165	0.000320535	0.000320913
3	chr3:123243430:C:T	123243430	NA,T	NA,C	NA,1	NA,-inf	NA,inf	NA,1.0665	0.000319272	0.000319655
3	chr3:123455289:A:C	123455289	NA,C	NA,A	NA,1	NA,-inf	NA,inf	NA,1.1193	0.000319137	0.000319516
3	chr3:122675902:C:G	122675902	NA,G	NA,C	NA,1	NA,-inf	NA,inf	NA,0.864889	0.000318848	0.000319187
3	chr3:123493423:A:T	123493423	NA,T	NA,A	NA,1	NA,inf	NA,inf	NA,0.888745	0.000318826	0.000319125
3	chr3:123496901:C:T	123496901	NA,T	NA,C	NA,1	NA,inf	NA,inf	NA,0.887727	0.000318286	0.000318584
3	chr3:122746922:T:C	122746922	C,C	T,T	1,1	inf,inf	inf,inf	0.747912,1.52274	0.000318067	0.00031835
3	chr3:123503447:C:G	123503447	NA,G	NA,C	NA,1	NA,inf	NA,inf	NA,0.887203	0.000317994	0.000318293
3	chr3:123504293:G:A	123504293	NA,A	NA,G	NA,1	NA,inf	NA,inf	NA,0.885954	0.000317317	0.000317615
3	chr3:123156629:A:G	123156629	NA,G	NA,A	NA,1	NA,-inf	NA,inf	NA,0.987229	0.00031719	0.000317558
3	chr3:122732772:T:C	122732772	C,C	T,T	1,1	inf,inf	inf,inf	2.16949,0.123009	0.000316957	0.000317262
3	chr3:122684071:A:T	122684071	NA,T	NA,A	NA,1	NA,-inf	NA,inf	NA,0.922734	0.000316564	0.000316913
3	chr3:122812154:A:G	122812154	G,G	A,A	1,1	inf,-inf	inf,inf	1.9229,0.44218	0.000316512	0.0003168
3	chr3:122636889:C:G	122636889	G,G	C,C	1,1	inf,-inf	inf,inf	0.989944,0.891857	0.000316089	0.000316325
3	chr3:122853305:C:A	122853305	A,NA	C,NA	1,NA	-inf,NA	inf,NA	0.920443,NA	0.000316084	0.00031633
3	chr3:123317407:G:A	123317407	NA,A	NA,G	NA,1	NA,-inf	NA,inf	NA,1.05052	0.000316045	0.000316404
3	chr3:122825280:C:T	122825280	NA,T	NA,C	NA,1	NA,-inf	NA,inf	NA,0.970031	0.000315988	0.000316345
3	chr3:123451771:G:T	123451771	NA,T	NA,G	NA,1	NA,inf	NA,inf	NA,0.817946	0.000315637	0.00031593
3	chr3:123305306:G:A	123305306	NA,A	NA,G	NA,1	NA,-inf	NA,inf	NA,1.07296	0.00031504	0.000315373
3	chr3:123292384:A:G	123292384	NA,G	NA,A	NA,1	NA,-inf	NA,inf	NA,1.07854	0.000314788	0.000315124
3	chr3:122718689:C:T	122718689	NA,T	NA,C	NA,1	NA,-inf	NA,inf	NA,0.864189	0.000314527	0.000314831
3	chr3:122700236:C:A	122700236	A,A	C,C	1,1	inf,inf	inf,inf	2.17784,0.0671989	0.000314466	0.000314767
3	chr3:122877247:C:T	122877247	T,NA	C,NA	1,NA	-inf,NA	inf,NA	0.91897,NA	0.000314164	0.000314409
3	chr3:122630968:G:A	122630968	A,A	G,G	1,1	inf,-inf	inf,inf	1.1693,0.674564	0.000313368	0.000313594
3	chr3:122893626:A:C	122893626	NA,C	NA,A	NA,1	NA,inf	NA,inf	NA,0.760936	0.000313312	0.000313604
3	chr3:122869480:T:C	122869480	C,NA	T,NA	1,NA	-inf,NA	inf,NA	0.918159,NA	0.000312928	0.000313172
3	chr3:122710622:T:C	122710622	C,C	T,T	1,1	inf,inf	inf,inf	2.17354,0.0792761	0.000312518	0.000312817
3	chr3:123318200:A:C	123318200	NA,C	NA,A	NA,1	NA,inf	NA,inf	NA,0.963045	0.000311888	0.000312236
3	chr3:123328088:G:A	123328088	NA,A	NA,G	NA,1	NA,-inf	NA,inf	NA,1.03908	0.000311358	0.000311712
3	chr3:123561551:T:TCACATCTTACCAAGAGTATCTTCAGTTC	123561551	TCACATCTTACCAAGAGTATCTTCAGTTC,NA	T,NA	1,NA	inf,NA	inf,NA	1.16279,NA	0.000310969	0.000311178
3	chr3:122982784:C:T	122982784	NA,T	NA,C	NA,1	NA,-inf	NA,inf	NA,0.817976	0.00031093	0.000311283
3	chr3:122722217:T:G	122722217	G,G	T,T	1,1	inf,inf	inf,inf	2.16079,0.0502165	0.000309778	0.000310071
3	chr3:122622365:T:G	122622365	NA,G	NA,T	NA,1	NA,-inf	NA,inf	NA,0.910235	0.000309646	0.000309979
3	chr3:123184887:G:A	123184887	NA,A	NA,G	NA,1	NA,-inf	NA,inf	NA,0.901834	0.000309363	0.000309681
3	chr3:122844269:C:G	122844269	G,NA	C,NA	1,NA	-inf,NA	inf,NA	0.910963,NA	0.000309307	0.000309549
3	chr3:123395711:C:T	123395711	NA,T	NA,C	NA,1	NA,-inf	NA,inf	NA,1.09833	0.000308872	0.000309266
3	chr3:122737404:G:A	122737404	A,A	G,G	1,1	inf,inf	inf,inf	2.16142,0.0870972	0.000308141	0.000308437
3	chr3:123278217:C:T	123278217	T,T	C,C	1,1	inf,inf	inf,inf	0.10993,2.24165	0.000308061	0.000308308
3	chr3:123449931:G:C	123449931	NA,C	NA,G	NA,1	NA,-inf	NA,inf	NA,1.07843	0.000307679	0.000308062
3	chr3:123443261:A:G	123443261	NA,G	NA,A	NA,1	NA,-inf	NA,inf	NA,0.935544	0.000307554	0.000307893
3	chr3:122928474:G:A	122928474	NA,A	NA,G	NA,1	NA,-inf	NA,inf	NA,0.938664	0.000306567	0.000306896
3	chr3:123466475:G:A	123466475	NA,A	NA,G	NA,1	NA,inf	NA,inf	NA,1.12464	0.00030633	0.000306846
3	chr3:123299179:T:G	123299179	NA,G	NA,T	NA,1	NA,-inf	NA,inf	NA,1.11623	0.000306024	0.000306451
3	chr3:123161705:G:C	123161705	NA,C	NA,G	NA,1	NA,inf	NA,inf	NA,0.755881	0.000305966	0.00030625
3	chr3:123342309:C:G	123342309	NA,G	NA,C	NA,1	NA,-inf	NA,inf	NA,1.03766	0.000305527	0.000305922
3	chr3:123542778:C:T	123542778	NA,T	NA,C	NA,1	NA,-inf	NA,inf	NA,0.883229	0.000305372	0.000305727
3	chr3:122709832:A:G	122709832	G,G	A,A	1,1	inf,inf	inf,inf	2.15057,0.130859	0.000305372	0.000305666
3	chr3:122724207:G:A	122724207	A,A	G,G	1,1	inf,inf	inf,inf	2.13917,0.14972	0.000305248	0.000305543
3	chr3:123439031:C:T	123439031	NA,T	NA,C	NA,1	NA,inf	NA,inf	NA,1.26749	0.000304772	0.00030518
3	chr3:123115489:C:T	123115489	NA,T	NA,C	NA,1	NA,-inf	NA,inf	NA,0.878521	0.00030476	0.000305
3	chr3:123275193:TTATTG:T	123275193	NA,T	NA,TTATTG	NA,1	NA,-inf	NA,inf	NA,0.973555	0.000304127	0.000304495
3	chr3:122842238:G:A	122842238	A,NA	G,NA	1,NA	-inf,NA	inf,NA	0.90236,NA	0.000304033	0.000304271
3	chr3:123450073:C:T	123450073	NA,T	NA,C	NA,1	NA,-inf	NA,inf	NA,1.06994	0.000303725	0.000304102
3	chr3:123317352:A:G	123317352	NA,G	NA,A	NA,1	NA,-inf	NA,inf	NA,1.02327	0.000303054	0.000303399
3	chr3:122751909:G:A	122751909	A,A	G,G	1,1	inf,inf	inf,inf	2.15206,0.0890943	0.00030298	0.000303271
3	chr3:123287439:A:T	123287439	NA,T	NA,A	NA,1	NA,-inf	NA,inf	NA,0.984563	0.000302759	0.000303117
3	chr3:122744279:G:A	122744279	A,A	G,G	1,1	inf,inf	inf,inf	0.751302,1.49104	0.000302346	0.000302615
3	chr3:122741347:T:A	122741347	A,A	T,T	1,1	inf,inf	inf,inf	0.75962,1.48269	0.000302114	0.000302382
3	chr3:123350788:G:A	123350788	NA,A	NA,G	NA,1	NA,inf	NA,inf	NA,0.872944	0.00030158	0.000301866
3	chr3:122629796:C:T	122629796	T,T	C,C	1,1	inf,-inf	inf,inf	1.16778,0.649823	0.000301418	0.000301635
3	chr3:122713213:A:G	122713213	G,G	A,A	1,1	inf,inf	inf,inf	2.15328,0.0788908	0.000300832	0.00030112
3	chr3:123096893:C:T	123096893	NA,T	NA,C	NA,1	NA,inf	NA,inf	NA,0.925518	0.000300512	0.000300848
3	chr3:123258119:T:C	123258119	NA,C	NA,T	NA,1	NA,-inf	NA,inf	NA,1.02317	0.000300262	0.000300618
3	chr3:122641628:G:C	122641628	NA,C	NA,G	NA,1	NA,-inf	NA,inf	NA,0.943887	0.000300081	0.000300429
3	chr3:122828564:G:A	122828564	NA,A	NA,G	NA,1	NA,-inf	NA,inf	NA,0.937034	0.000299862	0.000300201
3	chr3:123301815:G:A	123301815	NA,A	NA,G	NA,1	NA,-inf	NA,inf	NA,1.0792	0.000299813	0.000300224
3	chr3:122855348:G:A	122855348	A,NA	G,NA	1,NA	-inf,NA	inf,NA	0.897835,NA	0.000299355	0.00029959
3	chr3:123114699:A:T	123114699	NA,T	NA,A	NA,1	NA,-inf	NA,inf	NA,0.975979	0.000298744	0.000299065
3	chr3:122710353:G:A	122710353	A,A	G,G	1,1	inf,inf	inf,inf	2.14955,0.0799616	0.000298726	0.000299013
3	chr3:122633383:C:T	122633383	NA,T	NA,C	NA,1	NA,inf	NA,inf	NA,0.794056	0.000298647	0.000298945
3	chr3:123422946:G:A	123422946	NA,A	NA,G	NA,1	NA,inf	NA,inf	NA,1.14733	0.000298641	0.000299006
3	chr3:123347551:G:A	123347551	NA,A	NA,G	NA,1	NA,inf	NA,inf	NA,0.839916	0.000298533	0.000298818
3	chr3:122741666:C:T	122741666	T,T	C,C	1,1	inf,inf	inf,inf	2.14505,0.0804113	0.00029808	0.000298367
3	chr3:122753987:G:A	122753987	NA,A	NA,G	NA,1	NA,-inf	NA,inf	NA,0.922921	0.000297906	0.000298228
3	chr3:122749153:T:C	122749153	NA,C	NA,T	NA,1	NA,-inf	NA,inf	NA,0.920829	0.000296966	0.000297286
3	chr3:122853548:C:T	122853548	T,NA	C,NA	1,NA	-inf,NA	inf,NA	0.891403,NA	0.000296396	0.000296628
3	chr3:122719544:A:G	122719544	G,G	A,A	1,1	inf,inf	inf,inf	2.12212,0.157627	0.000295941	0.000296226
3	chr3:123013341:A:G	123013341	NA,G	NA,A	NA,1	NA,-inf	NA,inf	NA,0.929371	0.000295077	0.000295414
3	chr3:122678029:T:A	122678029	A,NA	T,NA	1,NA	-inf,NA	inf,NA	1.35366,NA	0.000294583	0.000294885
3	chr3:123154045:G:T	123154045	NA,T	NA,G	NA,1	NA,inf	NA,inf	NA,0.731705	0.00029432	0.000294594
3	chr3:122704409:A:G	122704409	G,G	A,A	1,1	inf,inf	inf,inf	2.14265,0.0660547	0.000294093	0.000294375
3	chr3:123199775:A:G	123199775	NA,G	NA,A	NA,1	NA,-inf	NA,inf	NA,0.838992	0.000293279	0.00029358
3	chr3:123498885:G:T	123498885	NA,T	NA,G	NA,1	NA,inf	NA,inf	NA,0.83707	0.000292984	0.00029326
3	chr3:122743735:A:G	122743735	G,G	A,A	1,1	inf,inf	inf,inf	2.13489,0.0877217	0.00029291	0.000293191
3	chr3:122973200:C:G	122973200	NA,G	NA,C	NA,1	NA,-inf	NA,inf	NA,0.852116	0.00029243	0.000292751
3	chr3:123146369:G:A	123146369	NA,A	NA,G	NA,1	NA,inf	NA,inf	NA,0.726988	0.000292142	0.000292408
3	chr3:123509428:G:A	123509428	NA,A	NA,G	NA,1	NA,inf	NA,inf	NA,0.834412	0.000291749	0.000292024
3	chr3:123488330:G:A	123488330	NA,A	NA,G	NA,1	NA,-inf	NA,inf	NA,0.851486	0.00029061	0.000290945
3	chr3:122740630:A:G	122740630	G,G	A,A	1,1	inf,inf	inf,inf	2.12977,0.0879441	0.000290227	0.000290506
3	chr3:122697742:G:A	122697742	A,A	G,G	1,1	inf,inf	inf,inf	2.13438,0.0839514	0.000288684	0.000288965
3	chr3:123270637:T:C	123270637	C,C	T,T	1,1	inf,-inf	inf,inf	1.23416,1.60207	0.000288096	0.000291057
3	chr3:123499801:T:C	123499801	NA,C	NA,T	NA,1	NA,inf	NA,inf	NA,0.826094	0.000288063	0.000288335
3	chr3:123296459:G:A	123296459	NA,A	NA,G	NA,1	NA,-inf	NA,inf	NA,1.01831	0.000288018	0.000288325
3	chr3:123292512:C:T	123292512	NA,T	NA,C	NA,1	NA,-inf	NA,inf	NA,1.01797	0.000287926	0.000288233
3	chr3:123172808:C:T	123172808	NA,T	NA,C	NA,1	NA,-inf	NA,inf	NA,1.00971	0.000286966	0.000287325
3	chr3:122824258:G:T	122824258	T,NA	G,NA	1,NA	-inf,NA	inf,NA	0.884586,NA	0.000286942	0.000287169
3	chr3:122921429:C:T	122921429	NA,T	NA,C	NA,1	NA,-inf	NA,inf	NA,0.972276	0.000285612	0.000285964
3	chr3:122626284:C:T	122626284	T,T	C,C	1,1	inf,-inf	inf,inf	1.18281,0.607453	0.000285325	0.000285531
3	chr3:123203570:T:C	123203570	C,C	T,T	1,1	inf,-inf	inf,inf	1.1014,1.60635	0.00028523	0.000287339
3	chr3:122645180:G:A	122645180	NA,A	NA,G	NA,1	NA,-inf	NA,inf	NA,0.883259	0.00028425	0.000284584
3	chr3:122720712:T:C	122720712	NA,C	NA,T	NA,1	NA,inf	NA,inf	NA,0.71093	0.000284152	0.000284417
3	chr3:123295199:C:A	123295199	NA,A	NA,C	NA,1	NA,-inf	NA,inf	NA,1.00837	0.000283821	0.000284123
3	chr3:122630611:C:T	122630611	T,T	C,C	1,1	inf,-inf	inf,inf	1.14516,0.644741	0.000283727	0.000283933
3	chr3:122827362:C:T	122827362	T,NA	C,NA	1,NA	-inf,NA	inf,NA	0.878769,NA	0.000283262	0.000283487
3	chr3:122622622:C:T	122622622	NA,T	NA,C	NA,1	NA,-inf	NA,inf	NA,0.856003	0.000283179	0.000283484
3	chr3:123295826:C:T	123295826	NA,T	NA,C	NA,1	NA,-inf	NA,inf	NA,1.00649	0.000283037	0.000283339
3	chr3:123233303:AT:A	123233303	NA,A	NA,AT	NA,1	NA,-inf	NA,inf	NA,0.816511	0.00028296	0.00028325
3	chr3:123457900:G:A	123457900	A,A	G,G	1,1	inf,inf	inf,inf	1.05702,1.61522	0.000282201	0.000282715
3	chr3:123309041:A:G	123309041	NA,G	NA,A	NA,1	NA,-inf	NA,inf	NA,0.882325	0.000281604	0.000281944
3	chr3:123165963:A:G	123165963	NA,G	NA,A	NA,1	NA,inf	NA,inf	NA,0.657751	0.00028159	0.000281844
3	chr3:122750349:C:A	122750349	A,A	C,C	1,1	inf,inf	inf,inf	2.11094,0.102489	0.000281483	0.000281755
3	chr3:123431482:A:G	123431482	NA,G	NA,A	NA,1	NA,inf	NA,inf	NA,0.75032	0.000281439	0.000281701
3	chr3:123301144:ACGT:A	123301144	NA,A	NA,ACGT	NA,1	NA,-inf	NA,inf	NA,1.04654	0.00028142	0.000281807
3	chr3:123432665:C:G	123432665	NA,G	NA,C	NA,1	NA,inf	NA,inf	NA,0.749966	0.000281271	0.000281533
3	chr3:123113457:C:T	123113457	NA,T	NA,C	NA,1	NA,-inf	NA,inf	NA,0.946824	0.000280929	0.00028124
3	chr3:122725421:G:A	122725421	A,A	G,G	1,1	inf,inf	inf,inf	2.11338,0.0853142	0.000280804	0.000281074
3	chr3:123299688:A:G	123299688	NA,G	NA,A	NA,1	NA,-inf	NA,inf	NA,1.04559	0.000280797	0.000281184
3	chr3:122705229:A:C	122705229	C,C	A,A	1,1	inf,inf	inf,inf	2.11698,0.0733864	0.000280486	0.000280755
3	chr3:122871964:CATA:C	122871964	NA,C	NA,CATA	NA,1	NA,-inf	NA,inf	NA,0.872094	0.000280168	0.000280467
3	chr3:123364864:C:T	123364864	T,T	C,C	1,1	-inf,inf	inf,inf	0.85318,0.270572	0.000279129	0.000279238
3	chr3:123049186:C:T	123049186	T,T	C,C	1,1	inf,-inf	inf,inf	0.209498,1.87671	0.000278277	0.000278514
3	chr3:123296474:A:G	123296474	NA,G	NA,A	NA,1	NA,-inf	NA,inf	NA,1.01962	0.000278067	0.000278369
3	chr3:122976223:C:A	122976223	NA,A	NA,C	NA,1	NA,-inf	NA,inf	NA,0.758604	0.000277829	0.000278146
3	chr3:122806114:G:A	122806114	NA,A	NA,G	NA,1	NA,inf	NA,inf	NA,0.783186	0.000277795	0.000278092
3	chr3:123301138:CAGA:C	123301138	NA,C	NA,CAGA	NA,1	NA,-inf	NA,inf	NA,1.03727	0.000277625	0.000278007
3	chr3:122729391:C:T	122729391	T,T	C,C	1,1	inf,inf	inf,inf	2.10953,0.0756945	0.000277533	0.000277799
3	chr3:123208536:G:A	123208536	NA,A	NA,G	NA,1	NA,-inf	NA,inf	NA,0.981825	0.000277445	0.00027773
3	chr3:122871679:G:T	122871679	T,NA	G,NA	1,NA	-inf,NA	inf,NA	0.86341,NA	0.000276869	0.000277088
3	chr3:123300480:T:C	123300480	NA,C	NA,T	NA,1	NA,-inf	NA,inf	NA,1.03425	0.000276685	0.000277066
3	chr3:123418086:T:C	123418086	NA,C	NA,T	NA,1	NA,-inf	NA,inf	NA,1.41662	0.000275963	0.00027649
3	chr3:122758920:C:A	122758920	A,NA	C,NA	1,NA	-inf,NA	inf,NA	0.840673,NA	0.000274427	0.000274646
3	chr3:122973019:C:A	122973019	NA,A	NA,C	NA,1	NA,inf	NA,inf	NA,0.775257	0.000273853	0.000274116
3	chr3:123301487:T:C	123301487	NA,C	NA,T	NA,1	NA,-inf	NA,inf	NA,1.02608	0.000273425	0.0002738
3	chr3:123317506:G:A	123317506	NA,A	NA,G	NA,1	NA,-inf	NA,inf	NA,1.0515	0.000273422	0.000273761
3	chr3:123409821:G:A	123409821	NA,A	NA,G	NA,1	NA,-inf	NA,inf	NA,0.848912	0.000272231	0.000272557
3	chr3:122817364:G:C	122817364	C,NA	G,NA	1,NA	-inf,NA	inf,NA	0.860014,NA	0.000271724	0.000271941
3	chr3:123219258:A:G	123219258	NA,G	NA,A	NA,1	NA,-inf	NA,inf	NA,0.790625	0.000271244	0.000271523
3	chr3:123581010:C:T	123581010	T,NA	C,NA	1,NA	inf,NA	inf,NA	1.51786,NA	0.000271239	0.000271665
3	chr3:123295922:C:T	123295922	NA,T	NA,C	NA,1	NA,-inf	NA,inf	NA,0.998429	0.000271141	0.000271507
3	chr3:123224518:G:T	123224518	NA,T	NA,G	NA,1	NA,-inf	NA,inf	NA,0.790095	0.000271041	0.000271319
3	chr3:123218622:C:A	123218622	NA,A	NA,C	NA,1	NA,-inf	NA,inf	NA,0.789329	0.000270686	0.000270964
3	chr3:123448985:G:A	123448985	NA,A	NA,G	NA,1	NA,-inf	NA,inf	NA,0.984174	0.000270577	0.000270885
3	chr3:122783992:A:T	122783992	NA,T	NA,A	NA,1	NA,-inf	NA,inf	NA,0.778267	0.000270575	0.000270873
3	chr3:123148322:C:T	123148322	NA,T	NA,C	NA,1	NA,inf	NA,inf	NA,0.664902	0.000270391	0.000270642
3	chr3:123301143:G:A	123301143	NA,A	NA,G	NA,1	NA,-inf	NA,inf	NA,1.01873	0.000270285	0.000270655
3	chr3:122893254:A:G	122893254	NA,G	NA,A	NA,1	NA,-inf	NA,inf	NA,0.848988	0.000270133	0.000270436
3	chr3:123293763:G:A	123293763	NA,A	NA,G	NA,1	NA,inf	NA,inf	NA,0.935364	0.000270006	0.000270316
3	chr3:123007801:T:G	123007801	G,G	T,T	1,1	-inf,-inf	inf,inf	1.03542,1.74067	0.000269721	0.000270031
3	chr3:123294868:G:A	123294868	NA,A	NA,G	NA,1	NA,-inf	NA,inf	NA,1.06057	0.000269339	0.000269753
3	chr3:123589359:A:G	123589359	NA,G	NA,A	NA,1	NA,-inf	NA,inf	NA,0.849805	0.000268574	0.000268877
3	chr3:123292533:C:T	123292533	NA,T	NA,C	NA,1	NA,-inf	NA,inf	NA,0.820334	0.000268409	0.000268667
3	chr3:122640265:C:A	122640265	NA,A	NA,C	NA,1	NA,-inf	NA,inf	NA,0.872687	0.000268247	0.000268556
3	chr3:122645108:T:C	122645108	NA,C	NA,T	NA,1	NA,-inf	NA,inf	NA,0.82951	0.000268044	0.000268319
3	chr3:122701898:C:A	122701898	NA,A	NA,C	NA,1	NA,inf	NA,inf	NA,0.761103	0.000267975	0.000268261
3	chr3:122651420:C:A	122651420	NA,A	NA,C	NA,1	NA,-inf	NA,inf	NA,1.08373	0.000267283	0.000267654
3	chr3:123005055:T:C	123005055	C,C	T,T	1,1	-inf,-inf	inf,inf	1.05606,1.72103	0.000267222	0.00026753
3	chr3:123078319:C:T	123078319	NA,T	NA,C	NA,1	NA,inf	NA,inf	NA,0.803696	0.000267079	0.000267338
3	chr3:122808052:GTCAT:G	122808052	G,NA	GTCAT,NA	1,NA	-inf,NA	inf,NA	0.835379,NA	0.000266836	0.000267048
3	chr3:122953626:C:T	122953626	NA,T	NA,C	NA,1	NA,inf	NA,inf	NA,0.758253	0.000266768	0.000267044
3	chr3:123222840:C:T	123222840	NA,T	NA,C	NA,1	NA,-inf	NA,inf	NA,0.954909	0.000266719	0.000266993
3	chr3:122844313:T:C	122844313	NA,C	NA,T	NA,1	NA,-inf	NA,inf	NA,0.840709	0.000266702	0.000266985
3	chr3:122649295:G:T	122649295	NA,T	NA,G	NA,1	NA,-inf	NA,inf	NA,0.847777	0.000266461	0.000266753
3	chr3:123177317:C:A	123177317	NA,A	NA,C	NA,1	NA,-inf	NA,inf	NA,1.06689	0.000266003	0.000266326
3	chr3:123301208:G:A	123301208	NA,A	NA,G	NA,1	NA,-inf	NA,inf	NA,1.00655	0.00026588	0.000266243
3	chr3:122901405:G:A	122901405	NA,A	NA,G	NA,1	NA,-inf	NA,inf	NA,0.792086	0.000265592	0.00026588
3	chr3:122638785:A:G	122638785	G,G	A,A	1,1	-inf,-inf	inf,inf	0.386515,1.99545	0.00026535	0.000265679
3	chr3:123417209:C:T	123417209	NA,T	NA,C	NA,1	NA,-inf	NA,inf	NA,0.90714	0.0002652	0.000265485
3	chr3:123197360:T:C	123197360	NA,C	NA,T	NA,1	NA,-inf	NA,inf	NA,0.775751	0.000264805	0.000265077
3	chr3:123004720:G:T	123004720	T,T	G,G	1,1	-inf,-inf	inf,inf	1.02438,1.73505	0.000264522	0.000264825
3	chr3:122758711:C:T	122758711	T,T	C,C	1,1	inf,inf	inf,inf	0.749709,1.4236	0.000264297	0.000264534
3	chr3:123209706:AAAT:A	123209706	NA,A	NA,AAAT	NA,1	NA,-inf	NA,inf	NA,0.774546	0.000264181	0.000264453
3	chr3:123007197:C:T	123007197	T,T	C,C	1,1	-inf,-inf	inf,inf	0.988202,1.75871	0.000263748	0.000264048
3	chr3:123212034:C:T	123212034	NA,T	NA,C	NA,1	NA,-inf	NA,inf	NA,0.773553	0.000263739	0.00026401
3	chr3:123209852:C:G	123209852	NA,G	NA,C	NA,1	NA,-inf	NA,inf	NA,0.773361	0.000263654	0.000263925
3	chr3:123300713:C:T	123300713	NA,T	NA,C	NA,1	NA,-inf	NA,inf	NA,0.872395	0.000263494	0.000263773
3	chr3:122804044:T:C	122804044	C,NA	T,NA	1,NA	-inf,NA	inf,NA	0.827372,NA	0.000262665	0.000262874
3	chr3:122971155:A:G	122971155	NA,G	NA,A	NA,1	NA,inf	NA,inf	NA,0.671913	0.000262397	0.000262635
3	chr3:123169381:CA:AA	123169381	NA,AA	NA,CA	NA,1	NA,inf	NA,inf	NA,0.768732	0.000261687	0.000261975
3	chr3:123006674:C:A	123006674	A,A	C,C	1,1	-inf,-inf	inf,inf	1.04695,1.71551	0.000261637	0.000261938
3	chr3:123417827:T:C	123417827	NA,C	NA,T	NA,1	NA,-inf	NA,inf	NA,0.897618	0.000261455	0.000261736
3	chr3:122651955:T:C	122651955	NA,C	NA,T	NA,1	NA,-inf	NA,inf	NA,1.06679	0.000261416	0.000261777
3	chr3:122639878:A:G	122639878	NA,G	NA,A	NA,1	NA,-inf	NA,inf	NA,0.855431	0.000261301	0.000261601
3	chr3:123268573:C:T	123268573	NA,T	NA,C	NA,1	NA,-inf	NA,inf	NA,0.929496	0.000261184	0.000261491
3	chr3:123179395:C:T	123179395	NA,T	NA,C	NA,1	NA,inf	NA,inf	NA,0.698481	0.000260856	0.000261117
3	chr3:122671569:A:G	122671569	NA,G	NA,A	NA,1	NA,inf	NA,inf	NA,0.704594	0.000260611	0.000260866
3	chr3:122997133:C:T	122997133	NA,T	NA,C	NA,1	NA,inf	NA,inf	NA,0.668098	0.000260069	0.000260322
3	chr3:123043118:A:T	123043118	NA,T	NA,A	NA,1	NA,inf	NA,inf	NA,0.625762	0.000260068	0.000260305
3	chr3:122638030:G:A	122638030	NA,A	NA,G	NA,1	NA,-inf	NA,inf	NA,0.853079	0.000260022	0.000260322
3	chr3:122799487:T:G	122799487	G,G	T,T	1,1	inf,-inf	inf,inf	2.03968,0.0707598	0.000259976	0.000260219
3	chr3:122626447:C:T	122626447	T,T	C,C	1,1	inf,-inf	inf,inf	1.1495,0.594084	0.000259724	0.000259913
3	chr3:122918736:C:T	122918736	NA,T	NA,C	NA,1	NA,-inf	NA,inf	NA,0.689534	0.000259583	0.000259831
3	chr3:123291452:G:A	123291452	NA,A	NA,G	NA,1	NA,-inf	NA,inf	NA,0.802005	0.000259341	0.000259593
3	chr3:123287606:A:G	123287606	G,G	A,A	1,1	-inf,-inf	inf,inf	0.478917,1.23591	0.00025915	0.000259213
3	chr3:123433679:A:G	123433679	NA,G	NA,A	NA,1	NA,inf	NA,inf	NA,1.07343	0.000258981	0.000259305
3	chr3:122655700:G:C	122655700	NA,C	NA,G	NA,1	NA,-inf	NA,inf	NA,1.05718	0.000257883	0.000258239
3	chr3:123362515:C:A	123362515	NA,A	NA,C	NA,1	NA,-inf	NA,inf	NA,0.904055	0.000257607	0.000257938
3	chr3:122970407:A:G	122970407	NA,G	NA,A	NA,1	NA,inf	NA,inf	NA,0.66108	0.000257508	0.000257742
3	chr3:122636079:T:C	122636079	NA,C	NA,T	NA,1	NA,-inf	NA,inf	NA,0.755492	0.000257421	0.000257691
3	chr3:122771946:C:T	122771946	T,NA	C,NA	1,NA	-inf,NA	inf,NA	0.814185,NA	0.000257275	0.000257482
3	chr3:123007221:T:C	123007221	C,C	T,T	1,1	-inf,-inf	inf,inf	0.988568,1.74369	0.000256852	0.000257144
3	chr3:122813258:C:T	122813258	T,NA	C,NA	1,NA	-inf,NA	inf,NA	0.816089,NA	0.000256436	0.000256639
3	chr3:122637353:T:C	122637353	C,C	T,T	1,1	-inf,-inf	inf,inf	0.591954,1.66614	0.000256113	0.000256417
3	chr3:123364270:G:A	123364270	NA,A	NA,G	NA,1	NA,inf	NA,inf	NA,0.732734	0.000255566	0.000255807
3	chr3:122974099:A:AC	122974099	NA,AC	NA,A	NA,1	NA,-inf	NA,inf	NA,0.761611	0.00025503	0.000255323
3	chr3:123190336:G:C	123190336	NA,C	NA,G	NA,1	NA,-inf	NA,inf	NA,0.803322	0.000254892	0.000255163
3	chr3:123299283:C:T	123299283	T,NA	C,NA	1,NA	inf,NA	inf,NA	0.31652,NA	0.000254841	0.00025499
3	chr3:122720664:A:G	122720664	G,NA	A,NA	1,NA	-inf,NA	inf,NA	0.812788,NA	0.000254549	0.000254755
3	chr3:122685613:G:C	122685613	NA,C	NA,G	NA,1	NA,-inf	NA,inf	NA,0.73075	0.000254221	0.000254494
3	chr3:123218335:C:T	123218335	T,T	C,C	1,1	inf,-inf	inf,inf	1.066,1.76331	0.000253855	0.000256384
3	chr3:123461572:C:T	123461572	NA,T	NA,C	NA,1	NA,inf	NA,inf	NA,0.993221	0.000253788	0.000254199
3	chr3:123005384:A:C	123005384	C,C	A,A	1,1	-inf,-inf	inf,inf	1.02408,1.71306	0.000253735	0.000254026
3	chr3:123620928:T:G	123620928	NA,G	NA,T	NA,1	NA,inf	NA,inf	NA,0.654965	0.000253682	0.000253917
3	chr3:123372125:A:T	123372125	NA,T	NA,A	NA,1	NA,inf	NA,inf	NA,0.728721	0.000253629	0.000253869
3	chr3:123445586:A:C	123445586	NA,C	NA,A	NA,1	NA,inf	NA,inf	NA,0.623464	0.000253613	0.000253842
3	chr3:123371802:T:A	123371802	NA,A	NA,T	NA,1	NA,inf	NA,inf	NA,0.728109	0.000253372	0.000253612
3	chr3:122865350:G:A	122865350	NA,A	NA,G	NA,1	NA,inf	NA,inf	NA,0.643651	0.00025319	0.000253428
3	chr3:122753609:A:G	122753609	G,NA	A,NA	1,NA	-inf,NA	inf,NA	0.806794,NA	0.000252913	0.000253117
3	chr3:122834010:T:C	122834010	C,C	T,T	1,1	inf,-inf	inf,inf	1.97927,0.172196	0.000252753	0.000252988
3	chr3:122678619:G:A	122678619	A,A	G,G	1,1	inf,-inf	inf,inf	0.642418,1.38448	0.000252743	0.000253065
3	chr3:122813107:G:A	122813107	A,A	G,G	1,1	inf,-inf	inf,inf	2.00993,0.115049	0.000252555	0.000252791
3	chr3:123141234:T:C	123141234	C,C	T,T	1,1	inf,inf	inf,inf	0.184652,2.23484	0.000251729	0.000252203
3	chr3:122812729:A:G	122812729	G,NA	A,NA	1,NA	-inf,NA	inf,NA	0.807376,NA	0.000251638	0.000251838
3	chr3:123049998:G:A	123049998	NA,A	NA,G	NA,1	NA,inf	NA,inf	NA,0.673735	0.000251573	0.000251818
3	chr3:122983547:C:G	122983547	NA,G	NA,C	NA,1	NA,-inf	NA,inf	NA,0.69489	0.000250572	0.000250857
3	chr3:123277568:G:A	123277568	NA,A	NA,G	NA,1	NA,inf	NA,inf	NA,0.621954	0.00025029	0.000250521
3	chr3:123389937:CT:C	123389937	NA,C	NA,CT	NA,1	NA,inf	NA,inf	NA,0.694505	0.000250051	0.000250281
3	chr3:123356458:A:G	123356458	NA,G	NA,A	NA,1	NA,-inf	NA,inf	NA,0.882899	0.000249811	0.000250132
3	chr3:123356820:C:T	123356820	NA,T	NA,C	NA,1	NA,-inf	NA,inf	NA,0.881566	0.000249288	0.000249608
3	chr3:122975168:A:G	122975168	NA,G	NA,A	NA,1	NA,-inf	NA,inf	NA,0.72121	0.000249255	0.000249519
3	chr3:123365097:C:A	123365097	NA,A	NA,C	NA,1	NA,inf	NA,inf	NA,0.718134	0.000249254	0.00024949
3	chr3:122798847:C:T	122798847	T,NA	C,NA	1,NA	-inf,NA	inf,NA	0.803494,NA	0.000249073	0.000249272
3	chr3:123435148:G:C	123435148	NA,C	NA,G	NA,1	NA,-inf	NA,inf	NA,0.958347	0.00024906	0.000249368
3	chr3:122638576:T:C	122638576	NA,C	NA,T	NA,1	NA,-inf	NA,inf	NA,0.777259	0.000248952	0.000249208
3	chr3:123331967:A:C	123331967	NA,C	NA,A	NA,1	NA,inf	NA,inf	NA,0.670124	0.000248738	0.000248974
3	chr3:123149821:C:G	123149821	NA,G	NA,C	NA,1	NA,inf	NA,inf	NA,0.614627	0.000248128	0.00024836
3	chr3:123303521:T:C	123303521	NA,C	NA,T	NA,1	NA,-inf	NA,inf	NA,0.929243	0.000248094	0.000248416
3	chr3:123611822:G:A	123611822	NA,A	NA,G	NA,1	NA,-inf	NA,inf	NA,0.372833	0.000248003	0.000248149
3	chr3:122968780:C:T	122968780	NA,T	NA,C	NA,1	NA,-inf	NA,inf	NA,0.694474	0.000247925	0.000248191
3	chr3:123302863:T:C	123302863	NA,C	NA,T	NA,1	NA,-inf	NA,inf	NA,0.940797	0.000247509	0.000247845
3	chr3:122851490:C:A	122851490	A,A	C,C	1,1	inf,-inf	inf,inf	2.00026,0.107803	0.000247303	0.000247534
3	chr3:122787880:A:G	122787880	G,G	A,A	1,1	inf,inf	inf,inf	0.734704,1.40212	0.0002471	0.000247323
3	chr3:122638571:T:C	122638571	NA,C	NA,T	NA,1	NA,-inf	NA,inf	NA,0.77222	0.000247027	0.000247281
3	chr3:123075277:G:C	123075277	NA,C	NA,G	NA,1	NA,inf	NA,inf	NA,0.754581	0.000247021	0.000247263
3	chr3:122638578:T:G	122638578	NA,G	NA,T	NA,1	NA,-inf	NA,inf	NA,0.772165	0.000247009	0.000247263
3	chr3:122638574:G:C	122638574	NA,C	NA,G	NA,1	NA,-inf	NA,inf	NA,0.772063	0.000246973	0.000247227
3	chr3:123070045:G:A	123070045	NA,A	NA,G	NA,1	NA,inf	NA,inf	NA,0.840874	0.000246659	0.000247014
3	chr3:123229804:G:A	123229804	NA,A	NA,G	NA,1	NA,-inf	NA,inf	NA,0.98887	0.000246357	0.000246665
3	chr3:123237744:C:T	123237744	T,T	C,C	1,1	inf,-inf	inf,inf	1.02385,1.7482	0.000246346	0.000248566
3	chr3:123050482:C:G	123050482	NA,G	NA,C	NA,1	NA,inf	NA,inf	NA,0.637782	0.000246213	0.000246453
3	chr3:122783923:C:T	122783923	NA,T	NA,C	NA,1	NA,-inf	NA,inf	NA,0.673791	0.000245841	0.000246056
3	chr3:123143041:C:T	123143041	NA,T	NA,C	NA,1	NA,-inf	NA,inf	NA,0.92733	0.00024581	0.000246092
3	chr3:123004946:G:A	123004946	A,A	G,G	1,1	-inf,-inf	inf,inf	1.0115,1.70251	0.000245383	0.000245664
3	chr3:122797160:T:TA	122797160	TA,NA	T,NA	1,NA	-inf,NA	inf,NA	0.796033,NA	0.000245088	0.000245284
3	chr3:123350973:G:A	123350973	A,A	G,G	1,1	-inf,inf	inf,inf	3.1521,0.0698433	0.000245078	0.000247039
3	chr3:122719054:A:G	122719054	G,NA	A,NA	1,NA	-inf,NA	inf,NA	0.794718,NA	0.00024491	0.000245108
3	chr3:123000408:C:T	123000408	NA,T	NA,C	NA,1	NA,-inf	NA,inf	NA,0.68864	0.00024476	0.000244991
3	chr3:123336465:G:C	123336465	NA,C	NA,G	NA,1	NA,-inf	NA,inf	NA,0.788285	0.000244751	0.000245053
3	chr3:122969019:G:C	122969019	NA,C	NA,G	NA,1	NA,-inf	NA,inf	NA,0.684725	0.000244324	0.000244586
3	chr3:122739871:G:A	122739871	A,NA	G,NA	1,NA	-inf,NA	inf,NA	0.790763,NA	0.000244063	0.000244261
3	chr3:123446059:C:T	123446059	NA,T	NA,C	NA,1	NA,-inf	NA,inf	NA,0.913165	0.00024403	0.000244307
3	chr3:123358637:C:A	123358637	NA,A	NA,C	NA,1	NA,-inf	NA,inf	NA,0.866122	0.000243796	0.000244107
3	chr3:122843594:A:G	122843594	NA,G	NA,A	NA,1	NA,inf	NA,inf	NA,0.61973	0.00024375	0.00024398
3	chr3:123168055:A:T	123168055	T,T	A,A	1,1	inf,-inf	inf,inf	1.31785,1.2443	0.000243692	0.000248285
3	chr3:122798379:T:G	122798379	G,NA	T,NA	1,NA	-inf,NA	inf,NA	0.792532,NA	0.000242969	0.000243163
3	chr3:122824845:G:A	122824845	NA,A	NA,G	NA,1	NA,-inf	NA,inf	NA,0.805417	0.000242162	0.000242435
3	chr3:122771938:T:C	122771938	C,NA	T,NA	1,NA	-inf,NA	inf,NA	0.785674,NA	0.000241798	0.000241994
3	chr3:123450158:G:T	123450158	NA,T	NA,G	NA,1	NA,inf	NA,inf	NA,1.20458	0.00024103	0.000241638
3	chr3:123002502:C:T	123002502	T,T	C,C	1,1	-inf,-inf	inf,inf	1.04517,1.67642	0.00024099	0.000241275
3	chr3:123612803:A:G	123612803	NA,G	NA,A	NA,1	NA,inf	NA,inf	NA,0.647456	0.000240907	0.000241141
3	chr3:122743459:A:G	122743459	G,G	A,A	1,1	inf,inf	inf,inf	0.59922,1.47818	0.00024082	0.000241033
3	chr3:122824029:A:G	122824029	G,NA	A,NA	1,NA	-inf,NA	inf,NA	0.804897,NA	0.000240689	0.000240883
3	chr3:123218668:G:A	123218668	NA,A	NA,G	NA,1	NA,-inf	NA,inf	NA,0.38215	0.000240257	0.000240409
3	chr3:122952582:A:T	122952582	NA,T	NA,A	NA,1	NA,-inf	NA,inf	NA,0.778065	0.000239772	0.000240047
3	chr3:123335319:G:A	123335319	NA,A	NA,G	NA,1	NA,-inf	NA,inf	NA,0.775957	0.000239259	0.000239546
3	chr3:122814653:A:G	122814653	G,NA	A,NA	1,NA	-inf,NA	inf,NA	0.784363,NA	0.000239144	0.000239335
3	chr3:123587220:T:C	123587220	NA,C	NA,T	NA,1	NA,inf	NA,inf	NA,0.638598	0.00023904	0.00023927
3	chr3:123434255:G:A	123434255	NA,A	NA,G	NA,1	NA,inf	NA,inf	NA,0.587393	0.00023893	0.000239147
3	chr3:123436320:C:A	123436320	NA,A	NA,C	NA,1	NA,inf	NA,inf	NA,0.587207	0.000238844	0.000239061
3	chr3:123050327:T:C	123050327	NA,C	NA,T	NA,1	NA,inf	NA,inf	NA,0.639579	0.000238725	0.000238967
3	chr3:123598988:T:G	123598988	NA,G	NA,T	NA,1	NA,inf	NA,inf	NA,0.63676	0.000238316	0.000238545
3	chr3:123422344:G:T	123422344	NA,T	NA,G	NA,1	NA,inf	NA,inf	NA,0.889545	0.000238141	0.000238415
3	chr3:122775527:G:A	122775527	A,NA	G,NA	1,NA	-inf,NA	inf,NA	0.779034,NA	0.000238125	0.000238318
3	chr3:122791737:C:T	122791737	T,NA	C,NA	1,NA	-inf,NA	inf,NA	0.778156,NA	0.000237913	0.000238105
3	chr3:122743323:A:G	122743323	G,NA	A,NA	1,NA	-inf,NA	inf,NA	0.778669,NA	0.000237743	0.000237936
3	chr3:123146516:G:A	123146516	NA,A	NA,G	NA,1	NA,-inf	NA,inf	NA,0.792778	0.000237517	0.000237786
3	chr3:122733784:A:G	122733784	G,NA	A,NA	1,NA	-inf,NA	inf,NA	0.778144,NA	0.000237245	0.000237438
3	chr3:122951139:G:T	122951139	NA,T	NA,G	NA,1	NA,inf	NA,inf	NA,0.686735	0.000236975	0.000237221
3	chr3:122743593:T:C	122743593	C,NA	T,NA	1,NA	-inf,NA	inf,NA	0.775992,NA	0.000236236	0.000236427
3	chr3:122803529:C:T	122803529	T,T	C,C	1,1	inf,-inf	inf,inf	1.9804,0.100978	0.000236208	0.000236429
3	chr3:122630268:G:A	122630268	NA,A	NA,G	NA,1	NA,-inf	NA,inf	NA,0.711972	0.000235459	0.000235709
3	chr3:122812933:G:A	122812933	A,NA	G,NA	1,NA	-inf,NA	inf,NA	0.777086,NA	0.000235391	0.00023558
3	chr3:122783202:T:C	122783202	C,NA	T,NA	1,NA	-inf,NA	inf,NA	0.773376,NA	0.00023527	0.000235461
3	chr3:123439305:G:A	123439305	A,A	G,G	1,1	-inf,-inf	inf,inf	1.78242,0.249934	0.00023486	0.000235391
3	chr3:122772907:G:A	122772907	A,NA	G,NA	1,NA	-inf,NA	inf,NA	0.77207,NA	0.000234816	0.000235006
3	chr3:122659152:G:A	122659152	NA,A	NA,G	NA,1	NA,inf	NA,inf	NA,0.638385	0.000234717	0.000234939
3	chr3:123147858:C:T	123147858	NA,T	NA,C	NA,1	NA,-inf	NA,inf	NA,0.894899	0.000234626	0.000234895
3	chr3:122743994:C:G	122743994	G,NA	C,NA	1,NA	-inf,NA	inf,NA	0.772621,NA	0.000234596	0.000234787
3	chr3:122776137:G:C	122776137	C,NA	G,NA	1,NA	-inf,NA	inf,NA	0.771923,NA	0.000234535	0.000234725
3	chr3:123142358:A:T	123142358	NA,T	NA,A	NA,1	NA,-inf	NA,inf	NA,0.893044	0.000234254	0.000234522
3	chr3:123364751:C:T	123364751	NA,T	NA,C	NA,1	NA,inf	NA,inf	NA,1.06523	0.000234237	0.000234602
3	chr3:122816207:C:T	122816207	T,NA	C,NA	1,NA	-inf,NA	inf,NA	0.774912,NA	0.00023417	0.000234358
3	chr3:123436126:G:A	123436126	NA,A	NA,G	NA,1	NA,-inf	NA,inf	NA,0.913897	0.000233957	0.000234245
3	chr3:123464099:G:A	123464099	NA,A	NA,G	NA,1	NA,inf	NA,inf	NA,1.18043	0.000233418	0.000234
3	chr3:123567946:C:A	123567946	NA,A	NA,C	NA,1	NA,inf	NA,inf	NA,0.661472	0.000233021	0.000233265
3	chr3:123537279:A:C	123537279	NA,C	NA,A	NA,1	NA,inf	NA,inf	NA,0.661412	0.000232997	0.00023324
3	chr3:123051430:A:C	123051430	NA,C	NA,A	NA,1	NA,inf	NA,inf	NA,0.631549	0.000232873	0.000233102
3	chr3:122710906:T:C	122710906	NA,C	NA,T	NA,1	NA,-inf	NA,inf	NA,0.727258	0.000232852	0.000233108
3	chr3:123041689:G:A	123041689	A,A	G,G	1,1	inf,-inf	inf,inf	0.0577863,1.90152	0.000232329	0.00023254
3	chr3:123420078:G:A	123420078	NA,A	NA,G	NA,1	NA,-inf	NA,inf	NA,0.802674	0.000231488	0.000231737
3	chr3:122734843:G:A	122734843	NA,A	NA,G	NA,1	NA,-inf	NA,inf	NA,0.725217	0.000231478	0.000231722
3	chr3:122763383:T:C	122763383	C,NA	T,NA	1,NA	-inf,NA	inf,NA	0.767026,NA	0.000231308	0.000231495
3	chr3:122678870:A:G	122678870	G,G	A,A	1,1	inf,-inf	inf,inf	0.643548,1.33178	0.000230864	0.000231157
3	chr3:123257756:C:T	123257756	NA,T	NA,C	NA,1	NA,-inf	NA,inf	NA,0.685994	0.000230845	0.000231082
3	chr3:122640468:A:T	122640468	NA,T	NA,A	NA,1	NA,-inf	NA,inf	NA,0.727269	0.000230648	0.000230885
3	chr3:123145884:G:A	123145884	NA,A	NA,G	NA,1	NA,-inf	NA,inf	NA,0.881132	0.00023038	0.000230644
3	chr3:123511954:C:T	123511954	NA,T	NA,C	NA,1	NA,inf	NA,inf	NA,0.682464	0.000229602	0.000229822
3	chr3:122777781:A:C	122777781	NA,C	NA,A	NA,1	NA,-inf	NA,inf	NA,0.732645	0.000229556	0.00022981
3	chr3:123469189:C:T	123469189	NA,T	NA,C	NA,1	NA,inf	NA,inf	NA,1.16493	0.000229339	0.000229906
3	chr3:123467253:C:T	123467253	NA,T	NA,C	NA,1	NA,inf	NA,inf	NA,1.16493	0.000229339	0.000229906
3	chr3:123474009:G:A	123474009	NA,A	NA,G	NA,1	NA,inf	NA,inf	NA,1.16493	0.000229339	0.000229906
3	chr3:122759572:C:T	122759572	T,NA	C,NA	1,NA	-inf,NA	inf,NA	0.761623,NA	0.000229112	0.000229298
3	chr3:123498839:C:T	123498839	NA,T	NA,C	NA,1	NA,-inf	NA,inf	NA,0.732653	0.000228797	0.000229062
3	chr3:123474837:T:C	123474837	NA,C	NA,T	NA,1	NA,inf	NA,inf	NA,1.16235	0.00022862	0.000229184
3	chr3:122706844:G:C	122706844	C,NA	G,NA	1,NA	-inf,NA	inf,NA	0.764877,NA	0.000228618	0.000228805
3	chr3:122980866:C:T	122980866	NA,T	NA,C	NA,1	NA,-inf	NA,inf	NA,0.647586	0.000228582	0.000228784
3	chr3:123433591:T:A	123433591	NA,A	NA,T	NA,1	NA,inf	NA,inf	NA,0.979171	0.000228221	0.000228503
3	chr3:122631890:G:A	122631890	NA,A	NA,G	NA,1	NA,-inf	NA,inf	NA,0.691051	0.00022795	0.000228192
3	chr3:123232787:A:G	123232787	NA,G	NA,A	NA,1	NA,inf	NA,inf	NA,1.29067	0.000227709	0.000228444
3	chr3:123579093:T:C	123579093	NA,C	NA,T	NA,1	NA,inf	NA,inf	NA,0.60943	0.000227693	0.000227917
3	chr3:122906802:T:C	122906802	NA,C	NA,T	NA,1	NA,-inf	NA,inf	NA,0.764222	0.000227687	0.000227936
3	chr3:122805985:A:T	122805985	NA,T	NA,A	NA,1	NA,-inf	NA,inf	NA,0.724906	0.000227608	0.000227859
3	chr3:122800790:T:TC	122800790	NA,TC	NA,T	NA,1	NA,-inf	NA,inf	NA,0.724782	0.000227473	0.000227723
3	chr3:123004655:G:T	123004655	T,T	G,G	1,1	-inf,-inf	inf,inf	2.76512,0.805129	0.000227349	0.000227649
3	chr3:122725852:T:C	122725852	NA,C	NA,T	NA,1	NA,inf	NA,inf	NA,0.625329	0.000227179	0.000227402
3	chr3:123245200:T:A	123245200	A,A	T,T	1,1	inf,-inf	inf,inf	1.00019,1.38941	0.0002268	0.000227973
3	chr3:122785596:C:G	122785596	NA,G	NA,C	NA,1	NA,-inf	NA,inf	NA,0.724541	0.000226771	0.000227021
3	chr3:123618545:C:T	123618545	NA,T	NA,C	NA,1	NA,inf	NA,inf	NA,0.605831	0.000226638	0.000226856
3	chr3:122779866:T:C	122779866	NA,C	NA,T	NA,1	NA,-inf	NA,inf	NA,0.724064	0.00022662	0.00022687
3	chr3:123613160:C:T	123613160	NA,T	NA,C	NA,1	NA,inf	NA,inf	NA,0.583335	0.000226401	0.000226611
3	chr3:122683999:A:G	122683999	NA,G	NA,A	NA,1	NA,inf	NA,inf	NA,0.658982	0.0002262	0.000226426
3	chr3:122888376:G:C	122888376	NA,C	NA,G	NA,1	NA,-inf	NA,inf	NA,0.746962	0.000226057	0.000226304
3	chr3:122889946:G:A	122889946	NA,A	NA,G	NA,1	NA,-inf	NA,inf	NA,0.746962	0.000226057	0.000226304
3	chr3:122921734:A:G	122921734	G,NA	A,NA	1,NA	-inf,NA	inf,NA	0.77981,NA	0.000226017	0.000226197
3	chr3:122997492:C:T	122997492	NA,T	NA,C	NA,1	NA,inf	NA,inf	NA,0.542855	0.000225409	0.000225621
3	chr3:123292514:T:C	123292514	C,C	T,T	1,1	-inf,inf	inf,inf	1.118,1.33696	0.000225246	0.000226082
3	chr3:122785442:T:C	122785442	NA,C	NA,T	NA,1	NA,-inf	NA,inf	NA,0.719814	0.000225174	0.000225422
3	chr3:123432920:A:G	123432920	NA,G	NA,A	NA,1	NA,-inf	NA,inf	NA,0.861638	0.000225113	0.000225373
3	chr3:123343082:G:A	123343082	NA,A	NA,G	NA,1	NA,-inf	NA,inf	NA,0.75281	0.000224926	0.000225201
3	chr3:122624332:T:C	122624332	NA,C	NA,T	NA,1	NA,-inf	NA,inf	NA,0.76464	0.00022475	0.000225002
3	chr3:123368775:A:G	123368775	NA,G	NA,A	NA,1	NA,inf	NA,inf	NA,0.581526	0.000224586	0.000224802
3	chr3:123312834:T:C	123312834	NA,C	NA,T	NA,1	NA,-inf	NA,inf	NA,0.72412	0.000224538	0.000224807
3	chr3:122724824:T:C	122724824	C,NA	T,NA	1,NA	-inf,NA	inf,NA	0.754524,NA	0.000224241	0.000224424
3	chr3:123477289:T:C	123477289	NA,C	NA,T	NA,1	NA,inf	NA,inf	NA,1.14579	0.00022409	0.000224509
3	chr3:123587630:G:A	123587630	NA,A	NA,G	NA,1	NA,inf	NA,inf	NA,0.597603	0.000223801	0.000224017
3	chr3:123203257:A:G	123203257	NA,G	NA,A	NA,1	NA,-inf	NA,inf	NA,0.642916	0.000223511	0.000223736
3	chr3:123112458:G:A	123112458	NA,A	NA,G	NA,1	NA,-inf	NA,inf	NA,0.746542	0.000223443	0.000223691
3	chr3:122680250:G:A	122680250	NA,A	NA,G	NA,1	NA,inf	NA,inf	NA,0.65493	0.000223285	0.000223524
3	chr3:122883002:T:C	122883002	C,NA	T,NA	1,NA	inf,NA	inf,NA	0.874724,NA	0.000223246	0.000223472
3	chr3:123434050:A:G	123434050	NA,G	NA,A	NA,1	NA,inf	NA,inf	NA,0.961027	0.000223023	0.000223298
3	chr3:123428478:C:T	123428478	NA,T	NA,C	NA,1	NA,-inf	NA,inf	NA,0.857731	0.000222572	0.000222838
3	chr3:122800557:CCTAACAGTT:C	122800557	NA,C	NA,CCTAACAGTT	NA,1	NA,-inf	NA,inf	NA,0.710068	0.000222518	0.000222763
3	chr3:123042560:C:G	123042560	NA,G	NA,C	NA,1	NA,inf	NA,inf	NA,0.532334	0.000222223	0.000222429
3	chr3:122729622:C:T	122729622	NA,T	NA,C	NA,1	NA,-inf	NA,inf	NA,0.667706	0.000221669	0.000221907
3	chr3:122918261:T:C	122918261	NA,C	NA,T	NA,1	NA,-inf	NA,inf	NA,0.72594	0.000221225	0.000221474
3	chr3:122706529:A:C	122706529	C,NA	A,NA	1,NA	-inf,NA	inf,NA	0.749529,NA	0.000221017	0.000221198
3	chr3:122835176:T:G	122835176	G,G	T,T	1,1	inf,-inf	inf,inf	1.92083,0.14399	0.000220611	0.000220816
3	chr3:123456952:C:T	123456952	NA,T	NA,C	NA,1	NA,-inf	NA,inf	NA,0.852308	0.00022057	0.000220825
3	chr3:122980409:G:A	122980409	NA,A	NA,G	NA,1	NA,-inf	NA,inf	NA,0.622307	0.000220559	0.000220755
3	chr3:122763587:C:T	122763587	T,NA	C,NA	1,NA	-inf,NA	inf,NA	0.743415,NA	0.000220034	0.000220213
3	chr3:123038325:C:G	123038325	NA,G	NA,C	NA,1	NA,inf	NA,inf	NA,0.599328	0.000219592	0.000219811
3	chr3:123171475:A:G	123171475	G,G	A,A	1,1	inf,-inf	inf,inf	0.745993,1.71397	0.000219145	0.000221149
3	chr3:122838447:G:A	122838447	A,A	G,G	1,1	inf,-inf	inf,inf	1.90973,0.169082	0.000218937	0.00021914
3	chr3:123461724:A:C	123461724	NA,C	NA,A	NA,1	NA,-inf	NA,inf	NA,0.702513	0.000218738	0.000218984
3	chr3:123181996:G:A	123181996	NA,A	NA,G	NA,1	NA,-inf	NA,inf	NA,0.743967	0.000218427	0.000218679
3	chr3:122839355:C:A	122839355	A,A	C,C	1,1	inf,-inf	inf,inf	1.91388,0.147004	0.000218304	0.000218507
3	chr3:123600096:T:C	123600096	NA,C	NA,T	NA,1	NA,inf	NA,inf	NA,0.58191	0.000218276	0.000218488
3	chr3:122667476:C:T	122667476	NA,T	NA,C	NA,1	NA,inf	NA,inf	NA,0.614231	0.00021814	0.000218363
3	chr3:123145251:A:T	123145251	NA,T	NA,A	NA,1	NA,-inf	NA,inf	NA,0.838251	0.000217246	0.000217494
3	chr3:122811321:C:T	122811321	NA,T	NA,C	NA,1	NA,-inf	NA,inf	NA,0.692692	0.000217061	0.000217299
3	chr3:122635205:A:G	122635205	G,G	A,A	1,1	inf,-inf	inf,inf	1.24293,0.271208	0.000216335	0.000216487
3	chr3:123547063:AT:A	123547063	NA,A	NA,AT	NA,1	NA,inf	NA,inf	NA,0.537492	0.000215878	0.000216079
3	chr3:123426733:G:A	123426733	NA,A	NA,G	NA,1	NA,inf	NA,inf	NA,0.555652	0.000215834	0.000216038
3	chr3:122805181:T:A	122805181	NA,A	NA,T	NA,1	NA,inf	NA,inf	NA,0.591707	0.000215637	0.00021585
3	chr3:123379085:C:T	123379085	NA,T	NA,C	NA,1	NA,inf	NA,inf	NA,0.578047	0.000215602	0.000215803
3	chr3:123416877:A:G	123416877	NA,G	NA,A	NA,1	NA,-inf	NA,inf	NA,0.716712	0.000215502	0.000215755
3	chr3:122814055:G:A	122814055	NA,A	NA,G	NA,1	NA,-inf	NA,inf	NA,0.688117	0.000215482	0.000215719
3	chr3:122926430:C:T	122926430	T,T	C,C	1,1	-inf,-inf	inf,inf	1.93246,0.102656	0.000215177	0.000215355
3	chr3:123609074:G:T	123609074	NA,T	NA,G	NA,1	NA,inf	NA,inf	NA,0.553204	0.000215041	0.000215242
3	chr3:123248471:A:G	123248471	G,NA	A,NA	1,NA	-inf,NA	inf,NA	0.797214,NA	0.000215022	0.000215417
3	chr3:123161142:A:C	123161142	C,NA	A,NA	1,NA	inf,NA	inf,NA	0.846668,NA	0.000214761	0.000214896
3	chr3:123138655:G:A	123138655	NA,A	NA,G	NA,1	NA,inf	NA,inf	NA,0.541802	0.00021448	0.00021469
3	chr3:123194772:G:A	123194772	NA,A	NA,G	NA,1	NA,-inf	NA,inf	NA,0.742322	0.000214342	0.000214581
3	chr3:123368148:C:T	123368148	NA,T	NA,C	NA,1	NA,inf	NA,inf	NA,0.946011	0.000214237	0.000214533
3	chr3:123189897:G:A	123189897	NA,A	NA,G	NA,1	NA,inf	NA,inf	NA,0.610854	0.000213668	0.00021389
3	chr3:123054479:A:G	123054479	NA,G	NA,A	NA,1	NA,-inf	NA,inf	NA,0.688547	0.000213334	0.000213561
3	chr3:123296030:C:T	123296030	T,T	C,C	1,1	-inf,inf	inf,inf	1.30717,1.34678	0.000212713	0.000214294
3	chr3:122846344:G:A	122846344	A,A	G,G	1,1	inf,-inf	inf,inf	1.90885,0.135008	0.000212491	0.00021269
3	chr3:123316769:G:C	123316769	NA,C	NA,G	NA,1	NA,-inf	NA,inf	NA,0.746355	0.000212403	0.000212658
3	chr3:123064513:C:A	123064513	NA,A	NA,C	NA,1	NA,-inf	NA,inf	NA,0.741278	0.000212359	0.000212589
3	chr3:122753197:TGGAA:T	122753197	T,T	TGGAA,TGGAA	1,1	inf,inf	inf,inf	1.29883,0.627398	0.000212339	0.00021247
3	chr3:122983858:C:A	122983858	NA,A	NA,C	NA,1	NA,-inf	NA,inf	NA,0.597584	0.000212332	0.000212523
3	chr3:123460544:T:C	123460544	NA,C	NA,T	NA,1	NA,inf	NA,inf	NA,0.82976	0.000211905	0.000212155
3	chr3:123553571:G:A	123553571	NA,A	NA,G	NA,1	NA,inf	NA,inf	NA,0.586385	0.000211812	0.00021203
3	chr3:123568372:C:T	123568372	NA,T	NA,C	NA,1	NA,inf	NA,inf	NA,0.586385	0.000211812	0.00021203
3	chr3:123320434:A:G	123320434	NA,G	NA,A	NA,1	NA,-inf	NA,inf	NA,0.695544	0.000211806	0.000212058
3	chr3:122849061:G:A	122849061	A,A	G,G	1,1	inf,-inf	inf,inf	1.90706,0.134205	0.000211688	0.000211887
3	chr3:122929950:G:A	122929950	A,NA	G,NA	1,NA	-inf,NA	inf,NA	0.801596,NA	0.000211647	0.000211814
3	chr3:122993297:T:A	122993297	NA,A	NA,T	NA,1	NA,-inf	NA,inf	NA,0.677387	0.000211539	0.000211775
3	chr3:122923264:G:A	122923264	NA,A	NA,G	NA,1	NA,inf	NA,inf	NA,0.637665	0.000211346	0.000211575
3	chr3:122920153:A:G	122920153	NA,G	NA,A	NA,1	NA,-inf	NA,inf	NA,0.76846	0.000211284	0.000211539
3	chr3:122641834:TTTTTTTTTTTTTTTC:T	122641834	NA,T	NA,TTTTTTTTTTTTTTTC	NA,1	NA,-inf	NA,inf	NA,0.729807	0.000210675	0.000210918
3	chr3:122961548:C:T	122961548	NA,T	NA,C	NA,1	NA,-inf	NA,inf	NA,0.725153	0.000210665	0.000210909
3	chr3:122858820:G:A	122858820	A,A	G,G	1,1	inf,-inf	inf,inf	1.88427,0.151304	0.000210076	0.000210271
3	chr3:122670690:ATATATAATATATATTACATATAACATAATATATATTATT:A	122670690	NA,A	NA,ATATATAATATATATTACATATAACATAATATATATTATT	NA,1	NA,-inf	NA,inf	NA,0.657805	0.000209921	0.000210148
3	chr3:122791251:T:G	122791251	NA,G	NA,T	NA,1	NA,-inf	NA,inf	NA,0.669289	0.000209486	0.000209717
3	chr3:123015087:G:A	123015087	NA,A	NA,G	NA,1	NA,inf	NA,inf	NA,0.564046	0.000209393	0.000209594
3	chr3:123609128:G:A	123609128	NA,A	NA,G	NA,1	NA,inf	NA,inf	NA,0.62721	0.000209142	0.000209345
3	chr3:123092511:G:C	123092511	NA,C	NA,G	NA,1	NA,-inf	NA,inf	NA,0.67918	0.000209133	0.000209368
3	chr3:123296557:G:C	123296557	NA,C	NA,G	NA,1	NA,inf	NA,inf	NA,0.653898	0.000209039	0.00020924
3	chr3:122909831:A:G	122909831	G,NA	A,NA	1,NA	-inf,NA	inf,NA	0.741804,NA	0.000208626	0.000208794
3	chr3:123339389:G:A	123339389	NA,A	NA,G	NA,1	NA,-inf	NA,inf	NA,0.793687	0.000208206	0.000208469
3	chr3:123415963:A:G	123415963	NA,G	NA,A	NA,1	NA,-inf	NA,inf	NA,1.16689	0.000207995	0.000208361
3	chr3:123572940:G:A	123572940	NA,A	NA,G	NA,1	NA,inf	NA,inf	NA,0.551212	0.000207338	0.000207543
3	chr3:122884627:A:G	122884627	NA,G	NA,A	NA,1	NA,-inf	NA,inf	NA,0.6727	0.000207281	0.000207498
3	chr3:122742401:AG:A	122742401	A,NA	AG,NA	1,NA	inf,NA	inf,NA	1.15514,NA	0.000206882	0.000207132
3	chr3:123433957:A:G	123433957	NA,G	NA,A	NA,1	NA,-inf	NA,inf	NA,0.798374	0.000206634	0.000206871
3	chr3:122834623:A:G	122834623	G,G	A,A	1,1	inf,-inf	inf,inf	1.90044,0.108919	0.000206557	0.00020675
3	chr3:122620210:G:A	122620210	NA,A	NA,G	NA,1	NA,-inf	NA,inf	NA,0.603402	0.000206478	0.000206702
3	chr3:123140474:G:A	123140474	NA,A	NA,G	NA,1	NA,inf	NA,inf	NA,0.51077	0.000206445	0.000206642
3	chr3:123430971:T:C	123430971	NA,C	NA,T	NA,1	NA,-inf	NA,inf	NA,0.795813	0.000206441	0.000206677
3	chr3:123350276:G:A	123350276	NA,A	NA,G	NA,1	NA,-inf	NA,inf	NA,0.702916	0.000206293	0.000206546
3	chr3:123461826:G:A	123461826	NA,A	NA,G	NA,1	NA,inf	NA,inf	NA,0.808872	0.00020606	0.000206302
3	chr3:123488826:A:G	123488826	NA,G	NA,A	NA,1	NA,-inf	NA,inf	NA,0.659436	0.000205371	0.000205608
3	chr3:122692931:T:C	122692931	NA,C	NA,T	NA,1	NA,inf	NA,inf	NA,0.567867	0.000205364	0.00020557
3	chr3:122631031:A:T	122631031	NA,T	NA,A	NA,1	NA,-inf	NA,inf	NA,0.687387	0.000205291	0.000205518
3	chr3:123030200:C:G	123030200	NA,G	NA,C	NA,1	NA,inf	NA,inf	NA,0.547018	0.000205275	0.000205483
3	chr3:123347179:G:C	123347179	NA,C	NA,G	NA,1	NA,-inf	NA,inf	NA,0.702226	0.00020519	0.000205441
3	chr3:122898240:A:T	122898240	NA,T	NA,A	NA,1	NA,-inf	NA,inf	NA,0.686184	0.000205105	0.000205328
3	chr3:123363108:A:T	123363108	NA,T	NA,A	NA,1	NA,-inf	NA,inf	NA,0.710049	0.000205022	0.000205276
3	chr3:123489607:TACG:T	123489607	NA,T	NA,TACG	NA,1	NA,-inf	NA,inf	NA,0.658035	0.000204947	0.000205183
3	chr3:122623101:A:G	122623101	NA,G	NA,A	NA,1	NA,-inf	NA,inf	NA,0.635943	0.000204683	0.000204911
3	chr3:123330778:T:C	123330778	NA,C	NA,T	NA,1	NA,-inf	NA,inf	NA,0.698741	0.00020465	0.000204872
3	chr3:123222516:GC:G	123222516	NA,G	NA,GC	NA,1	NA,inf	NA,inf	NA,0.501148	0.000204641	0.000204836
3	chr3:123318586:G:A	123318586	A,NA	G,NA	1,NA	inf,NA	inf,NA	2.10328,NA	0.000204616	0.000206129
3	chr3:123229601:C:T	123229601	NA,T	NA,C	NA,1	NA,inf	NA,inf	NA,0.454685	0.000203623	0.000203788
3	chr3:123353593:TG:T	123353593	NA,T	NA,TG	NA,1	NA,-inf	NA,inf	NA,0.695124	0.000203306	0.000203554
3	chr3:123576186:T:A	123576186	NA,A	NA,T	NA,1	NA,inf	NA,inf	NA,0.535738	0.000202942	0.00020314
3	chr3:122640019:C:A	122640019	NA,A	NA,C	NA,1	NA,-inf	NA,inf	NA,0.643281	0.000202917	0.000203126
3	chr3:123013777:C:T	123013777	NA,T	NA,C	NA,1	NA,inf	NA,inf	NA,0.581237	0.000202371	0.000202582
3	chr3:122661804:G:T	122661804	NA,T	NA,G	NA,1	NA,inf	NA,inf	NA,0.590773	0.000202305	0.000202509
3	chr3:122680085:G:A	122680085	NA,A	NA,G	NA,1	NA,inf	NA,inf	NA,0.583035	0.000202247	0.000202457
3	chr3:123296248:G:A	123296248	NA,A	NA,G	NA,1	NA,inf	NA,inf	NA,0.628899	0.000201645	0.00020184
3	chr3:123000581:C:T	123000581	NA,T	NA,C	NA,1	NA,inf	NA,inf	NA,0.540173	0.000201568	0.000201766
3	chr3:123040175:G:A	123040175	NA,A	NA,G	NA,1	NA,-inf	NA,inf	NA,0.604738	0.00020144	0.000201659
3	chr3:123070282:T:C	123070282	NA,C	NA,T	NA,1	NA,inf	NA,inf	NA,0.672	0.000201063	0.000201286
3	chr3:123461394:T:C	123461394	NA,C	NA,T	NA,1	NA,inf	NA,inf	NA,0.789182	0.000201017	0.000201252
3	chr3:123332471:C:T	123332471	NA,T	NA,C	NA,1	NA,inf	NA,inf	NA,1.25952	0.000200964	0.000201643
3	chr3:123466461:G:A	123466461	NA,A	NA,G	NA,1	NA,inf	NA,inf	NA,0.787558	0.000200584	0.000200818
3	chr3:122620069:G:T	122620069	NA,T	NA,G	NA,1	NA,inf	NA,inf	NA,0.553994	0.000200381	0.000200588
3	chr3:123450780:G:C	123450780	NA,C	NA,G	NA,1	NA,inf	NA,inf	NA,0.482652	0.000200227	0.000200413
3	chr3:123150043:A:G	123150043	NA,G	NA,A	NA,1	NA,-inf	NA,inf	NA,0.751776	0.000200164	0.000200387
3	chr3:123486958:C:T	123486958	NA,T	NA,C	NA,1	NA,-inf	NA,inf	NA,0.64116	0.00020007	0.000200299
3	chr3:123585919:T:C	123585919	NA,C	NA,T	NA,1	NA,inf	NA,inf	NA,0.526636	0.000199877	0.000200072
3	chr3:123457115:C:T	123457115	NA,T	NA,C	NA,1	NA,inf	NA,inf	NA,0.524878	0.00019916	0.000199351
3	chr3:123403972:G:A	123403972	NA,A	NA,G	NA,1	NA,-inf	NA,inf	NA,0.703796	0.000198955	0.000199195
3	chr3:123077952:G:A	123077952	NA,A	NA,G	NA,1	NA,-inf	NA,inf	NA,0.687494	0.000198851	0.000199068
3	chr3:123402812:C:T	123402812	NA,T	NA,C	NA,1	NA,-inf	NA,inf	NA,0.702794	0.00019859	0.00019883
3	chr3:122961993:C:G	122961993	NA,G	NA,C	NA,1	NA,-inf	NA,inf	NA,0.68415	0.000198109	0.000198337
3	chr3:122817839:C:T	122817839	T,NA	C,NA	1,NA	inf,NA	inf,NA	0.80195,NA	0.00019796	0.000198194
3	chr3:123414196:T:C	123414196	NA,C	NA,T	NA,1	NA,-inf	NA,inf	NA,0.656474	0.000197931	0.000198163
3	chr3:123467977:T:C	123467977	NA,C	NA,T	NA,1	NA,-inf	NA,inf	NA,0.759506	0.000197856	0.000198079
3	chr3:122817456:C:T	122817456	NA,T	NA,C	NA,1	NA,-inf	NA,inf	NA,0.633174	0.00019752	0.000197739
3	chr3:122862383:A:G	122862383	NA,G	NA,A	NA,1	NA,-inf	NA,inf	NA,0.654537	0.000197413	0.000197627
3	chr3:123180074:C:G	123180074	NA,G	NA,C	NA,1	NA,inf	NA,inf	NA,0.470994	0.000196908	0.000197094
3	chr3:122772090:A:C	122772090	NA,C	NA,A	NA,1	NA,-inf	NA,inf	NA,0.626167	0.000196745	0.000196961
3	chr3:123575938:T:A	123575938	NA,A	NA,T	NA,1	NA,inf	NA,inf	NA,0.514313	0.00019629	0.000196482
3	chr3:123577396:C:T	123577396	NA,T	NA,C	NA,1	NA,inf	NA,inf	NA,0.51396	0.000196182	0.000196374
3	chr3:123575622:T:C	123575622	NA,C	NA,T	NA,1	NA,inf	NA,inf	NA,0.513562	0.000196054	0.000196246
3	chr3:123459675:C:T	123459675	NA,T	NA,C	NA,1	NA,-inf	NA,inf	NA,0.72114	0.000195976	0.000196175
3	chr3:122810569:A:G	122810569	NA,G	NA,A	NA,1	NA,-inf	NA,inf	NA,0.610367	0.00019568	0.000195899
3	chr3:122648951:T:C	122648951	NA,C	NA,T	NA,1	NA,-inf	NA,inf	NA,0.774633	0.000195276	0.000195516
3	chr3:123609784:C:T	123609784	NA,T	NA,C	NA,1	NA,-inf	NA,inf	NA,0.746895	0.000195148	0.000195354
3	chr3:123604745:T:C	123604745	NA,C	NA,T	NA,1	NA,-inf	NA,inf	NA,0.68465	0.000195113	0.000195323
3	chr3:123245494:A:G	123245494	NA,G	NA,A	NA,1	NA,inf	NA,inf	NA,0.602238	0.000194721	0.000194906
3	chr3:123612296:T:C	123612296	NA,C	NA,T	NA,1	NA,-inf	NA,inf	NA,0.745774	0.000194677	0.000194883
3	chr3:123309984:G:A	123309984	NA,A	NA,G	NA,1	NA,-inf	NA,inf	NA,0.736122	0.000194633	0.000194839
3	chr3:122642952:C:T	122642952	NA,T	NA,C	NA,1	NA,-inf	NA,inf	NA,0.732625	0.000194563	0.000194791
3	chr3:123495181:T:C	123495181	NA,C	NA,T	NA,1	NA,inf	NA,inf	NA,0.509522	0.000194247	0.00019444
3	chr3:123365694:A:G	123365694	G,G	A,A	1,1	-inf,inf	inf,inf	0.08463,1.31529	0.000194108	0.000194177
3	chr3:123432870:G:A	123432870	NA,A	NA,G	NA,1	NA,-inf	NA,inf	NA,0.749534	0.000194005	0.000194226
3	chr3:123113257:G:A	123113257	NA,A	NA,G	NA,1	NA,inf	NA,inf	NA,0.83608	0.000193862	0.000194203
3	chr3:123339957:A:G	123339957	NA,G	NA,A	NA,1	NA,-inf	NA,inf	NA,0.73796	0.000193858	0.000194099
3	chr3:123598239:A:T	123598239	NA,T	NA,A	NA,1	NA,inf	NA,inf	NA,0.482969	0.000193816	0.000193998
3	chr3:123144662:A:G	123144662	NA,G	NA,A	NA,1	NA,-inf	NA,inf	NA,0.728614	0.000193568	0.000193784
3	chr3:123537418:A:T	123537418	NA,T	NA,A	NA,1	NA,-inf	NA,inf	NA,0.559425	0.00019347	0.000193686
3	chr3:123596370:T:C	123596370	NA,C	NA,T	NA,1	NA,inf	NA,inf	NA,0.481072	0.000193247	0.000193428
3	chr3:122935003:T:A	122935003	NA,A	NA,T	NA,1	NA,-inf	NA,inf	NA,0.518114	0.000193218	0.000193415
3	chr3:123608693:C:G	123608693	NA,G	NA,C	NA,1	NA,-inf	NA,inf	NA,0.676187	0.000193126	0.000193333
3	chr3:122659286:A:G	122659286	NA,G	NA,A	NA,1	NA,inf	NA,inf	NA,0.51276	0.000193085	0.000193271
3	chr3:123595344:A:G	123595344	NA,G	NA,A	NA,1	NA,inf	NA,inf	NA,0.47948	0.000192744	0.000192925
3	chr3:122684424:T:C	122684424	NA,C	NA,T	NA,1	NA,-inf	NA,inf	NA,0.604174	0.000192668	0.000192874
3	chr3:122764449:C:T	122764449	NA,T	NA,C	NA,1	NA,-inf	NA,inf	NA,0.611803	0.0001925	0.000192711
3	chr3:122682962:G:A	122682962	A,A	G,G	1,1	inf,-inf	inf,inf	0.580121,1.31373	0.000192345	0.000192594
3	chr3:123069207:C:T	123069207	NA,T	NA,C	NA,1	NA,inf	NA,inf	NA,0.590296	0.000192119	0.000192311
3	chr3:123188271:G:A	123188271	NA,A	NA,G	NA,1	NA,-inf	NA,inf	NA,0.759303	0.000192053	0.000192283
3	chr3:123197559:C:CT	123197559	NA,CT	NA,C	NA,1	NA,-inf	NA,inf	NA,0.574084	0.000191856	0.000192056
3	chr3:122910349:G:A	122910349	NA,A	NA,G	NA,1	NA,inf	NA,inf	NA,0.598787	0.000191806	0.000192014
3	chr3:123451580:T:G	123451580	NA,G	NA,T	NA,1	NA,inf	NA,inf	NA,0.480891	0.000191615	0.000191805
3	chr3:122658941:T:C	122658941	NA,C	NA,T	NA,1	NA,inf	NA,inf	NA,0.507193	0.000191457	0.000191641
3	chr3:123413042:T:C	123413042	NA,C	NA,T	NA,1	NA,-inf	NA,inf	NA,0.119647	0.000190935	0.000191056
3	chr3:123504453:T:G	123504453	NA,G	NA,T	NA,1	NA,inf	NA,inf	NA,0.497973	0.000190829	0.000191019
3	chr3:122918078:T:G	122918078	G,NA	T,NA	1,NA	-inf,NA	inf,NA	1.0854,NA	0.000190609	0.000190793
3	chr3:123058451:G:A	123058451	NA,A	NA,G	NA,1	NA,-inf	NA,inf	NA,0.509352	0.000190347	0.00019055
3	chr3:123569850:A:G	123569850	NA,G	NA,A	NA,1	NA,inf	NA,inf	NA,0.462934	0.000190337	0.000190518
3	chr3:122834050:T:A	122834050	NA,A	NA,T	NA,1	NA,-inf	NA,inf	NA,0.607489	0.000190322	0.000190532
3	chr3:123383428:T:C	123383428	NA,C	NA,T	NA,1	NA,inf	NA,inf	NA,0.676722	0.000189855	0.000190077
3	chr3:123617665:T:G	123617665	NA,G	NA,T	NA,1	NA,-inf	NA,inf	NA,0.73239	0.000189754	0.000190004
3	chr3:123503716:A:C	123503716	NA,C	NA,A	NA,1	NA,inf	NA,inf	NA,0.494081	0.000189717	0.000189906
3	chr3:123214482:G:A	123214482	A,A	G,G	1,1	inf,-inf	inf,inf	0.93614,1.19865	0.000189256	0.000189669
3	chr3:122675149:G:A	122675149	NA,A	NA,G	NA,1	NA,inf	NA,inf	NA,0.521422	0.000189214	0.000189408
3	chr3:123603229:G:A	123603229	NA,A	NA,G	NA,1	NA,-inf	NA,inf	NA,0.724296	0.00018919	0.00018939
3	chr3:122637352:C:A	122637352	NA,A	NA,C	NA,1	NA,-inf	NA,inf	NA,0.689703	0.000188932	0.000189147
3	chr3:123348715:G:C	123348715	NA,C	NA,G	NA,1	NA,-inf	NA,inf	NA,0.640829	0.000188837	0.000189065
3	chr3:122914160:G:A	122914160	NA,A	NA,G	NA,1	NA,-inf	NA,inf	NA,0.682531	0.000188739	0.000188963
3	chr3:122642672:A:G	122642672	NA,G	NA,A	NA,1	NA,-inf	NA,inf	NA,0.592459	0.000188697	0.000188892
3	chr3:122769384:G:A	122769384	NA,A	NA,G	NA,1	NA,-inf	NA,inf	NA,0.597712	0.000188696	0.000188903
3	chr3:122824844:C:T	122824844	NA,T	NA,C	NA,1	NA,-inf	NA,inf	NA,0.599621	0.00018842	0.000188628
3	chr3:123585709:G:C	123585709	NA,C	NA,G	NA,1	NA,inf	NA,inf	NA,0.461888	0.000188317	0.000188497
3	chr3:122899520:C:T	122899520	NA,T	NA,C	NA,1	NA,-inf	NA,inf	NA,0.624504	0.000188182	0.000188386
3	chr3:123442496:G:A	123442496	A,A	G,G	1,1	inf,inf	inf,inf	1.5678,1.27362	0.000188154	0.000188706
3	chr3:123588203:A:G	123588203	NA,G	NA,A	NA,1	NA,-inf	NA,inf	NA,0.719019	0.000188093	0.000188291
3	chr3:123586362:G:A	123586362	NA,A	NA,G	NA,1	NA,inf	NA,inf	NA,0.490327	0.000188045	0.00018823
3	chr3:122915039:T:C	122915039	NA,C	NA,T	NA,1	NA,-inf	NA,inf	NA,0.677884	0.000187456	0.000187679
3	chr3:123168554:G:A	123168554	NA,A	NA,G	NA,1	NA,-inf	NA,inf	NA,0.647742	0.000187387	0.000187596
3	chr3:123302585:A:G	123302585	NA,G	NA,A	NA,1	NA,inf	NA,inf	NA,0.572115	0.00018716	0.000187343
3	chr3:123292345:G:A	123292345	A,A	G,G	1,1	-inf,inf	inf,inf	0.99241,1.29354	0.000186293	0.00018691
3	chr3:123237827:A:G	123237827	NA,G	NA,A	NA,1	NA,inf	NA,inf	NA,0.401122	0.000186138	0.000186293
3	chr3:123496656:C:G	123496656	NA,G	NA,C	NA,1	NA,-inf	NA,inf	NA,0.532456	0.000186059	0.000186266
3	chr3:122687660:C:T	122687660	NA,T	NA,C	NA,1	NA,-inf	NA,inf	NA,0.575264	0.000185385	0.000185594
3	chr3:122696482:G:A	122696482	NA,A	NA,G	NA,1	NA,-inf	NA,inf	NA,0.57475	0.000185314	0.000185516
3	chr3:123606558:TTGAG:T	123606558	NA,T	NA,TTGAG	NA,1	NA,-inf	NA,inf	NA,0.707046	0.000185188	0.000185384
3	chr3:123264752:C:T	123264752	NA,T	NA,C	NA,1	NA,-inf	NA,inf	NA,0.635228	0.00018511	0.000185325
3	chr3:122913454:A:G	122913454	NA,G	NA,A	NA,1	NA,-inf	NA,inf	NA,0.666644	0.000185011	0.00018523
3	chr3:123172068:T:C	123172068	NA,C	NA,T	NA,1	NA,-inf	NA,inf	NA,0.560815	0.000184972	0.000185181
3	chr3:123494079:C:T	123494079	NA,T	NA,C	NA,1	NA,inf	NA,inf	NA,0.477421	0.000184944	0.000185128
3	chr3:122690803:C:T	122690803	T,NA	C,NA	1,NA	-inf,NA	inf,NA	0.673055,NA	0.000184756	0.000184968
3	chr3:123603207:C:T	123603207	NA,T	NA,C	NA,1	NA,inf	NA,inf	NA,0.451254	0.000184597	0.000184771
3	chr3:123560048:C:G	123560048	G,NA	C,NA	1,NA	inf,NA	inf,NA	0.645247,NA	0.000184548	0.000184671
3	chr3:123287077:A:G	123287077	NA,G	NA,A	NA,1	NA,-inf	NA,inf	NA,0.701301	0.00018449	0.000184687
3	chr3:123601105:C:T	123601105	NA,T	NA,C	NA,1	NA,inf	NA,inf	NA,0.450668	0.000184432	0.000184606
3	chr3:123592453:G:A	123592453	NA,A	NA,G	NA,1	NA,inf	NA,inf	NA,0.450392	0.000184365	0.000184538
3	chr3:123588134:C:A	123588134	NA,A	NA,C	NA,1	NA,inf	NA,inf	NA,0.450382	0.000184352	0.000184526
3	chr3:123017259:G:A	123017259	NA,A	NA,G	NA,1	NA,inf	NA,inf	NA,0.401287	0.000184328	0.0001845
3	chr3:123388539:G:A	123388539	NA,A	NA,G	NA,1	NA,-inf	NA,inf	NA,0.71238	0.000184216	0.000184446
3	chr3:123601609:A:G	123601609	NA,G	NA,A	NA,1	NA,inf	NA,inf	NA,0.4493	0.000184038	0.000184212
3	chr3:123600389:A:G	123600389	NA,G	NA,A	NA,1	NA,inf	NA,inf	NA,0.449388	0.000184036	0.000184209
3	chr3:123312466:T:C	123312466	NA,C	NA,T	NA,1	NA,-inf	NA,inf	NA,0.201787	0.000183661	0.000183789
3	chr3:122914930:A:AAAATTATGGCTTAGTTATTTT	122914930	NA,AAAATTATGGCTTAGTTATTTT	NA,A	NA,1	NA,-inf	NA,inf	NA,0.661892	0.000183644	0.000183862
3	chr3:123034583:T:C	123034583	NA,C	NA,T	NA,1	NA,inf	NA,inf	NA,0.473529	0.000183486	0.000183672
3	chr3:123009610:A:G	123009610	G,G	A,A	1,1	-inf,-inf	inf,inf	0.964753,1.57642	0.000183358	0.00018357
3	chr3:123404379:G:A	123404379	NA,A	NA,G	NA,1	NA,-inf	NA,inf	NA,0.671155	0.000182964	0.000183188
3	chr3:123404380:C:T	123404380	NA,T	NA,C	NA,1	NA,-inf	NA,inf	NA,0.671155	0.000182964	0.000183188
3	chr3:122799490:G:A	122799490	NA,A	NA,G	NA,1	NA,inf	NA,inf	NA,0.470504	0.000182795	0.00018298
3	chr3:122641488:T:A	122641488	NA,A	NA,T	NA,1	NA,-inf	NA,inf	NA,0.685482	0.000182552	0.000182764
3	chr3:123595755:G:T	123595755	NA,T	NA,G	NA,1	NA,-inf	NA,inf	NA,0.695093	0.000182418	0.00018261
3	chr3:123405964:A:C	123405964	C,C	A,A	1,1	inf,-inf	inf,inf	4.24207,0.975597	0.000182285	0.000829805
3	chr3:123019158:G:A	123019158	NA,A	NA,G	NA,1	NA,-inf	NA,inf	NA,0.610194	0.000182267	0.000182472
3	chr3:122659129:T:C	122659129	NA,C	NA,T	NA,1	NA,inf	NA,inf	NA,0.433685	0.000182115	0.000182286
3	chr3:123031570:G:A	123031570	NA,A	NA,G	NA,1	NA,inf	NA,inf	NA,0.468029	0.000181965	0.00018215
3	chr3:123118113:C:T	123118113	T,NA	C,NA	1,NA	-inf,NA	inf,NA	1.42204,NA	0.000181469	0.00018155
3	chr3:123334149:T:C	123334149	NA,C	NA,T	NA,1	NA,-inf	NA,inf	NA,0.579307	0.000180887	0.000181095
3	chr3:122962010:G:A	122962010	NA,A	NA,G	NA,1	NA,-inf	NA,inf	NA,0.616737	0.000180811	0.000181018
3	chr3:122814616:T:C	122814616	NA,C	NA,T	NA,1	NA,-inf	NA,inf	NA,0.589455	0.000180721	0.000180916
3	chr3:122916291:T:C	122916291	NA,C	NA,T	NA,1	NA,-inf	NA,inf	NA,0.584129	0.000180705	0.000180906
3	chr3:123529099:ATTTTC:A	123529099	NA,A	NA,ATTTTC	NA,1	NA,-inf	NA,inf	NA,0.556484	0.000180605	0.000180785
3	chr3:123464044:A:G	123464044	NA,G	NA,A	NA,1	NA,-inf	NA,inf	NA,0.608719	0.000180474	0.000180697
3	chr3:123454577:T:C	123454577	NA,C	NA,T	NA,1	NA,inf	NA,inf	NA,0.440444	0.000180307	0.000180486
3	chr3:123588611:C:T	123588611	NA,T	NA,C	NA,1	NA,inf	NA,inf	NA,0.436675	0.000180017	0.000180187
3	chr3:123443174:T:C	123443174	NA,C	NA,T	NA,1	NA,inf	NA,inf	NA,0.431013	0.000179742	0.000179919
3	chr3:123216417:C:G	123216417	NA,G	NA,C	NA,1	NA,inf	NA,inf	NA,0.455608	0.000179702	0.000179882
3	chr3:122771974:TA:T	122771974	NA,T	NA,TA	NA,1	NA,inf	NA,inf	NA,0.446698	0.000179557	0.000179737
3	chr3:123480277:G:A	123480277	NA,A	NA,G	NA,1	NA,-inf	NA,inf	NA,0.596254	0.000179295	0.000179501
3	chr3:123214908:T:C	123214908	C,C	T,T	1,1	inf,-inf	inf,inf	0.918844,1.1685	0.00017923	0.000179608
3	chr3:122756079:T:C	122756079	NA,C	NA,T	NA,1	NA,-inf	NA,inf	NA,0.557927	0.000178781	0.000178977
3	chr3:122815000:C:G	122815000	NA,G	NA,C	NA,1	NA,-inf	NA,inf	NA,0.580548	0.000178553	0.000178746
3	chr3:123200535:T:G	123200535	NA,G	NA,T	NA,1	NA,-inf	NA,inf	NA,0.659073	0.000178522	0.000178729
3	chr3:122945417:A:C	122945417	NA,C	NA,A	NA,1	NA,-inf	NA,inf	NA,0.605956	0.00017828	0.000178483
3	chr3:123307099:G:C	123307099	NA,C	NA,G	NA,1	NA,inf	NA,inf	NA,0.537297	0.000178229	0.000178404
3	chr3:123307264:C:G	123307264	NA,G	NA,C	NA,1	NA,inf	NA,inf	NA,0.5371	0.000178188	0.000178363
3	chr3:122853497:GC:AC	122853497	NA,AC	NA,GC	NA,1	NA,-inf	NA,inf	NA,0.577983	0.000177921	0.000178113
3	chr3:123403647:T:C	123403647	C,C	T,T	1,1	inf,-inf	inf,inf	4.19595,0.974924	0.0001779	0.000759024
3	chr3:122888953:C:T	122888953	NA,T	NA,C	NA,1	NA,inf	NA,inf	NA,0.648188	0.000177759	0.000177961
3	chr3:122813228:G:A	122813228	NA,A	NA,G	NA,1	NA,-inf	NA,inf	NA,0.576966	0.000177621	0.000177813
3	chr3:122945450:G:A	122945450	NA,A	NA,G	NA,1	NA,-inf	NA,inf	NA,0.521195	0.000177581	0.000177782
3	chr3:123042730:C:T	123042730	NA,T	NA,C	NA,1	NA,inf	NA,inf	NA,0.45417	0.000177493	0.000177674
3	chr3:123334412:T:C	123334412	NA,C	NA,T	NA,1	NA,-inf	NA,inf	NA,0.573143	0.000177218	0.000177434
3	chr3:122854422:G:A	122854422	NA,A	NA,G	NA,1	NA,-inf	NA,inf	NA,0.575667	0.000177212	0.000177404
3	chr3:123438217:G:A	123438217	NA,A	NA,G	NA,1	NA,-inf	NA,inf	NA,0.561646	0.00017715	0.000177347
3	chr3:123337759:T:C	123337759	NA,C	NA,T	NA,1	NA,-inf	NA,inf	NA,0.57522	0.000176969	0.000177185
3	chr3:122654623:G:A	122654623	NA,A	NA,G	NA,1	NA,-inf	NA,inf	NA,0.559391	0.00017696	0.000177151
3	chr3:123393353:AC:A	123393353	A,A	AC,AC	1,1	-inf,-inf	inf,inf	4.10616,0.0924815	0.000176914	0.000180383
3	chr3:123397710:ATCT:A	123397710	NA,A	NA,ATCT	NA,1	NA,-inf	NA,inf	NA,0.575975	0.000176823	0.000177029
3	chr3:123382783:G:C	123382783	NA,C	NA,G	NA,1	NA,inf	NA,inf	NA,0.427776	0.000176809	0.000176977
3	chr3:123304768:C:T	123304768	T,T	C,C	1,1	inf,inf	inf,inf	0.608076,1.84931	0.000176721	0.000176853
3	chr3:122992118:T:C	122992118	NA,C	NA,T	NA,1	NA,-inf	NA,inf	NA,0.554085	0.00017665	0.000176838
3	chr3:122665460:A:G	122665460	NA,G	NA,A	NA,1	NA,inf	NA,inf	NA,0.442854	0.000176542	0.000176712
3	chr3:122851437:T:C	122851437	NA,C	NA,T	NA,1	NA,-inf	NA,inf	NA,0.572283	0.000176539	0.000176729
3	chr3:123424294:C:A	123424294	NA,A	NA,C	NA,1	NA,-inf	NA,inf	NA,0.67885	0.000176262	0.000176462
3	chr3:122800525:G:A	122800525	NA,A	NA,G	NA,1	NA,inf	NA,inf	NA,0.433769	0.000176002	0.000176179
3	chr3:123312195:G:A	123312195	A,A	G,G	1,1	inf,-inf	inf,inf	0.0248358,1.42634	0.000175752	0.000175839
3	chr3:123465322:GC:G	123465322	NA,G	NA,GC	NA,1	NA,-inf	NA,inf	NA,0.588417	0.00017566	0.000175877
3	chr3:122847875:T:C	122847875	NA,C	NA,T	NA,1	NA,-inf	NA,inf	NA,0.568499	0.000175656	0.000175846
3	chr3:122846102:C:T	122846102	NA,T	NA,C	NA,1	NA,-inf	NA,inf	NA,0.568499	0.000175656	0.000175846
3	chr3:122842910:C:T	122842910	NA,T	NA,C	NA,1	NA,-inf	NA,inf	NA,0.568265	0.000175597	0.000175787
3	chr3:122839282:T:C	122839282	NA,C	NA,T	NA,1	NA,-inf	NA,inf	NA,0.568197	0.000175581	0.000175771
3	chr3:122836531:C:T	122836531	NA,T	NA,C	NA,1	NA,-inf	NA,inf	NA,0.567794	0.000175487	0.000175676
3	chr3:122759193:AC:A	122759193	NA,A	NA,AC	NA,1	NA,-inf	NA,inf	NA,0.547426	0.000175337	0.00017553
3	chr3:122644837:A:G	122644837	NA,G	NA,A	NA,1	NA,-inf	NA,inf	NA,0.651008	0.000175305	0.000175508
3	chr3:123040554:C:T	123040554	NA,T	NA,C	NA,1	NA,inf	NA,inf	NA,0.458218	0.000175168	0.000175351
3	chr3:122907599:C:T	122907599	NA,T	NA,C	NA,1	NA,-inf	NA,inf	NA,0.51716	0.000175143	0.000175333
3	chr3:122824563:T:A	122824563	NA,A	NA,T	NA,1	NA,-inf	NA,inf	NA,0.565242	0.000174891	0.00017508
3	chr3:122664420:T:C	122664420	NA,C	NA,T	NA,1	NA,inf	NA,inf	NA,0.435943	0.000174735	0.000174903
3	chr3:122902982:C:T	122902982	NA,T	NA,C	NA,1	NA,-inf	NA,inf	NA,0.59052	0.000174632	0.000174825
3	chr3:123379676:G:A	123379676	A,A	G,G	1,1	-inf,-inf	inf,inf	3.36366,0.00378568	0.000174526	0.000175665
3	chr3:122803482:C:G	122803482	G,NA	C,NA	1,NA	-inf,NA	inf,NA	0.815893,NA	0.000174443	0.000174596
3	chr3:123583437:T:A	123583437	A,NA	T,NA	1,NA	inf,NA	inf,NA	0.484757,NA	0.000174095	0.000174237
3	chr3:122961211:G:A	122961211	NA,A	NA,G	NA,1	NA,inf	NA,inf	NA,0.419302	0.000174091	0.000174259
3	chr3:123448732:C:G	123448732	G,G	C,C	1,1	inf,inf	inf,inf	1.25156,1.61331	0.000173964	0.00017447
3	chr3:123144921:A:G	123144921	NA,G	NA,A	NA,1	NA,-inf	NA,inf	NA,0.571206	0.000173865	0.000174068
3	chr3:123196400:G:A	123196400	NA,A	NA,G	NA,1	NA,-inf	NA,inf	NA,0.638026	0.000173837	0.000174038
3	chr3:123145644:A:G	123145644	NA,G	NA,A	NA,1	NA,-inf	NA,inf	NA,0.570186	0.000173644	0.000173847
3	chr3:122851947:A:G	122851947	NA,G	NA,A	NA,1	NA,-inf	NA,inf	NA,0.559926	0.000173642	0.000173829
3	chr3:122891782:A:G	122891782	NA,G	NA,A	NA,1	NA,-inf	NA,inf	NA,0.556993	0.00017357	0.000173757
3	chr3:123035906:C:T	123035906	NA,T	NA,C	NA,1	NA,-inf	NA,inf	NA,0.439936	0.000173547	0.000173722
3	chr3:123338118:AC:A	123338118	NA,A	NA,AC	NA,1	NA,-inf	NA,inf	NA,0.557107	0.000173462	0.000173673
3	chr3:123109378:C:T	123109378	NA,T	NA,C	NA,1	NA,-inf	NA,inf	NA,0.559864	0.00017345	0.000173638
3	chr3:123461868:T:C	123461868	NA,C	NA,T	NA,1	NA,inf	NA,inf	NA,0.437302	0.000173229	0.000173407
3	chr3:122805700:G:A	122805700	NA,A	NA,G	NA,1	NA,inf	NA,inf	NA,0.42169	0.000173102	0.000173277
3	chr3:122870809:A:G	122870809	NA,G	NA,A	NA,1	NA,-inf	NA,inf	NA,0.422882	0.000173059	0.00017323
3	chr3:123540512:C:T	123540512	T,NA	C,NA	1,NA	-inf,NA	inf,NA	0.944755,NA	0.000172924	0.000173221
3	chr3:123040287:T:C	123040287	NA,C	NA,T	NA,1	NA,inf	NA,inf	NA,0.435466	0.000172577	0.000172753
3	chr3:123040804:C:G	123040804	NA,G	NA,C	NA,1	NA,inf	NA,inf	NA,0.367288	0.000172444	0.00017261
3	chr3:122838598:C:T	122838598	NA,T	NA,C	NA,1	NA,-inf	NA,inf	NA,0.55389	0.000172414	0.0001726
3	chr3:122904786:A:G	122904786	NA,G	NA,A	NA,1	NA,-inf	NA,inf	NA,0.566036	0.0001723	0.000172487
3	chr3:122650890:T:C	122650890	NA,C	NA,T	NA,1	NA,inf	NA,inf	NA,0.438032	0.000171485	0.000171657
3	chr3:122965252:C:G	122965252	G,NA	C,NA	1,NA	inf,NA	inf,NA	1.13415,NA	0.000171485	0.000171692
3	chr3:123440099:C:T	123440099	T,T	C,C	1,1	-inf,-inf	inf,inf	1.67334,0.0965472	0.000171117	0.000171491
3	chr3:122722465:T:C	122722465	NA,C	NA,T	NA,1	NA,inf	NA,inf	NA,0.412615	0.00017108	0.00017125
3	chr3:123441634:C:T	123441634	NA,T	NA,C	NA,1	NA,inf	NA,inf	NA,0.421007	0.000170976	0.00017115
3	chr3:122916708:G:A	122916708	NA,A	NA,G	NA,1	NA,-inf	NA,inf	NA,0.543085	0.000170856	0.000171046
3	chr3:122890217:G:C	122890217	NA,C	NA,G	NA,1	NA,-inf	NA,inf	NA,0.377676	0.000170626	0.000170792
3	chr3:122971544:C:G	122971544	NA,G	NA,C	NA,1	NA,inf	NA,inf	NA,0.417922	0.000170529	0.000170702
3	chr3:123597337:A:G	123597337	NA,G	NA,A	NA,1	NA,-inf	NA,inf	NA,0.537729	0.000170412	0.000170605
3	chr3:123358865:G:A	123358865	NA,A	NA,G	NA,1	NA,-inf	NA,inf	NA,0.610249	0.00017041	0.000170621
3	chr3:123045956:C:A	123045956	NA,A	NA,C	NA,1	NA,inf	NA,inf	NA,0.421841	0.000170314	0.000170488
3	chr3:123459471:G:A	123459471	NA,A	NA,G	NA,1	NA,inf	NA,inf	NA,0.591939	0.000170092	0.000170271
3	chr3:122625982:C:T	122625982	NA,T	NA,C	NA,1	NA,-inf	NA,inf	NA,0.54438	0.00017008	0.000170268
3	chr3:122773692:C:T	122773692	NA,T	NA,C	NA,1	NA,inf	NA,inf	NA,0.422452	0.000170047	0.00017022
3	chr3:122838260:T:C	122838260	NA,C	NA,T	NA,1	NA,-inf	NA,inf	NA,0.544026	0.000170021	0.000170205
3	chr3:122660767:G:A	122660767	A,A	G,G	1,1	-inf,inf	inf,inf	1.20045,0.736266	0.000169872	0.000170111
3	chr3:123446357:A:G	123446357	NA,G	NA,A	NA,1	NA,inf	NA,inf	NA,0.423438	0.000169752	0.000169927
3	chr3:122629757:G:A	122629757	NA,A	NA,G	NA,1	NA,inf	NA,inf	NA,0.462851	0.000169638	0.000169813
3	chr3:122663229:G:T	122663229	NA,T	NA,G	NA,1	NA,inf	NA,inf	NA,0.458824	0.00016944	0.000169616
3	chr3:122741757:A:C	122741757	NA,C	NA,A	NA,1	NA,inf	NA,inf	NA,0.419838	0.000169412	0.000169584
3	chr3:122930033:G:C	122930033	C,NA	G,NA	1,NA	-inf,NA	inf,NA	0.691985,NA	0.000169311	0.000169449
3	chr3:122857735:G:A	122857735	NA,A	NA,G	NA,1	NA,-inf	NA,inf	NA,0.529538	0.00016905	0.000169238
3	chr3:123375092:C:T	123375092	T,T	C,C	1,1	-inf,inf	inf,inf	3.27505,0.0756573	0.00016898	0.000169936
3	chr3:122890131:C:T	122890131	NA,T	NA,C	NA,1	NA,-inf	NA,inf	NA,0.52168	0.000168452	0.000168638
3	chr3:123373698:G:A	123373698	NA,A	NA,G	NA,1	NA,-inf	NA,inf	NA,0.556675	0.000168438	0.00016864
3	chr3:123013611:C:T	123013611	NA,T	NA,C	NA,1	NA,-inf	NA,inf	NA,0.504806	0.000168268	0.000168447
3	chr3:122616896:G:A	122616896	NA,A	NA,G	NA,1	NA,-inf	NA,inf	NA,0.608265	0.000168127	0.000168325
3	chr3:123596978:G:A	123596978	NA,A	NA,G	NA,1	NA,-inf	NA,inf	NA,0.630761	0.000167997	0.000168174
3	chr3:123326218:C:T	123326218	NA,T	NA,C	NA,1	NA,inf	NA,inf	NA,0.492396	0.000167962	0.000168127
3	chr3:123283216:C:A	123283216	NA,A	NA,C	NA,1	NA,-inf	NA,inf	NA,0.599146	0.000167845	0.000168043
3	chr3:123434662:T:C	123434662	NA,C	NA,T	NA,1	NA,-inf	NA,inf	NA,0.460567	0.000167837	0.000168021
3	chr3:123083188:G:T	123083188	NA,T	NA,G	NA,1	NA,-inf	NA,inf	NA,0.573683	0.000167773	0.000167964
3	chr3:123449661:C:T	123449661	NA,T	NA,C	NA,1	NA,inf	NA,inf	NA,0.414096	0.000167617	0.000167789
3	chr3:122925049:G:A	122925049	NA,A	NA,G	NA,1	NA,-inf	NA,inf	NA,0.521945	0.000167206	0.000167391
3	chr3:123032184:C:G	123032184	NA,G	NA,C	NA,1	NA,-inf	NA,inf	NA,0.477335	0.000167025	0.000167205
3	chr3:123283217:A:C	123283217	NA,C	NA,A	NA,1	NA,-inf	NA,inf	NA,0.59473	0.000167021	0.000167217
3	chr3:123172323:A:T	123172323	NA,T	NA,A	NA,1	NA,-inf	NA,inf	NA,0.420064	0.000166907	0.000167074
3	chr3:123597531:A:G	123597531	NA,G	NA,A	NA,1	NA,-inf	NA,inf	NA,0.511769	0.000166721	0.00016691
3	chr3:123391477:A:G	123391477	NA,G	NA,A	NA,1	NA,inf	NA,inf	NA,0.31997	0.000166492	0.000166634
3	chr3:123209947:A:C	123209947	C,C	A,A	1,1	inf,inf	inf,inf	0.647006,1.9943	0.00016645	0.00016661
3	chr3:123154800:T:C	123154800	NA,C	NA,T	NA,1	NA,-inf	NA,inf	NA,0.47139	0.00016643	0.000166611
3	chr3:122777900:T:C	122777900	NA,C	NA,T	NA,1	NA,-inf	NA,inf	NA,0.528855	0.000166223	0.000166406
3	chr3:123463982:G:GCTA	123463982	NA,GCTA	NA,G	NA,1	NA,-inf	NA,inf	NA,0.620601	0.000166204	0.000166389
3	chr3:122855418:C:T	122855418	T,NA	C,NA	1,NA	-inf,NA	inf,NA	0.60164,NA	0.000165597	0.000165784
3	chr3:123577896:C:T	123577896	NA,T	NA,C	NA,1	NA,-inf	NA,inf	NA,0.510829	0.000165567	0.000165753
3	chr3:123572511:G:C	123572511	NA,C	NA,G	NA,1	NA,inf	NA,inf	NA,0.459381	0.000165559	0.000165723
3	chr3:123502395:AAAGTT:A	123502395	NA,A	NA,AAAGTT	NA,1	NA,-inf	NA,inf	NA,0.421448	0.000165542	0.000165718
3	chr3:123569305:G:A	123569305	NA,A	NA,G	NA,1	NA,inf	NA,inf	NA,0.394817	0.000165417	0.000165581
3	chr3:123462613:A:C	123462613	NA,C	NA,A	NA,1	NA,-inf	NA,inf	NA,0.615431	0.000165165	0.000165349
3	chr3:123282616:A:G	123282616	NA,G	NA,A	NA,1	NA,-inf	NA,inf	NA,0.469225	0.000164749	0.000164927
3	chr3:123328451:C:T	123328451	NA,T	NA,C	NA,1	NA,inf	NA,inf	NA,0.579165	0.000164708	0.000164893
3	chr3:123372982:T:C	123372982	NA,C	NA,T	NA,1	NA,inf	NA,inf	NA,0.301131	0.00016462	0.000164777
3	chr3:122766943:T:C	122766943	NA,C	NA,T	NA,1	NA,inf	NA,inf	NA,0.39945	0.000164577	0.000164744
3	chr3:123050684:C:G	123050684	NA,G	NA,C	NA,1	NA,inf	NA,inf	NA,0.420078	0.000164545	0.000164716
3	chr3:123050673:G:A	123050673	NA,A	NA,G	NA,1	NA,inf	NA,inf	NA,0.419999	0.000164527	0.000164698
3	chr3:122969606:C:T	122969606	NA,T	NA,C	NA,1	NA,inf	NA,inf	NA,0.392043	0.000164393	0.000164559
3	chr3:123467991:C:T	123467991	NA,T	NA,C	NA,1	NA,-inf	NA,inf	NA,0.678097	0.000164126	0.000164343
3	chr3:122742083:C:T	122742083	NA,T	NA,C	NA,1	NA,-inf	NA,inf	NA,0.514924	0.000164045	0.000164222
3	chr3:122986174:G:A	122986174	NA,A	NA,G	NA,1	NA,-inf	NA,inf	NA,0.544185	0.000163989	0.000164172
3	chr3:123516542:A:T	123516542	NA,T	NA,A	NA,1	NA,-inf	NA,inf	NA,0.500285	0.00016398	0.000164163
3	chr3:123338888:C:CAGGA	123338888	NA,CAGGA	NA,C	NA,1	NA,-inf	NA,inf	NA,0.602747	0.000163961	0.000164159
3	chr3:123391305:AC:A	123391305	NA,A	NA,AC	NA,1	NA,inf	NA,inf	NA,0.310239	0.000163949	0.000164089
3	chr3:123532445:A:C	123532445	NA,C	NA,A	NA,1	NA,-inf	NA,inf	NA,0.50017	0.000163886	0.000164069
3	chr3:122669465:A:G	122669465	NA,G	NA,A	NA,1	NA,inf	NA,inf	NA,0.390449	0.000163815	0.000163974
3	chr3:123164031:A:C	123164031	NA,C	NA,A	NA,1	NA,-inf	NA,inf	NA,0.544401	0.000163683	0.000163864
3	chr3:123338887:C:CA	123338887	NA,CA	NA,C	NA,1	NA,-inf	NA,inf	NA,0.60127	0.000163669	0.000163867
3	chr3:123338890:GGCCC:G	123338890	NA,G	NA,GGCCC	NA,1	NA,-inf	NA,inf	NA,0.60127	0.000163669	0.000163867
3	chr3:123527250:G:A	123527250	NA,A	NA,G	NA,1	NA,-inf	NA,inf	NA,0.498955	0.000163627	0.00016381
3	chr3:123164947:G:A	123164947	NA,A	NA,G	NA,1	NA,-inf	NA,inf	NA,0.543411	0.000163481	0.000163662
3	chr3:122691564:T:A	122691564	NA,A	NA,T	NA,1	NA,-inf	NA,inf	NA,0.462477	0.000163463	0.000163642
3	chr3:123560377:G:A	123560377	NA,A	NA,G	NA,1	NA,inf	NA,inf	NA,0.450836	0.000163454	0.000163615
3	chr3:123343395:G:A	123343395	NA,A	NA,G	NA,1	NA,-inf	NA,inf	NA,0.636448	0.000163211	0.000163439
3	chr3:123551265:A:C	123551265	NA,C	NA,A	NA,1	NA,inf	NA,inf	NA,0.449047	0.000163051	0.000163212
3	chr3:122864042:C:T	122864042	NA,T	NA,C	NA,1	NA,-inf	NA,inf	NA,0.496445	0.000162985	0.000163166
3	chr3:123562104:G:A	123562104	NA,A	NA,G	NA,1	NA,-inf	NA,inf	NA,0.496239	0.000162917	0.000163099
3	chr3:123118702:T:C	123118702	C,NA	T,NA	1,NA	-inf,NA	inf,NA	0.161516,NA	0.00016273	0.000163002
3	chr3:123560679:C:G	123560679	NA,G	NA,C	NA,1	NA,inf	NA,inf	NA,0.447234	0.000162656	0.000162817
3	chr3:123560876:G:A	123560876	NA,A	NA,G	NA,1	NA,inf	NA,inf	NA,0.447234	0.000162656	0.000162817
3	chr3:123561226:T:C	123561226	NA,C	NA,T	NA,1	NA,inf	NA,inf	NA,0.447234	0.000162656	0.000162817
3	chr3:122968070:G:A	122968070	NA,A	NA,G	NA,1	NA,inf	NA,inf	NA,0.384285	0.00016262	0.000162785
3	chr3:122908649:GT:G	122908649	NA,G	NA,GT	NA,1	NA,-inf	NA,inf	NA,0.532679	0.000162502	0.000162681
3	chr3:123046245:C:T	123046245	NA,T	NA,C	NA,1	NA,-inf	NA,inf	NA,0.49854	0.000162434	0.000162623
3	chr3:123446820:G:C	123446820	NA,C	NA,G	NA,1	NA,inf	NA,inf	NA,0.611238	0.000162415	0.000162601
3	chr3:123565572:A:C	123565572	NA,C	NA,A	NA,1	NA,inf	NA,inf	NA,0.445605	0.000162304	0.000162464
3	chr3:123049450:G:A	123049450	NA,A	NA,G	NA,1	NA,inf	NA,inf	NA,0.393972	0.000162128	0.000162294
3	chr3:123544559:A:C	123544559	NA,C	NA,A	NA,1	NA,inf	NA,inf	NA,0.44473	0.000162112	0.000162272
3	chr3:123424781:C:T	123424781	NA,T	NA,C	NA,1	NA,inf	NA,inf	NA,0.414273	0.000161617	0.000161779
3	chr3:122619945:C:A	122619945	NA,A	NA,C	NA,1	NA,-inf	NA,inf	NA,0.570057	0.000161546	0.000161735
3	chr3:122739348:C:T	122739348	NA,T	NA,C	NA,1	NA,-inf	NA,inf	NA,0.469574	0.000161523	0.000161701
3	chr3:123142983:C:T	123142983	NA,T	NA,C	NA,1	NA,-inf	NA,inf	NA,0.525019	0.000161503	0.000161693
3	chr3:123516858:T:C	123516858	NA,C	NA,T	NA,1	NA,-inf	NA,inf	NA,0.486067	0.000161496	0.000161675
3	chr3:123532391:T:C	123532391	NA,C	NA,T	NA,1	NA,inf	NA,inf	NA,0.442678	0.000161445	0.000161605
3	chr3:122686002:C:A	122686002	NA,A	NA,C	NA,1	NA,-inf	NA,inf	NA,0.459504	0.000161398	0.000161573
3	chr3:123530433:G:A	123530433	NA,A	NA,G	NA,1	NA,-inf	NA,inf	NA,0.488532	0.000161366	0.000161546
3	chr3:123046349:C:T	123046349	T,T	C,C	1,1	inf,-inf	inf,inf	0.138272,1.60781	0.000161196	0.000161331
3	chr3:123458792:C:T	123458792	NA,T	NA,C	NA,1	NA,inf	NA,inf	NA,0.74635	0.00016086	0.000161139
3	chr3:123533395:C:T	123533395	NA,T	NA,C	NA,1	NA,inf	NA,inf	NA,0.43948	0.000160757	0.000160916
3	chr3:122892768:T:A	122892768	NA,A	NA,T	NA,1	NA,inf	NA,inf	NA,0.460109	0.000160747	0.000160918
3	chr3:123310575:C:T	123310575	T,NA	C,NA	1,NA	inf,NA	inf,NA	0.180101,NA	0.000160524	0.000160628
3	chr3:122626285:G:A	122626285	NA,A	NA,G	NA,1	NA,-inf	NA,inf	NA,0.47787	0.000160517	0.000160684
3	chr3:123343810:T:G	123343810	G,G	T,T	1,1	-inf,inf	inf,inf	0.105874,1.32824	0.000160506	0.00016058
3	chr3:122782998:T:C	122782998	NA,C	NA,T	NA,1	NA,inf	NA,inf	NA,0.368898	0.000160382	0.000160544
3	chr3:122721218:C:T	122721218	NA,T	NA,C	NA,1	NA,inf	NA,inf	NA,0.359225	0.000160327	0.000160489
3	chr3:123613892:A:T	123613892	NA,T	NA,A	NA,1	NA,inf	NA,inf	NA,0.359985	0.000160211	0.000160368
3	chr3:123551424:G:A	123551424	NA,A	NA,G	NA,1	NA,-inf	NA,inf	NA,0.48299	0.000160157	0.000160336
3	chr3:123077502:G:A	123077502	NA,A	NA,G	NA,1	NA,inf	NA,inf	NA,0.390398	0.000160137	0.000160298
3	chr3:123613908:A:T	123613908	NA,T	NA,A	NA,1	NA,inf	NA,inf	NA,0.359604	0.000160123	0.00016028
3	chr3:123568713:T:C	123568713	NA,C	NA,T	NA,1	NA,-inf	NA,inf	NA,0.482294	0.000160016	0.000160194
3	chr3:123386525:A:G	123386525	NA,G	NA,A	NA,1	NA,inf	NA,inf	NA,0.298779	0.000159768	0.000159906
3	chr3:123569103:G:A	123569103	NA,A	NA,G	NA,1	NA,inf	NA,inf	NA,0.434104	0.000159758	0.000159916
3	chr3:122917829:G:GATCAATGGTTTGATTTGAGGGTGTTTT	122917829	NA,GATCAATGGTTTGATTTGAGGGTGTTTT	NA,G	NA,1	NA,-inf	NA,inf	NA,0.439771	0.000159669	0.000159835
3	chr3:123521634:T:G	123521634	NA,G	NA,T	NA,1	NA,inf	NA,inf	NA,0.433966	0.000159623	0.000159781
3	chr3:122905872:T:C	122905872	NA,C	NA,T	NA,1	NA,-inf	NA,inf	NA,0.44871	0.000159568	0.00015974
3	chr3:123020544:G:A	123020544	NA,A	NA,G	NA,1	NA,inf	NA,inf	NA,0.325563	0.000159564	0.000159719
3	chr3:122934107:A:G	122934107	NA,G	NA,A	NA,1	NA,inf	NA,inf	NA,0.340947	0.000159343	0.000159501
3	chr3:123009148:G:C	123009148	NA,C	NA,G	NA,1	NA,inf	NA,inf	NA,0.324417	0.000159318	0.000159472
3	chr3:122980830:C:T	122980830	NA,T	NA,C	NA,1	NA,inf	NA,inf	NA,0.440496	0.000159291	0.000159457
3	chr3:122977629:C:A	122977629	NA,A	NA,C	NA,1	NA,inf	NA,inf	NA,0.440937	0.000159276	0.000159442
3	chr3:122924251:C:G	122924251	NA,G	NA,C	NA,1	NA,-inf	NA,inf	NA,0.437157	0.000159227	0.000159393
3	chr3:123461803:T:C	123461803	NA,C	NA,T	NA,1	NA,-inf	NA,inf	NA,0.583116	0.000158944	0.000159122
3	chr3:122668382:G:A	122668382	NA,A	NA,G	NA,1	NA,inf	NA,inf	NA,0.369328	0.000158917	0.000159071
3	chr3:123048503:T:G	123048503	NA,G	NA,T	NA,1	NA,inf	NA,inf	NA,0.376499	0.000158845	0.000159008
3	chr3:122947544:G:A	122947544	NA,A	NA,G	NA,1	NA,-inf	NA,inf	NA,0.457363	0.000158845	0.000159015
3	chr3:122722996:C:T	122722996	NA,T	NA,C	NA,1	NA,inf	NA,inf	NA,0.35236	0.000158784	0.000158944
3	chr3:123508997:A:T	123508997	NA,T	NA,A	NA,1	NA,-inf	NA,inf	NA,0.481683	0.000158524	0.000158705
3	chr3:123166742:G:A	123166742	NA,A	NA,G	NA,1	NA,inf	NA,inf	NA,0.307513	0.000158503	0.000158653
3	chr3:123109451:G:A	123109451	NA,A	NA,G	NA,1	NA,-inf	NA,inf	NA,0.488714	0.000158178	0.000158349
3	chr3:123001383:C:T	123001383	NA,T	NA,C	NA,1	NA,inf	NA,inf	NA,0.382795	0.000158128	0.000158286
3	chr3:122876296:G:A	122876296	NA,A	NA,G	NA,1	NA,inf	NA,inf	NA,0.405704	0.000158102	0.000158266
3	chr3:123536515:C:T	123536515	NA,T	NA,C	NA,1	NA,inf	NA,inf	NA,0.426562	0.000158083	0.00015824
3	chr3:123435352:A:G	123435352	NA,G	NA,A	NA,1	NA,inf	NA,inf	NA,0.577404	0.000158078	0.000158256
3	chr3:122915818:G:C	122915818	NA,C	NA,G	NA,1	NA,-inf	NA,inf	NA,0.432363	0.000158075	0.00015824
3	chr3:122614904:T:A	122614904	NA,A	NA,T	NA,1	NA,-inf	NA,inf	NA,0.507974	0.000157822	0.000157997
3	chr3:123044409:T:C	123044409	NA,C	NA,T	NA,1	NA,inf	NA,inf	NA,0.316753	0.000157662	0.000157816
3	chr3:123463529:C:G	123463529	NA,G	NA,C	NA,1	NA,inf	NA,inf	NA,0.369764	0.000157445	0.000157608
3	chr3:123439713:A:G	123439713	NA,G	NA,A	NA,1	NA,inf	NA,inf	NA,0.573394	0.000157378	0.000157555
3	chr3:122775681:T:C	122775681	NA,C	NA,T	NA,1	NA,-inf	NA,inf	NA,0.482197	0.000157108	0.000157277
3	chr3:122707627:A:C	122707627	NA,C	NA,A	NA,1	NA,inf	NA,inf	NA,0.344365	0.000156974	0.000157132
3	chr3:122721654:G:A	122721654	NA,A	NA,G	NA,1	NA,inf	NA,inf	NA,0.343429	0.000156788	0.000156946
3	chr3:123448402:G:A	123448402	NA,A	NA,G	NA,1	NA,inf	NA,inf	NA,0.579754	0.000156554	0.000156732
3	chr3:123081440:A:G	123081440	NA,G	NA,A	NA,1	NA,inf	NA,inf	NA,0.350767	0.000156508	0.000156665
3	chr3:122963080:A:G	122963080	NA,G	NA,A	NA,1	NA,inf	NA,inf	NA,0.36703	0.000156431	0.00015659
3	chr3:123011426:G:A	123011426	NA,A	NA,G	NA,1	NA,inf	NA,inf	NA,0.375532	0.000156268	0.00015643
3	chr3:123570748:C:T	123570748	NA,T	NA,C	NA,1	NA,-inf	NA,inf	NA,0.465681	0.000156268	0.000156443
3	chr3:123591045:G:A	123591045	NA,A	NA,G	NA,1	NA,-inf	NA,inf	NA,0.470532	0.000156164	0.000156339
3	chr3:123423904:G:A	123423904	NA,A	NA,G	NA,1	NA,inf	NA,inf	NA,0.563971	0.000156048	0.000156223
3	chr3:123397461:ACT:A	123397461	NA,A	NA,ACT	NA,1	NA,-inf	NA,inf	NA,0.478792	0.000155919	0.000156099
3	chr3:123033944:A:G	123033944	NA,G	NA,A	NA,1	NA,-inf	NA,inf	NA,0.453601	0.000155894	0.000156067
3	chr3:122652731:G:T	122652731	T,NA	G,NA	1,NA	inf,NA	inf,NA	1.04707,NA	0.000155831	0.000155968
3	chr3:123128924:A:T	123128924	NA,T	NA,A	NA,1	NA,-inf	NA,inf	NA,0.533003	0.000155774	0.000155947
3	chr3:122925335:T:C	122925335	C,C	T,T	1,1	-inf,-inf	inf,inf	1.73964,0.110391	0.000155744	0.000155874
3	chr3:122829075:C:G	122829075	NA,G	NA,C	NA,1	NA,inf	NA,inf	NA,0.334334	0.000155716	0.000155869
3	chr3:123129799:A:T	123129799	NA,T	NA,A	NA,1	NA,-inf	NA,inf	NA,0.532361	0.000155646	0.000155818
3	chr3:123561779:A:G	123561779	NA,G	NA,A	NA,1	NA,inf	NA,inf	NA,0.413979	0.000155625	0.00015578
3	chr3:123224594:G:A	123224594	NA,A	NA,G	NA,1	NA,-inf	NA,inf	NA,0.465349	0.000155568	0.000155736
3	chr3:122877650:G:T	122877650	NA,T	NA,G	NA,1	NA,inf	NA,inf	NA,0.377491	0.000155384	0.000155542
3	chr3:122981700:T:G	122981700	NA,G	NA,T	NA,1	NA,-inf	NA,inf	NA,0.435715	0.000155221	0.00015539
3	chr3:122792906:G:C	122792906	NA,C	NA,G	NA,1	NA,inf	NA,inf	NA,0.345823	0.000155218	0.000155376
3	chr3:122637268:C:G	122637268	NA,G	NA,C	NA,1	NA,-inf	NA,inf	NA,0.453781	0.000155177	0.000155339
3	chr3:123600035:T:C	123600035	NA,C	NA,T	NA,1	NA,-inf	NA,inf	NA,0.457651	0.000155147	0.000155322
3	chr3:123200155:T:TCAG	123200155	NA,TCAG	NA,T	NA,1	NA,-inf	NA,inf	NA,0.423831	0.000155139	0.000155318
3	chr3:122631156:A:G	122631156	NA,G	NA,A	NA,1	NA,-inf	NA,inf	NA,0.470857	0.00015495	0.000155123
3	chr3:123477400:G:A	123477400	NA,A	NA,G	NA,1	NA,-inf	NA,inf	NA,0.560569	0.000154925	0.000155097
3	chr3:123028604:TGTTTACAA:T	123028604	NA,T	NA,TGTTTACAA	NA,1	NA,inf	NA,inf	NA,0.366161	0.000154682	0.000154842
3	chr3:123332172:T:C	123332172	C,C	T,T	1,1	-inf,inf	inf,inf	1.07257,1.1347	0.000154588	0.000155532
3	chr3:123496175:C:T	123496175	NA,T	NA,C	NA,1	NA,-inf	NA,inf	NA,0.582963	0.000154576	0.000154776
3	chr3:123561613:A:T	123561613	NA,T	NA,A	NA,1	NA,inf	NA,inf	NA,0.407804	0.000154349	0.000154502
3	chr3:123410656:T:C	123410656	NA,C	NA,T	NA,1	NA,inf	NA,inf	NA,0.365477	0.000154252	0.000154404
3	chr3:123484560:C:G	123484560	NA,G	NA,C	NA,1	NA,-inf	NA,inf	NA,0.449428	0.000154197	0.000154371
3	chr3:122917773:C:T	122917773	NA,T	NA,C	NA,1	NA,-inf	NA,inf	NA,0.435834	0.000154143	0.00015431
3	chr3:123143091:G:C	123143091	NA,C	NA,G	NA,1	NA,inf	NA,inf	NA,0.426007	0.000154113	0.00015427
3	chr3:123432482:T:C	123432482	NA,C	NA,T	NA,1	NA,inf	NA,inf	NA,0.555199	0.000154093	0.000154267
3	chr3:122920498:A:C	122920498	NA,C	NA,A	NA,1	NA,-inf	NA,inf	NA,0.411994	0.000154024	0.000154185
3	chr3:123406310:C:T	123406310	NA,T	NA,C	NA,1	NA,inf	NA,inf	NA,0.36426	0.00015401	0.000154162
3	chr3:123406739:C:T	123406739	NA,T	NA,C	NA,1	NA,inf	NA,inf	NA,0.36426	0.00015401	0.000154162
3	chr3:122649555:A:G	122649555	NA,G	NA,A	NA,1	NA,inf	NA,inf	NA,0.358347	0.000153965	0.00015412
3	chr3:123561614:G:T	123561614	NA,T	NA,G	NA,1	NA,inf	NA,inf	NA,0.405688	0.000153923	0.000154076
3	chr3:123040670:C:T	123040670	NA,T	NA,C	NA,1	NA,inf	NA,inf	NA,0.367021	0.000153789	0.000153949
3	chr3:123378970:C:T	123378970	T,NA	C,NA	1,NA	-inf,NA	inf,NA	1.13081,NA	0.000153709	0.00015396
3	chr3:123044341:C:T	123044341	NA,T	NA,C	NA,1	NA,inf	NA,inf	NA,0.330679	0.000153675	0.000153828
3	chr3:122760524:G:A	122760524	NA,A	NA,G	NA,1	NA,inf	NA,inf	NA,0.336923	0.000153625	0.000153781
3	chr3:123040672:T:C	123040672	NA,C	NA,T	NA,1	NA,inf	NA,inf	NA,0.365905	0.00015356	0.00015372
3	chr3:123476935:T:C	123476935	NA,C	NA,T	NA,1	NA,-inf	NA,inf	NA,0.551238	0.000153525	0.000153695
3	chr3:122616717:C:G	122616717	NA,G	NA,C	NA,1	NA,-inf	NA,inf	NA,0.48382	0.000153449	0.000153619
3	chr3:122646937:T:C	122646937	NA,C	NA,T	NA,1	NA,inf	NA,inf	NA,0.371852	0.000153328	0.000153486
3	chr3:123522337:A:AG	123522337	NA,AG	NA,A	NA,1	NA,inf	NA,inf	NA,0.399037	0.000153223	0.000153374
3	chr3:122958351:A:C	122958351	C,C	A,A	1,1	-inf,-inf	inf,inf	1.48892,0.234763	0.000153189	0.00015334
3	chr3:123065804:T:C	123065804	NA,C	NA,T	NA,1	NA,inf	NA,inf	NA,0.472008	0.000153169	0.000153339
3	chr3:122634671:A:G	122634671	NA,G	NA,A	NA,1	NA,-inf	NA,inf	NA,0.437828	0.000153158	0.000153317
3	chr3:122639017:C:T	122639017	NA,T	NA,C	NA,1	NA,inf	NA,inf	NA,0.370626	0.000153076	0.000153233
3	chr3:122889618:CA:C	122889618	NA,C	NA,CA	NA,1	NA,-inf	NA,inf	NA,0.413274	0.000152984	0.000153143
3	chr3:122644240:G:A	122644240	NA,A	NA,G	NA,1	NA,inf	NA,inf	NA,0.369426	0.000152827	0.000152985
3	chr3:123001295:G:A	123001295	NA,A	NA,G	NA,1	NA,inf	NA,inf	NA,0.288816	0.000152685	0.000152833
3	chr3:123044819:A:G	123044819	NA,G	NA,A	NA,1	NA,inf	NA,inf	NA,0.294682	0.00015265	0.0001528
3	chr3:122618614:A:G	122618614	NA,G	NA,A	NA,1	NA,-inf	NA,inf	NA,0.478527	0.000152643	0.000152812
3	chr3:122619336:A:G	122619336	NA,G	NA,A	NA,1	NA,-inf	NA,inf	NA,0.478498	0.00015263	0.000152799
3	chr3:122784265:T:C	122784265	NA,C	NA,T	NA,1	NA,-inf	NA,inf	NA,0.424924	0.000152581	0.000152749
3	chr3:123473370:T:G	123473370	NA,G	NA,T	NA,1	NA,-inf	NA,inf	NA,0.509579	0.000152489	0.000152669
3	chr3:122745792:GGA:G	122745792	NA,G	NA,GGA	NA,1	NA,inf	NA,inf	NA,0.372275	0.000152454	0.000152615
3	chr3:123482086:A:G	123482086	NA,G	NA,A	NA,1	NA,-inf	NA,inf	NA,0.47106	0.000152398	0.000152571
3	chr3:123581501:T:C	123581501	NA,C	NA,T	NA,1	NA,-inf	NA,inf	NA,0.443043	0.000152313	0.000152483
3	chr3:123488747:A:G	123488747	NA,G	NA,A	NA,1	NA,inf	NA,inf	NA,0.378537	0.000152126	0.000152275
3	chr3:123054910:G:A	123054910	NA,A	NA,G	NA,1	NA,-inf	NA,inf	NA,0.454347	0.000152101	0.000152263
3	chr3:123064818:G:A	123064818	NA,A	NA,G	NA,1	NA,-inf	NA,inf	NA,0.47986	0.000152043	0.00015221
3	chr3:122762462:G:C	122762462	NA,C	NA,G	NA,1	NA,-inf	NA,inf	NA,0.411388	0.000151729	0.000151888
3	chr3:123592065:G:A	123592065	NA,A	NA,G	NA,1	NA,-inf	NA,inf	NA,0.491286	0.000151711	0.000151888
3	chr3:123361754:G:A	123361754	NA,A	NA,G	NA,1	NA,inf	NA,inf	NA,0.328752	0.000151684	0.000151838
3	chr3:123600921:C:T	123600921	NA,T	NA,C	NA,1	NA,-inf	NA,inf	NA,0.446941	0.000151665	0.000151835
3	chr3:122653802:T:G	122653802	NA,G	NA,T	NA,1	NA,inf	NA,inf	NA,0.346642	0.000151563	0.000151716
3	chr3:123105927:A:T	123105927	NA,T	NA,A	NA,1	NA,inf	NA,inf	NA,0.43302	0.000151055	0.000151224
3	chr3:122655887:T:G	122655887	NA,G	NA,T	NA,1	NA,inf	NA,inf	NA,0.344227	0.000151027	0.000151179
3	chr3:122961999:C:T	122961999	NA,T	NA,C	NA,1	NA,-inf	NA,inf	NA,0.373703	0.000151011	0.00015117
3	chr3:123085756:A:G	123085756	NA,G	NA,A	NA,1	NA,-inf	NA,inf	NA,0.483408	0.000150893	0.000151063
3	chr3:122709166:T:C	122709166	NA,C	NA,T	NA,1	NA,inf	NA,inf	NA,0.3156	0.000150853	0.000151005
3	chr3:122975982:T:G	122975982	NA,G	NA,T	NA,1	NA,-inf	NA,inf	NA,0.413581	0.000150831	0.000150996
3	chr3:123338326:T:C	123338326	NA,C	NA,T	NA,1	NA,-inf	NA,inf	NA,0.483393	0.000150769	0.000150946
3	chr3:123402455:G:T	123402455	NA,T	NA,G	NA,1	NA,inf	NA,inf	NA,0.348567	0.000150732	0.000150881
3	chr3:123399858:C:T	123399858	NA,T	NA,C	NA,1	NA,inf	NA,inf	NA,0.348567	0.000150732	0.000150881
3	chr3:123398195:C:T	123398195	NA,T	NA,C	NA,1	NA,inf	NA,inf	NA,0.348567	0.000150732	0.000150881
3	chr3:122951521:C:T	122951521	NA,T	NA,C	NA,1	NA,inf	NA,inf	NA,0.375248	0.000150682	0.00015084
3	chr3:123586417:G:A	123586417	NA,A	NA,G	NA,1	NA,-inf	NA,inf	NA,0.541335	0.000150639	0.000150826
3	chr3:123398092:A:G	123398092	NA,G	NA,A	NA,1	NA,-inf	NA,inf	NA,0.518909	0.000150173	0.000150353
3	chr3:123044440:C:T	123044440	NA,T	NA,C	NA,1	NA,inf	NA,inf	NA,0.282733	0.000150162	0.00015031
3	chr3:122652212:C:T	122652212	NA,T	NA,C	NA,1	NA,inf	NA,inf	NA,0.339211	0.000150137	0.000150289
3	chr3:122616533:T:C	122616533	NA,C	NA,T	NA,1	NA,-inf	NA,inf	NA,0.512834	0.000150074	0.000150248
3	chr3:123058544:A:C	123058544	NA,C	NA,A	NA,1	NA,-inf	NA,inf	NA,0.47942	0.000150062	0.000150228
3	chr3:122948452:G:A	122948452	NA,A	NA,G	NA,1	NA,-inf	NA,inf	NA,0.416071	0.000149893	0.000150054
3	chr3:123398464:T:C	123398464	NA,C	NA,T	NA,1	NA,-inf	NA,inf	NA,0.517041	0.000149856	0.000150036
3	chr3:122616762:T:A	122616762	NA,A	NA,T	NA,1	NA,-inf	NA,inf	NA,0.511543	0.000149773	0.000149947
3	chr3:123159058:T:C	123159058	NA,C	NA,T	NA,1	NA,inf	NA,inf	NA,0.247679	0.000149731	0.000149867
3	chr3:123341291:GC:G	123341291	G,G	GC,GC	1,1	-inf,inf	inf,inf	0.127138,1.3168	0.000149635	0.00014971
3	chr3:123318210:T:G	123318210	NA,G	NA,T	NA,1	NA,-inf	NA,inf	NA,0.602396	0.000149613	0.000149793
3	chr3:122821184:A:G	122821184	NA,G	NA,A	NA,1	NA,-inf	NA,inf	NA,0.385172	0.000149584	0.000149737
3	chr3:123398477:C:CCCCA	123398477	NA,CCCCA	NA,C	NA,1	NA,-inf	NA,inf	NA,0.515247	0.000149565	0.000149744
3	chr3:122884335:A:G	122884335	NA,G	NA,A	NA,1	NA,-inf	NA,inf	NA,0.394811	0.000149455	0.000149611
3	chr3:123295372:AG:A	123295372	NA,A	NA,AG	NA,1	NA,-inf	NA,inf	NA,0.4571	0.00014941	0.000149586
3	chr3:123445742:T:C	123445742	NA,C	NA,T	NA,1	NA,inf	NA,inf	NA,0.538676	0.000149376	0.000149546
3	chr3:123469508:C:T	123469508	NA,T	NA,C	NA,1	NA,-inf	NA,inf	NA,0.453235	0.000149357	0.000149537
3	chr3:123116731:A:G	123116731	G,G	A,A	1,1	inf,inf	inf,inf	8.25985,0.295553	0.000149344	0.000149739
3	chr3:123352771:G:C	123352771	NA,C	NA,G	NA,1	NA,inf	NA,inf	NA,0.312417	0.000149327	0.000149478
3	chr3:123051411:A:G	123051411	NA,G	NA,A	NA,1	NA,inf	NA,inf	NA,0.330715	0.000149268	0.000149421
3	chr3:123031229:A:C	123031229	NA,C	NA,A	NA,1	NA,inf	NA,inf	NA,0.335859	0.000149028	0.000149183
3	chr3:123193445:G:A	123193445	A,A	G,G	1,1	inf,-inf	inf,inf	1.46803,1.38712	0.000149022	0.000150821
3	chr3:122872971:G:A	122872971	NA,A	NA,G	NA,1	NA,-inf	NA,inf	NA,0.392669	0.000149004	0.00014916
3	chr3:123608743:A:G	123608743	NA,G	NA,A	NA,1	NA,-inf	NA,inf	NA,0.432409	0.000148905	0.000149071
3	chr3:123373301:A:C	123373301	NA,C	NA,A	NA,1	NA,-inf	NA,inf	NA,0.521574	0.000148882	0.00014906
3	chr3:123403230:A:T	123403230	NA,T	NA,A	NA,1	NA,-inf	NA,inf	NA,0.440888	0.000148863	0.000149033
3	chr3:123621456:T:C	123621456	NA,C	NA,T	NA,1	NA,-inf	NA,inf	NA,0.431957	0.000148827	0.000148993
3	chr3:122629759:T:G	122629759	G,G	T,T	1,1	inf,-inf	inf,inf	1.15622,0.188974	0.000148554	0.000148665
3	chr3:123398981:T:C	123398981	NA,C	NA,T	NA,1	NA,-inf	NA,inf	NA,0.509168	0.000148494	0.000148671
3	chr3:123043754:C:T	123043754	NA,T	NA,C	NA,1	NA,-inf	NA,inf	NA,0.419945	0.00014846	0.000148624
3	chr3:123426138:T:C	123426138	NA,C	NA,T	NA,1	NA,inf	NA,inf	NA,0.522111	0.000148459	0.000148626
3	chr3:123426032:A:G	123426032	NA,G	NA,A	NA,1	NA,inf	NA,inf	NA,0.522111	0.000148459	0.000148626
3	chr3:122745445:A:G	122745445	NA,G	NA,A	NA,1	NA,inf	NA,inf	NA,0.370654	0.000148446	0.000148602
3	chr3:122790265:G:A	122790265	NA,A	NA,G	NA,1	NA,-inf	NA,inf	NA,0.390033	0.00014837	0.000148524
3	chr3:123426093:G:T	123426093	NA,T	NA,G	NA,1	NA,inf	NA,inf	NA,0.520087	0.000148125	0.000148291
3	chr3:123504503:G:A	123504503	NA,A	NA,G	NA,1	NA,-inf	NA,inf	NA,0.546527	0.000148102	0.000148291
3	chr3:123527592:G:C	123527592	NA,C	NA,G	NA,1	NA,-inf	NA,inf	NA,0.417583	0.000148062	0.000148226
3	chr3:123487475:A:G	123487475	NA,G	NA,A	NA,1	NA,-inf	NA,inf	NA,0.4263	0.000147906	0.000148073
3	chr3:123076443:T:C	123076443	C,NA	T,NA	1,NA	-inf,NA	inf,NA	0.183501,NA	0.000147839	0.000148041
3	chr3:123333489:C:T	123333489	NA,T	NA,C	NA,1	NA,-inf	NA,inf	NA,0.453716	0.000147825	0.000147999
3	chr3:122875246:C:G	122875246	NA,G	NA,C	NA,1	NA,-inf	NA,inf	NA,0.403791	0.00014763	0.000147795
3	chr3:123290198:G:A	123290198	NA,A	NA,G	NA,1	NA,inf	NA,inf	NA,0.503217	0.000147528	0.000147695
3	chr3:122974721:C:T	122974721	NA,T	NA,C	NA,1	NA,-inf	NA,inf	NA,0.347639	0.000147495	0.000147648
3	chr3:123599507:C:T	123599507	NA,T	NA,C	NA,1	NA,-inf	NA,inf	NA,0.414067	0.000147492	0.000147658
3	chr3:123619296:C:T	123619296	NA,T	NA,C	NA,1	NA,-inf	NA,inf	NA,0.414067	0.000147492	0.000147658
3	chr3:122876142:T:G	122876142	NA,G	NA,T	NA,1	NA,-inf	NA,inf	NA,0.420784	0.000147484	0.000147646
3	chr3:123399227:C:T	123399227	NA,T	NA,C	NA,1	NA,-inf	NA,inf	NA,0.502511	0.000147423	0.000147599
3	chr3:123110877:G:A	123110877	NA,A	NA,G	NA,1	NA,-inf	NA,inf	NA,0.429658	0.000147366	0.000147525
3	chr3:123004894:C:T	123004894	NA,T	NA,C	NA,1	NA,inf	NA,inf	NA,0.269403	0.000147323	0.000147468
3	chr3:122653396:G:A	122653396	NA,A	NA,G	NA,1	NA,-inf	NA,inf	NA,0.437499	0.000147312	0.000147478
3	chr3:123352749:C:T	123352749	NA,T	NA,C	NA,1	NA,inf	NA,inf	NA,0.302013	0.000147304	0.000147453
3	chr3:122653927:C:T	122653927	NA,T	NA,C	NA,1	NA,inf	NA,inf	NA,0.325387	0.000147298	0.000147447
3	chr3:123399065:C:T	123399065	NA,T	NA,C	NA,1	NA,-inf	NA,inf	NA,0.501171	0.000147172	0.000147348
3	chr3:122942790:G:A	122942790	A,A	G,G	1,1	-inf,-inf	inf,inf	2.15035,0.384179	0.000147141	0.000147323
3	chr3:122736364:T:C	122736364	NA,C	NA,T	NA,1	NA,-inf	NA,inf	NA,0.387201	0.000147074	0.000147228
3	chr3:122774315:C:T	122774315	NA,T	NA,C	NA,1	NA,-inf	NA,inf	NA,0.382318	0.000146954	0.000147108
3	chr3:123565883:G:A	123565883	NA,A	NA,G	NA,1	NA,inf	NA,inf	NA,0.319436	0.000146877	0.000147023
3	chr3:123222514:T:C	123222514	C,NA	T,NA	1,NA	inf,NA	inf,NA	0.332561,NA	0.000146829	0.000146942
3	chr3:123589092:T:C	123589092	NA,C	NA,T	NA,1	NA,-inf	NA,inf	NA,0.410186	0.000146802	0.000146967
3	chr3:122966794:G:A	122966794	NA,A	NA,G	NA,1	NA,inf	NA,inf	NA,0.317476	0.000146781	0.00014693
3	chr3:122687418:C:A	122687418	NA,A	NA,C	NA,1	NA,inf	NA,inf	NA,0.306111	0.00014674	0.000146891
3	chr3:123039352:T:C	123039352	NA,C	NA,T	NA,1	NA,inf	NA,inf	NA,0.24218	0.00014656	0.000146703
3	chr3:123213858:G:A	123213858	A,A	G,G	1,1	inf,-inf	inf,inf	0.961355,1.20202	0.000146523	0.000146962
3	chr3:123589053:C:T	123589053	NA,T	NA,C	NA,1	NA,-inf	NA,inf	NA,0.412751	0.000146438	0.000146601
3	chr3:122652911:C:T	122652911	NA,T	NA,C	NA,1	NA,inf	NA,inf	NA,0.3201	0.000146345	0.000146493
3	chr3:123257529:C:G	123257529	NA,G	NA,C	NA,1	NA,-inf	NA,inf	NA,0.0687243	0.00014631	0.000146427
3	chr3:123039584:A:C	123039584	NA,C	NA,A	NA,1	NA,-inf	NA,inf	NA,0.437402	0.000146208	0.000146374
3	chr3:123390338:C:T	123390338	NA,T	NA,C	NA,1	NA,-inf	NA,inf	NA,0.513875	0.000146123	0.000146289
3	chr3:123107551:T:A	123107551	NA,A	NA,T	NA,1	NA,-inf	NA,inf	NA,0.42277	0.000146077	0.000146235
3	chr3:123130287:G:A	123130287	NA,A	NA,G	NA,1	NA,inf	NA,inf	NA,0.273467	0.000146048	0.000146194
3	chr3:123610695:T:C	123610695	NA,C	NA,T	NA,1	NA,-inf	NA,inf	NA,0.404521	0.000145709	0.000145873
3	chr3:122976805:T:C	122976805	NA,C	NA,T	NA,1	NA,-inf	NA,inf	NA,0.384885	0.000145654	0.000145813
3	chr3:123050802:T:C	123050802	NA,C	NA,T	NA,1	NA,inf	NA,inf	NA,0.311542	0.000145597	0.000145746
3	chr3:123561777:G:A	123561777	NA,A	NA,G	NA,1	NA,-inf	NA,inf	NA,0.529714	0.000145427	0.000145612
3	chr3:123009645:G:C	123009645	NA,C	NA,G	NA,1	NA,inf	NA,inf	NA,0.322492	0.000145387	0.000145538
3	chr3:123004589:T:C	123004589	NA,C	NA,T	NA,1	NA,inf	NA,inf	NA,0.259539	0.000145362	0.000145505
3	chr3:122657549:C:G	122657549	NA,G	NA,C	NA,1	NA,inf	NA,inf	NA,0.313013	0.000145192	0.000145339
3	chr3:123497952:G:A	123497952	NA,A	NA,G	NA,1	NA,-inf	NA,inf	NA,0.401229	0.00014508	0.000145243
3	chr3:123490674:G:C	123490674	NA,C	NA,G	NA,1	NA,-inf	NA,inf	NA,0.409768	0.000145016	0.00014518
3	chr3:122823935:A:G	122823935	NA,G	NA,A	NA,1	NA,inf	NA,inf	NA,0.357041	0.000144879	0.000145033
3	chr3:123080631:A:G	123080631	G,NA	A,NA	1,NA	inf,NA	inf,NA	0.898721,NA	0.000144869	0.000145011
3	chr3:122948085:G:A	122948085	NA,A	NA,G	NA,1	NA,-inf	NA,inf	NA,0.464978	0.000144868	0.000145043
3	chr3:122888552:A:C	122888552	NA,C	NA,A	NA,1	NA,-inf	NA,inf	NA,0.375693	0.000144745	0.000144901
3	chr3:122619704:G:C	122619704	NA,C	NA,G	NA,1	NA,-inf	NA,inf	NA,0.374226	0.000144721	0.000144873
3	chr3:122811479:T:C	122811479	NA,C	NA,T	NA,1	NA,inf	NA,inf	NA,0.349907	0.000144681	0.000144833
3	chr3:122624241:A:G	122624241	NA,G	NA,A	NA,1	NA,-inf	NA,inf	NA,0.379654	0.00014466	0.000144812
3	chr3:123119437:T:C	123119437	NA,C	NA,T	NA,1	NA,-inf	NA,inf	NA,0.440818	0.000144639	0.000144799
3	chr3:122837343:G:A	122837343	NA,A	NA,G	NA,1	NA,inf	NA,inf	NA,0.35467	0.000144587	0.000144741
3	chr3:123352230:C:T	123352230	NA,T	NA,C	NA,1	NA,inf	NA,inf	NA,0.288283	0.000144518	0.000144665
3	chr3:123320631:A:C	123320631	NA,C	NA,A	NA,1	NA,inf	NA,inf	NA,0.207915	0.000144514	0.000144648
3	chr3:123036017:A:G	123036017	NA,G	NA,A	NA,1	NA,inf	NA,inf	NA,0.302833	0.000144499	0.000144648
3	chr3:123160185:T:C	123160185	NA,C	NA,T	NA,1	NA,-inf	NA,inf	NA,0.543239	0.000144447	0.000144633
3	chr3:122752345:C:T	122752345	NA,T	NA,C	NA,1	NA,inf	NA,inf	NA,0.282616	0.000144332	0.000144478
3	chr3:123292673:T:A	123292673	A,A	T,T	1,1	-inf,inf	inf,inf	1.25365,1.18676	0.000144247	0.00014528
3	chr3:122651110:G:A	122651110	NA,A	NA,G	NA,1	NA,inf	NA,inf	NA,0.308711	0.000144199	0.000144345
3	chr3:122850177:C:T	122850177	NA,T	NA,C	NA,1	NA,inf	NA,inf	NA,0.353181	0.000144189	0.000144342
3	chr3:122627133:T:G	122627133	NA,G	NA,T	NA,1	NA,inf	NA,inf	NA,0.305087	0.000144182	0.000144332
3	chr3:122636048:T:C	122636048	NA,C	NA,T	NA,1	NA,-inf	NA,inf	NA,0.408802	0.000144174	0.000144334
3	chr3:122629006:T:C	122629006	NA,C	NA,T	NA,1	NA,inf	NA,inf	NA,0.305005	0.000144165	0.000144316
3	chr3:123065505:T:C	123065505	NA,C	NA,T	NA,1	NA,inf	NA,inf	NA,0.435171	0.000144136	0.000144321
3	chr3:123404115:A:G	123404115	NA,G	NA,A	NA,1	NA,-inf	NA,inf	NA,0.41324	0.000144108	0.000144272
3	chr3:123047764:A:G	123047764	NA,G	NA,A	NA,1	NA,inf	NA,inf	NA,0.317218	0.000144044	0.000144194
3	chr3:122931016:A:G	122931016	NA,G	NA,A	NA,1	NA,inf	NA,inf	NA,0.307785	0.000144025	0.000144168
3	chr3:123160161:T:C	123160161	NA,C	NA,T	NA,1	NA,-inf	NA,inf	NA,0.540309	0.00014399	0.000144175
3	chr3:122732943:C:T	122732943	NA,T	NA,C	NA,1	NA,inf	NA,inf	NA,0.347274	0.000143982	0.000144134
3	chr3:123003540:A:G	123003540	NA,G	NA,A	NA,1	NA,inf	NA,inf	NA,0.226007	0.000143881	0.00014402
3	chr3:122900088:C:T	122900088	NA,T	NA,C	NA,1	NA,inf	NA,inf	NA,0.332606	0.000143832	0.000143982
3	chr3:123117714:T:C	123117714	NA,C	NA,T	NA,1	NA,-inf	NA,inf	NA,0.436696	0.000143726	0.000143885
3	chr3:123397600:G:A	123397600	NA,A	NA,G	NA,1	NA,-inf	NA,inf	NA,0.47996	0.000143726	0.000143897
3	chr3:123173788:A:G	123173788	NA,G	NA,A	NA,1	NA,-inf	NA,inf	NA,0.369721	0.000143532	0.000143691
3	chr3:123199693:T:C	123199693	C,C	T,T	1,1	inf,-inf	inf,inf	1.00789,1.24972	0.000143522	0.000144036
3	chr3:123001920:T:C	123001920	NA,C	NA,T	NA,1	NA,inf	NA,inf	NA,0.309459	0.000143445	0.00014359
3	chr3:123519902:A:G	123519902	NA,G	NA,A	NA,1	NA,-inf	NA,inf	NA,0.519053	0.000143424	0.000143605
3	chr3:123408331:A:G	123408331	NA,G	NA,A	NA,1	NA,-inf	NA,inf	NA,0.410826	0.000143413	0.000143577
3	chr3:123016533:G:C	123016533	NA,C	NA,G	NA,1	NA,inf	NA,inf	NA,0.309774	0.000143334	0.000143482
3	chr3:123398032:G:A	123398032	NA,A	NA,G	NA,1	NA,-inf	NA,inf	NA,0.477343	0.000143318	0.000143488
3	chr3:123158353:C:T	123158353	NA,T	NA,C	NA,1	NA,-inf	NA,inf	NA,0.335114	0.000143225	0.000143386
3	chr3:122817545:A:T	122817545	NA,T	NA,A	NA,1	NA,inf	NA,inf	NA,0.365902	0.000143154	0.000143311
3	chr3:122990184:C:T	122990184	NA,T	NA,C	NA,1	NA,-inf	NA,inf	NA,0.442153	0.000143152	0.000143316
3	chr3:123084887:G:T	123084887	NA,T	NA,G	NA,1	NA,inf	NA,inf	NA,0.374667	0.000143094	0.000143243
3	chr3:123152679:G:C	123152679	NA,C	NA,G	NA,1	NA,-inf	NA,inf	NA,0.352315	0.000143087	0.000143241
3	chr3:123270533:GTT:G	123270533	NA,G	NA,GTT	NA,1	NA,inf	NA,inf	NA,0.257159	0.000142973	0.000143113
3	chr3:123114630:C:T	123114630	NA,T	NA,C	NA,1	NA,inf	NA,inf	NA,0.456432	0.000142947	0.000143154
3	chr3:123129519:A:G	123129519	NA,G	NA,A	NA,1	NA,-inf	NA,inf	NA,0.393129	0.000142923	0.000143081
3	chr3:123586690:A:G	123586690	NA,G	NA,A	NA,1	NA,inf	NA,inf	NA,0.17895	0.000142891	0.000143024
3	chr3:123141304:AGCCTCTCTTTCCT:A	123141304	NA,A	NA,AGCCTCTCTTTCCT	NA,1	NA,inf	NA,inf	NA,0.259734	0.000142754	0.0001429
3	chr3:123560234:G:A	123560234	NA,A	NA,G	NA,1	NA,inf	NA,inf	NA,0.287282	0.000142623	0.000142766
3	chr3:123418944:A:C	123418944	C,C	A,A	1,1	-inf,-inf	inf,inf	0.130735,2.01732	0.000142586	0.000142781
3	chr3:123333958:C:T	123333958	NA,T	NA,C	NA,1	NA,-inf	NA,inf	NA,0.422009	0.000142517	0.000142681
3	chr3:123521152:A:C	123521152	NA,C	NA,A	NA,1	NA,inf	NA,inf	NA,0.296073	0.000142498	0.00014264
3	chr3:123549500:C:A	123549500	NA,A	NA,C	NA,1	NA,inf	NA,inf	NA,0.295094	0.00014238	0.000142522
3	chr3:122766163:T:C	122766163	NA,C	NA,T	NA,1	NA,-inf	NA,inf	NA,0.399658	0.000142303	0.000142456
3	chr3:122678767:G:A	122678767	NA,A	NA,G	NA,1	NA,-inf	NA,inf	NA,0.376161	0.000142295	0.000142447
3	chr3:122636502:C:T	122636502	NA,T	NA,C	NA,1	NA,-inf	NA,inf	NA,0.400135	0.000142294	0.000142452
3	chr3:122891457:C:T	122891457	NA,T	NA,C	NA,1	NA,-inf	NA,inf	NA,0.363104	0.000142219	0.000142376
3	chr3:123031304:C:T	123031304	NA,T	NA,C	NA,1	NA,-inf	NA,inf	NA,0.205497	0.000142122	0.000142248
3	chr3:123129830:G:A	123129830	NA,A	NA,G	NA,1	NA,-inf	NA,inf	NA,0.408792	0.000141978	0.000142131
3	chr3:123523427:T:C	123523427	NA,C	NA,T	NA,1	NA,-inf	NA,inf	NA,0.312943	0.000141967	0.000142106
3	chr3:122802655:A:C	122802655	NA,C	NA,A	NA,1	NA,inf	NA,inf	NA,0.334072	0.00014188	0.000142029
3	chr3:122758246:G:T	122758246	NA,T	NA,G	NA,1	NA,-inf	NA,inf	NA,0.355934	0.000141861	0.000142009
3	chr3:123474423:T:C	123474423	NA,C	NA,T	NA,1	NA,-inf	NA,inf	NA,0.460455	0.000141828	0.000142004
3	chr3:123515267:T:C	123515267	NA,C	NA,T	NA,1	NA,inf	NA,inf	NA,0.292148	0.000141776	0.000141918
3	chr3:123003137:C:T	123003137	T,T	C,C	1,1	-inf,-inf	inf,inf	0.732387,1.56298	0.000141726	0.000141875
3	chr3:123485936:A:T	123485936	NA,T	NA,A	NA,1	NA,-inf	NA,inf	NA,0.382048	0.000141725	0.000141884
3	chr3:123261525:A:G	123261525	NA,G	NA,A	NA,1	NA,inf	NA,inf	NA,0.225391	0.000141627	0.000141762
3	chr3:122871225:C:T	122871225	NA,T	NA,C	NA,1	NA,-inf	NA,inf	NA,0.368076	0.000141622	0.00014178
3	chr3:123544435:T:A	123544435	NA,A	NA,T	NA,1	NA,inf	NA,inf	NA,0.290622	0.000141526	0.000141667
3	chr3:122647721:G:A	122647721	NA,A	NA,G	NA,1	NA,inf	NA,inf	NA,0.338167	0.000141274	0.000141427
3	chr3:123397356:C:T	123397356	NA,T	NA,C	NA,1	NA,-inf	NA,inf	NA,0.463836	0.000141232	0.000141399
3	chr3:123539613:C:T	123539613	NA,T	NA,C	NA,1	NA,-inf	NA,inf	NA,0.367372	0.000141136	0.00014129
3	chr3:122752824:C:A	122752824	NA,A	NA,C	NA,1	NA,-inf	NA,inf	NA,0.29439	0.000140901	0.00014104
3	chr3:122687551:T:C	122687551	C,C	T,T	1,1	inf,inf	inf,inf	0.854002,1.2221	0.000140823	0.000140995
3	chr3:123516164:T:C	123516164	NA,C	NA,T	NA,1	NA,inf	NA,inf	NA,0.286666	0.000140816	0.000140956
3	chr3:122618831:G:A	122618831	NA,A	NA,G	NA,1	NA,-inf	NA,inf	NA,0.448614	0.000140805	0.000140966
3	chr3:123493848:G:A	123493848	NA,A	NA,G	NA,1	NA,-inf	NA,inf	NA,0.370701	0.000140782	0.000140937
3	chr3:122744599:T:C	122744599	NA,C	NA,T	NA,1	NA,inf	NA,inf	NA,0.326688	0.000140725	0.000140874
3	chr3:123199350:T:C	123199350	C,C	T,T	1,1	inf,-inf	inf,inf	1.00658,1.23859	0.000140611	0.000141114
3	chr3:123028382:G:C	123028382	NA,C	NA,G	NA,1	NA,inf	NA,inf	NA,0.268178	0.000140568	0.000140711
3	chr3:123425919:C:T	123425919	NA,T	NA,C	NA,1	NA,inf	NA,inf	NA,0.281208	0.000140555	0.000140701
3	chr3:123016324:G:A	123016324	NA,A	NA,G	NA,1	NA,-inf	NA,inf	NA,0.414257	0.000140455	0.00014061
3	chr3:122973416:G:A	122973416	NA,A	NA,G	NA,1	NA,inf	NA,inf	NA,0.294124	0.000140248	0.0001404
3	chr3:123100741:C:T	123100741	NA,T	NA,C	NA,1	NA,inf	NA,inf	NA,0.266696	0.00014016	0.0001403
3	chr3:122887884:T:C	122887884	NA,C	NA,T	NA,1	NA,-inf	NA,inf	NA,0.244526	0.000140098	0.000140238
3	chr3:123066835:G:T	123066835	NA,T	NA,G	NA,1	NA,inf	NA,inf	NA,0.281102	0.00014008	0.000140223
3	chr3:123125908:T:C	123125908	NA,C	NA,T	NA,1	NA,-inf	NA,inf	NA,0.41335	0.00014005	0.000140204
3	chr3:123118402:C:G	123118402	NA,G	NA,C	NA,1	NA,-inf	NA,inf	NA,0.41335	0.00014005	0.000140204
3	chr3:123279751:C:T	123279751	T,NA	C,NA	1,NA	-inf,NA	inf,NA	0.611748,NA	0.000139904	0.000140131
3	chr3:123141918:C:T	123141918	T,T	C,C	1,1	-inf,-inf	inf,inf	3.84992,1.45138	0.000139818	0.000140889
3	chr3:122623764:A:C	122623764	NA,C	NA,A	NA,1	NA,-inf	NA,inf	NA,0.352195	0.000139779	0.000139929
3	chr3:122835852:A:G	122835852	NA,G	NA,A	NA,1	NA,inf	NA,inf	NA,0.326535	0.000139753	0.000139901
3	chr3:122993883:G:A	122993883	NA,A	NA,G	NA,1	NA,-inf	NA,inf	NA,0.395109	0.000139737	0.000139893
3	chr3:123430321:C:T	123430321	NA,T	NA,C	NA,1	NA,-inf	NA,inf	NA,0.425908	0.000139645	0.000139797
3	chr3:123161664:A:C	123161664	NA,C	NA,A	NA,1	NA,-inf	NA,inf	NA,0.519595	0.000139509	0.000139683
3	chr3:123429490:T:A	123429490	NA,A	NA,T	NA,1	NA,inf	NA,inf	NA,0.267433	0.000139493	0.000139634
3	chr3:123045868:C:T	123045868	NA,T	NA,C	NA,1	NA,inf	NA,inf	NA,0.287592	0.000139451	0.000139596
3	chr3:123563695:G:A	123563695	NA,A	NA,G	NA,1	NA,-inf	NA,inf	NA,0.366984	0.00013945	0.000139606
3	chr3:123537108:A:G	123537108	NA,G	NA,A	NA,1	NA,inf	NA,inf	NA,0.279076	0.000139445	0.000139585
3	chr3:123535907:G:T	123535907	NA,T	NA,G	NA,1	NA,inf	NA,inf	NA,0.279076	0.000139445	0.000139585
3	chr3:123271043:T:C	123271043	NA,C	NA,T	NA,1	NA,inf	NA,inf	NA,0.304129	0.000139356	0.000139503
3	chr3:123402687:A:T	123402687	NA,T	NA,A	NA,1	NA,inf	NA,inf	NA,0.28838	0.000139321	0.000139461
3	chr3:122843395:A:G	122843395	NA,G	NA,A	NA,1	NA,-inf	NA,inf	NA,0.337072	0.000139321	0.000139466
3	chr3:123144013:G:A	123144013	A,A	G,G	1,1	inf,inf	inf,inf	0.262212,1.94748	0.000139209	0.000139474
3	chr3:123184331:C:A	123184331	NA,A	NA,C	NA,1	NA,-inf	NA,inf	NA,0.373751	0.000139194	0.000139352
3	chr3:123620987:A:G	123620987	NA,G	NA,A	NA,1	NA,-inf	NA,inf	NA,0.477765	0.000139168	0.000139317
3	chr3:123620495:A:G	123620495	NA,G	NA,A	NA,1	NA,-inf	NA,inf	NA,0.364554	0.000139135	0.000139291
3	chr3:123621403:A:G	123621403	NA,G	NA,A	NA,1	NA,-inf	NA,inf	NA,0.36452	0.000139132	0.000139288
3	chr3:123048960:A:G	123048960	NA,G	NA,A	NA,1	NA,inf	NA,inf	NA,0.286066	0.000139117	0.000139263
3	chr3:123435358:G:A	123435358	NA,A	NA,G	NA,1	NA,-inf	NA,inf	NA,0.330732	0.00013911	0.000139264
3	chr3:123047522:T:C	123047522	NA,C	NA,T	NA,1	NA,inf	NA,inf	NA,0.285972	0.000139096	0.000139241
3	chr3:123399528:G:A	123399528	NA,A	NA,G	NA,1	NA,-inf	NA,inf	NA,0.449294	0.00013906	0.000139224
3	chr3:123439311:T:C	123439311	NA,C	NA,T	NA,1	NA,-inf	NA,inf	NA,0.332546	0.000138953	0.000139108
3	chr3:123439355:C:A	123439355	NA,A	NA,C	NA,1	NA,inf	NA,inf	NA,0.264248	0.00013894	0.00013908
3	chr3:123060633:A:C	123060633	C,NA	A,NA	1,NA	inf,NA	inf,NA	1.37978,NA	0.000138837	0.000139
3	chr3:123190559:C:T	123190559	T,T	C,C	1,1	-inf,inf	inf,inf	0.736681,1.17591	0.000138836	0.000139127
3	chr3:123530702:C:T	123530702	NA,T	NA,C	NA,1	NA,-inf	NA,inf	NA,0.362645	0.00013877	0.000138925
3	chr3:122659653:G:A	122659653	NA,A	NA,G	NA,1	NA,-inf	NA,inf	NA,0.522846	0.000138645	0.000138816
3	chr3:122677671:C:T	122677671	NA,T	NA,C	NA,1	NA,inf	NA,inf	NA,0.232141	0.000138572	0.000138708
3	chr3:122978750:G:A	122978750	NA,A	NA,G	NA,1	NA,-inf	NA,inf	NA,0.395812	0.000138496	0.000138649
```
