## Supplementary material for "Characterization of shared and ancestry-specific signals driving complex traits using multi-ancestry fine-mapping": susiex_nc3.cs80.snp

```
BP	SNP	PIP(CS1)	LogBF(CS1,Pop1)	LogBF(CS1,Pop2)	PIP(CS2)	LogBF(CS2,Pop1)	LogBF(CS2,Pop2)	PIP(CS3)	LogBF(CS3,Pop1)	LogBF(CS3,Pop2)
122614764	chr3:122614764:C:T	2.45435e-15	-3.25008e-10	-1.16827	1.34239e-07	-3.25008e-10	-1.16355	0.000128128	-3.25008e-10	-1.15208
122614904	chr3:122614904:T:A	3.12807e-15	-3.25008e-10	-0.92571	1.74858e-07	-3.25008e-10	-0.899196	0.000157822	-3.25008e-10	-0.943648
122615143	chr3:122615143:A:G	2.19092e-15	-3.25008e-10	-1.2818	1.20676e-07	-3.25008e-10	-1.27006	0.000114038	-3.25008e-10	-1.26858
122615302	chr3:122615302:C:A	2.41927e-15	-3.25008e-10	-1.18266	1.32293e-07	-3.25008e-10	-1.17815	0.000126192	-3.25008e-10	-1.16731
122615396	chr3:122615396:C:T	3.83816e-16	-1.82454	-1.19918	1.78992e-08	-1.95441	-1.22401	1.68591e-05	-1.95702	-1.2232
122615877	chr3:122615877:C:T	2.16329e-15	-3.25008e-10	-1.2945	1.18547e-07	-3.25008e-10	-1.28786	0.000111433	-3.25008e-10	-1.29169
122616433	chr3:122616433:A:C	2.33061e-15	-3.25008e-10	-1.22	1.30268e-07	-3.25008e-10	-1.19358	0.000121286	-3.25008e-10	-1.20696
122616533	chr3:122616533:T:C	3.00603e-15	-3.25008e-10	-0.965508	1.73747e-07	-3.25008e-10	-0.90557	0.000150074	-3.25008e-10	-0.993984
122616542	chr3:122616542:A:G	2.44012e-15	-1.7615	0.587419	1.23203e-07	-1.95299	0.703645	8.57779e-05	-1.98787	0.434517
122616717	chr3:122616717:C:G	3.04031e-15	-3.25008e-10	-0.954169	1.69655e-07	-3.25008e-10	-0.929405	0.000153449	-3.25008e-10	-0.971744
122616733	chr3:122616733:G:A	1.14947e-15	-1.92682	-3.18434e-10	6.13724e-08	-1.94621	-3.18434e-10	5.73514e-05	-1.95592	-3.18434e-10
122616762	chr3:122616762:T:A	2.97987e-15	-3.25008e-10	-0.974246	1.73761e-07	-3.25008e-10	-0.905491	0.000149773	-3.25008e-10	-0.995991
122616829	chr3:122616829:T:C	2.23366e-15	-3.25008e-10	-1.26248	1.21879e-07	-3.25008e-10	-1.26014	0.00011582	-3.25008e-10	-1.25308
122616896	chr3:122616896:G:A	3.35113e-15	-3.25008e-10	-0.856829	1.97706e-07	-3.25008e-10	-0.776389	0.000168127	-3.25008e-10	-0.880394
122617278	chr3:122617278:T:C	4.56556e-16	-1.90339	-0.946781	2.37557e-08	-2.02109	-0.874256	1.926e-05	-2.07513	-0.971951
122617436	chr3:122617436:G:A	1.62603e-15	-1.57999	-3.18434e-10	1.22065e-07	-1.25862	-3.18434e-10	9.76902e-05	-1.42331	-3.18434e-10
122617572	chr3:122617572:G:A	4.33389e-16	-2.08245	-0.819796	2.57465e-08	-2.08263	-0.732245	2.26382e-05	-2.04371	-0.841766
122617992	chr3:122617992:T:A	3.96803e-16	-2.08279	-0.907656	2.3076e-08	-2.08759	-0.836791	1.97943e-05	-2.08595	-0.933771
122617995	chr3:122617995:G:A	2.46802e-15	-3.25008e-10	-1.16271	1.39099e-07	-3.25008e-10	-1.12798	0.000128748	-3.25008e-10	-1.14726
122618099	chr3:122618099:G:T	2.14798e-15	-3.25008e-10	-1.3016	1.16265e-07	-3.25008e-10	-1.3073	0.000109955	-3.25008e-10	-1.30504
122618219	chr3:122618219:A:T	2.27932e-15	-3.25008e-10	-1.24225	1.24463e-07	-3.25008e-10	-1.23916	0.000118392	-3.25008e-10	-1.23111
122618614	chr3:122618614:A:G	3.01937e-15	-3.25008e-10	-0.961078	1.68906e-07	-3.25008e-10	-0.933827	0.000152643	-3.25008e-10	-0.977011
122618831	chr3:122618831:G:A	2.80187e-15	-3.25008e-10	-1.03584	1.61139e-07	-3.25008e-10	-0.980903	0.000140805	-3.25008e-10	-1.05774
122618951	chr3:122618951:A:G	5.04775e-16	-2.05687	-0.692896	2.85758e-08	-1.96163	-0.748983	3.261e-05	-1.91837	-0.602123
122619048	chr3:122619048:C:G	9.83076e-16	-2.0832	-3.18434e-10	5.34791e-08	-2.08388	-3.18434e-10	5.02527e-05	-2.08805	-3.18434e-10
122619266	chr3:122619266:A:G	2.28087e-15	-1.24157	-3.18434e-10	1.20061e-07	-1.27517	-3.18434e-10	0.000115261	-1.25792	-3.18434e-10
122619336	chr3:122619336:A:G	3.01909e-15	-3.25008e-10	-0.961173	1.68897e-07	-3.25008e-10	-0.933882	0.00015263	-3.25008e-10	-0.977097
122619704	chr3:122619704:G:C	2.88313e-15	-3.25008e-10	-1.00725	1.51596e-07	-3.25008e-10	-1.04195	0.000144721	-3.25008e-10	-1.03031
122619790	chr3:122619790:G:A	4.95899e-16	-1.88814	-0.879373	2.584e-08	-2.01198	-0.79927	2.06452e-05	-2.07069	-0.906941
122619850	chr3:122619850:G:A	2.3371e-15	-3.25008e-10	-1.21721	1.25933e-07	-3.25008e-10	-1.22742	0.000118112	-3.25008e-10	-1.23349
122619945	chr3:122619945:C:A	3.22808e-15	-3.25008e-10	-0.894239	1.8856e-07	-3.25008e-10	-0.823757	0.000161546	-3.25008e-10	-0.920324
122619979	chr3:122619979:G:A	2.22724e-15	-3.25008e-10	-1.26536	1.21527e-07	-3.25008e-10	-1.26303	0.000115454	-3.25008e-10	-1.25624
122620069	chr3:122620069:G:T	3.78572e-15	-3.25008e-10	-0.73489	2.06985e-07	-3.25008e-10	-0.730524	0.000200381	-3.25008e-10	-0.704893
122620210	chr3:122620210:G:A	3.77704e-15	-3.25008e-10	-0.737187	2.23182e-07	-3.25008e-10	-0.655184	0.000206478	-3.25008e-10	-0.674919
122620491	chr3:122620491:A:G	9.1672e-16	-1.83398	-0.319096	4.69081e-08	-1.96396	-0.251025	3.47122e-05	-2.01709	-0.440932
122620964	chr3:122620964:C:T	2.13436e-15	-3.25008e-10	-1.30796	1.16372e-07	-3.25008e-10	-1.30638	0.000109725	-3.25008e-10	-1.30714
122621041	chr3:122621041:G:C	2.24004e-15	-3.25008e-10	-1.25963	1.22236e-07	-3.25008e-10	-1.25722	0.000116187	-3.25008e-10	-1.24991
122621143	chr3:122621143:T:C	4.52986e-16	-2.08089	-0.77713	2.70122e-08	-2.08428	-0.682609	2.35331e-05	-2.04622	-0.800493
122621754	chr3:122621754:T:C	2.30572e-15	-3.25008e-10	-1.23073	1.25871e-07	-3.25008e-10	-1.22791	0.000119892	-3.25008e-10	-1.21852
122621755	chr3:122621755:G:A	2.30687e-15	-3.25008e-10	-1.23024	1.25935e-07	-3.25008e-10	-1.22741	0.000119956	-3.25008e-10	-1.21799
122621963	chr3:122621963:A:G	2.91192e-16	-2.07595	-1.22395	1.69993e-08	-2.03632	-1.19368	1.54848e-05	-2.02391	-1.24135
122622009	chr3:122622009:C:T	3.4148e-16	-1.83145	-1.30915	2.35495e-08	-1.59576	-1.30831	2.27517e-05	-1.57331	-1.30716
122622365	chr3:122622365:T:G	6.06409e-15	-3.25008e-10	-0.263743	3.32783e-07	-3.25008e-10	-0.255682	0.000309646	-3.25008e-10	-0.269685
122622381	chr3:122622381:T:C	3.01619e-16	-1.95735	-1.30737	1.4749e-08	-2.0631	-1.3089	1.36725e-05	-2.08815	-1.30157
122622554	chr3:122622554:A:G	7.08751e-16	-2.08078	-0.329599	4.01595e-08	-2.08838	-0.281929	3.22668e-05	-2.07669	-0.454383
122622622	chr3:122622622:C:T	5.53315e-15	-3.25008e-10	-0.35537	3.05361e-07	-3.25008e-10	-0.341677	0.000283179	-3.25008e-10	-0.359036
122622668	chr3:122622668:T:C	9.81457e-16	-2.08484	-3.18434e-10	5.38029e-08	-2.07784	-3.18434e-10	5.12012e-05	-2.06935	-3.18434e-10
122623101	chr3:122623101:A:G	3.93328e-15	-3.25008e-10	-0.696654	2.27644e-07	-3.25008e-10	-0.63539	0.000204683	-3.25008e-10	-0.683651
122623456	chr3:122623456:G:A	2.15225e-15	-3.25008e-10	-1.29962	1.18153e-07	-3.25008e-10	-1.29119	0.000109935	-3.25008e-10	-1.30522
122623509	chr3:122623509:A:G	2.13765e-15	-3.25008e-10	-1.30642	1.16037e-07	-3.25008e-10	-1.30926	0.000109596	-3.25008e-10	-1.30832
122623653	chr3:122623653:C:T	2.19617e-15	-3.25008e-10	-1.27941	1.21682e-07	-3.25008e-10	-1.26176	0.000111694	-3.25008e-10	-1.28935
122623764	chr3:122623764:A:C	2.7733e-15	-3.25008e-10	-1.04609	1.50005e-07	-3.25008e-10	-1.05251	0.000139779	-3.25008e-10	-1.06505
122623850	chr3:122623850:G:A	3.70614e-16	-1.77236	-1.28636	2.27176e-08	-1.66927	-1.27076	3.14298e-05	-1.25844	-1.29892
122624241	chr3:122624241:A:G	2.87754e-15	-3.25008e-10	-1.00919	1.52076e-07	-3.25008e-10	-1.03879	0.00014466	-3.25008e-10	-1.03073
122624332	chr3:122624332:T:C	4.56309e-15	-3.25008e-10	-0.548128	2.52044e-07	-3.25008e-10	-0.533568	0.00022475	-3.25008e-10	-0.590126
122624514	chr3:122624514:A:T	6.88315e-16	-1.4041	-1.03553	3.57049e-08	-1.44252	-1.04537	3.75328e-05	-1.33558	-1.04432
122624592	chr3:122624592:A:C	3.32933e-16	-1.87539	-1.29055	1.7851e-08	-1.90432	-1.27679	1.8385e-05	-1.79338	-1.3002
122624601	chr3:122624601:T:C	2.35912e-15	-3.25008e-10	-1.20784	1.3266e-07	-3.25008e-10	-1.17538	0.000122483	-3.25008e-10	-1.19715
122625085	chr3:122625085:C:A	2.1349e-15	-3.25008e-10	-1.30771	1.16618e-07	-3.25008e-10	-1.30427	0.000109702	-3.25008e-10	-1.30735
122625259	chr3:122625259:G:T	2.13368e-15	-3.25008e-10	-1.30828	1.16035e-07	-3.25008e-10	-1.30928	0.000109617	-3.25008e-10	-1.30813
122625439	chr3:122625439:T:C	7.18417e-16	-1.91388	-0.482956	4.0848e-08	-1.93414	-0.419178	4.03291e-05	-1.89415	-0.413896
122625533	chr3:122625533:C:T	1.68202e-15	-2.08618	0.540051	1.02123e-07	-2.04178	0.604789	9.17274e-05	-1.97626	0.489965
122625661	chr3:122625661:A:G	2.22912e-15	-2.05867	0.794155	1.27074e-07	-2.08059	0.862187	0.000109895	-2.04517	0.739583
122625982	chr3:122625982:C:T	3.45176e-15	-3.25008e-10	-0.827243	1.88488e-07	-3.25008e-10	-0.824139	0.00017008	-3.25008e-10	-0.868848
122626284	chr3:122626284:C:T	3.39232e-15	-0.194453	-0.65016	2.05696e-07	-0.107877	-0.628895	0.000285325	0.253287	-0.604773
122626285	chr3:122626285:G:A	3.02521e-15	-3.25008e-10	-0.959146	1.67195e-07	-3.25008e-10	-0.944008	0.000160517	-3.25008e-10	-0.926716
122626447	chr3:122626447:C:T	3.10499e-15	-0.262448	-0.670669	1.88749e-07	-0.172835	-0.649919	0.000259724	0.180906	-0.626401
122627023	chr3:122627023:C:T	5.18819e-16	-1.55255	-1.16977	3.34794e-08	-1.41682	-1.13542	3.44031e-05	-1.25205	-1.21491
122627133	chr3:122627133:T:G	2.81906e-15	-3.25008e-10	-1.02972	1.50358e-07	-3.25008e-10	-1.05016	0.000144182	-3.25008e-10	-1.03404
122627488	chr3:122627488:G:A	1.08935e-15	-1.98054	-3.18434e-10	6.96391e-08	-1.81985	-3.18434e-10	6.25015e-05	-1.86992	-3.18434e-10
122628369	chr3:122628369:T:C	4.0505e-16	-1.66587	-1.304	1.96313e-08	-1.77906	-1.30699	2.16734e-05	-1.62191	-1.30712
122628542	chr3:122628542:T:C	5.0532e-15	0.137143	-0.583249	3.16101e-07	0.255539	-0.562648	0.000450748	0.641951	-0.536156
122629006	chr3:122629006:T:C	2.81878e-15	-3.25008e-10	-1.02982	1.50338e-07	-3.25008e-10	-1.05029	0.000144165	-3.25008e-10	-1.03415
122629149	chr3:122629149:G:A	2.13922e-15	-3.25008e-10	-1.30569	1.16093e-07	-3.25008e-10	-1.30878	0.00010984	-3.25008e-10	-1.30609
122629189	chr3:122629189:A:G	2.13365e-15	-3.25008e-10	-1.30829	1.16032e-07	-3.25008e-10	-1.30931	0.000109575	-3.25008e-10	-1.3085
122629405	chr3:122629405:A:G	6.07532e-15	-3.25008e-10	-0.261892	3.22493e-07	-3.25008e-10	-0.287091	0.000321789	-3.25008e-10	-0.231219
122629576	chr3:122629576:A:G	7.04564e-15	-0.186755	0.0730373	5.03574e-07	-0.0116473	0.170207	0.000659999	0.399594	0.0875293
122629577	chr3:122629577:C:T	3.94839e-16	-1.70071	-1.2947	1.9608e-08	-1.80604	-1.28119	2.12656e-05	-1.66312	-1.28491
122629580	chr3:122629580:A:C	5.43523e-16	-1.59262	-1.08319	3.46425e-08	-1.46663	-1.05146	3.54685e-05	-1.3142	-1.12227
122629757	chr3:122629757:G:A	3.27292e-15	-3.25008e-10	-0.880444	1.75456e-07	-3.25008e-10	-0.895784	0.000169638	-3.25008e-10	-0.87145
122629759	chr3:122629759:T:G	1.86287e-15	-0.259415	-1.18459	1.10735e-07	-0.181732	-1.1743	0.000148554	0.15719	-1.16136
122629760	chr3:122629760:G:T	1.1274e-15	-1.94622	-3.18434e-10	5.36545e-08	-2.08061	-3.18434e-10	5.07223e-05	-2.07875	-3.18434e-10
122629796	chr3:122629796:C:T	3.50727e-15	-0.224668	-0.586622	2.17668e-07	-0.116584	-0.563617	0.000301418	0.244375	-0.540992
122629958	chr3:122629958:C:T	7.25517e-15	-3.25008e-10	-0.0844128	4.31504e-07	-3.25008e-10	0.00410524	0.000407253	-3.25008e-10	0.00431995
122630109	chr3:122630109:A:G	1.70799e-14	-3.25008e-10	0.771773	9.90117e-07	-3.25008e-10	0.834651	0.000943304	-3.25008e-10	0.844273
122630140	chr3:122630140:A:G	5.2789e-16	-1.6014	-1.1036	3.69028e-08	-1.39087	-1.06402	3.76729e-05	-1.22862	-1.14755
122630268	chr3:122630268:G:A	4.55452e-15	-3.25008e-10	-0.550006	2.4955e-07	-3.25008e-10	-0.543514	0.000235459	-3.25008e-10	-0.543578
122630292	chr3:122630292:T:C	1.33569e-15	-1.77668	-3.18434e-10	9.00421e-08	-1.56289	-3.18434e-10	7.85725e-05	-1.64109	-3.18434e-10
122630449	chr3:122630449:C:A	2.16724e-15	-3.25008e-10	-1.29267	1.17022e-07	-3.25008e-10	-1.30081	0.000111201	-3.25008e-10	-1.29377
122630611	chr3:122630611:C:T	3.32801e-15	-0.269364	-0.59439	2.05748e-07	-0.16514	-0.571381	0.000283727	0.191718	-0.548819
122630968	chr3:122630968:G:A	3.65469e-15	-0.222686	-0.547431	2.26407e-07	-0.116779	-0.524059	0.000313368	0.242934	-0.500672
122631031	chr3:122631031:A:T	4.1086e-15	-3.25008e-10	-0.653045	2.26247e-07	-3.25008e-10	-0.641544	0.000205291	-3.25008e-10	-0.680684
122631054	chr3:122631054:C:A	9.51019e-16	-2.07231	-0.0440363	6.26072e-08	-1.94208	0.015786	5.97888e-05	-1.84093	-0.07337
122631156	chr3:122631156:A:G	3.04223e-15	-3.25008e-10	-0.953536	1.72904e-07	-3.25008e-10	-0.910438	0.00015495	-3.25008e-10	-0.962015
122631767	chr3:122631767:G:A	5.1046e-16	-1.51124	-1.22733	3.5756e-08	-1.28495	-1.20151	3.79805e-05	-1.11328	-1.25476
122631890	chr3:122631890:G:A	4.40856e-15	-3.25008e-10	-0.58258	2.41598e-07	-3.25008e-10	-0.575897	0.00022795	-3.25008e-10	-0.575987
122632944	chr3:122632944:T:C	7.25523e-15	-1.88508	1.80067	4.67223e-07	-1.87617	1.9598	0.000414292	-1.81178	1.83324
122633383	chr3:122633383:C:T	5.67071e-15	-3.25008e-10	-0.330813	2.98522e-07	-3.25008e-10	-0.364329	0.000298647	-3.25008e-10	-0.305853
122633678	chr3:122633678:C:G	9.64016e-16	-0.818244	-1.28453	6.46227e-08	-0.602122	-1.29248	6.99935e-05	-0.475023	-1.28169
122633813	chr3:122633813:G:T	2.31999e-15	-3.25008e-10	-1.22456	1.25705e-07	-3.25008e-10	-1.22924	0.000116585	-3.25008e-10	-1.24649
122633831	chr3:122633831:T:C	5.1215e-16	-1.9687	-0.766561	2.77283e-08	-2.00301	-0.737705	2.68874e-05	-1.97875	-0.734704
122633866	chr3:122633866:C:T	5.33825e-16	-1.44908	-1.24473	3.76566e-08	-1.21276	-1.2219	4.06218e-05	-1.03197	-1.26884
122634671	chr3:122634671:A:G	2.89213e-15	-3.25008e-10	-1.00414	1.59308e-07	-3.25008e-10	-0.99233	0.000153158	-3.25008e-10	-0.973645
122634734	chr3:122634734:T:C	1.00095e-15	-2.06517	-3.18434e-10	5.46901e-08	-2.06149	-3.18434e-10	5.11242e-05	-2.07086	-3.18434e-10
122634784	chr3:122634784:C:T	2.3821e-15	-3.25008e-10	-1.19815	1.34038e-07	-3.25008e-10	-1.16505	0.000121897	-3.25008e-10	-1.20194
122635190	chr3:122635190:A:G	3.70351e-16	-1.83168	-1.22775	1.89994e-08	-1.88829	-1.23047	1.87297e-05	-1.86762	-1.20738
122635205	chr3:122635205:A:G	2.3756e-15	-0.053901	-1.14698	1.52354e-07	0.0912094	-1.12817	0.000216335	0.497726	-1.12601
122635432	chr3:122635432:A:G	2.40207e-15	-3.25008e-10	-1.1898	1.3539e-07	-3.25008e-10	-1.15501	0.000122962	-3.25008e-10	-1.19324
122635867	chr3:122635867:G:A	1.4387e-14	-3.25008e-10	0.600199	8.38052e-07	-3.25008e-10	0.667908	0.000794454	-3.25008e-10	0.67254
122635869	chr3:122635869:C:T	4.75932e-16	-1.58202	-1.22659	3.26416e-08	-1.37642	-1.20116	3.44379e-05	-1.21163	-1.25433
122635945	chr3:122635945:G:A	4.20694e-15	-0.0990602	-0.530332	2.60535e-07	0.00863146	-0.509065	0.000365933	0.380372	-0.483036
122636048	chr3:122636048:T:C	2.82861e-15	-3.25008e-10	-1.02634	1.59652e-07	-3.25008e-10	-0.990175	0.000144174	-3.25008e-10	-1.03409
122636079	chr3:122636079:T:C	4.94892e-15	-3.25008e-10	-0.466958	2.69661e-07	-3.25008e-10	-0.466008	0.000257421	-3.25008e-10	-0.454401
122636245	chr3:122636245:A:G	1.73142e-15	-1.51719	-3.18434e-10	9.39488e-08	-1.52042	-3.18434e-10	8.15233e-05	-1.60423	-3.18434e-10
122636502	chr3:122636502:C:T	2.79314e-15	-3.25008e-10	-1.03896	1.57697e-07	-3.25008e-10	-1.0025	0.000142294	-3.25008e-10	-1.04722
122636889	chr3:122636889:C:G	3.2478e-15	-0.549853	-0.338296	2.36142e-07	-0.27162	-0.327118	0.000316089	0.128244	-0.377335
122637136	chr3:122637136:T:C	2.13863e-15	-3.25008e-10	-1.30596	1.16165e-07	-3.25008e-10	-1.30816	0.000109712	-3.25008e-10	-1.30726
122637179	chr3:122637179:T:G	8.07816e-15	-0.491377	0.514414	7.74607e-07	0.0128585	0.576325	0.000922884	0.309947	0.512441
122637230	chr3:122637230:T:G	2.17613e-15	-3.25008e-10	-1.28858	1.17539e-07	-3.25008e-10	-1.2964	0.000110522	-3.25008e-10	-1.2999
122637268	chr3:122637268:C:G	2.91537e-15	-3.25008e-10	-0.99613	1.62243e-07	-3.25008e-10	-0.974075	0.000155177	-3.25008e-10	-0.960551
122637325	chr3:122637325:C:T	1.28509e-14	-1.62966	2.11694	1.06341e-06	-1.56289	2.46896	0.000764002	-1.5224	2.15586
122637352	chr3:122637352:C:A	3.7367e-15	-3.25008e-10	-0.747924	2.15808e-07	-3.25008e-10	-0.688782	0.000188932	-3.25008e-10	-0.76373
122637353	chr3:122637353:T:C	4.16369e-15	-1.40844	0.768717	3.04219e-07	-1.29523	0.949804	0.000256113	-1.22331	0.763817
122637499	chr3:122637499:C:T	5.54454e-15	-1.60528	1.25197	4.21475e-07	-1.53106	1.51164	0.000323776	-1.48539	1.26033
122637604	chr3:122637604:G:A	8.51215e-16	-1.96208	-0.265138	4.752e-08	-1.95315	-0.248869	4.32199e-05	-1.91861	-0.3202
122637853	chr3:122637853:T:G	2.13653e-14	-1.51115	2.5068	1.72475e-06	-1.44179	2.83145	0.00127352	-1.38959	2.53402
122638030	chr3:122638030:G:A	4.88449e-15	-3.25008e-10	-0.480063	2.99852e-07	-3.25008e-10	-0.359882	0.000260022	-3.25008e-10	-0.444349
122638279	chr3:122638279:C:T	3.65981e-16	-1.91196	-1.15934	2.48583e-08	-1.66392	-1.18606	2.25848e-05	-1.71145	-1.17638
122638571	chr3:122638571:T:C	4.54722e-15	-3.25008e-10	-0.551611	2.53925e-07	-3.25008e-10	-0.526133	0.000247027	-3.25008e-10	-0.495617
122638574	chr3:122638574:G:C	4.54623e-15	-3.25008e-10	-0.551828	2.53868e-07	-3.25008e-10	-0.526355	0.000246973	-3.25008e-10	-0.495835
122638576	chr3:122638576:T:C	4.58138e-15	-3.25008e-10	-0.544127	2.55872e-07	-3.25008e-10	-0.518495	0.000248952	-3.25008e-10	-0.487853
122638578	chr3:122638578:T:G	4.54684e-15	-3.25008e-10	-0.551695	2.53913e-07	-3.25008e-10	-0.526181	0.000247009	-3.25008e-10	-0.495689
122638785	chr3:122638785:A:G	5.12061e-15	-1.68087	1.24802	3.29557e-07	-1.74881	1.48339	0.00026535	-1.66702	1.24295
122638898	chr3:122638898:A:T	3.4029e-16	-2.06079	-1.08329	2.07089e-08	-1.90488	-1.12773	1.9275e-05	-1.92448	-1.12183
122639017	chr3:122639017:C:T	2.97542e-15	-3.25008e-10	-0.975744	1.5777e-07	-3.25008e-10	-1.00204	0.000153076	-3.25008e-10	-0.974183
122639233	chr3:122639233:A:G	2.5329e-15	-3.25008e-10	-1.13676	1.43141e-07	-3.25008e-10	-1.09934	0.000129703	-3.25008e-10	-1.13987
122639708	chr3:122639708:T:C	3.5862e-16	-1.90826	-1.18336	2.44855e-08	-1.65742	-1.20767	2.22118e-05	-1.70529	-1.1992
122639878	chr3:122639878:A:G	4.90522e-15	-3.25008e-10	-0.475827	3.00775e-07	-3.25008e-10	-0.356809	0.000261301	-3.25008e-10	-0.439443
122640019	chr3:122640019:C:A	3.76796e-15	-3.25008e-10	-0.739592	2.09635e-07	-3.25008e-10	-0.717802	0.000202917	-3.25008e-10	-0.692318
122640265	chr3:122640265:C:A	5.03412e-15	-3.25008e-10	-0.449888	3.09308e-07	-3.25008e-10	-0.328833	0.000268247	-3.25008e-10	-0.413208
122640468	chr3:122640468:A:T	4.25782e-15	-3.25008e-10	-0.61737	2.37362e-07	-3.25008e-10	-0.593584	0.000230648	-3.25008e-10	-0.564222
122640742	chr3:122640742:A:C	4.17997e-16	-1.7756	-1.16281	2.70102e-08	-1.59071	-1.17624	3.04506e-05	-1.46524	-1.12377
122641075	chr3:122641075:A:T	2.67446e-15	-1.86924	0.786857	1.637e-07	-1.9239	0.958761	0.000134305	-1.88174	0.776741
122641236	chr3:122641236:A:G	4.20672e-16	-1.75777	-1.17426	2.73055e-08	-1.56861	-1.18748	3.08142e-05	-1.44042	-1.13672
122641488	chr3:122641488:T:A	3.53468e-15	-3.25008e-10	-0.803504	2.123e-07	-3.25008e-10	-0.705173	0.000182552	-3.25008e-10	-0.798081
122641534	chr3:122641534:A:G	2.29513e-15	-3.25008e-10	-1.23534	1.27062e-07	-3.25008e-10	-1.2185	0.000116228	-3.25008e-10	-1.24956
122641628	chr3:122641628:G:C	5.61635e-15	-3.25008e-10	-0.340445	3.47497e-07	-3.25008e-10	-0.212415	0.000300081	-3.25008e-10	-0.301062
122641834	chr3:122641834:TTTTTTTTTTTTTTTC:T	4.33869e-15	-3.25008e-10	-0.598555	2.42709e-07	-3.25008e-10	-0.571308	0.000210675	-3.25008e-10	-0.654797
122641889	chr3:122641889:T:C	3.56641e-16	-1.88849	-1.20866	2.42021e-08	-1.64692	-1.22981	2.20569e-05	-1.68952	-1.22197
122641974	chr3:122641974:A:AGAG	3.93133e-16	-1.85914	-1.1406	2.68567e-08	-1.60403	-1.16863	2.45685e-05	-1.64495	-1.1587
122642129	chr3:122642129:G:A	9.57548e-15	-3.25008e-10	0.193078	4.82474e-07	-3.25008e-10	0.115755	0.000494741	-3.25008e-10	0.198919
122642672	chr3:122642672:A:G	3.51504e-15	-3.25008e-10	-0.809077	1.95237e-07	-3.25008e-10	-0.788958	0.000188697	-3.25008e-10	-0.764971
122642812	chr3:122642812:A:G	4.34422e-16	-2.02507	-0.874792	3.03364e-08	-1.93561	-0.715211	2.14904e-05	-2.03408	-0.903432
122642837	chr3:122642837:G:A	3.50748e-16	-2.04988	-1.06393	2.16714e-08	-1.87723	-1.10996	2.01457e-05	-1.89847	-1.10365
122642939	chr3:122642939:T:C	3.41619e-16	-1.94425	-1.19593	2.2895e-08	-1.71308	-1.21918	2.07704e-05	-1.76154	-1.21004
122642952	chr3:122642952:C:T	3.76047e-15	-3.25008e-10	-0.741584	2.27138e-07	-3.25008e-10	-0.637612	0.000194563	-3.25008e-10	-0.734357
122643232	chr3:122643232:G:A	3.8625e-16	-1.86451	-1.15288	2.63727e-08	-1.61103	-1.17981	2.41221e-05	-1.65185	-1.17014
122643394	chr3:122643394:T:G	2.32731e-15	-3.25008e-10	-1.22141	1.24446e-07	-3.25008e-10	-1.2393	0.000117069	-3.25008e-10	-1.24235
122643515	chr3:122643515:G:A	9.98131e-16	-2.068	-3.18434e-10	6.23788e-08	-1.92995	-3.18434e-10	5.6409e-05	-1.97249	-3.18434e-10
122643583	chr3:122643583:T:TC	1.00848e-14	-1.91716	2.16206	6.84871e-07	-1.9656	2.43166	0.000497534	-1.93049	2.13504
122643862	chr3:122643862:G:A	7.565e-15	-3.25008e-10	-0.0425946	4.5181e-07	-3.25008e-10	0.0500892	0.000427288	-3.25008e-10	0.0523442
122644108	chr3:122644108:A:G	2.58114e-15	-3.25008e-10	-1.1179	1.35723e-07	-3.25008e-10	-1.15256	0.000132759	-3.25008e-10	-1.11658
122644240	chr3:122644240:G:A	2.97057e-15	-3.25008e-10	-0.977373	1.57532e-07	-3.25008e-10	-1.00355	0.000152827	-3.25008e-10	-0.975806
122644289	chr3:122644289:A:G	3.70062e-16	-1.86546	-1.19476	2.52139e-08	-1.6128	-1.22298	2.30359e-05	-1.65787	-1.21019
122644466	chr3:122644466:A:G	3.3905e-16	-2.06546	-1.08227	2.04865e-08	-1.91686	-1.12654	1.90792e-05	-1.93605	-1.12047
122644837	chr3:122644837:A:G	3.39545e-15	-3.25008e-10	-0.843692	2.0253e-07	-3.25008e-10	-0.752284	0.000175305	-3.25008e-10	-0.838585
122644907	chr3:122644907:A:G	2.31579e-15	-3.25008e-10	-1.22638	1.23886e-07	-3.25008e-10	-1.24381	0.000116574	-3.25008e-10	-1.24659
122644917	chr3:122644917:T:C	9.86115e-16	-2.08011	-3.18434e-10	5.69685e-08	-2.02067	-3.18434e-10	5.28077e-05	-2.03846	-3.18434e-10
122645108	chr3:122645108:T:C	4.94211e-15	-3.25008e-10	-0.468335	2.74842e-07	-3.25008e-10	-0.446974	0.000268044	-3.25008e-10	-0.413963
122645167	chr3:122645167:G:A	2.16643e-15	-3.25008e-10	-1.29305	1.19468e-07	-3.25008e-10	-1.28012	0.000112037	-3.25008e-10	-1.28628
122645180	chr3:122645180:G:A	5.6319e-15	-3.25008e-10	-0.33768	3.34395e-07	-3.25008e-10	-0.25085	0.00028425	-3.25008e-10	-0.355261
122645708	chr3:122645708:T:C	3.50722e-16	-1.91123	-1.20266	2.35594e-08	-1.67875	-1.2249	2.15073e-05	-1.72022	-1.21651
122645739	chr3:122645739:G:A	2.39974e-15	-3.25008e-10	-1.19077	1.33621e-07	-3.25008e-10	-1.16817	0.00012108	-3.25008e-10	-1.20866
122646185	chr3:122646185:T:C	2.45738e-15	-3.25008e-10	-1.16703	1.3765e-07	-3.25008e-10	-1.13846	0.000130856	-3.25008e-10	-1.13102
122646289	chr3:122646289:C:T	3.38916e-16	-1.93845	-1.20968	2.24305e-08	-1.72162	-1.23113	2.05233e-05	-1.76051	-1.22304
122646443	chr3:122646443:G:A	3.40333e-16	-1.93106	-1.21289	2.26336e-08	-1.70976	-1.23398	2.06908e-05	-1.74939	-1.22603
122646750	chr3:122646750:GA:G	2.35643e-15	-3.25008e-10	-1.20898	1.30963e-07	-3.25008e-10	-1.18825	0.000119069	-3.25008e-10	-1.22541
122646937	chr3:122646937:T:C	2.97948e-15	-3.25008e-10	-0.97438	1.57984e-07	-3.25008e-10	-1.00068	0.000153328	-3.25008e-10	-0.972535
122646948	chr3:122646948:A:T	2.15496e-15	-3.25008e-10	-1.29836	1.18364e-07	-3.25008e-10	-1.28941	0.00011133	-3.25008e-10	-1.29261
122647006	chr3:122647006:A:AACATAATAAC	3.37212e-16	-1.89102	-1.26215	2.31223e-08	-1.64536	-1.27701	2.09986e-05	-1.68973	-1.27093
122647458	chr3:122647458:A:G	2.35965e-15	-3.25008e-10	-1.20761	1.25462e-07	-3.25008e-10	-1.23117	0.000121414	-3.25008e-10	-1.20591
122647534	chr3:122647534:C:G	9.43317e-16	-1.93928	-0.185203	5.39112e-08	-1.91703	-0.158805	4.84135e-05	-1.8852	-0.240136
122647721	chr3:122647721:G:A	2.67891e-15	-3.25008e-10	-1.08072	1.52997e-07	-3.25008e-10	-1.03276	0.000141274	-3.25008e-10	-1.05441
122648386	chr3:122648386:T:C	6.41491e-15	-3.25008e-10	-0.207503	3.57751e-07	-3.25008e-10	-0.183333	0.000351285	-3.25008e-10	-0.143516
122648394	chr3:122648394:G:T	1.3713e-15	-1.68545	-0.0649201	1.00553e-07	-1.57845	0.125956	8.7444e-05	-1.51971	-0.0144027
122648745	chr3:122648745:A:T	7.16058e-16	-1.29769	-1.10243	6.88688e-08	-0.71149	-1.11948	8.19136e-05	-0.551881	-1.04757
122648802	chr3:122648802:A:G	5.65294e-16	-1.33226	-1.30427	5.64727e-08	-0.730569	-1.29885	6.07556e-05	-0.588946	-1.30931
122648951	chr3:122648951:T:C	4.13707e-15	-3.25008e-10	-0.646139	2.4009e-07	-3.25008e-10	-0.582157	0.000195276	-3.25008e-10	-0.730703
122648996	chr3:122648996:T:C	2.81317e-16	-2.05815	-1.27625	1.64804e-08	-1.99219	-1.26881	1.59398e-05	-1.96313	-1.27316
122649295	chr3:122649295:G:T	5.61415e-15	-3.25008e-10	-0.340837	2.91433e-07	-3.25008e-10	-0.388361	0.000266461	-3.25008e-10	-0.419886
122649397	chr3:122649397:G:A	9.89415e-16	-2.07677	-3.18434e-10	6.1456e-08	-1.94485	-3.18434e-10	5.56088e-05	-1.98677	-3.18434e-10
122649401	chr3:122649401:A:G	2.14033e-15	-3.25008e-10	-1.30517	1.18363e-07	-3.25008e-10	-1.28942	0.000110064	-3.25008e-10	-1.30405
122649500	chr3:122649500:C:T	6.34958e-15	-1.3354	1.11766	8.1455e-07	-0.533496	1.17296	0.000647951	-0.613702	1.0824
122649555	chr3:122649555:A:G	3.00368e-15	-3.25008e-10	-0.96629	1.55092e-07	-3.25008e-10	-1.01915	0.000153965	-3.25008e-10	-0.968388
122649882	chr3:122649882:G:A	2.21218e-15	-3.25008e-10	-1.27215	1.18804e-07	-3.25008e-10	-1.28569	0.000113928	-3.25008e-10	-1.26955
122649910	chr3:122649910:G:A	2.13229e-15	-3.25008e-10	-1.30893	1.16039e-07	-3.25008e-10	-1.30924	0.000109513	-3.25008e-10	-1.30907
122650347	chr3:122650347:G:A	2.33099e-15	-3.25008e-10	-1.21983	1.30378e-07	-3.25008e-10	-1.19274	0.000120279	-3.25008e-10	-1.2153
122650378	chr3:122650378:A:G	2.02941e-14	-3.25008e-10	0.944202	1.14452e-06	-3.25008e-10	0.979565	0.0011367	-3.25008e-10	1.03077
122650890	chr3:122650890:T:C	3.34907e-15	-3.25008e-10	-0.857446	1.71848e-07	-3.25008e-10	-0.916563	0.000171485	-3.25008e-10	-0.860619
122651036	chr3:122651036:T:G	6.25182e-15	-1.12158	0.888323	8.54237e-07	-0.39025	1.07729	0.000636171	-0.561855	1.01221
122651110	chr3:122651110:G:A	2.81076e-15	-3.25008e-10	-1.03267	1.4607e-07	-3.25008e-10	-1.07908	0.000144199	-3.25008e-10	-1.03392
122651420	chr3:122651420:C:A	5.43376e-15	-3.25008e-10	-0.373496	3.71087e-07	-3.25008e-10	-0.146734	0.000267283	-3.25008e-10	-0.416807
122651537	chr3:122651537:C:G	2.26913e-13	-3.25008e-10	3.35844	1.34007e-05	-3.25008e-10	3.43989	0.0125293	-3.25008e-10	3.43071
122651598	chr3:122651598:C:T	2.13632e-15	-3.25008e-10	-1.30704	1.16049e-07	-3.25008e-10	-1.30916	0.000109504	-3.25008e-10	-1.30915
122651935	chr3:122651935:A:C	4.43335e-16	-2.0554	-0.824157	3.15844e-08	-1.98634	-0.62417	2.23203e-05	-2.06146	-0.838153
122651949	chr3:122651949:G:A	2.19728e-15	-3.25008e-10	-1.2789	1.17261e-07	-3.25008e-10	-1.29877	0.000111768	-3.25008e-10	-1.28869
122651955	chr3:122651955:T:C	5.30934e-15	-3.25008e-10	-0.396659	3.61524e-07	-3.25008e-10	-0.172843	0.000261416	-3.25008e-10	-0.439002
122652212	chr3:122652212:C:T	2.92547e-15	-3.25008e-10	-0.992671	1.51582e-07	-3.25008e-10	-1.04205	0.000150137	-3.25008e-10	-0.993566
122652306	chr3:122652306:C:T	2.15897e-15	-3.25008e-10	-1.2965	1.18854e-07	-3.25008e-10	-1.28527	0.000111095	-3.25008e-10	-1.29473
122652692	chr3:122652692:T:G	1.56836e-15	-1.6161	-3.18434e-10	6.04959e-08	-1.9606	-3.18434e-10	5.86404e-05	-1.93369	-3.18434e-10
122652731	chr3:122652731:G:T	4.77187e-15	-0.503389	-3.18434e-10	1.37041e-07	-1.14289	-3.18434e-10	0.000155831	-0.956341	-3.18434e-10
122652867	chr3:122652867:G:A	4.9626e-15	-1.17427	0.710069	7.5471e-07	-0.286121	0.849283	0.00056511	-0.363096	0.695002
122652910	chr3:122652910:A:G	2.34771e-15	-3.25008e-10	-1.21269	1.25918e-07	-3.25008e-10	-1.22754	0.000118114	-3.25008e-10	-1.23347
122652911	chr3:122652911:C:T	2.85206e-15	-3.25008e-10	-1.01809	1.48042e-07	-3.25008e-10	-1.06568	0.000146345	-3.25008e-10	-1.01915
122653054	chr3:122653054:A:G	2.59413e-15	-3.25008e-10	-1.11288	1.35745e-07	-3.25008e-10	-1.1524	0.000133149	-3.25008e-10	-1.11365
122653178	chr3:122653178:A:G	2.13417e-15	-3.25008e-10	-1.30805	1.16421e-07	-3.25008e-10	-1.30596	0.000109986	-3.25008e-10	-1.30476
122653355	chr3:122653355:GA:G	1.88881e-14	-3.25008e-10	0.872405	1.09853e-06	-3.25008e-10	0.93856	0.0010599	-3.25008e-10	0.960812
122653396	chr3:122653396:G:A	2.94706e-15	-3.25008e-10	-0.985318	1.65566e-07	-3.25008e-10	-0.9538	0.000147312	-3.25008e-10	-1.01256
122653578	chr3:122653578:A:G	2.69195e-15	-3.25008e-10	-1.07586	1.43313e-07	-3.25008e-10	-1.09814	0.000133824	-3.25008e-10	-1.10859
122653622	chr3:122653622:G:A	2.61766e-15	-3.25008e-10	-1.10384	1.35896e-07	-3.25008e-10	-1.15128	0.00013085	-3.25008e-10	-1.13106
122653802	chr3:122653802:T:G	2.95401e-15	-3.25008e-10	-0.982965	1.52884e-07	-3.25008e-10	-1.03349	0.000151563	-3.25008e-10	-0.984112
122653840	chr3:122653840:C:T	2.53426e-15	-3.25008e-10	-1.13623	1.34312e-07	-3.25008e-10	-1.163	0.000130849	-3.25008e-10	-1.13107
122653851	chr3:122653851:C:T	2.13513e-15	-3.25008e-10	-1.3076	1.16506e-07	-3.25008e-10	-1.30523	0.000110077	-3.25008e-10	-1.30393
122653927	chr3:122653927:C:T	2.87009e-15	-3.25008e-10	-1.01179	1.48999e-07	-3.25008e-10	-1.05923	0.000147298	-3.25008e-10	-1.01266
122653948	chr3:122653948:A:G	2.64963e-15	-3.25008e-10	-1.09171	1.40077e-07	-3.25008e-10	-1.12098	0.000136836	-3.25008e-10	-1.08633
122654082	chr3:122654082:A:G	2.44934e-15	-3.25008e-10	-1.17031	1.31211e-07	-3.25008e-10	-1.18637	0.000126027	-3.25008e-10	-1.16862
122654089	chr3:122654089:G:A	4.04557e-16	-1.93575	-1.03534	2.27112e-08	-1.90786	-1.03246	2.24439e-05	-1.83846	-1.05563
122654623	chr3:122654623:G:A	3.64631e-15	-3.25008e-10	-0.772412	1.90477e-07	-3.25008e-10	-0.813638	0.00017696	-3.25008e-10	-0.829189
122654681	chr3:122654681:A:G	2.23457e-15	-3.25008e-10	-1.26208	1.21894e-07	-3.25008e-10	-1.26002	0.000113718	-3.25008e-10	-1.27139
122654792	chr3:122654792:C:T	4.63533e-16	-1.8588	-0.976207	2.78815e-08	-1.80146	-0.933744	2.63412e-05	-1.70197	-1.03201
122655171	chr3:122655171:A:G	2.55986e-15	-3.25008e-10	-1.12618	1.34127e-07	-3.25008e-10	-1.16438	0.000131391	-3.25008e-10	-1.12694
122655538	chr3:122655538:G:A	2.56155e-15	-3.25008e-10	-1.12551	1.34201e-07	-3.25008e-10	-1.16384	0.000131473	-3.25008e-10	-1.12631
122655591	chr3:122655591:T:G	2.13383e-15	-3.25008e-10	-1.30821	1.16401e-07	-3.25008e-10	-1.30613	0.000109957	-3.25008e-10	-1.30503
122655700	chr3:122655700:G:C	5.23341e-15	-3.25008e-10	-0.411063	3.56225e-07	-3.25008e-10	-0.187609	0.000257883	-3.25008e-10	-0.452609
122655742	chr3:122655742:T:C	2.49701e-15	-3.25008e-10	-1.15103	1.32848e-07	-3.25008e-10	-1.17397	0.000128004	-3.25008e-10	-1.15305
122655887	chr3:122655887:T:G	2.94368e-15	-3.25008e-10	-0.986468	1.52429e-07	-3.25008e-10	-1.03648	0.000151027	-3.25008e-10	-0.987657
122656036	chr3:122656036:A:G	4.16524e-16	-1.94389	-0.998051	2.33913e-08	-1.91649	-0.994311	2.30314e-05	-1.84854	-1.01971
122656282	chr3:122656282:G:T	2.13217e-15	-3.25008e-10	-1.30899	1.16393e-07	-3.25008e-10	-1.3062	0.000109493	-3.25008e-10	-1.30925
122656594	chr3:122656594:T:C	2.16515e-15	-3.25008e-10	-1.29364	1.17325e-07	-3.25008e-10	-1.29823	0.000111981	-3.25008e-10	-1.28678
122656668	chr3:122656668:T:C	7.27737e-15	-1.02316	0.941805	1.03464e-06	-0.256253	1.13489	0.000763557	-0.435207	1.06808
122656880	chr3:122656880:T:A	2.67464e-15	-3.25008e-10	-1.08231	1.46523e-07	-3.25008e-10	-1.07599	0.000135314	-3.25008e-10	-1.09752
122657134	chr3:122657134:C:A	7.05077e-15	-1.0477	0.934708	9.94185e-07	-0.288695	1.12745	0.000735091	-0.466127	1.06101
122657182	chr3:122657182:T:C	6.97457e-15	-1.00932	0.885463	9.93184e-07	-0.238313	1.07606	0.000733058	-0.418218	1.01033
122657240	chr3:122657240:C:T	2.13372e-15	-3.25008e-10	-1.30826	1.16391e-07	-3.25008e-10	-1.30622	0.000109946	-3.25008e-10	-1.30513
122657549	chr3:122657549:C:G	2.82981e-15	-3.25008e-10	-1.02592	1.46791e-07	-3.25008e-10	-1.07416	0.000145192	-3.25008e-10	-1.02706
122657573	chr3:122657573:A:T	2.16573e-15	-3.25008e-10	-1.29337	1.17352e-07	-3.25008e-10	-1.298	0.000112017	-3.25008e-10	-1.28647
122657666	chr3:122657666:C:T	2.59866e-15	-3.25008e-10	-1.11113	1.35977e-07	-3.25008e-10	-1.15069	0.00013339	-3.25008e-10	-1.11184
122657670	chr3:122657670:A:G	2.13423e-15	-3.25008e-10	-1.30802	1.16418e-07	-3.25008e-10	-1.30598	0.000109984	-3.25008e-10	-1.30478
122658251	chr3:122658251:C:T	4.12149e-16	-1.92748	-1.02502	2.31408e-08	-1.89958	-1.022	2.29039e-05	-1.8279	-1.0459
122658350	chr3:122658350:A:G	4.31926e-16	-2.0758	-0.829831	3.01961e-08	-2.02596	-0.629502	2.18045e-05	-2.07954	-0.843457
122658773	chr3:122658773:T:A	2.36181e-15	-3.25008e-10	-1.2067	1.26615e-07	-3.25008e-10	-1.22202	0.000118751	-3.25008e-10	-1.22808
122658827	chr3:122658827:G:A	7.368e-15	-0.166807	0.0978266	6.61117e-07	0.257045	0.173714	0.000589895	0.298631	0.0761989
122658941	chr3:122658941:T:C	3.7166e-15	-3.25008e-10	-0.753318	1.83872e-07	-3.25008e-10	-0.848932	0.000191457	-3.25008e-10	-0.75045
122659129	chr3:122659129:T:C	3.45353e-15	-3.25008e-10	-0.826729	1.71028e-07	-3.25008e-10	-0.921342	0.000182115	-3.25008e-10	-0.800475
122659152	chr3:122659152:G:A	4.5522e-15	-3.25008e-10	-0.550516	2.22066e-07	-3.25008e-10	-0.660196	0.000234717	-3.25008e-10	-0.546735
122659286	chr3:122659286:A:G	3.74821e-15	-3.25008e-10	-0.74485	1.85298e-07	-3.25008e-10	-0.841206	0.000193085	-3.25008e-10	-0.741982
122659540	chr3:122659540:A:G	2.57232e-15	-3.25008e-10	-1.12132	1.36268e-07	-3.25008e-10	-1.14855	0.000132867	-3.25008e-10	-1.11576
122659653	chr3:122659653:G:A	2.77854e-15	-3.25008e-10	-1.0442	1.70791e-07	-3.25008e-10	-0.922731	0.000138645	-3.25008e-10	-1.0732
122659686	chr3:122659686:G:C	2.57387e-15	-3.25008e-10	-1.12072	1.36345e-07	-3.25008e-10	-1.14798	0.000132947	-3.25008e-10	-1.11516
122659764	chr3:122659764:C:T	2.29014e-15	-3.25008e-10	-1.23751	1.22397e-07	-3.25008e-10	-1.2559	0.000118041	-3.25008e-10	-1.23408
122659896	chr3:122659896:A:G	2.67812e-15	-3.25008e-10	-1.08101	1.46646e-07	-3.25008e-10	-1.07515	0.000135456	-3.25008e-10	-1.09647
122660415	chr3:122660415:A:C	3.76472e-16	-1.97833	-1.06471	2.10364e-08	-1.95527	-1.06165	2.06383e-05	-1.89394	-1.08403
122660767	chr3:122660767:G:A	2.31916e-15	-0.774834	-0.450088	2.39072e-07	-0.0387693	-0.547638	0.000169872	-0.399131	-0.470939
122661123	chr3:122661123:C:G	2.13789e-15	-3.25008e-10	-1.30631	1.16734e-07	-3.25008e-10	-1.30328	0.000110585	-3.25008e-10	-1.29933
122661530	chr3:122661530:G:A	2.13995e-15	-3.25008e-10	-1.30534	1.16874e-07	-3.25008e-10	-1.30208	0.000110466	-3.25008e-10	-1.30041
122661539	chr3:122661539:G:C	2.44648e-15	-3.25008e-10	-1.17148	1.26888e-07	-3.25008e-10	-1.21986	0.000125654	-3.25008e-10	-1.17159
122661575	chr3:122661575:G:A	2.14033e-15	-3.25008e-10	-1.30517	1.16048e-07	-3.25008e-10	-1.30917	0.0001098	-3.25008e-10	-1.30645
122661767	chr3:122661767:C:A	6.82389e-16	-2.01331	-0.434971	4.43939e-08	-1.92634	-0.343734	3.87938e-05	-1.99995	-0.3469
122661804	chr3:122661804:G:T	4.12217e-15	-3.25008e-10	-0.649749	2.04285e-07	-3.25008e-10	-0.743658	0.000202305	-3.25008e-10	-0.69534
122662041	chr3:122662041:C:T	3.49795e-16	-1.86368	-1.25286	2.42186e-08	-1.67793	-1.19812	1.91635e-05	-1.81768	-1.23442
122662270	chr3:122662270:C:T	3.5651e-16	-1.84364	-1.25388	2.48641e-08	-1.65016	-1.19958	1.95863e-05	-1.79472	-1.23556
122662426	chr3:122662426:AG:A	2.18321e-15	-3.25008e-10	-1.28533	1.21454e-07	-3.25008e-10	-1.26363	0.000112614	-3.25008e-10	-1.28115
122662804	chr3:122662804:A:G	2.13393e-15	-3.25008e-10	-1.30816	1.16041e-07	-3.25008e-10	-1.30923	0.00010982	-3.25008e-10	-1.30627
122662827	chr3:122662827:GA:G	9.87177e-16	-2.07903	-3.18434e-10	5.34487e-08	-2.08445	-3.18434e-10	5.02602e-05	-2.0879	-3.18434e-10
122662836	chr3:122662836:T:C	3.19375e-16	-2.08334	-1.12418	1.9781e-08	-2.07743	-1.00102	1.6112e-05	-2.08354	-1.14201
122662849	chr3:122662849:C:T	3.63745e-16	-1.83148	-1.24595	2.55238e-08	-1.63507	-1.18849	2.00205e-05	-1.78183	-1.22653
122662899	chr3:122662899:C:G	2.13498e-15	-3.25008e-10	-1.30767	1.16033e-07	-3.25008e-10	-1.3093	0.000109702	-3.25008e-10	-1.30735
122662929	chr3:122662929:T:C	2.13586e-15	-3.25008e-10	-1.30726	1.16574e-07	-3.25008e-10	-1.30464	0.000109541	-3.25008e-10	-1.30882
122663141	chr3:122663141:G:A	2.13637e-15	-3.25008e-10	-1.30702	1.16055e-07	-3.25008e-10	-1.3091	0.000109509	-3.25008e-10	-1.30911
122663227	chr3:122663227:G:C	1.16152e-14	-0.843746	1.22993	1.74284e-06	-0.0382924	1.43839	0.00127038	-0.218919	1.36088
122663229	chr3:122663229:G:T	3.24522e-15	-3.25008e-10	-0.888945	1.76035e-07	-3.25008e-10	-0.892489	0.00016944	-3.25008e-10	-0.872618
122663454	chr3:122663454:A:T	3.20529e-16	-2.08184	-1.12207	1.97979e-08	-2.07928	-0.998316	1.61683e-05	-2.08212	-1.13994
122663520	chr3:122663520:G:A	2.13709e-15	-3.25008e-10	-1.30668	1.16674e-07	-3.25008e-10	-1.30379	0.000109574	-3.25008e-10	-1.30851
122663586	chr3:122663586:G:C	2.13339e-15	-3.25008e-10	-1.30841	1.16334e-07	-3.25008e-10	-1.30671	0.000109896	-3.25008e-10	-1.30558
122663844	chr3:122663844:T:A	3.61143e-16	-1.8422	-1.24241	2.52725e-08	-1.64974	-1.18371	1.9859e-05	-1.79405	-1.22241
122664039	chr3:122664039:C:A	2.17534e-15	-3.25008e-10	-1.28894	1.18586e-07	-3.25008e-10	-1.28753	0.000111102	-3.25008e-10	-1.29467
122664420	chr3:122664420:T:C	3.37643e-15	-3.25008e-10	-0.849307	1.68556e-07	-3.25008e-10	-0.935904	0.000174735	-3.25008e-10	-0.841845
122664429	chr3:122664429:T:A	3.55997e-16	-1.80604	-1.29292	2.45239e-08	-1.60385	-1.25967	1.94509e-05	-1.7549	-1.28233
122665196	chr3:122665196:A:T	2.17877e-15	-3.25008e-10	-1.28737	1.1761e-07	-3.25008e-10	-1.2958	0.000112519	-3.25008e-10	-1.28199
122665398	chr3:122665398:G:A	8.31488e-16	-0.952419	-1.29825	3.4942e-08	-1.21833	-1.29115	3.52039e-05	-1.14771	-1.29625
122665460	chr3:122665460:A:G	3.41105e-15	-3.25008e-10	-0.839107	1.70105e-07	-3.25008e-10	-0.926755	0.000176542	-3.25008e-10	-0.831557
122665622	chr3:122665622:T:A	6.02102e-15	-1.07304	0.80217	8.3147e-07	-0.330561	0.990584	0.000617336	-0.503981	0.92428
122665814	chr3:122665814:C:G	6.1987e-15	-1.06579	0.824	8.57996e-07	-0.321936	1.01336	0.000636413	-0.495998	0.946731
122666555	chr3:122666555:T:C	6.474e-16	-2.01344	-0.487477	4.27974e-08	-1.9092	-0.397496	3.72824e-05	-1.98458	-0.402009
122667281	chr3:122667281:A:T	3.69764e-16	-1.9448	-1.11622	2.06673e-08	-1.9223	-1.11232	2.03482e-05	-1.85956	-1.13256
122667476	chr3:122667476:C:T	4.27023e-15	-3.25008e-10	-0.614458	2.22688e-07	-3.25008e-10	-0.657399	0.00021814	-3.25008e-10	-0.619976
122667541	chr3:122667541:C:A	3.52246e-16	-1.82023	-1.28933	2.41714e-08	-1.62481	-1.2532	1.92272e-05	-1.77091	-1.27788
122667725	chr3:122667725:T:G	5.73101e-15	-1.14647	0.826238	7.75486e-07	-0.424993	1.01531	0.000575647	-0.597618	0.947998
122667771	chr3:122667771:A:T	6.20514e-16	-2.01486	-0.528471	4.09845e-08	-1.90788	-0.442102	3.57412e-05	-1.98328	-0.445526
122667845	chr3:122667845:A:G	2.62062e-15	-3.25008e-10	-1.10272	1.3603e-07	-3.25008e-10	-1.1503	0.000130987	-3.25008e-10	-1.13001
122667992	chr3:122667992:G:C	3.4717e-16	-1.87576	-1.24831	2.39005e-08	-1.69857	-1.19071	1.89673e-05	-1.83332	-1.22907
122668382	chr3:122668382:G:A	3.07407e-15	-3.25008e-10	-0.943123	1.54693e-07	-3.25008e-10	-1.02173	0.000158917	-3.25008e-10	-0.936736
122668507	chr3:122668507:T:G	6.39416e-16	-2.08815	-0.425178	4.72071e-08	-2.06457	-0.144052	3.20478e-05	-2.08797	-0.449913
122668598	chr3:122668598:G:A	2.16505e-15	-3.25008e-10	-1.29368	1.18481e-07	-3.25008e-10	-1.28842	0.000110476	-3.25008e-10	-1.30032
122668808	chr3:122668808:G:A	4.76139e-16	-2.03728	-0.770896	3.05015e-08	-1.94365	-0.701749	2.69168e-05	-2.01109	-0.701275
122669263	chr3:122669263:C:T	2.31604e-14	-3.25008e-10	1.07632	1.30564e-06	-3.25008e-10	1.11128	0.00129909	-3.25008e-10	1.16431
122669394	chr3:122669394:T:C	2.16025e-15	-3.25008e-10	-1.2959	1.16569e-07	-3.25008e-10	-1.30469	0.000110036	-3.25008e-10	-1.30431
122669465	chr3:122669465:A:G	3.16763e-15	-3.25008e-10	-0.913143	1.5884e-07	-3.25008e-10	-0.995274	0.000163815	-3.25008e-10	-0.906377
122669617	chr3:122669617:A:G	3.83534e-16	-1.73221	-1.29224	2.60136e-08	-1.55272	-1.25183	1.97761e-05	-1.73421	-1.28643
122669706	chr3:122669706:T:C	2.49914e-15	-3.25008e-10	-1.15018	1.32449e-07	-3.25008e-10	-1.17697	0.00013142	-3.25008e-10	-1.12672
122669736	chr3:122669736:CA:C	5.00202e-15	-1.18179	0.725503	6.66396e-07	-0.471777	0.910489	0.000496925	-0.641473	0.844797
122669758	chr3:122669758:A:G	4.89123e-16	-2.03955	-0.74172	3.13778e-08	-1.94732	-0.669757	2.77095e-05	-2.01338	-0.669956
122669859	chr3:122669859:A:G	2.3393e-15	-3.25008e-10	-1.21628	1.28032e-07	-3.25008e-10	-1.21089	0.000118647	-3.25008e-10	-1.22896
122670146	chr3:122670146:T:C	3.70319e-16	-1.76913	-1.29039	2.50639e-08	-1.59377	-1.24797	1.91689e-05	-1.76737	-1.28446
122670408	chr3:122670408:T:G	1.09412e-15	-1.97617	-3.18434e-10	5.56372e-08	-2.04432	-3.18434e-10	5.38284e-05	-2.01931	-3.18434e-10
122670409	chr3:122670409:C:A	1.06285e-15	-2.00518	-3.18434e-10	5.46531e-08	-2.06216	-3.18434e-10	5.26295e-05	-2.04184	-3.18434e-10
122670690	chr3:122670690:ATATATAATATATATTACATATAACATAATATATATTATT:A	4.20884e-15	-3.25008e-10	-0.628939	2.26669e-07	-3.25008e-10	-0.639679	0.000209921	-3.25008e-10	-0.658382
122670799	chr3:122670799:T:C	2.30915e-15	-3.25008e-10	-1.22925	1.26396e-07	-3.25008e-10	-1.22375	0.000117233	-3.25008e-10	-1.24095
122670901	chr3:122670901:G:A	5.00302e-14	-3.25008e-10	1.8465	2.91594e-06	-3.25008e-10	1.91478	0.0028503	-3.25008e-10	1.95007
122671248	chr3:122671248:G:C	1.06056e-15	-2.00733	-3.18434e-10	6.07234e-08	-1.95684	-3.18434e-10	5.65617e-05	-1.96978	-3.18434e-10
122671306	chr3:122671306:T:C	5.07317e-16	-1.97124	-0.773505	2.82735e-08	-1.9389	-0.78235	2.73116e-05	-1.8902	-0.807605
122671432	chr3:122671432:A:G	2.75615e-16	-2.06303	-1.29185	1.70798e-08	-1.93346	-1.29182	1.47721e-05	-2.0136	-1.29877
122671569	chr3:122671569:A:G	4.86053e-15	-3.25008e-10	-0.48498	2.5497e-07	-3.25008e-10	-0.522026	0.000260611	-3.25008e-10	-0.442084
122671572	chr3:122671572:C:T	2.26972e-15	-3.25008e-10	-1.24647	1.20005e-07	-3.25008e-10	-1.27564	0.000117748	-3.25008e-10	-1.23657
122672240	chr3:122672240:C:T	1.10629e-13	-3.25008e-10	2.64005	6.4778e-06	-3.25008e-10	2.71296	0.00634281	-3.25008e-10	2.74996
122672565	chr3:122672565:CAT:C	3.04837e-16	-2.07261	-1.18149	1.84583e-08	-1.99644	-1.15121	1.66947e-05	-2.04552	-1.1445
122672640	chr3:122672640:C:T	2.13881e-15	-3.25008e-10	-1.30588	1.16069e-07	-3.25008e-10	-1.30899	0.000109743	-3.25008e-10	-1.30697
122673087	chr3:122673087:A:T	3.09002e-16	-2.07208	-1.16845	1.8758e-08	-1.99503	-1.13652	1.69567e-05	-2.04457	-1.12988
122673124	chr3:122673124:G:A	2.27798e-15	-3.25008e-10	-1.24284	1.26685e-07	-3.25008e-10	-1.22147	0.000118869	-3.25008e-10	-1.22709
122673139	chr3:122673139:T:C	2.67498e-15	-3.25008e-10	-1.08219	1.45532e-07	-3.25008e-10	-1.08278	0.000134778	-3.25008e-10	-1.10149
122673297	chr3:122673297:CA:C	2.42367e-15	-3.25008e-10	-1.18084	1.25324e-07	-3.25008e-10	-1.23227	0.000124908	-3.25008e-10	-1.17753
122673468	chr3:122673468:T:C	5.25344e-16	-2.08047	-0.629356	3.58981e-08	-2.08688	-0.395605	2.64053e-05	-2.07615	-0.655402
122673472	chr3:122673472:A:C	6.85364e-16	-1.21191	-1.23203	3.06498e-08	-1.3843	-1.25624	3.10049e-05	-1.32238	-1.24858
122673813	chr3:122673813:G:A	2.2319e-15	-3.25008e-10	-1.26327	1.22523e-07	-3.25008e-10	-1.25487	0.000116299	-3.25008e-10	-1.24895
122674271	chr3:122674271:A:C	2.38027e-15	-3.25008e-10	-1.19891	1.23577e-07	-3.25008e-10	-1.24631	0.000122619	-3.25008e-10	-1.19603
122674893	chr3:122674893:C:T	5.17333e-16	-2.07893	-0.646263	3.51719e-08	-2.08743	-0.41549	2.60124e-05	-2.0746	-0.671939
122674982	chr3:122674982:A:G	8.21598e-16	-2.02267	-0.239965	4.546e-08	-1.99331	-0.253028	4.20441e-05	-1.94998	-0.316418
122675084	chr3:122675084:C:T	2.18021e-15	-3.25008e-10	-1.28671	1.18307e-07	-3.25008e-10	-1.28989	0.000112848	-3.25008e-10	-1.27907
122675149	chr3:122675149:G:A	3.60894e-15	-3.25008e-10	-0.782712	1.9458e-07	-3.25008e-10	-0.79233	0.000189214	-3.25008e-10	-0.762237
122675398	chr3:122675398:T:C	2.13881e-15	-3.25008e-10	-1.30588	1.16069e-07	-3.25008e-10	-1.30899	0.000109743	-3.25008e-10	-1.30697
122675410	chr3:122675410:C:T	3.0813e-16	-2.07138	-1.17198	1.87164e-08	-1.99335	-1.14042	1.69056e-05	-2.04357	-1.1339
122675534	chr3:122675534:A:G	2.38062e-15	-3.25008e-10	-1.19877	1.23607e-07	-3.25008e-10	-1.24606	0.000122646	-3.25008e-10	-1.19581
122675618	chr3:122675618:G:A	1.07528e-15	-1.99354	-3.18434e-10	5.65597e-08	-2.02787	-3.18434e-10	5.23736e-05	-2.04671	-3.18434e-10
122675682	chr3:122675682:G:A	4.27392e-14	-3.25008e-10	1.68899	2.4163e-06	-3.25008e-10	1.72682	0.00242011	-3.25008e-10	1.78645
122675902	chr3:122675902:C:G	5.67376e-15	-3.25008e-10	-0.330275	3.3884e-07	-3.25008e-10	-0.237644	0.000318848	-3.25008e-10	-0.2404
122677250	chr3:122677250:C:G	2.9762e-16	-1.97557	-1.30249	1.78271e-08	-1.87356	-1.30889	1.54677e-05	-1.95932	-1.30704
122677340	chr3:122677340:A:T	2.8666e-16	-2.00729	-1.30829	1.73391e-08	-1.9186	-1.29161	1.49723e-05	-1.99394	-1.30497
122677363	chr3:122677363:TA:T	3.08712e-16	-2.06147	-1.18	1.89639e-08	-1.97144	-1.14919	1.70144e-05	-2.02835	-1.1427
122677671	chr3:122677671:C:T	2.68257e-15	-3.25008e-10	-1.07935	1.35704e-07	-3.25008e-10	-1.1527	0.000138572	-3.25008e-10	-1.07372
122677971	chr3:122677971:G:A	5.44192e-16	-2.07666	-0.597918	3.72053e-08	-2.08804	-0.358678	2.73554e-05	-2.07147	-0.624729
122678029	chr3:122678029:T:A	7.2176e-15	-0.0896043	-3.18434e-10	3.02251e-07	-0.351914	-3.18434e-10	0.000294583	-0.319555	-3.18434e-10
122678172	chr3:122678172:T:C	1.12438e-15	-1.9489	-3.18434e-10	6.2026e-08	-1.93562	-3.18434e-10	5.41799e-05	-2.01281	-3.18434e-10
122678186	chr3:122678186:C:T	2.38931e-15	-3.25008e-10	-1.19512	1.23923e-07	-3.25008e-10	-1.24352	0.000123076	-3.25008e-10	-1.19232
122678217	chr3:122678217:G:T	2.93375e-16	-1.98342	-1.30901	1.77582e-08	-1.88439	-1.30194	1.53093e-05	-1.96763	-1.30903
122678360	chr3:122678360:T:C	2.34234e-15	-3.25008e-10	-1.21498	1.22077e-07	-3.25008e-10	-1.25852	0.000120701	-3.25008e-10	-1.2118
122678619	chr3:122678619:G:A	2.61499e-15	-1.5236	0.418728	3.2195e-07	-0.840543	0.551769	0.000252743	-1.00249	0.529752
122678767	chr3:122678767:G:A	2.87537e-15	-3.25008e-10	-1.00995	1.52152e-07	-3.25008e-10	-1.03829	0.000142295	-3.25008e-10	-1.04721
122678799	chr3:122678799:C:T	2.15122e-15	-3.25008e-10	-1.30009	1.16068e-07	-3.25008e-10	-1.309	0.000110286	-3.25008e-10	-1.30204
122678870	chr3:122678870:A:G	2.39611e-15	-1.52205	0.329769	2.93641e-07	-0.839093	0.458278	0.000230864	-1.00126	0.437968
122679023	chr3:122679023:G:T	2.17683e-15	-3.25008e-10	-1.28826	1.16712e-07	-3.25008e-10	-1.30346	0.00011094	-3.25008e-10	-1.29613
122679519	chr3:122679519:G:C	8.48535e-16	-1.17864	-1.05173	3.72072e-08	-1.34562	-1.10105	3.811e-05	-1.2778	-1.08684
122679614	chr3:122679614:T:C	3.12834e-16	-1.94853	-1.27968	1.84164e-08	-1.8462	-1.30373	1.6035e-05	-1.94076	-1.28958
122679631	chr3:122679631:A:G	5.65979e-16	-1.93149	-0.703837	3.17697e-08	-1.8944	-0.710261	3.07175e-05	-1.83848	-0.741799
122679801	chr3:122679801:A:G	3.4077e-16	-2.06937	-1.07331	2.03583e-08	-1.95338	-1.0963	1.84263e-05	-2.02996	-1.06137
122680085	chr3:122680085:G:A	3.86898e-15	-3.25008e-10	-0.713136	2.0994e-07	-3.25008e-10	-0.716348	0.000202247	-3.25008e-10	-0.695624
122680250	chr3:122680250:G:A	4.29482e-15	-3.25008e-10	-0.608718	2.38897e-07	-3.25008e-10	-0.58714	0.000223285	-3.25008e-10	-0.596664
122680360	chr3:122680360:A:G	6.23938e-16	-1.26301	-1.27482	2.84065e-08	-1.42608	-1.29048	2.84726e-05	-1.36944	-1.28674
122681702	chr3:122681702:G:C	6.87458e-16	-1.28743	-1.15346	3.09447e-08	-1.44015	-1.19082	3.13817e-05	-1.37539	-1.18351
122681785	chr3:122681785:A:G	4.81029e-16	-2.08713	-0.710825	3.28812e-08	-2.07992	-0.490349	2.41508e-05	-2.08521	-0.735587
122681943	chr3:122681943:C:A	2.13485e-15	-3.25008e-10	-1.30773	1.16226e-07	-3.25008e-10	-1.30763	0.000109658	-3.25008e-10	-1.30775
122682086	chr3:122682086:G:C	2.19627e-15	-3.25008e-10	-1.27937	1.1776e-07	-3.25008e-10	-1.29452	0.000113709	-3.25008e-10	-1.27147
122682113	chr3:122682113:T:C	4.99931e-16	-2.08544	-0.673974	3.42234e-08	-2.08315	-0.447109	2.51059e-05	-2.08264	-0.699369
122682871	chr3:122682871:G:A	2.23543e-15	-3.25008e-10	-1.26169	1.22256e-07	-3.25008e-10	-1.25705	0.000113989	-3.25008e-10	-1.26901
122682962	chr3:122682962:G:A	2.09258e-15	-1.61218	0.284454	2.48642e-07	-0.97605	0.428894	0.000192345	-1.12971	0.383889
122683376	chr3:122683376:C:T	2.18276e-15	-3.25008e-10	-1.28554	1.19169e-07	-3.25008e-10	-1.28263	0.000111569	-3.25008e-10	-1.29047
122683723	chr3:122683723:A:G	2.13377e-15	-3.25008e-10	-1.30824	1.16414e-07	-3.25008e-10	-1.30602	0.000109843	-3.25008e-10	-1.30606
122683990	chr3:122683990:G:A	2.14361e-15	-3.25008e-10	-1.30364	1.16541e-07	-3.25008e-10	-1.30493	0.000109656	-3.25008e-10	-1.30777
122683999	chr3:122683999:A:G	4.6274e-15	-3.25008e-10	-0.534132	2.25484e-07	-3.25008e-10	-0.644922	0.0002262	-3.25008e-10	-0.583694
122684071	chr3:122684071:A:T	6.03689e-15	-3.25008e-10	-0.268239	3.49648e-07	-3.25008e-10	-0.206245	0.000316564	-3.25008e-10	-0.247591
122684182	chr3:122684182:A:G	1.3076e-15	-1.61003	-0.187896	7.00625e-08	-1.61875	-0.195039	5.8483e-05	-1.71968	-0.216697
122684424	chr3:122684424:T:C	3.83697e-15	-3.25008e-10	-0.721444	2.0599e-07	-3.25008e-10	-0.735345	0.000192668	-3.25008e-10	-0.744146
122684633	chr3:122684633:C:T	5.10656e-16	-1.93958	-0.798603	2.68159e-08	-1.93449	-0.839683	3.07759e-05	-1.83104	-0.747341
122685550	chr3:122685550:A:C	3.18646e-15	0.300541	-1.20776	1.12812e-07	-0.147575	-1.18988	0.000103096	-0.172836	-1.19662
122685613	chr3:122685613:G:C	4.55009e-15	-3.25008e-10	-0.55098	2.72582e-07	-3.25008e-10	-0.455232	0.000254221	-3.25008e-10	-0.466911
122685661	chr3:122685661:C:T	1.27001e-15	-0.911884	-0.915214	6.11515e-08	-1.10529	-0.844529	3.88624e-05	-1.40151	-0.943582
122685663	chr3:122685663:C:T	8.10074e-15	-3.25008e-10	0.0258285	4.10618e-07	-3.25008e-10	-0.0455094	0.000433072	-3.25008e-10	0.0657891
122685959	chr3:122685959:A:G	2.08433e-15	-1.13024	-0.201439	1.13719e-07	-1.12786	-0.201584	9.38524e-05	-1.25999	-0.203406
122686002	chr3:122686002:C:A	3.13802e-15	-3.25008e-10	-0.922536	1.7531e-07	-3.25008e-10	-0.896617	0.000161398	-3.25008e-10	-0.921243
122686677	chr3:122686677:G:A	7.163e-15	-3.25008e-10	-0.0971977	3.98278e-07	-3.25008e-10	-0.0760217	0.00036936	-3.25008e-10	-0.0933444
122686867	chr3:122686867:GTTAT:G	2.66968e-15	-3.25008e-10	-1.08417	1.46385e-07	-3.25008e-10	-1.07693	0.000137366	-3.25008e-10	-1.08247
122687213	chr3:122687213:T:A	1.9107e-15	-1.16903	-0.249632	1.04486e-07	-1.17178	-0.242345	8.57641e-05	-1.30126	-0.252259
122687230	chr3:122687230:G:A	1.06221e-15	-1.22023	-0.785547	5.25869e-08	-1.39373	-0.70697	3.32521e-05	-1.65195	-0.849047
122687293	chr3:122687293:T:C	3.16682e-15	0.378182	-1.29158	1.13746e-07	-0.0324129	-1.29679	0.000116882	0.0430744	-1.28702
122687340	chr3:122687340:A:G	3.06644e-15	-1.20002	0.254412	1.67925e-07	-1.20256	0.262905	0.000137734	-1.33007	0.250285
122687387	chr3:122687387:G:A	2.35025e-15	-3.25008e-10	-1.21161	1.22114e-07	-3.25008e-10	-1.25822	0.000121162	-3.25008e-10	-1.20799
122687418	chr3:122687418:C:A	2.70706e-15	-3.25008e-10	-1.07026	1.50857e-07	-3.25008e-10	-1.04684	0.00014674	-3.25008e-10	-1.01645
122687467	chr3:122687467:A:G	5.14339e-16	-1.4217	-1.3093	2.30802e-08	-1.61545	-1.30874	2.11382e-05	-1.64471	-1.30933
122687551	chr3:122687551:T:C	3.13947e-15	-1.17223	0.25016	1.72155e-07	-1.17345	0.258678	0.000140823	-1.30365	0.246032
122687660	chr3:122687660:C:T	3.60959e-15	-3.25008e-10	-0.782533	2.0887e-07	-3.25008e-10	-0.721459	0.000185385	-3.25008e-10	-0.782679
122687733	chr3:122687733:C:T	2.92427e-15	-1.1786	0.185521	1.60364e-07	-1.17942	0.193694	0.000131296	-1.30912	0.181454
122688097	chr3:122688097:G:T	2.04623e-15	-1.19163	-0.158497	1.10958e-07	-1.20031	-0.153711	9.11573e-05	-1.33034	-0.162191
122688242	chr3:122688242:C:A	2.04059e-15	-1.29848	-0.0544104	1.0862e-07	-1.3134	-0.061916	8.76285e-05	-1.44529	-0.0867151
122688527	chr3:122688527:T:G	1.92872e-15	-1.14907	-0.260196	1.05719e-07	-1.14948	-0.252906	8.65737e-05	-1.28149	-0.262633
122688565	chr3:122688565:TA:T	1.95023e-15	-1.19246	-0.205724	1.06904e-07	-1.1929	-0.198335	8.77863e-05	-1.32179	-0.208424
122688701	chr3:122688701:G:A	2.0443e-15	-1.1454	-0.205673	1.12092e-07	-1.14573	-0.198119	9.17268e-05	-1.27794	-0.208359
122688752	chr3:122688752:T:C	1.99972e-15	-1.19085	-0.182269	1.09575e-07	-1.19177	-0.174797	8.99886e-05	-1.32045	-0.184986
122688853	chr3:122688853:C:G	2.161e-15	-3.25008e-10	-1.29555	1.18233e-07	-3.25008e-10	-1.29051	0.000112452	-3.25008e-10	-1.28258
122688897	chr3:122688897:A:G	2.21189e-15	-3.25008e-10	-1.27228	1.17684e-07	-3.25008e-10	-1.29517	0.000112365	-3.25008e-10	-1.28336
122689066	chr3:122689066:G:A	2.13251e-15	-3.25008e-10	-1.30883	1.16249e-07	-3.25008e-10	-1.30744	0.000110012	-3.25008e-10	-1.30452
122689251	chr3:122689251:T:C	2.00502e-15	-1.16204	-0.208436	1.09867e-07	-1.16286	-0.20104	9.00408e-05	-1.29374	-0.211112
122689371	chr3:122689371:T:C	5.17302e-16	-1.84403	-0.881227	2.16287e-08	-2.06965	-0.919507	2.08978e-05	-2.05058	-0.914892
122689497	chr3:122689497:C:T	2.15494e-15	-3.25008e-10	-1.29836	1.16856e-07	-3.25008e-10	-1.30223	0.000110166	-3.25008e-10	-1.30312
122689606	chr3:122689606:G:C	2.03185e-15	-1.15236	-0.204818	1.11468e-07	-1.15205	-0.197379	9.12502e-05	-1.28401	-0.207501
122689682	chr3:122689682:A:G	2.14481e-15	-1.13593	-0.167151	1.17581e-07	-1.13646	-0.159582	9.61506e-05	-1.26925	-0.169946
122689987	chr3:122689987:C:T	2.04881e-15	-1.14405	-0.204818	1.1225e-07	-1.14506	-0.197379	9.18947e-05	-1.27697	-0.207501
122690498	chr3:122690498:C:T	1.86167e-15	-1.1883	-0.256353	1.02014e-07	-1.18883	-0.249229	8.38099e-05	-1.3179	-0.258665
122690657	chr3:122690657:G:A	1.33243e-15	-0.990724	-0.788399	6.41702e-08	-1.18967	-0.711966	3.93673e-05	-1.48366	-0.84852
122690764	chr3:122690764:G:A	1.26528e-15	-1.03061	-0.800224	6.12557e-08	-1.22379	-0.724326	3.78273e-05	-1.51237	-0.85971
122690803	chr3:122690803:C:T	1.96258e-15	-1.39187	-3.18434e-10	2.11607e-07	-0.708439	-3.18434e-10	0.000184756	-0.786079	-3.18434e-10
122690816	chr3:122690816:C:T	2.01148e-15	-1.27857	-0.0886899	1.0714e-07	-1.29301	-0.0960253	8.63055e-05	-1.42669	-0.120532
122690925	chr3:122690925:C:G	2.3947e-15	-3.25008e-10	-1.19287	1.30112e-07	-3.25008e-10	-1.19477	0.000123886	-3.25008e-10	-1.18576
122691118	chr3:122691118:C:T	2.03366e-15	-1.27108	-0.0852081	1.08349e-07	-1.28519	-0.0926209	8.70951e-05	-1.421	-0.117111
122691152	chr3:122691152:T:C	3.32038e-16	-1.90382	-1.26481	1.94299e-08	-1.85232	-1.24404	1.89515e-05	-1.77893	-1.2843
122691361	chr3:122691361:G:A	5.42325e-16	-1.38263	-1.29538	2.27931e-08	-1.64895	-1.28776	2.02104e-05	-1.69723	-1.30168
122691564	chr3:122691564:T:A	3.08161e-15	-3.25008e-10	-0.940675	1.78702e-07	-3.25008e-10	-0.877455	0.000163463	-3.25008e-10	-0.908525
122691599	chr3:122691599:A:G	2.30703e-15	-3.25008e-10	-1.23017	1.26693e-07	-3.25008e-10	-1.2214	0.000116968	-3.25008e-10	-1.24321
122691681	chr3:122691681:T:C	4.09126e-16	-1.92026	-1.0396	2.48519e-08	-1.86684	-0.983393	2.24321e-05	-1.79442	-1.1002
122692081	chr3:122692081:C:T	6.0146e-16	-1.34968	-1.22484	2.5296e-08	-1.62162	-1.21091	2.20483e-05	-1.67133	-1.24056
122692914	chr3:122692914:T:C	7.26629e-16	-1.11509	-1.27037	3.23498e-08	-1.29722	-1.28934	3.643e-05	-1.15582	-1.2539
122692931	chr3:122692931:T:C	3.98286e-15	-3.25008e-10	-0.684128	2.06315e-07	-3.25008e-10	-0.733767	0.000205364	-3.25008e-10	-0.68033
122692999	chr3:122692999:G:T	2.18421e-15	-3.25008e-10	-1.28487	1.16836e-07	-3.25008e-10	-1.3024	0.000111212	-3.25008e-10	-1.29368
122693034	chr3:122693034:A:G	2.18868e-15	-3.25008e-10	-1.28283	1.20109e-07	-3.25008e-10	-1.27478	0.000112629	-3.25008e-10	-1.28101
122693104	chr3:122693104:G:T	1.23006e-15	-1.01941	-0.839649	5.93152e-08	-1.21355	-0.766757	3.67389e-05	-1.50416	-0.897117
122693111	chr3:122693111:T:C	2.94521e-16	-1.98218	-1.30635	1.48293e-08	-2.05741	-1.30916	1.37904e-05	-2.07944	-1.3017
122693856	chr3:122693856:GAAAAGAAAAGA:G	5.40381e-16	-1.41446	-1.26715	2.44297e-08	-1.61471	-1.25266	2.2228e-05	-1.64018	-1.26358
122693908	chr3:122693908:G:A	1.53106e-15	-0.950941	-0.689225	7.43582e-08	-1.15182	-0.602456	4.45399e-05	-1.45298	-0.755748
122694054	chr3:122694054:C:T	9.92128e-16	-1.05163	-1.0224	4.67971e-08	-1.25063	-0.966724	2.97915e-05	-1.53946	-1.07143
122694169	chr3:122694169:G:A	3.72861e-16	-1.81426	-1.23841	1.56078e-08	-2.06069	-1.25471	1.50456e-05	-2.03807	-1.25596
122694241	chr3:122694241:A:G	2.01368e-15	-1.16329	-0.202878	1.10466e-07	-1.16298	-0.195481	9.05463e-05	-1.29371	-0.205547
122694381	chr3:122694381:T:A	7.7506e-15	-3.25008e-10	-0.0183575	4.31793e-07	-3.25008e-10	0.00477503	0.000399516	-3.25008e-10	-0.014861
122694982	chr3:122694982:C:T	3.21631e-16	-2.05142	-1.14906	1.84639e-08	-2.06575	-1.08161	1.67009e-05	-2.02963	-1.16003
122695013	chr3:122695013:G:A	2.52747e-15	-3.25008e-10	-1.13891	1.43998e-07	-3.25008e-10	-1.09337	0.000131652	-3.25008e-10	-1.12495
122695261	chr3:122695261:T:G	7.82034e-15	-3.25008e-10	-0.00939928	4.37443e-07	-3.25008e-10	0.0177739	0.000402903	-3.25008e-10	-0.00641973
122695370	chr3:122695370:C:T	2.13429e-15	-3.25008e-10	-1.30799	1.16109e-07	-3.25008e-10	-1.30864	0.000109485	-3.25008e-10	-1.30933
122695922	chr3:122695922:T:C	2.13177e-15	-3.25008e-10	-1.30917	1.16152e-07	-3.25008e-10	-1.30827	0.000109871	-3.25008e-10	-1.30581
122696118	chr3:122696118:C:T	1.45444e-13	-3.25008e-10	2.91366	8.4655e-06	-3.25008e-10	2.98058	0.0082375	-3.25008e-10	3.01134
122696139	chr3:122696139:T:C	2.2385e-15	-3.25008e-10	-1.26032	1.22587e-07	-3.25008e-10	-1.25435	0.000114829	-3.25008e-10	-1.26167
122696479	chr3:122696479:T:C	2.56494e-15	-3.25008e-10	-1.12419	1.39065e-07	-3.25008e-10	-1.12823	0.00013237	-3.25008e-10	-1.11951
122696482	chr3:122696482:G:A	3.56962e-15	-3.25008e-10	-0.793668	2.02463e-07	-3.25008e-10	-0.752614	0.000185314	-3.25008e-10	-0.783064
122696934	chr3:122696934:C:A	1.00176e-15	-2.06437	-3.18434e-10	5.39236e-08	-2.0756	-3.18434e-10	5.08088e-05	-2.07705	-3.18434e-10
122697046	chr3:122697046:A:G	4.09124e-16	-2.0691	-0.890759	2.15796e-08	-2.07686	-0.914567	2.2737e-05	-2.0758	-0.80532
122697145	chr3:122697145:A:G	3.79705e-16	-1.99256	-1.04193	2.20111e-08	-2.01697	-0.954657	1.94316e-05	-1.95207	-1.08615
122697331	chr3:122697331:A:T	2.15341e-15	-3.25008e-10	-1.29907	1.18189e-07	-3.25008e-10	-1.29089	0.000110852	-3.25008e-10	-1.29692
122697578	chr3:122697578:T:C	2.55101e-15	-0.876237	-0.253401	1.26756e-07	-1.13148	-0.0894337	0.000115887	-1.05022	-0.202279
122697669	chr3:122697669:G:A	2.14383e-15	-3.25008e-10	-1.30353	1.17707e-07	-3.25008e-10	-1.29497	0.000110635	-3.25008e-10	-1.29888
122697742	chr3:122697742:G:A	8.27812e-15	1.34401	-1.29652	2.81636e-07	0.869292	-1.29185	0.000288684	0.960587	-1.30037
122698169	chr3:122698169:G:A	6.01934e-16	-1.35234	-1.22139	3.45548e-08	-1.28385	-1.23677	3.86756e-05	-1.121	-1.22891
122698524	chr3:122698524:T:C	7.99856e-15	-3.25008e-10	0.0131337	4.41893e-07	-3.25008e-10	0.0278951	0.000412658	-3.25008e-10	0.0175038
122699043	chr3:122699043:A:G	1.56288e-15	-1.25446	-0.365132	8.40162e-08	-1.26479	-0.367373	6.71594e-05	-1.40588	-0.392168
122699264	chr3:122699264:A:C	2.30337e-15	-3.25008e-10	-1.23175	1.25007e-07	-3.25008e-10	-1.23481	0.000118616	-3.25008e-10	-1.22922
122699903	chr3:122699903:G:A	2.51005e-15	-0.0175121	-1.12831	1.02102e-07	-0.337267	-1.09993	7.88105e-05	-0.507414	-1.13065
122700016	chr3:122700016:G:A	2.36401e-15	-3.25008e-10	-1.20577	1.31117e-07	-3.25008e-10	-1.18708	0.000121938	-3.25008e-10	-1.2016
122700236	chr3:122700236:C:A	9.10643e-15	1.44603	-1.30318	3.01185e-07	0.94341	-1.29886	0.000314466	1.05165	-1.30589
122701146	chr3:122701146:C:T	2.29271e-15	-3.25008e-10	-1.23639	1.23167e-07	-3.25008e-10	-1.24963	0.000116265	-3.25008e-10	-1.24924
122701203	chr3:122701203:C:T	1.63284e-15	-1.57581	-3.18434e-10	6.41221e-08	-1.90238	-3.18434e-10	6.11135e-05	-1.89238	-3.18434e-10
122701898	chr3:122701898:C:A	4.78248e-15	-3.25008e-10	-0.501167	2.86765e-07	-3.25008e-10	-0.40451	0.000267975	-3.25008e-10	-0.414222
122702347	chr3:122702347:G:A	5.67729e-16	-1.32656	-1.30568	3.25903e-08	-1.27082	-1.30834	3.63386e-05	-1.10505	-1.30719
122702557	chr3:122702557:C:T	1.23872e-15	-1.24065	-0.611402	6.63171e-08	-1.25487	-0.613854	5.32397e-05	-1.39535	-0.634958
122702701	chr3:122702701:T:C	2.17734e-15	-3.25008e-10	-1.28802	1.16447e-07	-3.25008e-10	-1.30573	0.000111924	-3.25008e-10	-1.2873
122702728	chr3:122702728:ATGT:A	1.44247e-15	-1.26989	-0.429883	7.73078e-08	-1.28385	-0.431527	6.19915e-05	-1.42178	-0.456336
122702866	chr3:122702866:T:C	1.15507e-15	-1.92197	-3.18434e-10	6.29752e-08	-1.92043	-3.18434e-10	6.45483e-05	-1.8377	-3.18434e-10
122703689	chr3:122703689:T:C	1.48372e-15	-1.24405	-0.427523	7.94817e-08	-1.25855	-0.42909	6.35921e-05	-1.39859	-0.454037
122704054	chr3:122704054:C:T	3.4643e-16	-1.98484	-1.14136	1.85019e-08	-1.94351	-1.20178	1.66919e-05	-2.01683	-1.17336
122704404	chr3:122704404:C:T	4.47392e-16	-2.07051	-0.799942	2.65565e-08	-2.03542	-0.748483	2.20076e-05	-2.0578	-0.855927
122704409	chr3:122704409:A:G	8.48744e-15	1.3761	-1.30364	2.81811e-07	0.87739	-1.29932	0.000294093	0.984999	-1.30622
122704851	chr3:122704851:T:G	1.48733e-15	-1.23875	-0.430402	7.95427e-08	-1.25485	-0.432029	6.36042e-05	-1.39557	-0.456866
122705090	chr3:122705090:C:A	1.51612e-15	-1.21957	-0.430402	8.09944e-08	-1.23676	-0.432029	6.46843e-05	-1.37873	-0.456866
122705229	chr3:122705229:A:C	8.07989e-15	1.32485	-1.3016	2.69231e-07	0.829068	-1.29667	0.000280486	0.936076	-1.30467
122705594	chr3:122705594:T:C	1.15787e-14	-3.25008e-10	0.38304	6.17364e-07	-3.25008e-10	0.362286	0.000644542	-3.25008e-10	0.463425
122705622	chr3:122705622:A:G	2.19661e-15	-3.25008e-10	-1.27921	1.20347e-07	-3.25008e-10	-1.2728	0.000113032	-3.25008e-10	-1.27745
122705766	chr3:122705766:T:C	3.1854e-15	0.238082	-1.14563	1.23692e-07	-0.129437	-1.11594	9.36358e-05	-0.317366	-1.14834
122706371	chr3:122706371:A:T	1.83117e-15	-0.748295	-0.712878	6.35878e-08	-1.34467	-0.566077	6.10637e-05	-1.23249	-0.660709
122706444	chr3:122706444:C:T	6.15315e-16	-1.3328	-1.21895	2.88012e-08	-1.52895	-1.17381	2.7956e-05	-1.46034	-1.21415
122706474	chr3:122706474:A:T	2.91503e-15	0.170147	-1.16639	1.13735e-07	-0.190973	-1.13833	8.64899e-05	-0.375924	-1.16916
122706529	chr3:122706529:A:C	2.70719e-15	-1.07022	-3.18434e-10	1.80925e-07	-0.865087	-3.18434e-10	0.000221017	-0.606875	-3.18434e-10
122706694	chr3:122706694:T:G	1.47824e-15	-1.24818	-0.427097	7.91901e-08	-1.26257	-0.428749	6.3368e-05	-1.40247	-0.453684
122706844	chr3:122706844:G:C	2.78342e-15	-1.04245	-3.18434e-10	1.86564e-07	-0.834396	-3.18434e-10	0.000228618	-0.57306	-3.18434e-10
122707035	chr3:122707035:G:C	1.13679e-14	-3.25008e-10	0.364667	6.61541e-07	-3.25008e-10	0.4314	0.000599725	-3.25008e-10	0.391356
122707242	chr3:122707242:G:A	2.38328e-15	-3.25008e-10	-1.19765	1.31239e-07	-3.25008e-10	-1.18615	0.00012088	-3.25008e-10	-1.21032
122707627	chr3:122707627:A:C	2.8638e-15	-3.25008e-10	-1.01398	1.58515e-07	-3.25008e-10	-0.997324	0.000156974	-3.25008e-10	-0.949036
122707968	chr3:122707968:A:G	1.22377e-14	1.64806	-1.20966	3.77109e-07	1.09277	-1.2234	0.000410638	1.19741	-1.18482
122709166	chr3:122709166:T:C	2.76326e-15	-3.25008e-10	-1.04972	1.52665e-07	-3.25008e-10	-1.03493	0.000150853	-3.25008e-10	-0.98881
122709414	chr3:122709414:A:G	5.14951e-16	-2.00586	-0.723949	2.71193e-08	-2.04101	-0.721921	2.54813e-05	-2.00025	-0.766923
122709832	chr3:122709832:A:G	8.86203e-15	1.39312	-1.27747	2.94958e-07	0.891597	-1.26794	0.000305372	1.00031	-1.2839
122710011	chr3:122710011:A:G	6.09203e-16	-1.26359	-1.29814	3.49787e-08	-1.20474	-1.3037	3.93369e-05	-1.03211	-1.30084
122710200	chr3:122710200:TGTAA:T	2.37807e-15	-3.25008e-10	-1.19984	1.31966e-07	-3.25008e-10	-1.18063	0.000122691	-3.25008e-10	-1.19544
122710353	chr3:122710353:G:A	8.64237e-15	1.39012	-1.29957	2.8679e-07	0.88963	-1.29405	0.000298726	0.997472	-1.30306
122710436	chr3:122710436:A:G	4.32681e-16	-2.07739	-0.826492	2.34928e-08	-2.08762	-0.818861	2.13767e-05	-2.08825	-0.854564
122710622	chr3:122710622:T:C	9.07155e-15	1.43881	-1.29979	2.99637e-07	0.933734	-1.29433	0.000312518	1.04279	-1.30324
122710906	chr3:122710906:T:C	4.45871e-15	-3.25008e-10	-0.571267	2.55764e-07	-3.25008e-10	-0.518915	0.000232852	-3.25008e-10	-0.554712
122710973	chr3:122710973:A:T	3.04046e-15	0.221064	-1.17518	1.18093e-07	-0.143726	-1.14797	8.96824e-05	-0.3311	-1.17774
122711091	chr3:122711091:C:T	6.77247e-15	-1.25512	1.10185	3.43795e-07	-1.42644	1.20332	0.000376982	-1.29942	1.22651
122711438	chr3:122711438:C:T	6.05819e-16	-1.2708	-1.2965	3.47564e-08	-1.21234	-1.30247	3.90666e-05	-1.04047	-1.29938
122712439	chr3:122712439:G:A	2.288e-15	-3.25008e-10	-1.23845	1.22931e-07	-3.25008e-10	-1.25155	0.000116008	-3.25008e-10	-1.25146
122712658	chr3:122712658:A:T	9.823e-15	1.50728	-1.28868	3.2358e-07	0.997267	-1.28099	0.000336277	1.10662	-1.2938
122712942	chr3:122712942:T:G	8.54566e-16	-0.914293	-1.309	3.5223e-08	-1.19542	-1.30605	3.17263e-05	-1.23905	-1.30892
122713213	chr3:122713213:A:G	8.70874e-15	1.39812	-1.29992	2.88593e-07	0.896339	-1.29449	0.000300832	1.00478	-1.30334
122713324	chr3:122713324:G:A	8.92143e-16	-0.871695	-1.30856	3.65923e-08	-1.1585	-1.30483	3.29029e-05	-1.20312	-1.30844
122714122	chr3:122714122:A:G	1.3786e-15	-1.24053	-0.504531	7.36378e-08	-1.25682	-0.507193	5.89912e-05	-1.39715	-0.53058
122714511	chr3:122714511:G:T	2.23291e-15	-3.25008e-10	-1.26282	1.18937e-07	-3.25008e-10	-1.28458	0.000112572	-3.25008e-10	-1.28152
122714715	chr3:122714715:G:A	6.738e-15	-1.26499	1.10662	3.4248e-07	-1.43555	1.20859	0.000374944	-1.3099	1.23156
122714789	chr3:122714789:C:T	1.45285e-15	-1.21257	-0.48003	7.75488e-08	-1.22955	-0.48271	6.19668e-05	-1.37204	-0.506476
122715083	chr3:122715083:G:A	6.10635e-16	-1.94484	-0.614547	3.76551e-08	-1.92397	-0.510729	3.06766e-05	-1.85647	-0.725145
122715129	chr3:122715129:T:C	5.17554e-16	-2.00192	-0.722843	2.71583e-08	-2.03752	-0.723972	2.5602e-05	-1.99527	-0.767174
122715249	chr3:122715249:C:T	1.0332e-14	-3.25008e-10	0.269116	5.95866e-07	-3.25008e-10	0.326844	0.000545121	-3.25008e-10	0.295892
122715357	chr3:122715357:G:C	2.33652e-15	-3.25008e-10	-1.21747	1.24936e-07	-3.25008e-10	-1.23537	0.00011824	-3.25008e-10	-1.2324
122715884	chr3:122715884:C:T	2.5106e-15	-3.25008e-10	-1.14561	1.3779e-07	-3.25008e-10	-1.13744	0.000129091	-3.25008e-10	-1.1446
122716882	chr3:122716882:G:A	2.92967e-15	0.18787	-1.17911	1.13913e-07	-0.175396	-1.15234	8.67413e-05	-0.360577	-1.18161
122716903	chr3:122716903:G:A	3.06407e-15	0.212076	-1.15846	1.18982e-07	-0.15392	-1.13028	9.03491e-05	-0.340042	-1.16139
122716906	chr3:122716906:T:C	4.59549e-16	-1.88045	-0.963191	1.99727e-08	-2.07962	-0.989187	1.89129e-05	-2.06551	-0.999761
122717215	chr3:122717215:A:G	2.39155e-15	-3.25008e-10	-1.19419	1.29605e-07	-3.25008e-10	-1.19868	0.000123235	-3.25008e-10	-1.19102
122717410	chr3:122717410:C:T	8.36633e-15	-3.25008e-10	0.0580883	4.35803e-07	-3.25008e-10	0.0140184	0.00047349	-3.25008e-10	0.155016
122718389	chr3:122718389:A:C	1.03335e-14	-3.25008e-10	0.269263	5.72842e-07	-3.25008e-10	0.287438	0.000533372	-3.25008e-10	0.274104
122718474	chr3:122718474:T:C	6.79953e-15	-1.19714	1.04786	3.39249e-07	-1.37823	1.14179	0.000374001	-1.24805	1.16719
122718689	chr3:122718689:C:T	6.57351e-15	-3.25008e-10	-0.183079	3.03629e-07	-3.25008e-10	-0.347365	0.000314527	-3.25008e-10	-0.254043
122719016	chr3:122719016:C:T	1.42373e-15	-1.20039	-0.512464	7.60253e-08	-1.217	-0.515109	6.06904e-05	-1.36092	-0.538407
122719054	chr3:122719054:A:G	2.94065e-15	-0.987498	-3.18434e-10	1.98497e-07	-0.772397	-3.18434e-10	0.00024491	-0.504225	-3.18434e-10
122719368	chr3:122719368:G:A	2.5731e-15	-3.25008e-10	-1.12102	1.43115e-07	-3.25008e-10	-1.09952	0.000128969	-3.25008e-10	-1.14554
122719544	chr3:122719544:A:G	8.55955e-15	1.33553	-1.25461	2.85692e-07	0.839495	-1.24775	0.000295941	0.947141	-1.2621
122719671	chr3:122719671:G:A	4.17631e-16	-1.92493	-1.01435	1.88837e-08	-2.08673	-1.03814	1.77952e-05	-2.07858	-1.04761
122720215	chr3:122720215:C:T	6.05137e-16	-1.27778	-1.29065	3.46651e-08	-1.21828	-1.29916	3.90082e-05	-1.04717	-1.29418
122720524	chr3:122720524:T:C	5.95026e-16	-1.30156	-1.28371	3.40233e-08	-1.24223	-1.2939	3.82171e-05	-1.07395	-1.28788
122720664	chr3:122720664:A:G	3.03836e-15	-0.954809	-3.18434e-10	2.05686e-07	-0.736823	-3.18434e-10	0.000254549	-0.46562	-3.18434e-10
122720712	chr3:122720712:T:C	5.27504e-15	-3.25008e-10	-0.40314	2.65536e-07	-3.25008e-10	-0.481422	0.000284152	-3.25008e-10	-0.355607
122720782	chr3:122720782:T:A	5.84047e-16	-1.31355	-1.29035	3.34083e-08	-1.2554	-1.29897	3.74596e-05	-1.08794	-1.29391
122721202	chr3:122721202:A:G	1.46801e-15	-1.18068	-0.501544	7.83232e-08	-1.1981	-0.504229	6.2422e-05	-1.34353	-0.527668
122721218	chr3:122721218:C:T	2.91936e-15	-3.25008e-10	-0.994762	1.61626e-07	-3.25008e-10	-0.977886	0.000160327	-3.25008e-10	-0.927898
122721359	chr3:122721359:T:C	3.04888e-15	0.242803	-1.19416	1.17718e-07	-0.12619	-1.16869	8.9591e-05	-0.313209	-1.19665
122721515	chr3:122721515:T:C	2.7233e-16	-2.07841	-1.28846	1.95675e-08	-1.81724	-1.27207	1.80472e-05	-1.8412	-1.27092
122721568	chr3:122721568:C:CAG	3.17015e-15	0.2506	-1.16295	1.22796e-07	-0.118308	-1.13434	9.3095e-05	-0.305894	-1.1656
122721654	chr3:122721654:G:A	2.86152e-15	-3.25008e-10	-1.01477	1.58268e-07	-3.25008e-10	-0.998882	0.000156788	-3.25008e-10	-0.950222
122721686	chr3:122721686:TTC:T	9.78189e-16	-2.08818	-3.18434e-10	5.38751e-08	-2.0765	-3.18434e-10	5.07466e-05	-2.07827	-3.18434e-10
122722124	chr3:122722124:G:A	2.13167e-15	-3.25008e-10	-1.30922	1.16045e-07	-3.25008e-10	-1.30919	0.000109638	-3.25008e-10	-1.30793
122722217	chr3:122722217:T:G	8.82603e-15	1.41861	-1.30703	2.93902e-07	0.923824	-1.30375	0.000309778	1.03909	-1.30835
122722251	chr3:122722251:G:A	2.59998e-15	-3.25008e-10	-1.11062	1.41055e-07	-3.25008e-10	-1.11402	0.000134164	-3.25008e-10	-1.10605
122722278	chr3:122722278:A:G	9.89557e-16	-2.07663	-3.18434e-10	5.37036e-08	-2.07969	-3.18434e-10	5.03063e-05	-2.08698	-3.18434e-10
122722465	chr3:122722465:T:C	3.20698e-15	-3.25008e-10	-0.900796	1.7002e-07	-3.25008e-10	-0.927255	0.00017108	-3.25008e-10	-0.862986
122722560	chr3:122722560:C:A	1.33282e-15	-1.77883	-3.18434e-10	7.41109e-08	-1.75761	-3.18434e-10	6.21149e-05	-1.87613	-3.18434e-10
122722996	chr3:122722996:C:T	2.89346e-15	-3.25008e-10	-1.00368	1.60166e-07	-3.25008e-10	-0.986962	0.000158784	-3.25008e-10	-0.937569
122723160	chr3:122723160:G:A	6.13209e-16	-1.26113	-1.29404	3.51693e-08	-1.20135	-1.30165	3.96078e-05	-1.02884	-1.29725
122723204	chr3:122723204:T:A	2.20013e-15	-3.25008e-10	-1.27761	1.18608e-07	-3.25008e-10	-1.28734	0.000112047	-3.25008e-10	-1.2862
122723245	chr3:122723245:C:T	2.39581e-15	-3.25008e-10	-1.19241	1.31847e-07	-3.25008e-10	-1.18153	0.00012126	-3.25008e-10	-1.20717
122723534	chr3:122723534:T:C	5.61599e-16	-1.34832	-1.29477	3.21535e-08	-1.29043	-1.30222	3.59094e-05	-1.12616	-1.29795
122723913	chr3:122723913:C:CA	9.93857e-16	-2.07229	-3.18434e-10	5.54542e-08	-2.04761	-3.18434e-10	5.20676e-05	-2.05257	-3.18434e-10
122724207	chr3:122724207:G:A	8.79946e-15	1.36877	-1.2602	2.94629e-07	0.87578	-1.25324	0.000305248	0.983169	-1.26716
122724824	chr3:122724824:T:C	2.73372e-15	-1.06046	-3.18434e-10	1.83181e-07	-0.852696	-3.18434e-10	0.000224241	-0.592395	-3.18434e-10
122724957	chr3:122724957:G:A	1.33825e-15	-1.77477	-3.18434e-10	7.62454e-08	-1.72922	-3.18434e-10	7.4207e-05	-1.69826	-3.18434e-10
122725421	chr3:122725421:G:A	8.06025e-15	1.31855	-1.29773	2.69817e-07	0.826344	-1.29177	0.000280804	0.934113	-1.30157
122725852	chr3:122725852:T:C	4.36817e-15	-3.25008e-10	-0.591784	2.23397e-07	-3.25008e-10	-0.654221	0.000227179	-3.25008e-10	-0.579378
122725909	chr3:122725909:CT:C	6.41564e-16	-1.21575	-1.29422	3.68166e-08	-1.15542	-1.30181	4.16591e-05	-0.978175	-1.29742
122726542	chr3:122726542:A:G	5.82239e-16	-1.30345	-1.30356	3.34957e-08	-1.24402	-1.30773	3.75018e-05	-1.07527	-1.30546
122726667	chr3:122726667:A:G	2.19078e-15	-3.25008e-10	-1.28187	1.20149e-07	-3.25008e-10	-1.27444	0.000114527	-3.25008e-10	-1.2643
122726702	chr3:122726702:A:C	2.38389e-15	-3.25008e-10	-1.19739	1.3127e-07	-3.25008e-10	-1.18592	0.000120907	-3.25008e-10	-1.21009
122727134	chr3:122727134:C:T	1.40237e-15	-1.27799	-0.449967	7.48267e-08	-1.29534	-0.45266	6.00952e-05	-1.43228	-0.476904
122727274	chr3:122727274:T:C	1.23214e-15	-1.34052	-0.516849	5.60008e-08	-1.4155	-0.622309	7.51511e-05	-1.24493	-0.440683
122727603	chr3:122727603:G:A	4.4772e-16	-1.94134	-0.92837	2.30067e-08	-1.99161	-0.935776	2.22015e-05	-1.93357	-0.971387
122727795	chr3:122727795:C:T	9.45981e-16	-0.815627	-1.30603	3.86226e-08	-1.10917	-1.30016	3.46332e-05	-1.1545	-1.3058
122728727	chr3:122728727:A:C	3.3944e-16	-1.99093	-1.15566	1.7649e-08	-2.03801	-1.15448	1.69689e-05	-1.99858	-1.17515
122728749	chr3:122728749:C:T	2.36995e-14	-3.25008e-10	1.09933	1.5788e-06	-3.25008e-10	1.30125	0.00145967	-3.25008e-10	1.28085
122728754	chr3:122728754:C:A	5.45229e-16	-1.37279	-1.29988	3.12083e-08	-1.31689	-1.30559	3.47369e-05	-1.15496	-1.30235
122729064	chr3:122729064:A:G	9.57019e-16	-0.804197	-1.30586	3.90114e-08	-1.09942	-1.29989	3.4983e-05	-1.14465	-1.30561
122729356	chr3:122729356:C:T	3.00412e-16	-1.98315	-1.28558	1.58421e-08	-1.99568	-1.30482	1.62725e-05	-1.9208	-1.29484
122729391	chr3:122729391:C:T	7.98012e-15	1.31178	-1.30096	2.66092e-07	0.81645	-1.29578	0.000277533	0.924988	-1.30416
122729497	chr3:122729497:C:T	1.2068e-15	-1.87815	-3.18434e-10	5.36393e-08	-2.08089	-3.18434e-10	5.1105e-05	-2.07123	-3.18434e-10
122729622	chr3:122729622:C:T	4.27264e-15	-3.25008e-10	-0.613895	2.38608e-07	-3.25008e-10	-0.58835	0.000221669	-3.25008e-10	-0.603931
122729704	chr3:122729704:C:T	9.49864e-16	-1.04513	-1.07244	4.32665e-08	-1.18651	-1.10929	5.14071e-05	-1.00682	-1.05852
122730067	chr3:122730067:T:C	5.33975e-16	-2.00181	-0.69172	2.78903e-08	-2.0426	-0.692291	2.62167e-05	-2.00236	-0.736353
122730284	chr3:122730284:T:C	1.48079e-15	-1.67355	-3.18434e-10	8.66831e-08	-1.60091	-3.18434e-10	9.342e-05	-1.46801	-3.18434e-10
122730810	chr3:122730810:A:G	6.05114e-16	-2.00591	-0.562559	3.16074e-08	-2.0471	-0.562681	2.9541e-05	-2.00864	-0.610695
122731362	chr3:122731362:T:C	5.5229e-16	-1.4519	-1.20791	3.13033e-08	-1.39287	-1.22658	3.46203e-05	-1.24347	-1.21721
122731389	chr3:122731389:G:C	9.39663e-15	1.40458	-1.23036	3.14279e-07	0.909737	-1.22263	0.00032478	1.01773	-1.2397
122731579	chr3:122731579:T:C	1.35359e-15	-1.26452	-0.498848	7.1943e-08	-1.2857	-0.501597	5.78505e-05	-1.42223	-0.525022
122732109	chr3:122732109:C:T	1.11267e-15	-1.95937	-3.18434e-10	5.32438e-08	-2.08829	-3.18434e-10	5.02828e-05	-2.08745	-3.18434e-10
122732622	chr3:122732622:C:A	2.39108e-15	-3.25008e-10	-1.19438	1.29581e-07	-3.25008e-10	-1.19887	0.000123211	-3.25008e-10	-1.19122
122732636	chr3:122732636:C:T	1.07994e-15	-0.723428	-1.26579	4.27028e-08	-1.02945	-1.27946	3.89563e-05	-1.0758	-1.26688
122732772	chr3:122732772:T:C	9.16476e-15	1.43061	-1.28137	3.05608e-07	0.931856	-1.27273	0.000316957	1.04109	-1.28744
122732943	chr3:122732943:C:T	2.77535e-15	-3.25008e-10	-1.04535	1.51969e-07	-3.25008e-10	-1.0395	0.000143982	-3.25008e-10	-1.03543
122733178	chr3:122733178:T:C	1.03533e-15	-0.75884	-1.27257	4.11702e-08	-1.06043	-1.28503	3.75324e-05	-1.10632	-1.2736
122733225	chr3:122733225:C:T	1.02648e-15	-0.762495	-1.27749	4.08641e-08	-1.06398	-1.28894	3.72408e-05	-1.10937	-1.27834
122733784	chr3:122733784:A:G	2.85735e-15	-1.01623	-3.18434e-10	1.92461e-07	-0.80328	-3.18434e-10	0.000237245	-0.536019	-3.18434e-10
122734434	chr3:122734434:G:C	2.31135e-15	-3.25008e-10	-1.2283	1.27115e-07	-3.25008e-10	-1.21808	0.000117288	-3.25008e-10	-1.24049
122734523	chr3:122734523:C:T	1.20638e-15	-1.28882	-0.589685	6.40524e-08	-1.30919	-0.594279	5.17766e-05	-1.44309	-0.615083
122734789	chr3:122734789:G:A	1.03258e-15	-2.03407	-3.18434e-10	6.5906e-08	-1.87494	-3.18434e-10	5.75732e-05	-1.95206	-3.18434e-10
122734843	chr3:122734843:G:A	4.63289e-15	-3.25008e-10	-0.532946	2.44634e-07	-3.25008e-10	-0.563408	0.000231478	-3.25008e-10	-0.560632
122735105	chr3:122735105:T:C	4.45714e-14	2.45109	-0.720124	1.49634e-06	1.95373	-0.70612	0.00120865	1.847	-0.754855
122735106	chr3:122735106:A:G	1.07343e-15	-0.732163	-1.2631	4.24443e-08	-1.03784	-1.27714	3.87418e-05	-1.08401	-1.26418
122735108	chr3:122735108:T:C	5.89292e-16	-1.45691	-1.13805	3.31359e-08	-1.39878	-1.16378	3.68569e-05	-1.24846	-1.14961
122735484	chr3:122735484:A:G	2.21021e-15	-3.25008e-10	-1.27304	1.20652e-07	-3.25008e-10	-1.27026	0.000114305	-3.25008e-10	-1.26624
122736005	chr3:122736005:A:G	1.45922e-15	-1.29414	-0.39409	7.75738e-08	-1.31516	-0.396781	6.24677e-05	-1.4486	-0.421861
122736118	chr3:122736118:C:T	1.10563e-15	-0.716246	-1.24947	4.35685e-08	-1.02304	-1.2658	3.9837e-05	-1.0696	-1.25072
122736160	chr3:122736160:T:G	2.13385e-15	-3.25008e-10	-1.3082	1.1665e-07	-3.25008e-10	-1.30399	0.000109818	-3.25008e-10	-1.30629
122736165	chr3:122736165:G:A	2.53274e-15	-3.25008e-10	-1.13682	1.39749e-07	-3.25008e-10	-1.12332	0.000136907	-3.25008e-10	-1.08582
122736364	chr3:122736364:T:C	2.93983e-15	-3.25008e-10	-0.987775	1.54117e-07	-3.25008e-10	-1.02546	0.000147074	-3.25008e-10	-1.01418
122736641	chr3:122736641:A:G	2.68383e-15	-3.25008e-10	-1.07888	1.37836e-07	-3.25008e-10	-1.13711	0.000131328	-3.25008e-10	-1.12742
122737353	chr3:122737353:C:T	7.38194e-16	-1.30729	-1.06239	3.3158e-08	-1.43991	-1.12198	4.06284e-05	-1.27789	-1.02276
122737404	chr3:122737404:G:A	8.88328e-15	1.41506	-1.29702	2.95581e-07	0.916788	-1.29102	0.000308141	1.02646	-1.30102
122737538	chr3:122737538:A:C	1.15078e-15	-0.665184	-1.2605	4.51243e-08	-0.978656	-1.27509	4.11867e-05	-1.02529	-1.26171
122737642	chr3:122737642:G:C	1.20916e-15	-0.582149	-1.29405	4.73347e-08	-0.904259	-1.30167	4.27951e-05	-0.954036	-1.29465
122737678	chr3:122737678:T:C	9.32734e-16	-0.900854	-1.23491	3.75524e-08	-1.18456	-1.25288	3.44883e-05	-1.22798	-1.23651
122737828	chr3:122737828:C:T	1.18124e-15	-0.61541	-1.28415	4.62586e-08	-0.934947	-1.29398	4.20056e-05	-0.982416	-1.2849
122737887	chr3:122737887:T:C	5.73546e-16	-1.60361	-1.01843	3.17814e-08	-1.55152	-1.05277	3.49205e-05	-1.41872	-1.03332
122738231	chr3:122738231:A:C	1.43488e-15	-1.70504	-3.18434e-10	8.80725e-08	-1.58501	-3.18434e-10	8.78625e-05	-1.52934	-3.18434e-10
122739348	chr3:122739348:C:T	3.14624e-15	-3.25008e-10	-0.919919	1.78355e-07	-3.25008e-10	-0.879395	0.000161523	-3.25008e-10	-0.920469
122739752	chr3:122739752:T:C	2.39058e-15	-3.25008e-10	-1.19459	1.29552e-07	-3.25008e-10	-1.19909	0.000123183	-3.25008e-10	-1.19144
122739871	chr3:122739871:G:A	2.92365e-15	-0.993294	-3.18434e-10	1.975e-07	-0.777435	-3.18434e-10	0.000244063	-0.507688	-3.18434e-10
122739923	chr3:122739923:C:T	1.04946e-15	-2.01785	-3.18434e-10	5.57632e-08	-2.04206	-3.18434e-10	5.47288e-05	-2.00272	-3.18434e-10
122740040	chr3:122740040:T:C	7.04114e-16	-1.21724	-1.1997	3.05554e-08	-1.44804	-1.19559	2.84816e-05	-1.46563	-1.19023
122740443	chr3:122740443:G:GAGA	6.87755e-16	-1.24609	-1.19436	2.99578e-08	-1.47313	-1.19025	2.79314e-05	-1.49069	-1.18467
122740587	chr3:122740587:T:C	2.1571e-15	-3.25008e-10	-1.29736	1.19285e-07	-3.25008e-10	-1.28166	0.000111642	-3.25008e-10	-1.28982
122740630	chr3:122740630:A:G	8.31983e-15	1.3492	-1.29669	2.79324e-07	0.859831	-1.29063	0.000290227	0.966296	-1.30075
122740786	chr3:122740786:T:C	2.42563e-15	-3.25008e-10	-1.18004	1.32672e-07	-3.25008e-10	-1.17529	0.000126401	-3.25008e-10	-1.16565
122740885	chr3:122740885:G:A	7.02508e-16	-1.21589	-1.20334	3.04976e-08	-1.44674	-1.19879	2.84044e-05	-1.46463	-1.19395
122741149	chr3:122741149:G:T	2.28711e-15	-3.25008e-10	-1.23884	1.24503e-07	-3.25008e-10	-1.23884	0.000116564	-3.25008e-10	-1.24668
122741347	chr3:122741347:T:A	5.36885e-15	-1.07144	0.685931	2.68402e-07	-1.23691	0.766222	0.000302114	-1.08916	0.79485
122741666	chr3:122741666:C:T	8.5584e-15	1.38013	-1.29934	2.86356e-07	0.887959	-1.29389	0.00029808	0.995156	-1.30291
122741757	chr3:122741757:A:C	3.14655e-15	-3.25008e-10	-0.91982	1.72225e-07	-3.25008e-10	-0.914368	0.000169412	-3.25008e-10	-0.872783
122741956	chr3:122741956:T:C	1.31763e-15	-0.754845	-1.03544	7.75143e-08	-0.692284	-1.02043	8.47884e-05	-0.535724	-1.02923
122742083	chr3:122742083:C:T	3.19281e-15	-3.25008e-10	-0.905226	1.76401e-07	-3.25008e-10	-0.890413	0.000164045	-3.25008e-10	-0.904973
122742401	chr3:122742401:AG:A	4.17705e-15	-0.636522	-3.18434e-10	2.50115e-07	-0.54125	-3.18434e-10	0.000206882	-0.672968	-3.18434e-10
122742570	chr3:122742570:A:G	1.65189e-15	-0.25494	-1.30927	6.55263e-08	-0.571618	-1.3091	5.38798e-05	-0.709729	-1.30863
122742795	chr3:122742795:T:G	3.75126e-16	-1.95988	-1.08674	1.75928e-08	-2.08841	-1.10728	1.651e-05	-2.08582	-1.11533
122743153	chr3:122743153:G:A	2.14132e-15	-3.25008e-10	-1.3047	1.16989e-07	-3.25008e-10	-1.30109	0.000110932	-3.25008e-10	-1.2962
122743323	chr3:122743323:A:G	2.8593e-15	-1.01555	-3.18434e-10	1.92886e-07	-0.80107	-3.18434e-10	0.000237743	-0.533923	-3.18434e-10
122743459	chr3:122743459:A:G	4.10641e-15	-1.3473	0.693724	2.13021e-07	-1.47875	0.776975	0.00024082	-1.3478	0.826731
122743561	chr3:122743561:T:C	7.50502e-16	-1.20047	-1.15267	3.24835e-08	-1.43538	-1.14706	3.028e-05	-1.45293	-1.1417
122743593	chr3:122743593:T:C	2.84545e-15	-1.0204	-3.18434e-10	1.91778e-07	-0.806831	-3.18434e-10	0.000236236	-0.540285	-3.18434e-10
122743637	chr3:122743637:AATTGCTGGGTC:A	1.29679e-14	-3.25008e-10	0.496349	7.51514e-07	-3.25008e-10	0.558917	0.000686164	-3.25008e-10	0.526002
122743735	chr3:122743735:A:G	8.40381e-15	1.35933	-1.29677	2.81894e-07	0.869093	-1.29073	0.00029291	0.975564	-1.30081
122743941	chr3:122743941:A:G	7.02074e-16	-1.22573	-1.19411	3.05353e-08	-1.45446	-1.18983	2.84551e-05	-1.47244	-1.18435
122743994	chr3:122743994:C:G	2.82796e-15	-1.02657	-3.18434e-10	1.90568e-07	-0.813162	-3.18434e-10	0.000234596	-0.547248	-3.18434e-10
122744279	chr3:122744279:G:A	5.36677e-15	-1.08592	0.700023	2.68922e-07	-1.25057	0.781817	0.000302346	-1.10357	0.810031
122744599	chr3:122744599:T:C	2.712e-15	-3.25008e-10	-1.06844	1.48417e-07	-3.25008e-10	-1.06314	0.000140725	-3.25008e-10	-1.05831
122744922	chr3:122744922:T:C	2.4872e-15	-0.931668	-0.223301	8.92831e-08	-1.42646	-0.144897	0.000102712	-1.2575	-0.115685
122745417	chr3:122745417:C:T	2.2402e-15	-3.25008e-10	-1.25956	1.22007e-07	-3.25008e-10	-1.25909	0.00011532	-3.25008e-10	-1.2574
122745445	chr3:122745445:A:G	2.85778e-15	-3.25008e-10	-1.01608	1.56635e-07	-3.25008e-10	-1.00925	0.000148446	-3.25008e-10	-1.0049
122745792	chr3:122745792:GGA:G	2.90331e-15	-3.25008e-10	-1.00028	1.61028e-07	-3.25008e-10	-0.981591	0.000152454	-3.25008e-10	-0.978252
122746763	chr3:122746763:C:T	3.85854e-16	-1.94325	-1.07518	1.77964e-08	-2.08819	-1.09599	1.67345e-05	-2.08304	-1.1046
122746922	chr3:122746922:T:C	5.64018e-15	-1.09375	0.757544	2.8324e-07	-1.25639	0.839508	0.000318067	-1.11155	0.868697
122747096	chr3:122747096:A:G	6.90678e-16	-1.24108	-1.19513	2.99278e-08	-1.47309	-1.1913	2.78737e-05	-1.49281	-1.18462
122747118	chr3:122747118:T:C	2.04241e-15	-1.352	-3.18434e-10	1.10224e-07	-1.36066	-3.18434e-10	0.000134494	-1.1036	-3.18434e-10
122748185	chr3:122748185:G:A	2.16378e-15	-3.25008e-10	-1.29427	1.17912e-07	-3.25008e-10	-1.29323	0.000111613	-3.25008e-10	-1.29008
122748283	chr3:122748283:C:A	7.791e-16	-1.17873	-1.13702	3.35966e-08	-1.41693	-1.13182	3.13158e-05	-1.43593	-1.12506
122748385	chr3:122748385:A:G	7.25833e-16	-1.21909	-1.16747	3.1544e-08	-1.44908	-1.16271	2.94115e-05	-1.46711	-1.15662
122748386	chr3:122748386:AAAAAAAG:A	7.25266e-16	-1.22626	-1.16108	3.15401e-08	-1.4557	-1.15622	2.94173e-05	-1.47353	-1.15
122748790	chr3:122748790:T:C	2.2098e-15	-3.25008e-10	-1.27323	1.20429e-07	-3.25008e-10	-1.27211	0.000114344	-3.25008e-10	-1.26591
122748923	chr3:122748923:T:C	7.16213e-16	-1.24075	-1.15915	3.1233e-08	-1.46751	-1.15419	2.9136e-05	-1.48511	-1.14803
122749153	chr3:122749153:T:C	5.75995e-15	-3.25008e-10	-0.315198	3.20193e-07	-3.25008e-10	-0.294248	0.000296966	-3.25008e-10	-0.311498
122749235	chr3:122749235:G:A	7.03341e-15	-3.25008e-10	-0.115455	3.48288e-07	-3.25008e-10	-0.210141	0.000383066	-3.25008e-10	-0.0569069
122749333	chr3:122749333:T:C	7.59354e-16	-1.18111	-1.16031	3.28023e-08	-1.41745	-1.15522	3.05592e-05	-1.4363	-1.14915
122749899	chr3:122749899:T:C	7.6916e-16	-1.21406	-1.11452	3.34756e-08	-1.44458	-1.10778	3.12072e-05	-1.46211	-1.10236
122750107	chr3:122750107:C:T	7.05631e-16	-1.26873	-1.14606	3.09918e-08	-1.48836	-1.14109	2.89388e-05	-1.50548	-1.13445
122750349	chr3:122750349:C:A	8.05954e-15	1.31154	-1.29081	2.71618e-07	0.82482	-1.28359	0.000281483	0.930762	-1.2958
122751002	chr3:122751002:T:C	2.14345e-15	-3.25008e-10	-1.30371	1.16883e-07	-3.25008e-10	-1.302	0.000110881	-3.25008e-10	-1.29665
122751017	chr3:122751017:C:T	2.34631e-15	-3.25008e-10	-1.21328	1.29893e-07	-3.25008e-10	-1.19646	0.000121405	-3.25008e-10	-1.20598
122751689	chr3:122751689:A:G	2.55543e-15	-3.25008e-10	-1.12791	1.41387e-07	-3.25008e-10	-1.11167	0.000129215	-3.25008e-10	-1.14364
122751744	chr3:122751744:C:T	2.31551e-15	-3.25008e-10	-1.2265	1.26067e-07	-3.25008e-10	-1.22636	0.000117933	-3.25008e-10	-1.235
122751762	chr3:122751762:A:G	1.7495e-15	-1.5068	-3.18434e-10	1.48932e-07	-1.05968	-3.18434e-10	0.000107942	-1.32352	-3.18434e-10
122751909	chr3:122751909:G:A	8.70501e-15	1.39403	-1.29626	2.91411e-07	0.901668	-1.29011	0.00030298	1.00894	-1.30039
122752345	chr3:122752345:C:T	2.65469e-15	-3.25008e-10	-1.0898	1.46631e-07	-3.25008e-10	-1.07525	0.000144332	-3.25008e-10	-1.033
122752824	chr3:122752824:C:A	2.84118e-15	-3.25008e-10	-1.02191	1.39161e-07	-3.25008e-10	-1.12754	0.000140901	-3.25008e-10	-1.05706
122752984	chr3:122752984:G:A	4.07555e-16	-1.65475	-1.30895	2.18049e-08	-1.67324	-1.3078	1.86664e-05	-1.76914	-1.30925
122753011	chr3:122753011:G:A	7.65434e-15	-3.25008e-10	-0.030854	4.37893e-07	-3.25008e-10	0.0188033	0.000403999	-3.25008e-10	-0.00370315
122753046	chr3:122753046:C:T	1.27797e-15	-1.31953	-0.501325	6.80184e-08	-1.33926	-0.504134	5.4967e-05	-1.47093	-0.52745
122753139	chr3:122753139:C:G	1.32778e-15	-0.481574	-1.30104	5.4798e-08	-0.758701	-1.30082	4.58951e-05	-0.881281	-1.29747
122753197	chr3:122753197:TGGAA:T	5.0673e-15	0.200032	-0.643351	1.30429e-07	-0.575516	-0.616825	0.000212339	-0.0826311	-0.564299
122753357	chr3:122753357:G:A	8.84356e-16	-0.996218	-1.19281	3.51523e-08	-1.33285	-1.17064	2.99698e-05	-1.38997	-1.21495
122753591	chr3:122753591:C:T	9.5736e-16	-1.45996	-0.64974	5.23621e-08	-1.45507	-0.649915	4.35493e-05	-1.56791	-0.663313
122753609	chr3:122753609:A:G	3.00797e-15	-0.964861	-3.18434e-10	2.04224e-07	-0.743953	-3.18434e-10	0.000252913	-0.472069	-3.18434e-10
122753882	chr3:122753882:A:G	2.23539e-15	-3.25008e-10	-1.26171	1.19033e-07	-3.25008e-10	-1.28377	0.000112669	-3.25008e-10	-1.28066
122753920	chr3:122753920:T:G	1.30936e-15	-1.24504	-0.55155	6.96346e-08	-1.26562	-0.554289	5.5944e-05	-1.40392	-0.576846
122753987	chr3:122753987:G:A	5.7781e-15	-3.25008e-10	-0.312052	3.21287e-07	-3.25008e-10	-0.290836	0.000297906	-3.25008e-10	-0.308336
122754252	chr3:122754252:A:G	3.95728e-16	-1.76273	-1.23043	2.32676e-08	-1.69615	-1.21996	2.07344e-05	-1.74326	-1.23006
122754507	chr3:122754507:C:T	9.77486e-16	-0.873965	-1.21493	5.3874e-08	-0.8733	-1.20322	3.77325e-05	-1.15156	-1.22303
122754583	chr3:122754583:C:T	1.09414e-15	-0.874207	-1.10195	6.26108e-08	-0.851736	-1.0745	5.0271e-05	-0.979988	-1.1077
122755274	chr3:122755274:G:C	1.31135e-15	-1.29393	-0.501142	6.97908e-08	-1.31373	-0.503943	5.62748e-05	-1.4476	-0.527271
122755693	chr3:122755693:G:A	1.15482e-15	-0.820637	-1.10154	6.63045e-08	-0.795639	-1.07328	5.29812e-05	-0.927947	-1.10723
122756079	chr3:122756079:T:C	3.49653e-15	-3.25008e-10	-0.814357	1.95697e-07	-3.25008e-10	-0.786602	0.000178781	-3.25008e-10	-0.818951
122756330	chr3:122756330:T:G	2.46161e-15	-3.25008e-10	-1.16531	1.33313e-07	-3.25008e-10	-1.17047	0.000126907	-3.25008e-10	-1.16166
122756668	chr3:122756668:A:T	4.10064e-16	-1.74218	-1.21539	2.41986e-08	-1.67323	-1.20365	2.15015e-05	-1.72209	-1.21491
122757130	chr3:122757130:T:TA	4.0944e-16	-1.7503	-1.20879	2.41223e-08	-1.68299	-1.19704	2.14562e-05	-1.73081	-1.20829
122757472	chr3:122757472:A:C	4.2142e-16	-1.73924	-1.19101	2.48835e-08	-1.67103	-1.17793	2.20861e-05	-1.71915	-1.19101
122757668	chr3:122757668:G:A	9.30649e-16	-1.01949	-1.11851	5.27756e-08	-0.998724	-1.0984	4.32374e-05	-1.11172	-1.12668
122757935	chr3:122757935:C:T	4.04951e-16	-1.76631	-1.20381	2.38247e-08	-1.70031	-1.19214	2.12139e-05	-1.74669	-1.20377
122758110	chr3:122758110:ATAATCCTTTTCACATCTAATAG:A	1.40628e-15	-1.29993	-0.425245	7.48514e-08	-1.31949	-0.428175	6.03309e-05	-1.45269	-0.452584
122758246	chr3:122758246:G:T	2.83252e-15	-3.25008e-10	-1.02496	1.48623e-07	-3.25008e-10	-1.06176	0.000141861	-3.25008e-10	-1.05027
122758398	chr3:122758398:C:T	7.98749e-16	-2.08606	-0.204772	4.54952e-08	-2.05598	-0.189588	3.92359e-05	-2.04759	-0.287935
122758702	chr3:122758702:T:C	9.82015e-16	-1.38762	-0.696656	2.95086e-08	-1.94865	-0.729839	3.20114e-05	-1.94427	-0.594749
122758711	chr3:122758711:C:T	4.70762e-15	-1.09093	0.573982	2.37587e-07	-1.25202	0.65938	0.000264297	-1.10735	0.679305
122758920	chr3:122758920:C:A	3.22036e-15	-0.896634	-3.18434e-10	2.18521e-07	-0.676288	-3.18434e-10	0.000274427	-0.390428	-3.18434e-10
122759011	chr3:122759011:C:T	1.35023e-15	-1.76585	-3.18434e-10	7.68889e-08	-1.72081	-3.18434e-10	7.49198e-05	-1.6887	-3.18434e-10
122759193	chr3:122759193:AC:A	3.43469e-15	-3.25008e-10	-0.832201	1.92745e-07	-3.25008e-10	-0.801806	0.000175337	-3.25008e-10	-0.838404
122759194	chr3:122759194:C:A	1.77545e-15	-1.49207	-3.18434e-10	9.8333e-08	-1.47481	-3.18434e-10	8.37918e-05	-1.57678	-3.18434e-10
122759572	chr3:122759572:C:T	2.77421e-15	-1.04576	-3.18434e-10	1.86358e-07	-0.835502	-3.18434e-10	0.000229112	-0.570904	-3.18434e-10
122759677	chr3:122759677:A:G	9.77987e-16	-2.08839	-3.18434e-10	5.57197e-08	-2.04284	-3.18434e-10	5.16719e-05	-2.0602	-3.18434e-10
122759826	chr3:122759826:T:C	9.8714e-16	-2.07907	-3.18434e-10	5.45542e-08	-2.06398	-3.18434e-10	5.03554e-05	-2.08601	-3.18434e-10
122759968	chr3:122759968:T:C	3.88971e-16	-1.7824	-1.22798	2.2897e-08	-1.71733	-1.21483	2.03779e-05	-1.76283	-1.22784
122760128	chr3:122760128:G:C	1.48379e-15	-1.67153	-3.18434e-10	8.68292e-08	-1.59923	-3.18434e-10	9.37982e-05	-1.46397	-3.18434e-10
122760278	chr3:122760278:AC:A	9.09563e-16	-2.0715	-0.0894156	5.29464e-08	-2.08582	-0.00806833	4.52912e-05	-2.06961	-0.122387
122760524	chr3:122760524:G:A	2.79242e-15	-3.25008e-10	-1.03922	1.5576e-07	-3.25008e-10	-1.01486	0.000153625	-3.25008e-10	-0.970601
122760652	chr3:122760652:T:C	4.05538e-16	-1.75244	-1.21623	2.39989e-08	-1.68457	-1.2006	2.12629e-05	-1.73211	-1.21604
122760779	chr3:122760779:G:A	2.48965e-15	-3.25008e-10	-1.15399	1.33254e-07	-3.25008e-10	-1.17092	0.000123722	-3.25008e-10	-1.18708
122760877	chr3:122760877:C:T	3.91571e-16	-1.78026	-1.22345	2.30602e-08	-1.7151	-1.20997	2.05112e-05	-1.76086	-1.22328
122761005	chr3:122761005:G:A	1.30892e-15	-1.29656	-0.50036	6.96597e-08	-1.31638	-0.503167	5.61841e-05	-1.44999	-0.526488
122761522	chr3:122761522:C:T	2.23435e-15	-3.25008e-10	-1.26218	1.20984e-07	-3.25008e-10	-1.26752	0.000114989	-3.25008e-10	-1.26027
122761863	chr3:122761863:C:T	2.2511e-15	-3.25008e-10	-1.25471	1.21829e-07	-3.25008e-10	-1.26056	0.00011587	-3.25008e-10	-1.25264
122761969	chr3:122761969:G:A	9.43899e-16	-0.859072	-1.26479	5.20682e-08	-0.850868	-1.25975	3.68387e-05	-1.12759	-1.27097
122762462	chr3:122762462:G:C	3.03797e-15	-3.25008e-10	-0.954937	1.58728e-07	-3.25008e-10	-0.995977	0.000151729	-3.25008e-10	-0.983016
122762969	chr3:122762969:C:T	3.79481e-16	-1.96418	-1.0709	1.78621e-08	-2.0883	-1.0922	1.67461e-05	-2.0864	-1.10055
122763266	chr3:122763266:G:A	3.94254e-16	-1.77087	-1.22602	2.32389e-08	-1.70471	-1.21263	2.06626e-05	-1.75107	-1.22573
122763383	chr3:122763383:T:C	2.80554e-15	-1.03453	-3.18434e-10	1.87701e-07	-0.828322	-3.18434e-10	0.000231308	-0.561366	-3.18434e-10
122763464	chr3:122763464:T:G	2.57498e-15	-3.25008e-10	-1.12029	1.38565e-07	-3.25008e-10	-1.13183	0.000132827	-3.25008e-10	-1.11606
122763480	chr3:122763480:A:G	1.08144e-14	1.48928	-1.17454	4.59676e-07	1.23101	-1.16366	0.000432448	1.23025	-1.1659
122763587	chr3:122763587:C:T	2.68482e-15	-1.07851	-3.18434e-10	1.79628e-07	-0.872282	-3.18434e-10	0.000220034	-0.611334	-3.18434e-10
122764449	chr3:122764449:C:T	3.76801e-15	-3.25008e-10	-0.73958	2.11433e-07	-3.25008e-10	-0.709264	0.0001925	-3.25008e-10	-0.74502
122765168	chr3:122765168:A:G	9.01909e-16	-0.902581	-1.26679	4.97039e-08	-0.895911	-1.26118	3.53591e-05	-1.16675	-1.27281
122765316	chr3:122765316:C:T	9.34176e-15	1.43014	-1.26177	3.1141e-07	0.944023	-1.26608	0.000334459	1.05999	-1.25259
122765324	chr3:122765324:C:T	7.06551e-16	-1.43092	-0.982566	3.38362e-08	-1.5515	-0.990142	3.72492e-05	-1.42107	-0.966415
122766163	chr3:122766163:T:C	2.76794e-15	-3.25008e-10	-1.04802	1.53085e-07	-3.25008e-10	-1.03218	0.000142303	-3.25008e-10	-1.04716
122766599	chr3:122766599:G:A	1.99534e-14	-3.25008e-10	0.927271	1.31662e-06	-3.25008e-10	1.11965	0.00123955	-3.25008e-10	1.11739
122766620	chr3:122766620:G:A	4.05454e-16	-2.07731	-0.891562	2.26305e-08	-2.08809	-0.85578	2.08476e-05	-2.07893	-0.888948
122766943	chr3:122766943:T:C	3.06141e-15	-3.25008e-10	-0.947253	1.67527e-07	-3.25008e-10	-0.942028	0.000164577	-3.25008e-10	-0.901739
122766984	chr3:122766984:C:T	1.10436e-15	-1.96686	-3.18434e-10	5.32505e-08	-2.08816	-3.18434e-10	5.0361e-05	-2.0859	-3.18434e-10
122767197	chr3:122767197:C:G	1.01444e-15	-1.51056	-0.541228	5.46891e-08	-1.50491	-0.556594	4.63489e-05	-1.61286	-0.556055
122767300	chr3:122767300:C:T	7.26015e-16	-1.39174	-0.994571	4.07387e-08	-1.38341	-0.972586	3.46e-05	-1.501	-0.960265
122767442	chr3:122767442:G:T	3.99756e-16	-2.07758	-0.905443	2.23046e-08	-2.08819	-0.87019	2.05528e-05	-2.07934	-0.902781
122767625	chr3:122767625:A:T	2.77268e-16	-2.06333	-1.28556	1.52565e-08	-2.05834	-1.27983	1.50207e-05	-2.01302	-1.28267
122767626	chr3:122767626:T:A	9.85517e-16	-0.904689	-1.17603	5.6124e-08	-0.879303	-1.1563	4.57319e-05	-1.00048	-1.18184
122767769	chr3:122767769:T:C	1.35439e-15	-1.28324	-0.479534	7.20699e-08	-1.30314	-0.482397	5.80437e-05	-1.43792	-0.505999
122767862	chr3:122767862:G:T	7.17858e-15	-3.25008e-10	-0.0950254	3.55444e-07	-3.25008e-10	-0.189803	0.000391574	-3.25008e-10	-0.0349403
122768150	chr3:122768150:C:A	1.31886e-15	-1.288	-0.501361	7.01761e-08	-1.30808	-0.504084	5.65635e-05	-1.44227	-0.527477
122768243	chr3:122768243:C:A	7.08067e-16	-2.05662	-0.354724	4.01393e-08	-2.07625	-0.294561	3.50897e-05	-2.04897	-0.398234
122768588	chr3:122768588:A:G	2.55322e-15	-3.25008e-10	-1.12877	1.30677e-07	-3.25008e-10	-1.19044	0.000126522	-3.25008e-10	-1.1647
122769384	chr3:122769384:G:A	3.69307e-15	-3.25008e-10	-0.759668	2.07129e-07	-3.25008e-10	-0.729832	0.000188696	-3.25008e-10	-0.764978
122769836	chr3:122769836:C:T	1.03037e-15	-1.46362	-0.572589	5.55535e-08	-1.45879	-0.587033	4.68591e-05	-1.57074	-0.587226
122770109	chr3:122770109:T:TC	1.03766e-15	-1.48757	-0.541582	5.59449e-08	-1.48189	-0.556917	4.73056e-05	-1.59209	-0.556399
122770412	chr3:122770412:A:G	2.32233e-15	-3.25008e-10	-1.22356	1.27644e-07	-3.25008e-10	-1.21393	0.000117814	-3.25008e-10	-1.23601
122771040	chr3:122771040:A:C	1.04751e-15	-1.53115	-0.488563	5.64322e-08	-1.52571	-0.50442	4.79165e-05	-1.63177	-0.503885
122771326	chr3:122771326:AT:A	1.03139e-15	-1.49605	-0.539176	5.56028e-08	-1.49037	-0.554565	4.70505e-05	-1.59987	-0.554019
122771671	chr3:122771671:TACTGCCAACTGAGATACAAC:T	2.28597e-15	-3.25008e-10	-1.23933	1.23668e-07	-3.25008e-10	-1.24557	0.000117724	-3.25008e-10	-1.23677
122771743	chr3:122771743:T:A	1.00544e-15	-1.51912	-0.541582	5.4199e-08	-1.51359	-0.556917	4.5967e-05	-1.62079	-0.556399
122771938	chr3:122771938:T:C	2.89676e-15	-1.00253	-3.18434e-10	1.95834e-07	-0.785905	-3.18434e-10	0.000241798	-0.517011	-3.18434e-10
122771946	chr3:122771946:C:T	3.04497e-15	-0.952637	-3.18434e-10	2.07695e-07	-0.727102	-3.18434e-10	0.000257275	-0.454971	-3.18434e-10
122771974	chr3:122771974:TA:T	3.22252e-15	-3.25008e-10	-0.895964	1.80679e-07	-3.25008e-10	-0.866447	0.000179557	-3.25008e-10	-0.814624
122772077	chr3:122772077:C:T	2.45493e-15	-3.25008e-10	-1.16803	1.35585e-07	-3.25008e-10	-1.15357	0.000124367	-3.25008e-10	-1.18188
122772090	chr3:122772090:A:C	3.85109e-15	-3.25008e-10	-0.717771	2.15949e-07	-3.25008e-10	-0.688129	0.000196745	-3.25008e-10	-0.723207
122772646	chr3:122772646:T:C	1.40637e-15	-1.72511	-3.18434e-10	5.88897e-08	-1.98751	-3.18434e-10	5.59994e-05	-1.97977	-3.18434e-10
122772658	chr3:122772658:A:ATAAT	9.67692e-16	-1.52114	-0.577825	5.22229e-08	-1.51505	-0.592599	4.42877e-05	-1.62208	-0.592325
122772907	chr3:122772907:G:A	2.8274e-15	-1.02677	-3.18434e-10	1.90577e-07	-0.813115	-3.18434e-10	0.000234816	-0.546313	-3.18434e-10
122772923	chr3:122772923:G:T	1.03067e-15	-0.847155	-1.18876	5.83562e-08	-0.825987	-1.17062	4.75634e-05	-0.948568	-1.19448
122773197	chr3:122773197:C:T	9.88391e-16	-1.54701	-0.530797	5.32869e-08	-1.54122	-0.546263	4.52652e-05	-1.6468	-0.545779
122773518	chr3:122773518:C:T	3.96744e-16	-1.75364	-1.23696	2.34461e-08	-1.68379	-1.22467	2.08327e-05	-1.732	-1.23659
122773692	chr3:122773692:C:T	3.1582e-15	-3.25008e-10	-0.916125	1.72877e-07	-3.25008e-10	-0.910591	0.000170047	-3.25008e-10	-0.869038
122773783	chr3:122773783:C:T	1.47687e-15	-1.26796	-0.408239	7.85925e-08	-1.28703	-0.411862	6.31777e-05	-1.42355	-0.435613
122774113	chr3:122774113:C:T	9.96257e-16	-1.53046	-0.539419	5.37344e-08	-1.52441	-0.554707	4.56104e-05	-1.63071	-0.554265
122774125	chr3:122774125:G:A	2.62789e-15	-3.25008e-10	-1.09995	1.43724e-07	-3.25008e-10	-1.09528	0.00013616	-3.25008e-10	-1.09128
122774315	chr3:122774315:C:T	2.93716e-15	-3.25008e-10	-0.988685	1.53466e-07	-3.25008e-10	-1.02969	0.000146954	-3.25008e-10	-1.01499
122774324	chr3:122774324:G:A	1.20969e-14	-3.25008e-10	0.426818	6.97908e-07	-3.25008e-10	0.484916	0.00064224	-3.25008e-10	0.459847
122774468	chr3:122774468:T:C	1.0165e-15	-0.848053	-1.2017	5.74927e-08	-0.826842	-1.18467	4.69001e-05	-0.950017	-1.20708
122774830	chr3:122774830:T:C	7.5714e-16	-2.08345	-0.260889	4.17917e-08	-2.07153	-0.258947	3.93696e-05	-2.02011	-0.312009
122775219	chr3:122775219:G:C	1.28205e-15	-1.34072	-0.476944	6.82566e-08	-1.36032	-0.479575	5.52362e-05	-1.48964	-0.50386
122775230	chr3:122775230:C:A	3.9775e-16	-2.08148	-0.906577	2.22472e-08	-2.08844	-0.87252	2.04614e-05	-2.08241	-0.904168
122775527	chr3:122775527:G:A	2.86312e-15	-1.01421	-3.18434e-10	1.93039e-07	-0.800279	-3.18434e-10	0.000238125	-0.532319	-3.18434e-10
122775681	chr3:122775681:T:C	3.05368e-15	-3.25008e-10	-0.94978	1.69252e-07	-3.25008e-10	-0.931784	0.000157108	-3.25008e-10	-0.948183
122775750	chr3:122775750:T:C	2.29469e-15	-3.25008e-10	-1.23553	1.24118e-07	-3.25008e-10	-1.24194	0.00011818	-3.25008e-10	-1.2329
122775917	chr3:122775917:A:G	2.89517e-16	-2.04457	-1.2611	1.5986e-08	-2.0381	-1.25336	1.58861e-05	-1.98255	-1.25713
122776137	chr3:122776137:G:C	2.82661e-15	-1.02705	-3.18434e-10	1.90368e-07	-0.81421	-3.18434e-10	0.000234535	-0.547511	-3.18434e-10
122776600	chr3:122776600:T:G	8.14755e-16	-2.07792	-0.193079	4.72069e-08	-2.0876	-0.12103	4.06066e-05	-2.07544	-0.225742
122777363	chr3:122777363:T:C	9.6739e-16	-1.57897	-0.520306	5.21141e-08	-1.57388	-0.535859	4.44617e-05	-1.67484	-0.535646
122777781	chr3:122777781:A:C	4.49862e-15	-3.25008e-10	-0.562356	2.53263e-07	-3.25008e-10	-0.528743	0.000229556	-3.25008e-10	-0.568966
122777900	chr3:122777900:T:C	3.26632e-15	-3.25008e-10	-0.882464	1.82362e-07	-3.25008e-10	-0.857178	0.000166223	-3.25008e-10	-0.891782
122778078	chr3:122778078:G:A	1.97275e-14	-3.25008e-10	0.915887	1.30107e-06	-3.25008e-10	1.10777	0.00122514	-3.25008e-10	1.1057
122778217	chr3:122778217:TG:T	2.4184e-15	-3.25008e-10	-1.18302	1.31096e-07	-3.25008e-10	-1.18724	0.00012547	-3.25008e-10	-1.17305
122778506	chr3:122778506:G:T	9.5087e-16	-1.52127	-0.595237	5.22316e-08	-1.49683	-0.610655	4.37788e-05	-1.61525	-0.610714
122778865	chr3:122778865:A:G	2.48396e-15	-3.25008e-10	-1.15627	1.33015e-07	-3.25008e-10	-1.17271	0.000123436	-3.25008e-10	-1.18939
122779669	chr3:122779669:T:C	2.46043e-15	-3.25008e-10	-1.16579	1.41971e-07	-3.25008e-10	-1.10755	0.000129511	-3.25008e-10	-1.14135
122779850	chr3:122779850:A:G	6.6034e-16	-2.07127	-0.409859	3.76216e-08	-2.08436	-0.351231	3.26929e-05	-2.06535	-0.452603
122779866	chr3:122779866:T:C	4.4429e-15	-3.25008e-10	-0.57482	2.49856e-07	-3.25008e-10	-0.542287	0.00022662	-3.25008e-10	-0.581838
122779913	chr3:122779913:A:T	2.26675e-15	-1.08724	-0.160536	1.08076e-07	-1.27857	-0.10177	0.000117503	-1.14779	-0.0908567
122780614	chr3:122780614:C:A	1.01825e-15	-1.58587	-0.462171	5.47616e-08	-1.57997	-0.480215	4.68422e-05	-1.67924	-0.479087
122781081	chr3:122781081:G:A	1.01196e-15	-1.67041	-0.383823	5.4136e-08	-1.67058	-0.401095	4.66567e-05	-1.76172	-0.400581
122781392	chr3:122781392:A:G	1.92465e-15	-0.635232	-0.776152	1.14117e-07	-0.570222	-0.755728	0.000125035	-0.408369	-0.768149
122782194	chr3:122782194:C:T	9.51448e-16	-1.59414	-0.521759	5.12885e-08	-1.58846	-0.537246	4.38221e-05	-1.6879	-0.537072
122782197	chr3:122782197:G:A	2.36674e-15	-3.25008e-10	-1.20461	1.30938e-07	-3.25008e-10	-1.18844	0.000119424	-3.25008e-10	-1.22244
122782471	chr3:122782471:A:G	9.53318e-16	-1.56114	-0.552796	5.13772e-08	-1.55596	-0.568018	4.37573e-05	-1.65867	-0.567786
122782798	chr3:122782798:C:T	1.01009e-15	-1.53611	-0.519978	5.44287e-08	-1.5308	-0.535478	4.62619e-05	-1.63548	-0.535314
122782987	chr3:122782987:G:T	3.89511e-16	-1.94551	-1.06348	1.80137e-08	-2.0883	-1.08374	1.69064e-05	-2.08354	-1.09389
122782998	chr3:122782998:T:C	2.90893e-15	-3.25008e-10	-0.998343	1.62224e-07	-3.25008e-10	-0.974192	0.000160382	-3.25008e-10	-0.927555
122783033	chr3:122783033:A:C	2.38776e-15	-3.25008e-10	-1.19577	1.36941e-07	-3.25008e-10	-1.14362	0.000125306	-3.25008e-10	-1.17435
122783202	chr3:122783202:T:C	2.83313e-15	-1.02474	-3.18434e-10	1.90985e-07	-0.810978	-3.18434e-10	0.00023527	-0.544383	-3.18434e-10
122783828	chr3:122783828:ACTTT:A	2.45393e-15	-3.25008e-10	-1.16844	1.35486e-07	-3.25008e-10	-1.1543	0.000124319	-3.25008e-10	-1.18227
122783923	chr3:122783923:C:T	5.11407e-15	-3.25008e-10	-0.434133	2.15778e-07	-3.25008e-10	-0.688922	0.000245841	-3.25008e-10	-0.500431
122783992	chr3:122783992:A:T	4.81327e-15	-3.25008e-10	-0.494751	2.98773e-07	-3.25008e-10	-0.363488	0.000270575	-3.25008e-10	-0.404567
122784108	chr3:122784108:C:T	2.16235e-15	-3.25008e-10	-1.29493	1.18571e-07	-3.25008e-10	-1.28766	0.000111385	-3.25008e-10	-1.29213
122784265	chr3:122784265:T:C	2.97121e-15	-3.25008e-10	-0.977157	1.67915e-07	-3.25008e-10	-0.939713	0.000152581	-3.25008e-10	-0.977418
122784321	chr3:122784321:G:A	1.29951e-15	-1.80414	-3.18434e-10	6.49667e-08	-1.8893	-3.18434e-10	6.34781e-05	-1.85442	-3.18434e-10
122785194	chr3:122785194:A:G	9.4727e-16	-0.868964	-1.25133	5.17462e-08	-0.871295	-1.24552	3.66982e-05	-1.1439	-1.25849
122785311	chr3:122785311:A:G	9.87972e-16	-1.55825	-0.519978	5.32256e-08	-1.55315	-0.535478	4.53156e-05	-1.65615	-0.535314
122785435	chr3:122785435:G:A	8.47286e-16	-0.958178	-1.27367	4.62967e-08	-0.95892	-1.26918	3.3289e-05	-1.22065	-1.27924
122785442	chr3:122785442:T:C	4.41236e-15	-3.25008e-10	-0.581719	2.48299e-07	-3.25008e-10	-0.54854	0.000225174	-3.25008e-10	-0.588243
122785596	chr3:122785596:C:G	4.4436e-15	-3.25008e-10	-0.574661	2.50112e-07	-3.25008e-10	-0.541262	0.000226771	-3.25008e-10	-0.581175
122785627	chr3:122785627:C:T	1.06936e-14	1.3674	-1.06388	3.73639e-07	0.923478	-1.06336	0.000411062	1.05946	-1.04583
122787265	chr3:122787265:C:T	9.95639e-15	1.38315	-1.15106	3.33426e-07	0.903595	-1.15735	0.000360029	1.01696	-1.13589
122787880	chr3:122787880:A:G	4.41497e-15	-1.11746	0.536335	2.22648e-07	-1.27776	0.620182	0.0002471	-1.13508	0.639759
122788589	chr3:122788589:G:A	8.76986e-16	-0.911419	-1.28597	4.76703e-08	-0.916524	-1.28234	3.40085e-05	-1.18786	-1.29064
122789119	chr3:122789119:G:T	2.29469e-15	-3.25008e-10	-1.23553	1.24118e-07	-3.25008e-10	-1.24194	0.00011818	-3.25008e-10	-1.2329
122789169	chr3:122789169:A:G	2.54994e-15	-3.25008e-10	-1.13006	1.41759e-07	-3.25008e-10	-1.10905	0.00012937	-3.25008e-10	-1.14244
122789428	chr3:122789428:T:A	7.36924e-16	-2.08503	-0.286371	4.06258e-08	-2.07453	-0.28424	3.81694e-05	-2.02626	-0.336823
122790251	chr3:122790251:T:C	1.85822e-14	-3.25008e-10	0.856076	1.22341e-06	-3.25008e-10	1.04622	0.00115117	-3.25008e-10	1.04342
122790265	chr3:122790265:G:A	2.9666e-15	-3.25008e-10	-0.978712	1.54915e-07	-3.25008e-10	-1.02029	0.00014837	-3.25008e-10	-1.00541
122790377	chr3:122790377:A:C	2.89999e-16	-2.05337	-1.25064	1.60127e-08	-2.04781	-1.24198	1.58407e-05	-1.99651	-1.24602
122790671	chr3:122790671:G:A	8.63083e-16	-2.07639	-0.136981	5.03562e-08	-2.08722	-0.0568276	4.30626e-05	-2.0741	-0.168364
122790958	chr3:122790958:C:T	2.29469e-15	-3.25008e-10	-1.23553	1.24118e-07	-3.25008e-10	-1.24194	0.00011818	-3.25008e-10	-1.2329
122791251	chr3:122791251:T:G	4.1001e-15	-3.25008e-10	-0.655115	2.30415e-07	-3.25008e-10	-0.623291	0.000209486	-3.25008e-10	-0.660456
122791737	chr3:122791737:C:T	2.8592e-15	-1.01559	-3.18434e-10	1.92834e-07	-0.801344	-3.18434e-10	0.000237913	-0.533211	-3.18434e-10
122791916	chr3:122791916:A:C	6.36591e-16	-1.50254	-1.01522	3.07099e-08	-1.61599	-1.0226	3.34845e-05	-1.49412	-0.999914
122792659	chr3:122792659:G:A	1.07202e-15	-1.85469	-0.141892	5.98772e-08	-1.91301	-0.0578652	5.5688e-05	-1.80397	-0.181376
122792669	chr3:122792669:G:T	8.92141e-16	-0.898611	-1.28165	4.86727e-08	-0.900304	-1.27775	3.47817e-05	-1.16936	-1.28667
122792880	chr3:122792880:A:G	1.43839e-15	-1.24251	-0.460093	7.69154e-08	-1.25942	-0.46105	6.14944e-05	-1.39982	-0.486345
122792902	chr3:122792902:AAAAG:A	2.20878e-15	-3.25008e-10	-1.27369	1.17458e-07	-3.25008e-10	-1.29709	0.000112243	-3.25008e-10	-1.28445
122792906	chr3:122792906:G:C	2.81e-15	-3.25008e-10	-1.03294	1.58276e-07	-3.25008e-10	-0.998831	0.000155218	-3.25008e-10	-0.960283
122793213	chr3:122793213:C:T	1.39518e-15	-1.24059	-0.492521	7.45575e-08	-1.25725	-0.49435	5.97247e-05	-1.39669	-0.518678
122793695	chr3:122793695:G:C	7.30835e-16	-1.67502	-0.704677	2.63167e-08	-2.05407	-0.738895	2.84154e-05	-2.05369	-0.604498
122793842	chr3:122793842:C:T	1.3182e-15	-1.78986	-3.18434e-10	5.47541e-08	-2.06032	-3.18434e-10	5.25513e-05	-2.04333	-3.18434e-10
122793902	chr3:122793902:A:G	3.7295e-16	-1.94537	-1.10707	1.72656e-08	-2.08821	-1.12624	1.62415e-05	-2.08334	-1.13421
122794072	chr3:122794072:T:C	2.6799e-15	-3.25008e-10	-1.08035	1.43146e-07	-3.25008e-10	-1.0993	0.000138202	-3.25008e-10	-1.0764
122794548	chr3:122794548:T:C	1.22928e-14	-3.25008e-10	0.442883	7.11225e-07	-3.25008e-10	0.503817	0.000648845	-3.25008e-10	0.47008
122794887	chr3:122794887:G:A	2.25837e-15	-3.25008e-10	-1.25148	1.22809e-07	-3.25008e-10	-1.25254	0.000117099	-3.25008e-10	-1.2421
122795125	chr3:122795125:T:C	4.41416e-16	-1.83882	-1.04508	1.85174e-08	-2.07341	-1.07105	1.77416e-05	-2.05866	-1.07054
122795797	chr3:122795797:C:T	2.25497e-15	-3.25008e-10	-1.25299	1.22626e-07	-3.25008e-10	-1.25403	0.000116908	-3.25008e-10	-1.24372
122796276	chr3:122796276:T:A	1.12223e-15	-1.39482	-0.555986	5.97988e-08	-1.41419	-0.557998	4.87198e-05	-1.53876	-0.580273
122797160	chr3:122797160:T:TA	2.98317e-15	-0.973141	-3.18434e-10	1.9605e-07	-0.784802	-3.18434e-10	0.000245088	-0.503499	-3.18434e-10
122797205	chr3:122797205:CAAG:C	4.64117e-16	-2.07304	-0.760706	2.59105e-08	-2.08684	-0.721685	2.38592e-05	-2.0746	-0.758349
122797906	chr3:122797906:A:T	8.22607e-15	-3.25008e-10	0.0411814	4.61192e-07	-3.25008e-10	0.0706432	0.00042501	-3.25008e-10	0.046997
122798323	chr3:122798323:CT:C	1.13105e-15	-1.38784	-0.555133	6.0275e-08	-1.40701	-0.557246	4.90758e-05	-1.53229	-0.579463
122798379	chr3:122798379:T:G	2.9632e-15	-0.979856	-3.18434e-10	1.94579e-07	-0.792332	-3.18434e-10	0.000242969	-0.512183	-3.18434e-10
122798549	chr3:122798549:T:C	4.52691e-16	-2.06564	-0.793036	2.50947e-08	-2.08409	-0.756429	2.32631e-05	-2.06742	-0.790822
122798847	chr3:122798847:C:T	3.02395e-15	-0.959564	-3.18434e-10	1.98967e-07	-0.770035	-3.18434e-10	0.000249073	-0.487369	-3.18434e-10
122799005	chr3:122799005:T:G	2.29518e-15	-3.25008e-10	-1.23531	1.24141e-07	-3.25008e-10	-1.24175	0.000118206	-3.25008e-10	-1.23268
122799201	chr3:122799201:T:C	3.27625e-16	-1.97682	-1.20519	1.57288e-08	-2.08763	-1.22005	1.47679e-05	-2.08757	-1.22509
122799487	chr3:122799487:T:G	7.06413e-15	1.1793	-1.2904	2.43028e-07	0.721766	-1.29176	0.000259976	0.839757	-1.28428
122799490	chr3:122799490:G:A	3.38102e-15	-3.25008e-10	-0.847951	1.85064e-07	-3.25008e-10	-0.842468	0.000182795	-3.25008e-10	-0.796747
122799845	chr3:122799845:G:A	2.57466e-15	-3.25008e-10	-1.12041	1.37768e-07	-3.25008e-10	-1.1376	0.000132758	-3.25008e-10	-1.11658
122799952	chr3:122799952:G:A	6.82208e-16	-1.17306	-1.27549	3.7687e-08	-1.16207	-1.27179	2.78978e-05	-1.39543	-1.28114
122800410	chr3:122800410:A:C	6.83815e-16	-1.17376	-1.27244	3.77946e-08	-1.16243	-1.26858	2.79605e-05	-1.39595	-1.27837
122800525	chr3:122800525:G:A	3.16146e-15	-3.25008e-10	-0.915092	1.77689e-07	-3.25008e-10	-0.883139	0.000176002	-3.25008e-10	-0.834621
122800557	chr3:122800557:CCTAACAGTT:C	4.35553e-15	-3.25008e-10	-0.594682	2.45157e-07	-3.25008e-10	-0.561271	0.000222518	-3.25008e-10	-0.600109
122800753	chr3:122800753:G:A	9.87588e-15	-3.25008e-10	0.223969	5.79989e-07	-3.25008e-10	0.299837	0.000524172	-3.25008e-10	0.256704
122800790	chr3:122800790:T:TC	4.4528e-15	-3.25008e-10	-0.572593	2.5079e-07	-3.25008e-10	-0.538554	0.000227473	-3.25008e-10	-0.578085
122802655	chr3:122802655:A:C	2.73318e-15	-3.25008e-10	-1.06066	1.49705e-07	-3.25008e-10	-1.05451	0.00014188	-3.25008e-10	-1.05014
122802773	chr3:122802773:T:C	2.59225e-15	-3.25008e-10	-1.1136	1.38158e-07	-3.25008e-10	-1.13477	0.000133309	-3.25008e-10	-1.11245
122803482	chr3:122803482:C:G	3.05005e-15	-0.950968	-3.18434e-10	1.52948e-07	-1.03307	-3.18434e-10	0.000174443	-0.843517	-3.18434e-10
122803529	chr3:122803529:C:T	6.36839e-15	1.059	-1.27378	2.20896e-07	0.61107	-1.27655	0.000236208	0.725192	-1.26559
122804044	chr3:122804044:T:C	3.162e-15	-0.914923	-3.18434e-10	2.08647e-07	-0.722527	-3.18434e-10	0.000262665	-0.434235	-3.18434e-10
122804263	chr3:122804263:C:T	2.17454e-15	-3.25008e-10	-1.28931	1.18626e-07	-3.25008e-10	-1.28719	0.000112252	-3.25008e-10	-1.28437
122804327	chr3:122804327:G:A	4.61218e-16	-2.07215	-0.767866	2.5736e-08	-2.08667	-0.728607	2.37056e-05	-2.07404	-0.765367
122805181	chr3:122805181:T:A	4.14122e-15	-3.25008e-10	-0.645136	2.12457e-07	-3.25008e-10	-0.704432	0.000215637	-3.25008e-10	-0.631517
122805700	chr3:122805700:G:A	3.11434e-15	-3.25008e-10	-0.930111	1.7469e-07	-3.25008e-10	-0.900161	0.000173102	-3.25008e-10	-0.851234
122805962	chr3:122805962:C:T	1.06089e-15	-1.43846	-0.568564	5.65663e-08	-1.45705	-0.570707	4.63191e-05	-1.57731	-0.592249
122805985	chr3:122805985:A:T	4.45697e-15	-3.25008e-10	-0.571659	2.50684e-07	-3.25008e-10	-0.538977	0.000227608	-3.25008e-10	-0.57749
122806114	chr3:122806114:G:A	4.94583e-15	-3.25008e-10	-0.467583	2.97769e-07	-3.25008e-10	-0.366855	0.000277795	-3.25008e-10	-0.378232
122806538	chr3:122806538:C:T	9.81411e-16	-2.08489	-3.18434e-10	5.34279e-08	-2.08484	-3.18434e-10	5.02467e-05	-2.08817	-3.18434e-10
122806715	chr3:122806715:T:C	2.2748e-15	-3.25008e-10	-1.24424	1.2055e-07	-3.25008e-10	-1.27111	0.000114262	-3.25008e-10	-1.26662
122807048	chr3:122807048:TA:T	1.06138e-15	-1.45057	-0.555992	5.65459e-08	-1.46999	-0.558129	4.63213e-05	-1.5892	-0.580316
122807411	chr3:122807411:A:G	2.3459e-15	-3.25008e-10	-1.21346	1.28243e-07	-3.25008e-10	-1.20925	0.000121967	-3.25008e-10	-1.20136
122807462	chr3:122807462:G:A	9.83936e-16	-1.4266	-0.655725	5.24583e-08	-1.44544	-0.657712	4.29485e-05	-1.56674	-0.678376
122807565	chr3:122807565:T:C	4.61982e-16	-2.08066	-0.757693	2.59454e-08	-2.08841	-0.718764	2.37679e-05	-2.08161	-0.755168
122807690	chr3:122807690:G:A	8.06833e-15	1.03834	-1.01652	2.92172e-07	0.628293	-1.01412	0.000320953	0.762435	-0.996256
122807890	chr3:122807890:G:A	3.54381e-16	-2.01387	-1.08964	1.87628e-08	-2.05177	-1.07952	1.88281e-05	-1.97485	-1.09492
122807969	chr3:122807969:G:A	9.48934e-16	-2.06015	-0.0583966	5.38903e-08	-2.07529	-0.000934752	5.02041e-05	-2.0118	-0.077215
122808052	chr3:122808052:GTCAT:G	3.20454e-15	-0.901557	-3.18434e-10	2.12082e-07	-0.7062	-3.18434e-10	0.000266836	-0.418482	-3.18434e-10
122808226	chr3:122808226:T:C	1.1133e-15	-1.40528	-0.553512	5.93295e-08	-1.42447	-0.555598	4.83952e-05	-1.54785	-0.577865
122808625	chr3:122808625:C:G	8.30334e-16	-2.02561	-0.226444	4.97571e-08	-1.97531	-0.180709	4.1939e-05	-2.03929	-0.229605
122809889	chr3:122809889:C:T	3.79621e-16	-2.02059	-1.01412	2.01992e-08	-2.05638	-1.00115	2.01202e-05	-1.98268	-1.02071
122810272	chr3:122810272:C:T	2.15664e-15	-3.25008e-10	-1.29758	1.16338e-07	-3.25008e-10	-1.30667	0.00010989	-3.25008e-10	-1.30563
122810399	chr3:122810399:A:C	1.14407e-15	-1.46742	-0.464116	6.13424e-08	-1.48138	-0.465317	5.01134e-05	-1.60106	-0.489767
122810569	chr3:122810569:A:G	3.81243e-15	-3.25008e-10	-0.727861	2.18696e-07	-3.25008e-10	-0.675491	0.00019568	-3.25008e-10	-0.728632
122811126	chr3:122811126:A:C	2.37715e-15	-3.25008e-10	-1.20022	1.28601e-07	-3.25008e-10	-1.20646	0.000122519	-3.25008e-10	-1.19685
122811321	chr3:122811321:C:T	4.24806e-15	-3.25008e-10	-0.619664	2.38731e-07	-3.25008e-10	-0.587835	0.000217061	-3.25008e-10	-0.624939
122811479	chr3:122811479:T:C	2.78525e-15	-3.25008e-10	-1.04179	1.52665e-07	-3.25008e-10	-1.03493	0.000144681	-3.25008e-10	-1.03059
122811722	chr3:122811722:A:G	7.68726e-16	-1.07629	-1.25286	4.26028e-08	-1.0636	-1.24766	3.09724e-05	-1.31146	-1.26055
122812154	chr3:122812154:A:G	7.9111e-15	0.959789	-0.957649	2.88326e-07	0.555951	-0.955033	0.000316512	0.687661	-0.935416
122812530	chr3:122812530:C:T	4.07251e-16	-2.01986	-0.944589	2.16513e-08	-2.05575	-0.932352	2.1568e-05	-1.98158	-0.952321
122812729	chr3:122812729:A:G	3.05021e-15	-0.950918	-3.18434e-10	2.00483e-07	-0.762441	-3.18434e-10	0.000251638	-0.477123	-3.18434e-10
122812933	chr3:122812933:G:A	2.88469e-15	-1.00671	-3.18434e-10	1.88769e-07	-0.822648	-3.18434e-10	0.000235391	-0.543867	-3.18434e-10
122813107	chr3:122813107:G:A	6.81313e-15	1.11838	-1.26566	2.35883e-07	0.667615	-1.26745	0.000252555	0.782944	-1.25643
122813228	chr3:122813228:G:A	3.44818e-15	-3.25008e-10	-0.82828	1.91981e-07	-3.25008e-10	-0.805776	0.000177621	-3.25008e-10	-0.825464
122813258	chr3:122813258:C:T	3.10903e-15	-0.931817	-3.18434e-10	2.03254e-07	-0.748715	-3.18434e-10	0.000256436	-0.458237	-3.18434e-10
122813866	chr3:122813866:T:G	2.15154e-15	-3.25008e-10	-1.29994	1.16065e-07	-3.25008e-10	-1.30902	0.000109956	-3.25008e-10	-1.30504
122814055	chr3:122814055:G:A	4.21635e-15	-3.25008e-10	-0.627158	2.37098e-07	-3.25008e-10	-0.594698	0.000215482	-3.25008e-10	-0.632236
122814395	chr3:122814395:G:A	2.137e-15	-3.25008e-10	-1.30673	1.16679e-07	-3.25008e-10	-1.30374	0.000110551	-3.25008e-10	-1.29964
122814510	chr3:122814510:T:G	2.28666e-15	-3.25008e-10	-1.23904	1.21049e-07	-3.25008e-10	-1.26697	0.000114654	-3.25008e-10	-1.2632
122814616	chr3:122814616:T:C	3.51014e-15	-3.25008e-10	-0.810471	1.95367e-07	-3.25008e-10	-0.788294	0.000180721	-3.25008e-10	-0.808163
122814653	chr3:122814653:A:G	2.92301e-15	-0.993515	-3.18434e-10	1.91516e-07	-0.8082	-3.18434e-10	0.000239144	-0.528051	-3.18434e-10
122814670	chr3:122814670:A:G	1.07218e-15	-2.07599	0.0795551	6.28608e-08	-2.0869	0.164654	5.31699e-05	-2.07335	0.0417307
122814836	chr3:122814836:G:A	1.0357e-15	-1.80365	-0.227397	6.86173e-08	-1.67257	-0.162055	6.40113e-05	-1.73605	-0.110008
122815000	chr3:122815000:C:G	3.46815e-15	-3.25008e-10	-0.822505	1.92976e-07	-3.25008e-10	-0.800607	0.000178553	-3.25008e-10	-0.820227
122815513	chr3:122815513:A:G	1.09884e-15	-1.42924	-0.54263	5.86074e-08	-1.44819	-0.544117	4.78816e-05	-1.56925	-0.56713
122815755	chr3:122815755:TG:T	1.972e-15	-1.38708	-3.18434e-10	9.44061e-08	-1.51557	-3.18434e-10	8.82406e-05	-1.52505	-3.18434e-10
122816097	chr3:122816097:G:A	1.35156e-14	-3.25008e-10	0.537714	7.17181e-07	-3.25008e-10	0.512156	0.000755288	-3.25008e-10	0.621984
122816124	chr3:122816124:A:G	1.05891e-15	-1.44001	-0.568882	5.64928e-08	-1.45886	-0.570197	4.61842e-05	-1.57898	-0.593494
122816207	chr3:122816207:C:T	2.87304e-15	-1.01075	-3.18434e-10	1.87903e-07	-0.827244	-3.18434e-10	0.00023417	-0.549066	-3.18434e-10
122817364	chr3:122817364:G:C	3.33598e-15	-0.861362	-3.18434e-10	2.16706e-07	-0.684629	-3.18434e-10	0.000271724	-0.400328	-3.18434e-10
122817456	chr3:122817456:C:T	3.86059e-15	-3.25008e-10	-0.715308	2.18279e-07	-3.25008e-10	-0.6774	0.00019752	-3.25008e-10	-0.719274
122817545	chr3:122817545:A:T	2.71355e-15	-3.25008e-10	-1.06787	1.56603e-07	-3.25008e-10	-1.00946	0.000143154	-3.25008e-10	-1.04119
122817839	chr3:122817839:C:T	2.37973e-15	-1.19914	-3.18434e-10	2.34853e-07	-0.604212	-3.18434e-10	0.00019796	-0.717052	-3.18434e-10
122818460	chr3:122818460:C:A	8.23493e-15	-3.25008e-10	0.0422574	4.62909e-07	-3.25008e-10	0.0743587	0.000426307	-3.25008e-10	0.050046
122818487	chr3:122818487:G:A	8.8688e-15	-3.25008e-10	0.116412	4.98953e-07	-3.25008e-10	0.149341	0.000459236	-3.25008e-10	0.12445
122820002	chr3:122820002:C:T	7.18427e-15	-3.25008e-10	-0.0942334	4.3448e-07	-3.25008e-10	0.0109782	0.000369672	-3.25008e-10	-0.092498
122820024	chr3:122820024:T:C	2.75825e-15	-3.25008e-10	-1.05153	1.52671e-07	-3.25008e-10	-1.03488	0.000137789	-3.25008e-10	-1.07939
122820053	chr3:122820053:A:G	5.30228e-16	-2.01613	-0.684442	3.2923e-08	-1.95426	-0.614744	2.6404e-05	-1.98915	-0.742447
122821102	chr3:122821102:C:T	1.55216e-15	-1.62648	-3.18434e-10	7.35435e-08	-1.76529	-3.18434e-10	7.93017e-05	-1.63186	-3.18434e-10
122821184	chr3:122821184:A:G	3.02581e-15	-3.25008e-10	-0.958949	1.52892e-07	-3.25008e-10	-1.03344	0.000149584	-3.25008e-10	-0.997258
122821956	chr3:122821956:T:G	8.69877e-15	-3.25008e-10	0.0970542	4.89295e-07	-3.25008e-10	0.129793	0.00045041	-3.25008e-10	0.105044
122822304	chr3:122822304:T:C	1.1507e-15	-1.92575	-3.18434e-10	6.39693e-08	-1.90477	-3.18434e-10	5.88218e-05	-1.9306	-3.18434e-10
122822788	chr3:122822788:CCA:C	1.1259e-15	-1.38521	-0.562334	6.00734e-08	-1.40404	-0.563561	4.88348e-05	-1.52929	-0.58738
122823006	chr3:122823006:CAT:C	2.16209e-15	-3.25008e-10	-1.29505	1.18448e-07	-3.25008e-10	-1.2887	0.000112603	-3.25008e-10	-1.28125
122823648	chr3:122823648:C:T	1.39342e-15	-1.73436	-3.18434e-10	5.86199e-08	-1.9921	-3.18434e-10	5.56928e-05	-1.98526	-3.18434e-10
122823935	chr3:122823935:A:G	2.788e-15	-3.25008e-10	-1.0408	1.54003e-07	-3.25008e-10	-1.0262	0.000144879	-3.25008e-10	-1.02922
122824029	chr3:122824029:A:G	3.01298e-15	-0.963199	-3.18434e-10	1.94079e-07	-0.794907	-3.18434e-10	0.000240689	-0.52161	-3.18434e-10
122824258	chr3:122824258:G:T	3.49381e-15	-0.815134	-3.18434e-10	2.27637e-07	-0.635418	-3.18434e-10	0.000286942	-0.345835	-3.18434e-10
122824563	chr3:122824563:T:A	3.39545e-15	-3.25008e-10	-0.843692	1.88983e-07	-3.25008e-10	-0.821515	0.000174891	-3.25008e-10	-0.840951
122824662	chr3:122824662:G:A	8.82618e-15	1.38915	-1.27756	2.98915e-07	0.916723	-1.27974	0.000323518	1.04368	-1.26954
122824844	chr3:122824844:C:T	3.68386e-15	-3.25008e-10	-0.762166	2.07616e-07	-3.25008e-10	-0.727483	0.00018842	-3.25008e-10	-0.766442
122824845	chr3:122824845:G:A	4.73952e-15	-3.25008e-10	-0.510191	2.73524e-07	-3.25008e-10	-0.451783	0.000242162	-3.25008e-10	-0.51551
122825119	chr3:122825119:G:C	1.11252e-15	-1.39231	-0.567192	5.92698e-08	-1.41265	-0.568418	4.8259e-05	-1.53639	-0.592141
122825280	chr3:122825280:C:T	6.1705e-15	-3.25008e-10	-0.246347	3.57055e-07	-3.25008e-10	-0.185282	0.000315988	-3.25008e-10	-0.24941
122825548	chr3:122825548:C:T	6.42956e-16	-1.8451	-0.66271	2.72157e-08	-2.07489	-0.68449	2.55405e-05	-2.06063	-0.704217
122825715	chr3:122825715:G:GA	2.67798e-16	-2.08382	-1.29983	1.45238e-08	-2.08814	-1.29925	1.39493e-05	-2.07196	-1.29773
122826020	chr3:122826020:G:A	2.34429e-15	-3.25008e-10	-1.21414	1.27803e-07	-3.25008e-10	-1.21269	0.000121819	-3.25008e-10	-1.20258
122826228	chr3:122826228:T:C	6.82673e-16	-1.5271	-0.920768	3.31171e-08	-1.63906	-0.924063	3.58658e-05	-1.52108	-0.904246
122826537	chr3:122826537:T:C	9.78325e-16	-2.08804	-3.18434e-10	5.49175e-08	-2.05734	-3.18434e-10	5.11853e-05	-2.06966	-3.18434e-10
122826566	chr3:122826566:G:A	6.34988e-15	-3.25008e-10	-0.217691	3.73263e-07	-3.25008e-10	-0.140888	0.000374983	-3.25008e-10	-0.0782353
122826647	chr3:122826647:A:G	4.41213e-16	-2.08842	-0.795933	2.48543e-08	-2.08401	-0.766132	2.19482e-05	-2.08795	-0.828476
122826738	chr3:122826738:C:A	2.71148e-15	-3.25008e-10	-1.06863	1.49998e-07	-3.25008e-10	-1.05255	0.000136602	-3.25008e-10	-1.08805
122827362	chr3:122827362:C:T	3.45623e-15	-0.825948	-3.18434e-10	2.24954e-07	-0.647277	-3.18434e-10	0.000283262	-0.358742	-3.18434e-10
122828137	chr3:122828137:A:G	1.12392e-15	-1.38697	-0.562334	5.99115e-08	-1.40674	-0.563561	4.87283e-05	-1.53148	-0.58738
122828372	chr3:122828372:C:G	6.23277e-15	-3.25008e-10	-0.236307	3.66155e-07	-3.25008e-10	-0.160115	0.000367672	-3.25008e-10	-0.0979245
122828564	chr3:122828564:G:A	5.85733e-15	-3.25008e-10	-0.298434	3.38268e-07	-3.25008e-10	-0.239334	0.000299862	-3.25008e-10	-0.301791
122828804	chr3:122828804:C:T	2.61888e-15	-3.25008e-10	-1.10338	1.44792e-07	-3.25008e-10	-1.08787	0.000132174	-3.25008e-10	-1.12099
122829075	chr3:122829075:C:G	2.91051e-15	-3.25008e-10	-0.9978	1.53949e-07	-3.25008e-10	-1.02655	0.000155716	-3.25008e-10	-0.957084
122830403	chr3:122830403:A:G	2.3065e-15	-3.25008e-10	-1.23039	1.25958e-07	-3.25008e-10	-1.22722	0.000121338	-3.25008e-10	-1.20654
122830514	chr3:122830514:G:A	2.2968e-15	-3.25008e-10	-1.23461	1.26673e-07	-3.25008e-10	-1.22156	0.0001161	-3.25008e-10	-1.25066
122831264	chr3:122831264:T:C	3.50842e-16	-2.07797	-1.03558	1.9993e-08	-2.05311	-1.01468	1.8029e-05	-2.07678	-1.03635
122832142	chr3:122832142:G:A	1.02246e-15	-1.1657	-0.878209	4.66206e-08	-1.30091	-0.92022	5.48172e-05	-1.13389	-0.867222
122832212	chr3:122832212:A:G	2.20811e-15	-3.25008e-10	-1.27399	1.20209e-07	-3.25008e-10	-1.27394	0.000112754	-3.25008e-10	-1.2799
122832850	chr3:122832850:A:T	2.74557e-15	-3.25008e-10	-1.05614	1.44134e-07	-3.25008e-10	-1.09243	0.000137771	-3.25008e-10	-1.07952
122833118	chr3:122833118:A:G	4.53827e-15	-0.553581	-3.18434e-10	2.98668e-07	-0.363839	-3.18434e-10	0.000391262	-0.0357368	-3.18434e-10
122833258	chr3:122833258:T:C	2.34268e-15	-3.25008e-10	-1.21483	1.34563e-07	-3.25008e-10	-1.16114	0.000122832	-3.25008e-10	-1.19429
122833672	chr3:122833672:T:C	1.12075e-15	-1.37933	-0.572803	6.02325e-08	-1.39461	-0.570354	4.87453e-05	-1.52149	-0.597016
122834010	chr3:122834010:T:C	6.71933e-15	1.06138	-1.22252	2.34441e-07	0.619527	-1.2255	0.000252753	0.736649	-1.20935
122834050	chr3:122834050:T:A	3.71994e-15	-3.25008e-10	-0.75242	2.10167e-07	-3.25008e-10	-0.71527	0.000190322	-3.25008e-10	-0.756396
122834623	chr3:122834623:A:G	5.48278e-15	0.905627	-1.27014	1.93206e-07	0.471854	-1.27127	0.000206557	0.586602	-1.26114
122834915	chr3:122834915:A:G	1.22261e-15	-1.86514	-3.18434e-10	6.66356e-08	-1.86393	-3.18434e-10	6.9176e-05	-1.76846	-3.18434e-10
122834969	chr3:122834969:T:C	2.37214e-15	-3.25008e-10	-1.20234	1.31152e-07	-3.25008e-10	-1.18681	0.000119542	-3.25008e-10	-1.22145
122835176	chr3:122835176:T:G	5.8504e-15	0.945694	-1.24531	2.05441e-07	0.509855	-1.24787	0.000220611	0.625211	-1.23393
122835852	chr3:122835852:A:G	2.69252e-15	-3.25008e-10	-1.07565	1.48342e-07	-3.25008e-10	-1.06365	0.000139753	-3.25008e-10	-1.06524
122836074	chr3:122836074:A:G	2.1768e-15	-3.25008e-10	-1.28827	1.19401e-07	-3.25008e-10	-1.28068	0.000113649	-3.25008e-10	-1.272
122836272	chr3:122836272:A:G	2.45155e-14	-3.25008e-10	1.13318	1.62045e-06	-3.25008e-10	1.32729	0.00152473	-3.25008e-10	1.32446
122836424	chr3:122836424:G:A	2.28723e-15	-3.25008e-10	-1.23879	1.30604e-07	-3.25008e-10	-1.191	0.000119648	-3.25008e-10	-1.22056
122836531	chr3:122836531:C:T	3.40697e-15	-3.25008e-10	-0.840303	1.89643e-07	-3.25008e-10	-0.818031	0.000175487	-3.25008e-10	-0.837551
122836894	chr3:122836894:T:A	8.40182e-15	-3.25008e-10	0.0623206	4.73806e-07	-3.25008e-10	0.0976268	0.000435348	-3.25008e-10	0.07103
122837317	chr3:122837317:CA:C	3.84108e-15	-0.720374	-3.18434e-10	2.51542e-07	-0.535562	-3.18434e-10	0.000323031	-0.227366	-3.18434e-10
122837343	chr3:122837343:G:A	2.78372e-15	-3.25008e-10	-1.04234	1.5349e-07	-3.25008e-10	-1.02954	0.000144587	-3.25008e-10	-1.03123
122838129	chr3:122838129:C:A	8.78419e-15	-3.25008e-10	0.106826	4.94149e-07	-3.25008e-10	0.139664	0.000454817	-3.25008e-10	0.11478
122838260	chr3:122838260:T:C	3.30117e-15	-3.25008e-10	-0.871849	1.83628e-07	-3.25008e-10	-0.85026	0.000170021	-3.25008e-10	-0.869191
122838447	chr3:122838447:G:A	5.8438e-15	0.924288	-1.22503	2.03512e-07	0.479907	-1.22735	0.000218937	0.595541	-1.21187
122838598	chr3:122838598:C:T	3.346e-15	-3.25008e-10	-0.858363	1.86122e-07	-3.25008e-10	-0.836769	0.000172414	-3.25008e-10	-0.855219
122839157	chr3:122839157:T:C	8.39223e-15	-3.25008e-10	0.0611791	4.73259e-07	-3.25008e-10	0.0964708	0.000434849	-3.25008e-10	0.0698832
122839184	chr3:122839184:A:C	9.79366e-16	-2.08698	-3.18434e-10	5.34321e-08	-2.08476	-3.18434e-10	5.0251e-05	-2.08808	-3.18434e-10
122839282	chr3:122839282:T:C	3.40879e-15	-3.25008e-10	-0.839769	1.8975e-07	-3.25008e-10	-0.817466	0.000175581	-3.25008e-10	-0.837015
122839355	chr3:122839355:C:A	5.78148e-15	0.931493	-1.24296	2.03383e-07	0.497514	-1.2456	0.000218304	0.612152	-1.23138
122839494	chr3:122839494:C:T	9.82416e-16	-2.08387	-3.18434e-10	5.37053e-08	-2.07966	-3.18434e-10	5.11283e-05	-2.07078	-3.18434e-10
122839770	chr3:122839770:A:G	1.33346e-15	-1.26336	-0.514991	7.15031e-08	-1.28079	-0.512639	5.72008e-05	-1.41832	-0.540227
122839788	chr3:122839788:T:C	2.19491e-15	-3.25008e-10	-1.27999	1.2081e-07	-3.25008e-10	-1.26895	0.000113139	-3.25008e-10	-1.2765
122839954	chr3:122839954:C:T	3.83437e-15	-0.722122	-3.18434e-10	2.50816e-07	-0.538454	-3.18434e-10	0.000321944	-0.230736	-3.18434e-10
122840776	chr3:122840776:G:A	2.6995e-15	-3.25008e-10	-1.07306	1.49304e-07	-3.25008e-10	-1.05718	0.000135995	-3.25008e-10	-1.0925
122840966	chr3:122840966:A:T	2.71658e-15	-3.25008e-10	-1.06675	1.50293e-07	-3.25008e-10	-1.05058	0.000136847	-3.25008e-10	-1.08625
122841532	chr3:122841532:C:T	7.80894e-16	-1.38014	-0.933301	4.11699e-08	-1.39484	-0.950622	3.4316e-05	-1.5207	-0.948805
122841749	chr3:122841749:A:T	2.58784e-15	-3.25008e-10	-1.1153	1.43894e-07	-3.25008e-10	-1.0941	0.000129676	-3.25008e-10	-1.14008
122842238	chr3:122842238:G:A	3.64004e-15	-0.774134	-3.18434e-10	2.37979e-07	-0.590988	-3.18434e-10	0.000304033	-0.28798	-3.18434e-10
122842910	chr3:122842910:C:T	3.40908e-15	-3.25008e-10	-0.839686	1.89761e-07	-3.25008e-10	-0.817404	0.000175597	-3.25008e-10	-0.836924
122842936	chr3:122842936:C:G	2.3661e-15	-3.25008e-10	-1.20488	1.3628e-07	-3.25008e-10	-1.14846	0.000124199	-3.25008e-10	-1.18323
122843313	chr3:122843313:T:C	2.23241e-15	-3.25008e-10	-1.26305	1.23053e-07	-3.25008e-10	-1.25056	0.00011513	-3.25008e-10	-1.25905
122843395	chr3:122843395:A:G	2.77772e-15	-3.25008e-10	-1.0445	1.45576e-07	-3.25008e-10	-1.08247	0.000139321	-3.25008e-10	-1.06833
122843594	chr3:122843594:A:G	4.53372e-15	-3.25008e-10	-0.554584	2.30037e-07	-3.25008e-10	-0.62493	0.00024375	-3.25008e-10	-0.508973
122843834	chr3:122843834:C:T	1.2145e-15	-1.36555	-0.506244	6.52566e-08	-1.38109	-0.503756	5.26842e-05	-1.50926	-0.531536
122843850	chr3:122843850:G:A	1.83101e-15	-1.03157	-0.429684	6.58687e-08	-1.51351	-0.361994	7.41651e-05	-1.36144	-0.337378
122844269	chr3:122844269:C:G	3.69873e-15	-0.758138	-3.18434e-10	2.41743e-07	-0.575297	-3.18434e-10	0.000309307	-0.270781	-3.18434e-10
122844313	chr3:122844313:T:C	5.25424e-15	-3.25008e-10	-0.407092	2.82786e-07	-3.25008e-10	-0.41848	0.000266702	-3.25008e-10	-0.418982
122844511	chr3:122844511:A:G	2.13243e-15	-3.25008e-10	-1.30887	1.16391e-07	-3.25008e-10	-1.30621	0.000109782	-3.25008e-10	-1.30661
122844641	chr3:122844641:G:A	2.30341e-15	-3.25008e-10	-1.23174	1.25391e-07	-3.25008e-10	-1.23174	0.000119656	-3.25008e-10	-1.2205
122845075	chr3:122845075:A:G	1.02222e-15	-2.04415	-3.18434e-10	5.62128e-08	-2.03403	-3.18434e-10	5.42653e-05	-2.01123	-3.18434e-10
122846102	chr3:122846102:C:T	3.41022e-15	-3.25008e-10	-0.839349	1.89826e-07	-3.25008e-10	-0.817062	0.000175656	-3.25008e-10	-0.836587
122846344	chr3:122846344:G:A	5.65236e-15	0.917941	-1.252	1.98925e-07	0.48427	-1.25451	0.000212491	0.595187	-1.2414
122846713	chr3:122846713:A:G	2.22054e-15	-3.25008e-10	-1.26838	1.22209e-07	-3.25008e-10	-1.25744	0.000113734	-3.25008e-10	-1.27126
122847441	chr3:122847441:G:A	2.67239e-15	-3.25008e-10	-1.08316	1.47791e-07	-3.25008e-10	-1.06737	0.000134702	-3.25008e-10	-1.10205
122847536	chr3:122847536:G:A	2.70624e-15	-3.25008e-10	-1.07057	1.42152e-07	-3.25008e-10	-1.10627	0.0001359	-3.25008e-10	-1.0932
122847875	chr3:122847875:T:C	3.41022e-15	-3.25008e-10	-0.839349	1.89826e-07	-3.25008e-10	-0.817062	0.000175656	-3.25008e-10	-0.836587
122848062	chr3:122848062:G:A	1.21557e-15	-1.36297	-0.507939	6.53119e-08	-1.37855	-0.505449	5.26949e-05	-1.50738	-0.533217
122848326	chr3:122848326:T:C	3.09156e-16	-2.06173	-1.17831	1.6383e-08	-2.06943	-1.1975	1.64687e-05	-2.00569	-1.19796
122848368	chr3:122848368:A:G	4.43722e-14	-3.25008e-10	1.72649	2.53236e-06	-3.25008e-10	1.77373	0.00247069	-3.25008e-10	1.80714
122848512	chr3:122848512:A:T	4.40307e-16	-1.58267	-1.30374	2.30009e-08	-1.62056	-1.30708	2.3981e-05	-1.52116	-1.30669
122848634	chr3:122848634:T:C	8.48211e-16	-1.45711	-0.773645	2.67197e-08	-1.96977	-0.808003	2.86347e-05	-1.97089	-0.679606
122848852	chr3:122848852:C:T	3.2574e-15	0.423291	-1.30849	1.69426e-07	0.372886	-1.30364	0.000125941	0.138917	-1.30822
122848937	chr3:122848937:C:T	2.75229e-15	-3.25008e-10	-1.05369	1.4435e-07	-3.25008e-10	-1.09093	0.000138097	-3.25008e-10	-1.07716
122849061	chr3:122849061:G:A	5.63171e-15	0.914779	-1.25249	1.98118e-07	0.480746	-1.25506	0.000211688	0.591927	-1.24193
122849250	chr3:122849250:G:A	3.08156e-16	-2.0718	-1.17147	1.63581e-08	-2.07772	-1.19073	1.62592e-05	-2.0245	-1.19195
122849789	chr3:122849789:C:T	9.80577e-16	-2.08574	-3.18434e-10	5.34572e-08	-2.08429	-3.18434e-10	5.02601e-05	-2.0879	-3.18434e-10
122849867	chr3:122849867:T:A	2.1315e-15	-3.25008e-10	-1.3093	1.16134e-07	-3.25008e-10	-1.30843	0.000109804	-3.25008e-10	-1.30642
122849948	chr3:122849948:C:T	9.84575e-16	-2.08167	-3.18434e-10	5.36212e-08	-2.08123	-3.18434e-10	5.02391e-05	-2.08832	-3.18434e-10
122850009	chr3:122850009:C:G	2.42824e-15	-3.25008e-10	-1.17896	1.30598e-07	-3.25008e-10	-1.19105	0.00012283	-3.25008e-10	-1.19431
122850042	chr3:122850042:C:T	1.26974e-15	-1.31938	-0.507939	6.81925e-08	-1.33539	-0.505449	5.48263e-05	-1.46773	-0.533217
122850177	chr3:122850177:C:T	2.77639e-15	-3.25008e-10	-1.04498	1.53189e-07	-3.25008e-10	-1.0315	0.000144189	-3.25008e-10	-1.03399
122850202	chr3:122850202:CTGTT:C	2.40672e-15	-3.25008e-10	-1.18786	1.39045e-07	-3.25008e-10	-1.12838	0.000126238	-3.25008e-10	-1.16694
122850325	chr3:122850325:A:G	6.55469e-15	-3.25008e-10	-0.185946	3.50397e-07	-3.25008e-10	-0.204106	0.0003818	-3.25008e-10	-0.0602189
122851437	chr3:122851437:T:C	3.42737e-15	-3.25008e-10	-0.834334	1.9081e-07	-3.25008e-10	-0.811892	0.000176539	-3.25008e-10	-0.831575
122851490	chr3:122851490:C:A	6.64543e-15	1.09867	-1.27087	2.31776e-07	0.654635	-1.27203	0.000247303	0.767621	-1.26212
122851846	chr3:122851846:G:A	1.38756e-15	-1.73858	-3.18434e-10	6.6284e-08	-1.86922	-3.18434e-10	6.97517e-05	-1.76017	-3.18434e-10
122851947	chr3:122851947:A:G	3.37133e-15	-3.25008e-10	-0.850821	1.87611e-07	-3.25008e-10	-0.828803	0.000173642	-3.25008e-10	-0.848121
122851951	chr3:122851951:A:G	2.49069e-15	-3.25008e-10	-1.15357	1.33469e-07	-3.25008e-10	-1.1693	0.000131111	-3.25008e-10	-1.12907
122852052	chr3:122852052:G:A	1.32002e-15	-1.33669	-0.451792	7.06625e-08	-1.35532	-0.449938	5.69045e-05	-1.48564	-0.478103
122852198	chr3:122852198:G:C	4.47283e-16	-1.70075	-1.16994	2.86628e-08	-1.57024	-1.13733	2.51839e-05	-1.62558	-1.15333
122852588	chr3:122852588:A:G	1.7686e-15	-1.06893	-0.427008	6.42084e-08	-1.54201	-0.359032	7.2001e-05	-1.39432	-0.334114
122853305	chr3:122853305:C:A	3.76701e-15	-0.739845	-3.18434e-10	2.46478e-07	-0.555899	-3.18434e-10	0.000316084	-0.249108	-3.18434e-10
122853497	chr3:122853497:GC:AC	3.45403e-15	-3.25008e-10	-0.826587	1.92316e-07	-3.25008e-10	-0.804033	0.000177921	-3.25008e-10	-0.823778
122853548	chr3:122853548:C:T	3.56549e-15	-0.794827	-3.18434e-10	2.32511e-07	-0.614232	-3.18434e-10	0.000296396	-0.313419	-3.18434e-10
122853620	chr3:122853620:C:T	1.16972e-15	-1.90936	-3.18434e-10	6.54407e-08	-1.88203	-3.18434e-10	5.99754e-05	-1.91118	-3.18434e-10
122854422	chr3:122854422:G:A	3.44152e-15	-3.25008e-10	-0.830214	1.91623e-07	-3.25008e-10	-0.807642	0.000177212	-3.25008e-10	-0.827768
122854961	chr3:122854961:C:T	2.21811e-15	-3.25008e-10	-1.26947	1.20742e-07	-3.25008e-10	-1.26952	0.000113198	-3.25008e-10	-1.27597
122855348	chr3:122855348:G:A	3.59976e-15	-0.785261	-3.18434e-10	2.35279e-07	-0.602398	-3.18434e-10	0.000299355	-0.303486	-3.18434e-10
122855418	chr3:122855418:C:T	1.77521e-15	-1.49221	-3.18434e-10	1.86283e-07	-0.835905	-3.18434e-10	0.000165597	-0.895555	-3.18434e-10
122855604	chr3:122855604:G:A	3.42448e-16	-2.0882	-1.04957	1.92407e-08	-2.07297	-1.03317	1.76135e-05	-2.08708	-1.04937
122855787	chr3:122855787:A:G	2.13229e-15	-3.25008e-10	-1.30893	1.16109e-07	-3.25008e-10	-1.30864	0.000109866	-3.25008e-10	-1.30585
122855794	chr3:122855794:CAGTT:C	2.14415e-15	-3.25008e-10	-1.30338	1.17628e-07	-3.25008e-10	-1.29564	0.000110486	-3.25008e-10	-1.30022
122856442	chr3:122856442:C:T	9.87643e-16	-2.07856	-3.18434e-10	5.32487e-08	-2.0882	-3.18434e-10	5.02661e-05	-2.08778	-3.18434e-10
122856688	chr3:122856688:T:G	2.44303e-15	-3.25008e-10	-1.17289	1.33869e-07	-3.25008e-10	-1.16631	0.000129461	-3.25008e-10	-1.14173
122857345	chr3:122857345:A:G	2.31778e-15	-3.25008e-10	-1.22552	1.30332e-07	-3.25008e-10	-1.19309	0.000121038	-3.25008e-10	-1.20901
122857578	chr3:122857578:G:A	9.44078e-15	-3.25008e-10	0.178912	5.77231e-07	-3.25008e-10	0.29507	0.000486937	-3.25008e-10	0.183021
122857735	chr3:122857735:G:A	3.37232e-15	-3.25008e-10	-0.850527	1.88078e-07	-3.25008e-10	-0.826313	0.00016905	-3.25008e-10	-0.874921
122858241	chr3:122858241:A:G	5.76183e-16	-1.9372	-0.680257	3.83038e-08	-1.81224	-0.605378	2.97527e-05	-1.87699	-0.735202
122858569	chr3:122858569:T:C	2.74703e-15	-3.25008e-10	-1.05561	1.53299e-07	-3.25008e-10	-1.03078	0.000137082	-3.25008e-10	-1.08453
122858609	chr3:122858609:CCATAT:C	1.34116e-15	-1.26725	-0.505341	7.18079e-08	-1.28401	-0.505168	5.76007e-05	-1.42064	-0.530943
122858820	chr3:122858820:G:A	5.48432e-15	0.875239	-1.23947	1.95157e-07	0.454187	-1.24355	0.000210076	0.57017	-1.22782
122859112	chr3:122859112:G:A	1.21275e-15	-1.31368	-0.559555	6.49965e-08	-1.32997	-0.55887	5.23478e-05	-1.46298	-0.58422
122859272	chr3:122859272:G:T	3.26016e-16	-2.0881	-1.09883	1.82997e-08	-2.0716	-1.08468	1.67621e-05	-2.08677	-1.09923
122861275	chr3:122861275:G:A	7.56159e-16	-1.23203	-1.1136	3.47033e-08	-1.34895	-1.16739	4.2619e-05	-1.1772	-1.07561
122861377	chr3:122861377:C:T	3.08121e-16	-2.07079	-1.1726	1.74459e-08	-2.08558	-1.11848	1.65498e-05	-2.05556	-1.14318
122861412	chr3:122861412:T:C	1.25897e-15	-1.28798	-0.547861	6.74094e-08	-1.30481	-0.547577	5.4191e-05	-1.43983	-0.572766
122861878	chr3:122861878:G:A	2.13944e-15	-3.25008e-10	-1.30558	1.16768e-07	-3.25008e-10	-1.30298	0.000109651	-3.25008e-10	-1.30781
122861937	chr3:122861937:T:C	3.46951e-16	-1.95484	-1.16986	1.63837e-08	-2.08822	-1.17867	1.53072e-05	-2.08713	-1.18966
122862383	chr3:122862383:A:G	3.83727e-15	-3.25008e-10	-0.721365	2.14247e-07	-3.25008e-10	-0.696042	0.000197413	-3.25008e-10	-0.719817
122862384	chr3:122862384:C:G	2.19276e-15	-3.25008e-10	-1.28097	1.17673e-07	-3.25008e-10	-1.29526	0.000111045	-3.25008e-10	-1.29518
122862483	chr3:122862483:T:G	1.24387e-15	-1.2998	-0.548104	6.66539e-08	-1.31572	-0.547936	5.36267e-05	-1.45008	-0.572991
122862916	chr3:122862916:A:G	3.42004e-16	-2.08314	-1.05592	1.94851e-08	-2.05369	-1.03983	1.7629e-05	-2.07892	-1.05666
122863377	chr3:122863377:G:T	1.64635e-15	-1.32419	-0.243372	9.16484e-08	-1.30607	-0.239146	7.24874e-05	-1.44879	-0.27291
122864042	chr3:122864042:C:T	3.24727e-15	-3.25008e-10	-0.888314	1.80375e-07	-3.25008e-10	-0.868131	0.000162985	-3.25008e-10	-0.911454
122865350	chr3:122865350:G:A	4.71752e-15	-3.25008e-10	-0.514845	2.38307e-07	-3.25008e-10	-0.589613	0.00025319	-3.25008e-10	-0.470976
122865566	chr3:122865566:G:A	2.52641e-15	0.0747669	-1.21409	9.48518e-08	-0.282832	-1.22802	0.00013267	0.105299	-1.22255
122866280	chr3:122866280:G:A	9.77947e-16	-2.08843	-3.18434e-10	5.33889e-08	-2.08557	-3.18434e-10	5.08011e-05	-2.0772	-3.18434e-10
122866403	chr3:122866403:C:G	1.50225e-15	-0.350436	-1.30873	9.38427e-08	-0.214659	-1.30689	5.23706e-05	-0.738001	-1.30877
122867798	chr3:122867798:G:A	1.11493e-14	-3.25008e-10	0.345254	6.412e-07	-3.25008e-10	0.400169	0.000576025	-3.25008e-10	0.351037
122868225	chr3:122868225:G:A	3.33054e-16	-2.00169	-1.16389	1.76234e-08	-2.07315	-1.12079	1.70904e-05	-2.00159	-1.165
122868338	chr3:122868338:A:C	2.55505e-15	-3.25008e-10	-1.12805	1.45183e-07	-3.25008e-10	-1.08517	0.000132385	-3.25008e-10	-1.1194
122869480	chr3:122869480:T:C	3.75467e-15	-0.743128	-3.18434e-10	2.43937e-07	-0.566264	-3.18434e-10	0.000312928	-0.259142	-3.18434e-10
122869684	chr3:122869684:T:A	1.15373e-15	-1.92313	-3.18434e-10	5.33085e-08	-2.08708	-3.18434e-10	5.06968e-05	-2.07925	-3.18434e-10
122869801	chr3:122869801:G:A	2.14049e-15	-3.25008e-10	-1.30509	1.16945e-07	-3.25008e-10	-1.30147	0.000109703	-3.25008e-10	-1.30734
122870809	chr3:122870809:A:G	3.33375e-15	-3.25008e-10	-0.86203	1.70389e-07	-3.25008e-10	-0.925086	0.000173059	-3.25008e-10	-0.85148
122870884	chr3:122870884:A:G	4.45668e-16	-1.56528	-1.30903	1.69551e-08	-1.92344	-1.30916	1.56941e-05	-1.94257	-1.30926
122871081	chr3:122871081:G:A	1.11732e-14	-3.25008e-10	0.347394	6.47314e-07	-3.25008e-10	0.40966	0.000616141	-3.25008e-10	0.41836
122871225	chr3:122871225:C:T	2.67083e-15	-3.25008e-10	-1.08374	1.57854e-07	-3.25008e-10	-1.0015	0.000141622	-3.25008e-10	-1.05195
122871388	chr3:122871388:G:A	8.91392e-16	-1.21945	-0.961651	4.74887e-08	-1.19072	-1.01196	5.60173e-05	-1.00417	-0.975285
122871679	chr3:122871679:G:T	3.38137e-15	-0.847846	-3.18434e-10	2.18624e-07	-0.675819	-3.18434e-10	0.000276869	-0.38157	-3.18434e-10
122871964	chr3:122871964:CATA:C	5.51594e-15	-3.25008e-10	-0.358484	2.99576e-07	-3.25008e-10	-0.360805	0.000280168	-3.25008e-10	-0.369726
122872383	chr3:122872383:G:A	3.88779e-15	-0.708287	-3.18434e-10	2.53412e-07	-0.528154	-3.18434e-10	0.000325872	-0.218609	-3.18434e-10
122872935	chr3:122872935:A:C	7.20078e-16	-2.08308	-0.311445	3.95454e-08	-2.08787	-0.297848	3.42269e-05	-2.08635	-0.385749
122872971	chr3:122872971:G:A	2.98262e-15	-3.25008e-10	-0.973325	1.55468e-07	-3.25008e-10	-1.01673	0.000149004	-3.25008e-10	-1.00114
122873496	chr3:122873496:A:T	2.82741e-16	-2.03433	-1.29502	1.46677e-08	-2.06902	-1.30851	1.46634e-05	-2.01757	-1.30219
122873811	chr3:122873811:A:G	2.37162e-15	-3.25008e-10	-1.20255	1.25883e-07	-3.25008e-10	-1.22782	0.000124128	-3.25008e-10	-1.1838
122874172	chr3:122874172:A:C	1.21638e-15	-1.45814	-0.412104	6.59592e-08	-1.46083	-0.413308	5.37355e-05	-1.58276	-0.438282
122874663	chr3:122874663:G:T	6.2989e-16	-2.0738	-0.454539	3.826e-08	-2.07349	-0.34528	2.9651e-05	-2.03415	-0.581469
122874932	chr3:122874932:A:T	4.4379e-16	-1.57069	-1.30784	1.69323e-08	-1.92471	-1.30924	1.56844e-05	-1.94329	-1.30916
122875246	chr3:122875246:C:G	2.77902e-15	-3.25008e-10	-1.04403	1.65205e-07	-3.25008e-10	-0.955986	0.00014763	-3.25008e-10	-1.01041
122875255	chr3:122875255:A:G	5.33116e-16	-2.08691	-0.608238	3.0839e-08	-2.08141	-0.552981	2.65429e-05	-2.08834	-0.638011
122876142	chr3:122876142:T:G	2.93634e-15	-3.25008e-10	-0.988964	1.61945e-07	-3.25008e-10	-0.975917	0.000147484	-3.25008e-10	-1.01139
122876195	chr3:122876195:T:C	9.64847e-16	-1.18365	-0.918264	5.11696e-08	-1.15599	-0.972042	6.0759e-05	-0.965345	-0.932854
122876296	chr3:122876296:G:A	3.01083e-15	-3.25008e-10	-0.96391	1.63806e-07	-3.25008e-10	-0.964487	0.000158102	-3.25008e-10	-0.941872
122876356	chr3:122876356:A:G	2.71225e-15	-3.25008e-10	-1.06835	1.51241e-07	-3.25008e-10	-1.0443	0.000135538	-3.25008e-10	-1.09586
122876859	chr3:122876859:G:A	2.55665e-15	-3.25008e-10	-1.12743	1.40431e-07	-3.25008e-10	-1.11846	0.000132716	-3.25008e-10	-1.1169
122876930	chr3:122876930:G:A	4.15408e-16	-1.99322	-0.951398	2.26894e-08	-2.06732	-0.873952	2.11884e-05	-1.98473	-0.966936
122876941	chr3:122876941:G:A	7.06618e-16	-1.52508	-0.888317	2.58716e-08	-1.89185	-0.918178	2.38228e-05	-1.90671	-0.92776
122877199	chr3:122877199:A:G	2.17123e-15	-3.25008e-10	-1.29083	1.17538e-07	-3.25008e-10	-1.29641	0.000110251	-3.25008e-10	-1.30235
122877247	chr3:122877247:C:T	3.75668e-15	-0.742592	-3.18434e-10	2.45143e-07	-0.561328	-3.18434e-10	0.000314164	-0.255201	-3.18434e-10
122877650	chr3:122877650:G:T	2.94284e-15	-3.25008e-10	-0.986753	1.58461e-07	-3.25008e-10	-0.997661	0.000155384	-3.25008e-10	-0.959215
122877677	chr3:122877677:C:T	2.48081e-15	-3.25008e-10	-1.15754	1.42502e-07	-3.25008e-10	-1.10382	0.000126335	-3.25008e-10	-1.16618
122878115	chr3:122878115:T:C	6.22975e-16	-2.07723	-0.462143	3.78103e-08	-2.07672	-0.35387	2.92683e-05	-2.04009	-0.588524
122878396	chr3:122878396:T:C	2.3473e-15	-3.25008e-10	-1.21286	1.317e-07	-3.25008e-10	-1.18264	0.000121615	-3.25008e-10	-1.20426
122878576	chr3:122878576:A:G	4.6864e-15	-0.521462	-3.18434e-10	1.23589e-07	-1.24621	-3.18434e-10	0.000119631	-1.22071	-3.18434e-10
122878778	chr3:122878778:A:G	2.31967e-15	-3.25008e-10	-1.2247	1.24685e-07	-3.25008e-10	-1.23738	0.000116326	-3.25008e-10	-1.24872
122878986	chr3:122878986:A:G	7.21994e-16	-1.55986	-0.832001	2.67565e-08	-1.91273	-0.863667	2.46525e-05	-1.92663	-0.873603
122879444	chr3:122879444:A:G	9.66417e-15	-3.25008e-10	0.202298	5.68183e-07	-3.25008e-10	0.279272	0.00051317	-3.25008e-10	0.235492
122881251	chr3:122881251:C:T	4.38274e-16	-1.97324	-0.917801	2.3716e-08	-2.0566	-0.840424	2.23526e-05	-1.96208	-0.936087
122881433	chr3:122881433:G:A	5.93683e-16	-1.65821	-0.929327	2.30741e-08	-1.96803	-0.95643	2.13314e-05	-1.97808	-0.966856
122881946	chr3:122881946:CTTTG:C	7.70588e-16	-1.87847	-0.448257	5.29436e-08	-1.73268	-0.361261	3.9986e-05	-1.80497	-0.511618
122882130	chr3:122882130:A:G	2.13977e-15	-3.25008e-10	-1.30543	1.16594e-07	-3.25008e-10	-1.30448	0.000110215	-3.25008e-10	-1.30268
122882136	chr3:122882136:A:G	3.5608e-16	-1.99133	-1.1074	1.87976e-08	-2.06843	-1.06101	1.82936e-05	-1.99055	-1.10801
122882423	chr3:122882423:A:G	2.41243e-15	-1.1931	0.00760941	1.26585e-07	-1.23575	0.0134911	0.000137264	-1.10189	0.0186806
122882944	chr3:122882944:A:C	2.3093e-15	-3.25008e-10	-1.22918	1.26193e-07	-3.25008e-10	-1.22536	0.00011918	-3.25008e-10	-1.22448
122883002	chr3:122883002:T:C	2.98452e-15	-0.972688	-3.18434e-10	2.26419e-07	-0.640786	-3.18434e-10	0.000223246	-0.596841	-3.18434e-10
122883278	chr3:122883278:C:T	2.164e-15	-3.25008e-10	-1.29417	1.17805e-07	-3.25008e-10	-1.29414	0.000110704	-3.25008e-10	-1.29826
122883444	chr3:122883444:A:G	2.29336e-15	-3.25008e-10	-1.23611	1.2526e-07	-3.25008e-10	-1.23278	0.000118333	-3.25008e-10	-1.23161
122883448	chr3:122883448:C:T	3.43358e-16	-1.85143	-1.28368	1.98841e-08	-1.78929	-1.28396	1.79036e-05	-1.83278	-1.28733
122884215	chr3:122884215:G:A	3.85931e-15	-0.71564	-3.18434e-10	2.51359e-07	-0.536291	-3.18434e-10	0.000323051	-0.227303	-3.18434e-10
122884335	chr3:122884335:A:G	2.99162e-15	-3.25008e-10	-0.970311	1.55892e-07	-3.25008e-10	-1.01401	0.000149455	-3.25008e-10	-0.998119
122884406	chr3:122884406:T:C	7.78636e-15	-3.25008e-10	-0.0137537	4.30852e-07	-3.25008e-10	0.00259284	0.000410162	-3.25008e-10	0.0114377
122884471	chr3:122884471:A:G	8.30749e-15	-3.25008e-10	0.0510299	4.60295e-07	-3.25008e-10	0.0686948	0.000437839	-3.25008e-10	0.076737
122884566	chr3:122884566:A:G	1.26162e-15	-1.50226	-0.331466	6.90555e-08	-1.56669	-0.261567	7.22131e-05	-1.32687	-0.398624
122884627	chr3:122884627:A:G	4.24733e-15	-3.25008e-10	-0.619838	2.17222e-07	-3.25008e-10	-0.682253	0.000207281	-3.25008e-10	-0.671038
122884961	chr3:122884961:G:A	3.86218e-16	-1.96921	-1.04827	2.02959e-08	-2.05752	-0.995228	1.98411e-05	-1.96694	-1.05043
122885485	chr3:122885485:C:T	1.10561e-15	-1.96573	-3.18434e-10	6.14736e-08	-1.94456	-3.18434e-10	5.60325e-05	-1.97918	-3.18434e-10
122886192	chr3:122886192:A:G	2.57317e-15	-3.25008e-10	-1.12099	1.43108e-07	-3.25008e-10	-1.09957	0.000134498	-3.25008e-10	-1.10356
122886697	chr3:122886697:G:A	3.51196e-16	-1.99652	-1.11602	1.85793e-08	-2.07066	-1.07046	1.80406e-05	-1.9958	-1.11669
122886854	chr3:122886854:T:A	1.87941e-15	-0.164966	-1.2702	6.78588e-08	-0.574303	-1.27144	9.00002e-05	-0.235493	-1.26981
122887067	chr3:122887067:G:A	1.30224e-15	-1.80204	-3.18434e-10	6.30294e-08	-1.91957	-3.18434e-10	6.63377e-05	-1.81036	-3.18434e-10
122887747	chr3:122887747:C:T	2.27866e-15	-3.25008e-10	-1.24254	1.24484e-07	-3.25008e-10	-1.23899	0.000117534	-3.25008e-10	-1.23839
122887802	chr3:122887802:A:G	2.23383e-15	-3.25008e-10	-1.26241	1.2194e-07	-3.25008e-10	-1.25964	0.000115143	-3.25008e-10	-1.25894
122887884	chr3:122887884:T:C	2.62961e-15	-3.25008e-10	-1.09929	1.39549e-07	-3.25008e-10	-1.12476	0.000140098	-3.25008e-10	-1.06277
122887908	chr3:122887908:A:G	4.74842e-16	-1.84222	-0.968681	2.45748e-08	-1.96728	-0.894164	2.45068e-05	-1.80888	-0.997283
122888294	chr3:122888294:G:C	6.93569e-16	-1.58194	-0.850087	2.60126e-08	-1.92613	-0.878465	2.39361e-05	-1.93919	-0.890539
122888376	chr3:122888376:G:C	4.39833e-15	-3.25008e-10	-0.584902	2.46437e-07	-3.25008e-10	-0.556067	0.000226057	-3.25008e-10	-0.584326
122888552	chr3:122888552:A:C	2.78745e-15	-3.25008e-10	-1.041	1.55502e-07	-3.25008e-10	-1.01651	0.000144745	-3.25008e-10	-1.03014
122888622	chr3:122888622:C:T	2.3079e-15	-3.25008e-10	-1.22979	1.26152e-07	-3.25008e-10	-1.22568	0.000119085	-3.25008e-10	-1.22528
122888911	chr3:122888911:T:C	2.54347e-15	-3.25008e-10	-1.1326	1.41343e-07	-3.25008e-10	-1.11198	0.000127856	-3.25008e-10	-1.15421
122888953	chr3:122888953:C:T	3.47795e-15	-3.25008e-10	-0.819683	2.01702e-07	-3.25008e-10	-0.756378	0.000177759	-3.25008e-10	-0.824686
122889618	chr3:122889618:CA:C	3.06552e-15	-3.25008e-10	-0.945911	1.59471e-07	-3.25008e-10	-0.991309	0.000152984	-3.25008e-10	-0.974781
122889946	chr3:122889946:G:A	4.39833e-15	-3.25008e-10	-0.584902	2.46437e-07	-3.25008e-10	-0.556067	0.000226057	-3.25008e-10	-0.584326
122890131	chr3:122890131:C:T	3.36049e-15	-3.25008e-10	-0.854039	1.86021e-07	-3.25008e-10	-0.837311	0.000168452	-3.25008e-10	-0.878464
122890217	chr3:122890217:G:C	3.15808e-15	-3.25008e-10	-0.916163	1.6569e-07	-3.25008e-10	-0.953053	0.000170626	-3.25008e-10	-0.865638
122891127	chr3:122891127:C:A	1.16994e-15	-1.5215	-0.387673	6.33727e-08	-1.52574	-0.388401	5.19891e-05	-1.63971	-0.414375
122891457	chr3:122891457:C:T	2.67201e-15	-3.25008e-10	-1.08329	1.56947e-07	-3.25008e-10	-1.00726	0.000142219	-3.25008e-10	-1.04775
122891458	chr3:122891458:A:G	2.44194e-15	-3.25008e-10	-1.17334	1.30285e-07	-3.25008e-10	-1.19345	0.000129322	-3.25008e-10	-1.14281
122891525	chr3:122891525:G:A	5.35057e-16	-1.43535	-1.25616	1.93562e-08	-1.84666	-1.2535	1.78368e-05	-1.86797	-1.25588
122891554	chr3:122891554:T:C	1.01842e-15	-1.16611	-0.881764	5.37557e-08	-1.20744	-0.871286	5.88711e-05	-1.06204	-0.86772
122891711	chr3:122891711:G:A	1.85824e-15	-0.193138	-1.25336	6.67257e-08	-0.608272	-1.25431	8.74677e-05	-0.280915	-1.25293
122891782	chr3:122891782:A:G	3.36967e-15	-3.25008e-10	-0.851312	1.86868e-07	-3.25008e-10	-0.832767	0.00017357	-3.25008e-10	-0.848532
122892529	chr3:122892529:C:T	2.6065e-15	-3.25008e-10	-1.10812	1.37825e-07	-3.25008e-10	-1.13719	0.000130046	-3.25008e-10	-1.13723
122892533	chr3:122892533:T:C	2.25629e-15	-3.25008e-10	-1.2524	1.2153e-07	-3.25008e-10	-1.26301	0.000118559	-3.25008e-10	-1.22971
122892768	chr3:122892768:T:A	3.30441e-15	-3.25008e-10	-0.870871	1.71421e-07	-3.25008e-10	-0.919048	0.000160747	-3.25008e-10	-0.925284
122893135	chr3:122893135:A:G	5.35652e-16	-1.58763	-1.10276	2.09265e-08	-1.92792	-1.09423	1.93183e-05	-1.93933	-1.10473
122893169	chr3:122893169:A:T	9.78518e-16	-2.08784	-3.18434e-10	5.32441e-08	-2.08829	-3.18434e-10	5.03166e-05	-2.08678	-3.18434e-10
122893251	chr3:122893251:GA:G	4.8225e-16	-1.5123	-1.28312	1.79813e-08	-1.89254	-1.2813	1.66005e-05	-1.91275	-1.28293
122893254	chr3:122893254:A:G	5.45649e-15	-3.25008e-10	-0.369322	3.03586e-07	-3.25008e-10	-0.347508	0.000270133	-3.25008e-10	-0.406201
122893272	chr3:122893272:CCA:C	1.03615e-15	-0.84153	-1.18909	4.07203e-08	-1.164	-1.19245	5.09498e-05	-0.881554	-1.19272
122893477	chr3:122893477:G:C	2.86251e-16	-2.00816	-1.30886	1.61796e-08	-1.97041	-1.309	1.49661e-05	-1.99009	-1.30924
122893623	chr3:122893623:G:T	1.3847e-15	-0.438496	-1.30215	4.38631e-08	-0.972899	-1.3092	6.15875e-05	-0.577557	-1.3071
122893626	chr3:122893626:A:C	5.66328e-15	-3.25008e-10	-0.332124	2.91523e-07	-3.25008e-10	-0.388053	0.000313312	-3.25008e-10	-0.257914
122893636	chr3:122893636:A:G	6.64569e-16	-2.05462	-0.420124	3.50771e-08	-2.04963	-0.455989	3.80899e-05	-1.98857	-0.376598
122893680	chr3:122893680:C:T	1.10384e-15	-0.78444	-1.1829	4.30181e-08	-1.11532	-1.18623	5.42259e-05	-0.825582	-1.18638
122893708	chr3:122893708:A:G	1.19662e-15	-1.88663	-3.18434e-10	9.30217e-08	-1.53034	-3.18434e-10	8.29693e-05	-1.58664	-3.18434e-10
122894048	chr3:122894048:GCTT:G	2.55535e-15	-3.25008e-10	-1.12794	1.34661e-07	-3.25008e-10	-1.16041	0.000134437	-3.25008e-10	-1.10402
122894329	chr3:122894329:GT:G	2.46359e-15	-3.25008e-10	-1.16451	1.2899e-07	-3.25008e-10	-1.20344	0.000122131	-3.25008e-10	-1.20002
122894432	chr3:122894432:C:T	4.98917e-16	-1.93292	-0.828519	2.64945e-08	-2.03151	-0.754724	2.55121e-05	-1.91988	-0.846088
122894479	chr3:122894479:G:A	2.57789e-15	-3.25008e-10	-1.11916	1.40425e-07	-3.25008e-10	-1.1185	0.000132641	-3.25008e-10	-1.11747
122894809	chr3:122894809:G:A	3.48146e-16	-1.94126	-1.18	1.7629e-08	-2.03928	-1.15435	1.77655e-05	-1.93653	-1.19132
122895149	chr3:122895149:G:A	2.37128e-15	-3.25008e-10	-1.2027	1.23235e-07	-3.25008e-10	-1.24907	0.000119396	-3.25008e-10	-1.22267
122895211	chr3:122895211:A:G	4.99965e-16	-1.48458	-1.27476	1.85343e-08	-1.87203	-1.27152	1.70691e-05	-1.8938	-1.27405
122896099	chr3:122896099:A:G	9.40262e-14	2.47745	-3.18434e-10	1.6161e-06	1.3246	-3.18434e-10	0.00227926	1.72649	-3.18434e-10
122896852	chr3:122896852:C:G	1.81766e-15	-0.646612	-0.821963	9.98949e-08	-0.612213	-0.846841	0.000123532	-0.408506	-0.78011
122896873	chr3:122896873:C:T	2.37257e-15	-3.25008e-10	-1.20216	1.23426e-07	-3.25008e-10	-1.24753	0.000119386	-3.25008e-10	-1.22276
122897071	chr3:122897071:G:A	9.81714e-16	-2.08458	-3.18434e-10	5.9513e-08	-1.97698	-3.18434e-10	5.41419e-05	-2.01351	-3.18434e-10
122897352	chr3:122897352:T:C	2.38608e-15	-3.25008e-10	-1.19647	1.31152e-07	-3.25008e-10	-1.18681	0.000126495	-3.25008e-10	-1.16491
122897486	chr3:122897486:G:A	5.72248e-16	-1.5447	-1.07961	2.19927e-08	-1.90191	-1.07056	2.02774e-05	-1.91403	-1.08158
122897859	chr3:122897859:G:A	1.13335e-15	-1.42409	-0.51686	6.19997e-08	-1.42369	-0.512349	4.99478e-05	-1.55131	-0.542829
122897915	chr3:122897915:A:G	2.42702e-15	-3.25008e-10	-1.17946	1.288e-07	-3.25008e-10	-1.20491	0.00012746	-3.25008e-10	-1.15732
122898240	chr3:122898240:A:T	3.98806e-15	-3.25008e-10	-0.682823	2.2298e-07	-3.25008e-10	-0.65609	0.000205105	-3.25008e-10	-0.681592
122898518	chr3:122898518:G:A	9.45942e-15	-3.25008e-10	0.180884	5.3063e-07	-3.25008e-10	0.210894	0.000466376	-3.25008e-10	0.139878
122898598	chr3:122898598:C:T	1.52096e-15	-0.513675	-1.13311	5.79497e-08	-0.862667	-1.14093	7.55294e-05	-0.543594	-1.137
122898918	chr3:122898918:C:T	1.20116e-15	-1.33904	-0.543797	6.55051e-08	-1.34115	-0.539892	5.24884e-05	-1.47516	-0.569367
122899034	chr3:122899034:A:G	2.16924e-15	-3.25008e-10	-1.29175	1.18769e-07	-3.25008e-10	-1.28599	0.00011074	-3.25008e-10	-1.29793
122899520	chr3:122899520:C:T	3.6566e-15	-3.25008e-10	-0.769594	2.0415e-07	-3.25008e-10	-0.744315	0.000188182	-3.25008e-10	-0.767706
122899784	chr3:122899784:C:T	3.48157e-16	-1.92716	-1.19407	1.75351e-08	-2.03175	-1.16722	1.77963e-05	-1.92211	-1.20401
122900088	chr3:122900088:C:T	2.73649e-15	-3.25008e-10	-1.05945	1.49712e-07	-3.25008e-10	-1.05446	0.000143832	-3.25008e-10	-1.03647
122900454	chr3:122900454:C:T	5.26804e-16	-1.78005	-0.927006	2.68189e-08	-1.91828	-0.855785	2.74642e-05	-1.73728	-0.954947
122900455	chr3:122900455:G:A	1.08015e-14	-3.25008e-10	0.313556	6.07871e-07	-3.25008e-10	0.346792	0.000531888	-3.25008e-10	0.271318
122900673	chr3:122900673:A:G	9.47159e-16	-0.870702	-1.24971	2.66606e-08	-1.51765	-1.26234	2.36922e-05	-1.60701	-1.23296
122900707	chr3:122900707:G:A	1.15165e-15	-1.44751	-0.477422	6.24411e-08	-1.45192	-0.477024	5.06163e-05	-1.57746	-0.503383
122900717	chr3:122900717:T:C	9.93872e-16	-2.07227	-3.18434e-10	5.32992e-08	-2.08725	-3.18434e-10	5.14616e-05	-2.06428	-3.18434e-10
122901253	chr3:122901253:A:G	1.40986e-15	-0.415999	-1.30664	3.60929e-08	-1.17375	-1.30332	2.98426e-05	-1.29991	-1.30926
122901301	chr3:122901301:A:C	9.86384e-16	-2.07984	-3.18434e-10	5.33419e-08	-2.08645	-3.18434e-10	5.02336e-05	-2.08843	-3.18434e-10
122901405	chr3:122901405:G:A	5.00883e-15	-3.25008e-10	-0.454925	2.88049e-07	-3.25008e-10	-0.400042	0.000265592	-3.25008e-10	-0.423154
122902376	chr3:122902376:A:G	1.17101e-15	-1.41029	-0.497971	4.58637e-08	-1.798	-0.439499	4.03832e-05	-1.81383	-0.492868
122902687	chr3:122902687:C:G	6.98555e-15	-3.25008e-10	-0.122283	4.24351e-07	-3.25008e-10	-0.0126099	0.000359209	-3.25008e-10	-0.12121
122902982	chr3:122902982:C:T	3.3694e-15	-3.25008e-10	-0.851392	1.93629e-07	-3.25008e-10	-0.79723	0.000174632	-3.25008e-10	-0.842436
122903139	chr3:122903139:G:T	2.15161e-15	-3.25008e-10	-1.29991	1.16458e-07	-3.25008e-10	-1.30564	0.000111573	-3.25008e-10	-1.29043
122903248	chr3:122903248:CTAAG:C	2.64776e-16	-2.08567	-1.30933	1.45266e-08	-2.08653	-1.30066	1.36798e-05	-2.0811	-1.30809
122903490	chr3:122903490:G:C	1.52915e-15	-0.34129	-1.30012	4.78924e-08	-0.884901	-1.30931	6.85056e-05	-0.472015	-1.30618
122903543	chr3:122903543:C:T	9.87091e-16	-2.07912	-3.18434e-10	5.34533e-08	-2.08436	-3.18434e-10	5.05959e-05	-2.08124	-3.18434e-10
122904261	chr3:122904261:T:C	8.53459e-15	-3.25008e-10	0.078	4.94709e-07	-3.25008e-10	0.140797	0.000440148	-3.25008e-10	0.0819956
122904615	chr3:122904615:T:C	2.22427e-15	-3.25008e-10	-1.2667	1.25601e-07	-3.25008e-10	-1.23006	0.000115604	-3.25008e-10	-1.25494
122904786	chr3:122904786:A:G	3.38961e-15	-3.25008e-10	-0.845413	1.87069e-07	-3.25008e-10	-0.831693	0.0001723	-3.25008e-10	-0.855876
122905872	chr3:122905872:T:C	2.98278e-15	-3.25008e-10	-0.973272	1.72101e-07	-3.25008e-10	-0.915093	0.000159568	-3.25008e-10	-0.932648
122906186	chr3:122906186:G:A	9.32161e-16	-1.49908	-0.637293	4.99536e-08	-1.56719	-0.584886	5.42454e-05	-1.31805	-0.693552
122906231	chr3:122906231:T:A	1.54836e-15	-1.22515	-0.403785	8.54798e-08	-1.21193	-0.40296	6.82762e-05	-1.34979	-0.431761
122906802	chr3:122906802:T:C	4.4817e-15	-3.25008e-10	-0.566125	2.48461e-07	-3.25008e-10	-0.547887	0.000227687	-3.25008e-10	-0.577141
122907599	chr3:122907599:C:T	3.25639e-15	-3.25008e-10	-0.885507	1.89316e-07	-3.25008e-10	-0.819752	0.000175143	-3.25008e-10	-0.83951
122908649	chr3:122908649:GT:G	3.20051e-15	-3.25008e-10	-0.902817	1.78926e-07	-3.25008e-10	-0.876198	0.000162502	-3.25008e-10	-0.914424
122909030	chr3:122909030:G:C	5.24817e-16	-1.99018	-0.720651	2.68639e-08	-2.05853	-0.713856	2.47703e-05	-2.04639	-0.749077
122909393	chr3:122909393:C:T	2.24617e-15	-3.25008e-10	-1.2569	1.22233e-07	-3.25008e-10	-1.25724	0.000116457	-3.25008e-10	-1.24759
122909418	chr3:122909418:A:G	1.52945e-15	-0.334356	-1.30687	5.46055e-08	-0.7561	-1.30694	6.13985e-05	-0.580252	-1.30748
122909831	chr3:122909831:A:G	2.74814e-15	-1.0552	-3.18434e-10	1.67347e-07	-0.9431	-3.18434e-10	0.000208626	-0.66457	-3.18434e-10
122910349	chr3:122910349:G:A	3.97459e-15	-3.25008e-10	-0.686205	2.08611e-07	-3.25008e-10	-0.722701	0.000191806	-3.25008e-10	-0.748631
122910575	chr3:122910575:C:T	5.81398e-16	-1.9388	-0.669648	3.38598e-08	-1.92221	-0.618734	2.65527e-05	-2.01066	-0.71532
122910671	chr3:122910671:G:A	1.09772e-15	-1.47606	-0.496835	5.94168e-08	-1.48056	-0.498032	4.83846e-05	-1.60136	-0.52457
122910742	chr3:122910742:A:G	2.69368e-15	-3.25008e-10	-1.07522	1.39313e-07	-3.25008e-10	-1.12645	0.000131499	-3.25008e-10	-1.12612
122911476	chr3:122911476:T:G	2.17115e-15	-3.25008e-10	-1.29087	1.16756e-07	-3.25008e-10	-1.30309	0.000110158	-3.25008e-10	-1.3032
122911499	chr3:122911499:T:C	2.17131e-15	-3.25008e-10	-1.2908	1.16771e-07	-3.25008e-10	-1.30296	0.000110162	-3.25008e-10	-1.30316
122911795	chr3:122911795:C:T	2.18736e-15	-3.25008e-10	-1.28343	1.22727e-07	-3.25008e-10	-1.25321	0.000113458	-3.25008e-10	-1.27369
122913049	chr3:122913049:A:T	2.16605e-15	-3.25008e-10	-1.29322	1.19306e-07	-3.25008e-10	-1.28148	0.000112528	-3.25008e-10	-1.28191
122913069	chr3:122913069:G:A	2.39493e-15	-3.25008e-10	-1.19277	1.34407e-07	-3.25008e-10	-1.1623	0.000121902	-3.25008e-10	-1.2019
122913079	chr3:122913079:C:T	2.34863e-15	-3.25008e-10	-1.21229	1.30438e-07	-3.25008e-10	-1.19227	0.000120994	-3.25008e-10	-1.20937
122913454	chr3:122913454:A:G	3.52258e-15	-3.25008e-10	-0.806933	2.19141e-07	-3.25008e-10	-0.673456	0.000185011	-3.25008e-10	-0.784699
122913589	chr3:122913589:A:G	6.51181e-16	-1.20002	-1.29508	2.15228e-08	-1.70611	-1.28795	2.06818e-05	-1.67995	-1.29591
122914160	chr3:122914160:G:A	3.59274e-15	-3.25008e-10	-0.787213	2.24302e-07	-3.25008e-10	-0.650179	0.000188739	-3.25008e-10	-0.76475
122914367	chr3:122914367:C:A	2.14714e-15	-3.25008e-10	-1.30199	1.16897e-07	-3.25008e-10	-1.30188	0.000110816	-3.25008e-10	-1.29725
122914712	chr3:122914712:A:G	1.98658e-15	-0.0840757	-1.29564	6.95925e-08	-0.526666	-1.29385	7.94055e-05	-0.337098	-1.29345
122914930	chr3:122914930:A:AAAATTATGGCTTAGTTATTTT	3.49645e-15	-3.25008e-10	-0.81438	2.17646e-07	-3.25008e-10	-0.680301	0.000183644	-3.25008e-10	-0.792114
122914942	chr3:122914942:A:C	9.84321e-16	-2.08193	-3.18434e-10	5.32734e-08	-2.08773	-3.18434e-10	5.02463e-05	-2.08818	-3.18434e-10
122914962	chr3:122914962:G:A	2.68881e-16	-2.08615	-1.29346	1.50922e-08	-2.04641	-1.30258	1.52076e-05	-2.01233	-1.27098
122915039	chr3:122915039:T:C	3.56855e-15	-3.25008e-10	-0.793969	2.22706e-07	-3.25008e-10	-0.65732	0.000187456	-3.25008e-10	-0.771571
122915122	chr3:122915122:T:C	2.84347e-16	-2.08824	-1.23544	1.59142e-08	-2.04946	-1.2465	1.46493e-05	-2.08551	-1.23521
122915818	chr3:122915818:G:C	3.12884e-15	-3.25008e-10	-0.925464	1.65059e-07	-3.25008e-10	-0.956869	0.000158075	-3.25008e-10	-0.942046
122916291	chr3:122916291:T:C	3.71441e-15	-3.25008e-10	-0.753908	2.01094e-07	-3.25008e-10	-0.759398	0.000180705	-3.25008e-10	-0.80825
122916708	chr3:122916708:G:A	3.50139e-15	-3.25008e-10	-0.812966	1.898e-07	-3.25008e-10	-0.817202	0.000170856	-3.25008e-10	-0.864293
122916775	chr3:122916775:G:C	4.70475e-16	-1.88	-0.940138	2.71841e-08	-1.87173	-0.888814	2.13229e-05	-1.97555	-0.969778
122917053	chr3:122917053:G:A	5.63318e-16	-1.39076	-1.24928	3.4467e-08	-1.27155	-1.25162	2.97178e-05	-1.3745	-1.23887
122917204	chr3:122917204:C:A	9.51801e-16	-1.63976	-0.475768	5.15912e-08	-1.6428	-0.477018	4.28277e-05	-1.74442	-0.503508
122917338	chr3:122917338:G:A	8.55443e-16	-1.97071	-0.251556	5.24372e-08	-1.95447	-0.149084	4.20716e-05	-1.86919	-0.39655
122917773	chr3:122917773:C:T	3.01797e-15	-3.25008e-10	-0.961542	1.67219e-07	-3.25008e-10	-0.943866	0.000154143	-3.25008e-10	-0.967236
122917789	chr3:122917789:G:A	3.11704e-16	-1.98984	-1.24198	1.76603e-08	-1.98629	-1.20557	1.50124e-05	-2.04991	-1.24633
122917829	chr3:122917829:G:GATCAATGGTTTGATTTGAGGGTGTTTT	3.16106e-15	-3.25008e-10	-0.915219	1.66644e-07	-3.25008e-10	-0.947314	0.000159669	-3.25008e-10	-0.932015
122918078	chr3:122918078:T:G	4.64082e-15	-0.531236	-3.18434e-10	1.83871e-07	-0.848939	-3.18434e-10	0.000190609	-0.754891	-3.18434e-10
122918106	chr3:122918106:G:GA	1.01421e-15	-2.05201	-3.18434e-10	5.87523e-08	-1.98984	-3.18434e-10	5.52365e-05	-1.99349	-3.18434e-10
122918261	chr3:122918261:T:C	4.59197e-15	-3.25008e-10	-0.541819	2.4834e-07	-3.25008e-10	-0.548374	0.000221225	-3.25008e-10	-0.605932
122918736	chr3:122918736:C:T	5.02602e-15	-3.25008e-10	-0.451498	2.48196e-07	-3.25008e-10	-0.548955	0.000259583	-3.25008e-10	-0.44604
122918760	chr3:122918760:C:T	7.8888e-16	-1.0085	-1.29477	2.50004e-08	-1.55519	-1.28908	2.27089e-05	-1.58645	-1.29591
122918917	chr3:122918917:TCTGA:T	2.15221e-15	-3.25008e-10	-1.29963	1.16066e-07	-3.25008e-10	-1.30901	0.00010997	-3.25008e-10	-1.30491
122919457	chr3:122919457:A:G	2.21953e-15	-3.25008e-10	-1.26883	1.19437e-07	-3.25008e-10	-1.28039	0.000112617	-3.25008e-10	-1.28112
122920077	chr3:122920077:A:G	9.04162e-16	-1.65714	-0.509735	4.91235e-08	-1.65885	-0.509981	4.08028e-05	-1.75941	-0.536956
122920153	chr3:122920153:A:G	4.01721e-15	-3.25008e-10	-0.67554	2.54956e-07	-3.25008e-10	-0.52208	0.000211284	-3.25008e-10	-0.651912
122920162	chr3:122920162:A:G	3.70119e-16	-1.88713	-1.17293	2.09778e-08	-1.87899	-1.14072	1.71397e-05	-1.97964	-1.18407
122920249	chr3:122920249:C:T	1.00024e-15	-1.58942	-0.476472	5.33627e-08	-1.62838	-0.457678	4.39319e-05	-1.72503	-0.497447
122920498	chr3:122920498:A:C	3.04534e-15	-3.25008e-10	-0.952514	1.60893e-07	-3.25008e-10	-0.982431	0.000154024	-3.25008e-10	-0.968008
122920986	chr3:122920986:C:T	2.36294e-15	-3.25008e-10	-1.20622	1.26173e-07	-3.25008e-10	-1.22552	0.000122221	-3.25008e-10	-1.19928
122921094	chr3:122921094:T:C	3.27989e-16	-1.873	-1.30791	1.80378e-08	-1.87938	-1.29132	1.96048e-05	-1.72949	-1.29985
122921306	chr3:122921306:T:C	3.32966e-16	-1.85799	-1.30785	1.83074e-08	-1.86471	-1.29115	1.99867e-05	-1.71033	-1.29972
122921429	chr3:122921429:C:T	5.3944e-15	-3.25008e-10	-0.380766	3.51631e-07	-3.25008e-10	-0.200589	0.000285612	-3.25008e-10	-0.35048
122921694	chr3:122921694:T:C	3.85059e-16	-1.87455	-1.14594	2.18687e-08	-1.86816	-1.10995	1.77515e-05	-1.97156	-1.15709
122921734	chr3:122921734:A:G	2.94017e-15	-0.987658	-3.18434e-10	1.80553e-07	-0.867145	-3.18434e-10	0.000226017	-0.584506	-3.18434e-10
122922137	chr3:122922137:G:C	2.13185e-15	-3.25008e-10	-1.30914	1.16057e-07	-3.25008e-10	-1.30909	0.000109591	-3.25008e-10	-1.30836
122922654	chr3:122922654:G:C	3.32855e-15	0.431923	-1.29551	1.0864e-07	-0.0822288	-1.2929	0.000127362	0.135077	-1.29316
122923186	chr3:122923186:G:A	4.01922e-15	0.027161	-0.7022	1.34629e-07	-0.531898	-0.628754	0.000134062	-0.412145	-0.694667
122923264	chr3:122923264:G:A	4.08015e-15	-3.25008e-10	-0.659993	2.29345e-07	-3.25008e-10	-0.627945	0.000211346	-3.25008e-10	-0.651619
122923319	chr3:122923319:T:C	9.36798e-16	-0.825228	-1.30619	2.80561e-08	-1.42579	-1.30318	2.54741e-05	-1.46072	-1.30674
122923447	chr3:122923447:T:C	3.89313e-15	0.190232	-0.897144	1.24966e-07	-0.388486	-0.846644	0.000124586	-0.260859	-0.919257
122923505	chr3:122923505:C:T	2.52235e-15	-3.25008e-10	-1.14093	1.29141e-07	-3.25008e-10	-1.20227	0.000126988	-3.25008e-10	-1.16103
122923554	chr3:122923554:G:A	4.06509e-16	-1.86519	-1.10109	2.29288e-08	-1.86999	-1.06079	1.80582e-05	-1.97768	-1.13384
122923877	chr3:122923877:A:ACAC	3.28186e-16	-1.88224	-1.29806	1.5921e-08	-1.99588	-1.29965	1.72591e-05	-1.8632	-1.29358
122923965	chr3:122923965:T:G	2.29983e-15	-3.25008e-10	-1.23329	1.23267e-07	-3.25008e-10	-1.24882	0.000116388	-3.25008e-10	-1.24819
122924003	chr3:122924003:T:C	2.19791e-15	-3.25008e-10	-1.27862	1.19234e-07	-3.25008e-10	-1.28208	0.000114107	-3.25008e-10	-1.26798
122924148	chr3:122924148:C:T	6.49627e-16	-1.18995	-1.30754	2.17736e-08	-1.67728	-1.30519	2.00261e-05	-1.70055	-1.30752
122924155	chr3:122924155:T:G	2.9646e-16	-2.07146	-1.21051	1.83534e-08	-1.94757	-1.20578	1.69118e-05	-1.97477	-1.20233
122924251	chr3:122924251:C:G	3.15563e-15	-3.25008e-10	-0.916939	1.65903e-07	-3.25008e-10	-0.951767	0.000159227	-3.25008e-10	-0.934783
122924319	chr3:122924319:C:T	9.09661e-16	-2.03991	-0.1209	5.6481e-08	-2.02793	-0.00133918	4.33114e-05	-1.96394	-0.272762
122924474	chr3:122924474:C:T	1.12412e-15	-1.94913	-3.18434e-10	6.22637e-08	-1.93179	-3.18434e-10	5.76691e-05	-1.95039	-3.18434e-10
122924509	chr3:122924509:G:A	3.6102e-16	-1.85314	-1.23181	2.01896e-08	-1.85122	-1.20679	1.63946e-05	-1.96264	-1.24552
122924645	chr3:122924645:C:A	5.55547e-16	-1.45122	-1.20271	3.40172e-08	-1.32706	-1.20924	2.95299e-05	-1.42786	-1.19185
122925049	chr3:122925049:G:A	3.41971e-15	-3.25008e-10	-0.836571	1.84656e-07	-3.25008e-10	-0.844675	0.000167206	-3.25008e-10	-0.885888
122925335	chr3:122925335:T:C	5.05687e-15	0.83951	-1.28489	1.30072e-07	0.0854803	-1.28057	0.000155744	0.326017	-1.28292
122925606	chr3:122925606:G:A	5.70095e-16	-1.45855	-1.16953	3.48451e-08	-1.33539	-1.17687	3.03281e-05	-1.43587	-1.15717
122925699	chr3:122925699:A:G	6.16197e-16	-1.79866	-0.751661	3.17487e-08	-1.80294	-0.802383	2.78458e-05	-1.87691	-0.801524
122925722	chr3:122925722:T:A	5.59189e-16	-1.47963	-1.16777	3.41024e-08	-1.35865	-1.17515	2.97393e-05	-1.45729	-1.15535
122925831	chr3:122925831:T:C	7.11075e-16	-1.7249	-0.682201	3.84207e-08	-1.7337	-0.680875	3.23373e-05	-1.82095	-0.707945
122925997	chr3:122925997:G:A	2.1741e-15	-3.25008e-10	-1.28951	1.21774e-07	-3.25008e-10	-1.26101	0.000112689	-3.25008e-10	-1.28048
122926180	chr3:122926180:T:C	7.17255e-16	-1.26154	-1.13691	2.83212e-08	-1.55522	-1.16434	3.2156e-05	-1.37476	-1.15975
122926430	chr3:122926430:C:T	7.43334e-15	1.23048	-1.29064	1.78349e-07	0.40725	-1.28668	0.000215177	0.656728	-1.29038
122926457	chr3:122926457:G:A	7.7546e-16	-1.01515	-1.30528	2.44685e-08	-1.56405	-1.30174	2.23394e-05	-1.59269	-1.30607
122926895	chr3:122926895:G:T	2.21751e-15	-3.25008e-10	-1.26974	1.17742e-07	-3.25008e-10	-1.29467	0.00011258	-3.25008e-10	-1.28145
122927255	chr3:122927255:T:C	6.67959e-16	-1.2382	-1.23146	2.68899e-08	-1.53294	-1.23849	3.05929e-05	-1.34513	-1.23922
122927744	chr3:122927744:C:A	6.79627e-16	-1.14326	-1.30908	2.59814e-08	-1.49976	-1.30603	2.91833e-05	-1.32407	-1.30745
122927887	chr3:122927887:C:T	3.94491e-16	-2.01984	-0.976441	1.96409e-08	-2.08344	-1.00211	1.91149e-05	-2.0727	-0.981945
122927981	chr3:122927981:A:G	7.55838e-16	-1.0514	-1.29466	2.76807e-08	-1.44069	-1.30175	3.16191e-05	-1.2522	-1.29915
122928082	chr3:122928082:C:T	3.85287e-15	0.588587	-1.3059	1.02847e-07	-0.125356	-1.30457	0.000123446	0.115972	-1.30529
122928142	chr3:122928142:T:C	2.23623e-15	-3.25008e-10	-1.26134	1.18338e-07	-3.25008e-10	-1.28963	0.000113361	-3.25008e-10	-1.27454
122928161	chr3:122928161:G:A	1.06402e-15	-2.00407	-3.18434e-10	5.55291e-08	-2.04627	-3.18434e-10	5.30719e-05	-2.03347	-3.18434e-10
122928474	chr3:122928474:G:A	5.72914e-15	-3.25008e-10	-0.320563	3.2896e-07	-3.25008e-10	-0.267237	0.000306567	-3.25008e-10	-0.279679
122928847	chr3:122928847:GT:G	9.46495e-16	-0.976112	-1.14501	3.64396e-08	-1.31599	-1.15152	4.3015e-05	-1.08885	-1.15472
122929549	chr3:122929549:A:G	2.13149e-15	-3.25008e-10	-1.30931	1.1609e-07	-3.25008e-10	-1.30881	0.000109539	-3.25008e-10	-1.30883
122929603	chr3:122929603:C:T	2.19498e-15	-3.25008e-10	-1.27995	1.20636e-07	-3.25008e-10	-1.27039	0.000113853	-3.25008e-10	-1.27021
122929877	chr3:122929877:T:C	3.29167e-16	-2.04786	-1.12946	1.6804e-08	-2.08823	-1.15333	1.6347e-05	-2.07625	-1.13482
122929950	chr3:122929950:G:A	3.12894e-15	-0.925432	-3.18434e-10	1.67196e-07	-0.944005	-3.18434e-10	0.000211647	-0.650196	-3.18434e-10
122929976	chr3:122929976:G:A	2.79786e-16	-2.03671	-1.30315	1.44606e-08	-2.08831	-1.30343	1.37989e-05	-2.0883	-1.29222
122929991	chr3:122929991:T:TA	7.47423e-15	-3.25008e-10	-0.0546662	4.15215e-07	-3.25008e-10	-0.0343749	0.000386446	-3.25008e-10	-0.0481224
122930033	chr3:122930033:G:C	2.55834e-15	-1.12677	-3.18434e-10	1.37052e-07	-1.14281	-3.18434e-10	0.000169311	-0.873375	-3.18434e-10
122930051	chr3:122930051:A:C	3.59958e-16	-2.00411	-1.08379	1.81191e-08	-2.08011	-1.08609	1.75266e-05	-2.03578	-1.10562
122930082	chr3:122930082:A:G	3.38608e-16	-2.02163	-1.12741	1.68242e-08	-2.08663	-1.15372	1.66467e-05	-2.06045	-1.13245
122930212	chr3:122930212:C:G	3.52988e-16	-2.00672	-1.10072	1.7279e-08	-2.08334	-1.13034	1.72286e-05	-2.04827	-1.11028
122930401	chr3:122930401:C:T	3.48735e-16	-2.02828	-1.09129	1.73969e-08	-2.0876	-1.11927	1.71469e-05	-2.06468	-1.09862
122930475	chr3:122930475:G:A	8.1614e-15	-3.25008e-10	0.0332885	4.42538e-07	-3.25008e-10	0.0293551	0.000383386	-3.25008e-10	-0.0560716
122930708	chr3:122930708:G:A	6.15358e-16	-2.00204	-0.549633	3.10882e-08	-2.08316	-0.543179	3.04906e-05	-2.04865	-0.539042
122931016	chr3:122931016:A:G	2.88249e-15	-3.25008e-10	-1.00747	1.42894e-07	-3.25008e-10	-1.10107	0.000144025	-3.25008e-10	-1.03513
122931581	chr3:122931581:A:T	2.25377e-15	-3.25008e-10	-1.25352	1.24223e-07	-3.25008e-10	-1.24109	0.00011723	-3.25008e-10	-1.24098
122932043	chr3:122932043:A:C	6.11849e-16	-2.02391	-0.533482	3.12394e-08	-2.08733	-0.534159	3.05594e-05	-2.06261	-0.522833
122932684	chr3:122932684:G:T	4.11076e-16	-1.99915	-0.955955	2.59871e-08	-1.898	-0.90757	2.13439e-05	-1.96895	-0.975403
122932696	chr3:122932696:G:C	5.99332e-16	-2.02618	-0.55189	3.06379e-08	-2.08767	-0.553263	2.98791e-05	-2.06444	-0.543519
122932763	chr3:122932763:G:A	2.25779e-15	-3.25008e-10	-1.25174	1.18651e-07	-3.25008e-10	-1.28699	0.000114731	-3.25008e-10	-1.26252
122933335	chr3:122933335:T:C	9.56777e-16	-1.11746	-0.992852	3.62007e-08	-1.478	-0.996094	4.19046e-05	-1.2995	-0.97022
122933686	chr3:122933686:T:C	3.55023e-16	-1.79597	-1.30573	2.36979e-08	-1.58851	-1.30928	2.07463e-05	-1.66536	-1.30738
122933848	chr3:122933848:G:A	7.41017e-16	-1.76957	-0.596292	4.06906e-08	-1.76556	-0.591617	3.40789e-05	-1.85331	-0.623122
122934107	chr3:122934107:A:G	2.92107e-15	-3.25008e-10	-0.994178	1.57178e-07	-3.25008e-10	-1.00579	0.000159343	-3.25008e-10	-0.934053
122934386	chr3:122934386:T:C	7.11158e-15	-3.25008e-10	-0.104403	3.8871e-07	-3.25008e-10	-0.100338	0.000336147	-3.25008e-10	-0.187566
122934538	chr3:122934538:G:A	8.53152e-16	-1.72087	-0.50408	4.69192e-08	-1.71476	-0.499981	3.88313e-05	-1.81276	-0.533128
122934683	chr3:122934683:T:C	8.64848e-16	-1.74458	-0.46675	4.66672e-08	-1.73645	-0.48368	3.96424e-05	-1.83173	-0.493481
122934753	chr3:122934753:T:C	4.86548e-16	-1.4864	-1.30015	3.21736e-08	-1.28452	-1.30751	2.84205e-05	-1.35495	-1.30306
122935003	chr3:122935003:T:A	3.79458e-15	-3.25008e-10	-0.732552	1.97317e-07	-3.25008e-10	-0.778361	0.000193218	-3.25008e-10	-0.741297
122935046	chr3:122935046:A:G	8.44959e-16	-1.70373	-0.53086	4.65954e-08	-1.69815	-0.523525	3.85441e-05	-1.79471	-0.558598
122935173	chr3:122935173:A:G	1.01908e-15	-2.04722	-3.18434e-10	5.35275e-08	-2.08298	-3.18434e-10	5.02405e-05	-2.08829	-3.18434e-10
122935367	chr3:122935367:A:AT	2.35798e-14	2.39377	-1.2995	4.75894e-07	1.40172	-1.2997	0.00055088	1.60894	-1.30254
122935906	chr3:122935906:T:TG	2.28559e-15	-3.25008e-10	-1.2395	1.25697e-07	-3.25008e-10	-1.2293	0.00011657	-3.25008e-10	-1.24662
122936246	chr3:122936246:C:T	2.26004e-15	-3.25008e-10	-1.25074	1.18954e-07	-3.25008e-10	-1.28443	0.000115342	-3.25008e-10	-1.25721
122936457	chr3:122936457:T:C	4.37209e-16	-1.78862	-1.10485	2.49522e-08	-1.71048	-1.13574	2.34628e-05	-1.74778	-1.10192
122936549	chr3:122936549:C:G	3.01228e-16	-1.96481	-1.3012	1.81e-08	-1.88839	-1.27887	1.53778e-05	-1.98123	-1.29096
122936639	chr3:122936639:C:T	2.20011e-15	-3.25008e-10	-1.27762	1.19545e-07	-3.25008e-10	-1.27948	0.000112398	-3.25008e-10	-1.28307
122937169	chr3:122937169:C:A	5.37235e-16	-1.57635	-1.11109	3.08396e-08	-1.52782	-1.10655	2.62247e-05	-1.58894	-1.14947
122937539	chr3:122937539:G:T	4.22643e-16	-1.61955	-1.3078	2.42151e-08	-1.5682	-1.308	2.15503e-05	-1.6254	-1.30933
122937990	chr3:122937990:T:C	9.4196e-15	-3.25008e-10	0.176666	5.18446e-07	-3.25008e-10	0.187665	0.000461942	-3.25008e-10	0.130325
122938357	chr3:122938357:C:T	8.78355e-16	-1.27686	-0.918972	3.46595e-08	-1.62549	-0.892114	3.0742e-05	-1.62038	-0.959106
122938475	chr3:122938475:G:A	5.92655e-16	-2.017	-0.572269	3.06661e-08	-1.97954	-0.660476	2.70764e-05	-2.0483	-0.658149
122938722	chr3:122938722:G:A	5.98916e-16	-2.01472	-0.564044	3.08585e-08	-1.97682	-0.656936	2.73187e-05	-2.04664	-0.6509
122938999	chr3:122938999:G:A	2.25272e-15	-3.25008e-10	-1.25399	1.17992e-07	-3.25008e-10	-1.29255	0.000114361	-3.25008e-10	-1.26575
122939006	chr3:122939006:C:T	4.2579e-16	-1.8332	-1.08674	2.40438e-08	-1.76452	-1.11878	2.27296e-05	-1.79801	-1.08344
122939075	chr3:122939075:C:G	4.24356e-16	-1.83867	-1.08464	2.39595e-08	-1.77004	-1.11677	2.26587e-05	-1.80327	-1.0813
122939246	chr3:122939246:G:A	4.44195e-16	-1.7908	-1.08681	2.52922e-08	-1.71383	-1.11885	2.38415e-05	-1.74997	-1.08372
122939570	chr3:122939570:G:T	5.88748e-16	-2.00132	-0.59457	3.0589e-08	-1.95973	-0.682802	2.68396e-05	-2.03593	-0.679307
122939751	chr3:122939751:C:T	4.15328e-16	-1.83374	-1.11108	2.35226e-08	-1.7644	-1.14082	2.21823e-05	-1.79791	-1.10791
122940440	chr3:122940440:C:G	4.90871e-16	-1.61447	-1.16323	2.79093e-08	-1.571	-1.16321	2.43039e-05	-1.62049	-1.19398
122941598	chr3:122941598:A:C	3.97023e-16	-2.08143	-0.908457	2.28135e-08	-2.08444	-0.851384	1.98994e-05	-2.08437	-0.930061
122941840	chr3:122941840:G:A	3.32117e-16	-1.9189	-1.24949	1.84993e-08	-1.87515	-1.27029	1.75427e-05	-1.89303	-1.24745
122941871	chr3:122941871:T:C	3.02947e-16	-1.99822	-1.2621	1.71722e-08	-1.93971	-1.28017	1.61211e-05	-1.9649	-1.26009
122941889	chr3:122941889:T:C	2.76856e-15	-3.25008e-10	-1.0478	1.41754e-07	-3.25008e-10	-1.10908	0.000136346	-3.25008e-10	-1.08992
122942060	chr3:122942060:G:A	2.2273e-15	-3.25008e-10	-1.26534	1.19704e-07	-3.25008e-10	-1.27815	0.000113119	-3.25008e-10	-1.27668
122942145	chr3:122942145:T:C	4.45021e-16	-1.58514	-1.29062	2.74844e-08	-1.46079	-1.28876	2.42789e-05	-1.53289	-1.28262
122942790	chr3:122942790:G:A	1.08906e-14	1.32886	-1.00708	1.82246e-07	0.197709	-1.05552	0.000147141	0.0371988	-1.05093
122942895	chr3:122942895:C:T	6.20018e-16	-1.23645	-1.30769	3.80037e-08	-1.11777	-1.30772	3.19147e-05	-1.23289	-1.30916
122943016	chr3:122943016:G:T	1.39854e-15	-0.847605	-0.883091	5.69268e-08	-1.16908	-0.852324	3.91158e-05	-1.37968	-0.958905
122943027	chr3:122943027:A:T	2.2735e-15	-3.25008e-10	-1.24481	1.28775e-07	-3.25008e-10	-1.2051	0.000118976	-3.25008e-10	-1.22619
122943035	chr3:122943035:G:A	2.73733e-15	-3.25008e-10	-1.05914	1.42581e-07	-3.25008e-10	-1.10326	0.00013463	-3.25008e-10	-1.10259
122943079	chr3:122943079:C:T	2.21474e-15	-3.25008e-10	-1.27099	1.19227e-07	-3.25008e-10	-1.28214	0.000114325	-3.25008e-10	-1.26607
122943102	chr3:122943102:G:A	3.08183e-16	-1.95241	-1.29078	1.68867e-08	-1.95331	-1.28334	1.47344e-05	-2.01436	-1.30057
122943117	chr3:122943117:A:G	5.77469e-16	-1.99323	-0.622002	3.12076e-08	-1.94261	-0.679897	2.63609e-05	-2.02786	-0.705376
122943209	chr3:122943209:G:A	1.1175e-15	-2.01603	0.0609918	5.85158e-08	-1.98968	-0.00419784	5.13383e-05	-2.02775	-0.0389232
122943594	chr3:122943594:C:T	1.51854e-14	-3.25008e-10	0.654207	8.29603e-07	-3.25008e-10	0.657776	0.000800601	-3.25008e-10	0.680248
122943908	chr3:122943908:C:T	5.52208e-16	-1.88598	-0.773975	2.75142e-08	-2.01171	-0.736757	2.25802e-05	-2.04621	-0.841826
122943990	chr3:122943990:G:A	9.84101e-16	-2.08215	-3.18434e-10	5.69989e-08	-2.02014	-3.18434e-10	5.32018e-05	-2.03102	-3.18434e-10
122944147	chr3:122944147:G:A	2.21718e-15	-3.25008e-10	-1.26989	1.18541e-07	-3.25008e-10	-1.28791	0.000113958	-3.25008e-10	-1.26928
122944341	chr3:122944341:C:T	2.25934e-15	-3.25008e-10	-1.25106	1.2706e-07	-3.25008e-10	-1.21852	0.000115807	-3.25008e-10	-1.25319
122944711	chr3:122944711:GT:G	1.10469e-15	-0.673942	-1.29262	4.0347e-08	-1.05664	-1.30901	3.70232e-05	-1.10439	-1.28918
122944757	chr3:122944757:C:G	2.22305e-14	2.14311	-1.10778	6.28849e-07	1.52466	-1.14394	0.000852338	1.83655	-1.09368
122944853	chr3:122944853:C:A	5.53363e-14	-3.25008e-10	1.9473	2.44261e-06	-3.25008e-10	1.73765	0.00279182	-3.25008e-10	1.92933
122945032	chr3:122945032:T:C	2.60386e-15	-3.25008e-10	-1.10913	1.3637e-07	-3.25008e-10	-1.1478	0.000129256	-3.25008e-10	-1.14332
122945118	chr3:122945118:T:C	3.51823e-16	-1.98467	-1.12608	1.87452e-08	-2.0199	-1.11234	1.60284e-05	-2.06689	-1.16386
122945204	chr3:122945204:A:G	2.78093e-16	-2.08737	-1.25856	1.46985e-08	-2.0884	-1.28702	1.42284e-05	-2.08596	-1.26392
122945298	chr3:122945298:T:C	2.13146e-15	-3.25008e-10	-1.30932	1.16247e-07	-3.25008e-10	-1.30746	0.000109654	-3.25008e-10	-1.30779
122945417	chr3:122945417:A:C	3.56594e-15	-3.25008e-10	-0.794699	2.02715e-07	-3.25008e-10	-0.75137	0.00017828	-3.25008e-10	-0.821757
122945450	chr3:122945450:G:A	3.16399e-15	-3.25008e-10	-0.914294	2.00945e-07	-3.25008e-10	-0.760141	0.000177581	-3.25008e-10	-0.825687
122945876	chr3:122945876:T:C	2.47561e-15	-3.25008e-10	-1.15964	1.49142e-07	-3.25008e-10	-1.05827	0.000129939	-3.25008e-10	-1.13805
122945882	chr3:122945882:T:TC	2.30634e-15	-3.25008e-10	-1.23046	1.35514e-07	-3.25008e-10	-1.1541	0.000120224	-3.25008e-10	-1.21576
122945913	chr3:122945913:G:A	4.36486e-14	-3.25008e-10	1.71004	2.54969e-06	-3.25008e-10	1.78055	0.00226535	-3.25008e-10	1.72037
122946005	chr3:122946005:G:A	1.20253e-15	-0.769532	-1.11217	4.42321e-08	-1.11917	-1.15455	4.22987e-05	-1.17729	-1.08307
122946060	chr3:122946060:T:C	5.37217e-16	-1.52456	-1.16292	2.07843e-08	-1.7976	-1.23137	1.91839e-05	-1.9163	-1.13474
122946118	chr3:122946118:C:T	2.13669e-15	-3.25008e-10	-1.30687	1.1609e-07	-3.25008e-10	-1.3088	0.000109577	-3.25008e-10	-1.30849
122946173	chr3:122946173:G:A	1.26821e-15	-1.82852	-3.18434e-10	5.89097e-08	-1.98717	-3.18434e-10	5.65822e-05	-1.96942	-3.18434e-10
122946892	chr3:122946892:C:T	2.4671e-15	-3.25008e-10	-1.16308	1.32123e-07	-3.25008e-10	-1.17944	0.000131131	-3.25008e-10	-1.12892
122947057	chr3:122947057:A:G	3.17063e-16	-2.08815	-1.12663	1.71937e-08	-2.08814	-1.13049	1.57042e-05	-2.08644	-1.16475
122947096	chr3:122947096:T:C	2.1653e-15	-3.25008e-10	-1.29357	1.21831e-07	-3.25008e-10	-1.26054	0.000112641	-3.25008e-10	-1.28091
122947261	chr3:122947261:T:C	2.39963e-15	-3.25008e-10	-1.19081	1.434e-07	-3.25008e-10	-1.09753	0.000125567	-3.25008e-10	-1.17228
122947544	chr3:122947544:G:A	3.14034e-15	-3.25008e-10	-0.921797	1.69918e-07	-3.25008e-10	-0.927858	0.000158845	-3.25008e-10	-0.937187
122948085	chr3:122948085:G:A	2.7763e-15	-3.25008e-10	-1.04501	1.74563e-07	-3.25008e-10	-0.900884	0.000144868	-3.25008e-10	-1.02929
122948430	chr3:122948430:A:G	3.81587e-16	-2.08311	-0.946429	2.39096e-08	-1.99218	-0.896712	2.23447e-05	-1.98574	-0.912783
122948452	chr3:122948452:G:A	2.96362e-15	-3.25008e-10	-0.979716	1.60937e-07	-3.25008e-10	-0.982159	0.000149893	-3.25008e-10	-0.995195
122948685	chr3:122948685:C:T	2.15558e-15	-3.25008e-10	-1.29807	1.18409e-07	-3.25008e-10	-1.28902	0.000110591	-3.25008e-10	-1.29928
122948730	chr3:122948730:C:A	9.74244e-15	-3.25008e-10	0.210365	4.98393e-07	-3.25008e-10	0.148216	0.00052679	-3.25008e-10	0.261688
122949447	chr3:122949447:C:T	3.74992e-16	-1.86564	-1.18134	3.06743e-08	-1.54232	-1.09743	2.90006e-05	-1.4751	-1.1627
122949960	chr3:122949960:T:C	6.38619e-15	-1.5632	1.35121	3.53102e-07	-1.69811	1.50169	0.000343885	-1.49545	1.33064
122950310	chr3:122950310:A:G	3.41435e-16	-1.88955	-1.25118	2.71588e-08	-1.56899	-1.19249	2.61798e-05	-1.49721	-1.24291
122950486	chr3:122950486:G:A	8.40772e-16	-1.86454	-0.375019	5.02255e-08	-1.9556	-0.191045	4.36987e-05	-1.82361	-0.404186
122951139	chr3:122951139:G:T	4.46032e-15	-3.25008e-10	-0.570906	2.45754e-07	-3.25008e-10	-0.55884	0.000236975	-3.25008e-10	-0.537161
122951292	chr3:122951292:G:A	3.33431e-16	-2.03409	-1.13036	2.3343e-08	-1.84998	-1.0629	2.14113e-05	-1.81993	-1.12127
122951477	chr3:122951477:T:G	2.30832e-15	-3.25008e-10	-1.22961	1.24567e-07	-3.25008e-10	-1.23832	0.000117097	-3.25008e-10	-1.24211
122951521	chr3:122951521:C:T	2.93514e-15	-3.25008e-10	-0.989373	1.57164e-07	-3.25008e-10	-1.00588	0.000150682	-3.25008e-10	-0.98994
122951990	chr3:122951990:G:A	2.13485e-15	-3.25008e-10	-1.30773	1.17101e-07	-3.25008e-10	-1.30013	0.000109972	-3.25008e-10	-1.30489
122952121	chr3:122952121:C:A	2.16446e-15	-3.25008e-10	-1.29396	1.16691e-07	-3.25008e-10	-1.30364	0.000111127	-3.25008e-10	-1.29445
122952234	chr3:122952234:A:C	4.06979e-16	-1.86331	-1.10182	3.4547e-08	-1.52523	-0.995617	3.22151e-05	-1.43743	-1.09525
122952241	chr3:122952241:G:A	2.14591e-15	-3.25008e-10	-1.30257	1.16151e-07	-3.25008e-10	-1.30828	0.000109802	-3.25008e-10	-1.30643
122952469	chr3:122952469:T:C	3.66493e-16	-1.86338	-1.20653	2.19502e-08	-1.85046	-1.12394	2.33922e-05	-1.65277	-1.19994
122952493	chr3:122952493:T:C	2.14049e-15	-3.25008e-10	-1.30509	1.16055e-07	-3.25008e-10	-1.30911	0.00010963	-3.25008e-10	-1.308
122952582	chr3:122952582:A:T	4.48728e-15	-3.25008e-10	-0.564881	2.7521e-07	-3.25008e-10	-0.445638	0.000239772	-3.25008e-10	-0.525426
122953168	chr3:122953168:C:T	2.14082e-15	-3.25008e-10	-1.30494	1.17774e-07	-3.25008e-10	-1.29441	0.000110443	-3.25008e-10	-1.30062
122953266	chr3:122953266:C:G	2.64127e-15	-3.25008e-10	-1.09487	1.38904e-07	-3.25008e-10	-1.12939	0.000131023	-3.25008e-10	-1.12974
122953626	chr3:122953626:C:T	4.99621e-15	-3.25008e-10	-0.457448	2.76419e-07	-3.25008e-10	-0.441252	0.000266768	-3.25008e-10	-0.418736
122953974	chr3:122953974:G:A	6.00416e-16	-1.84892	-0.727343	3.78742e-08	-1.69662	-0.732278	3.26982e-05	-1.81107	-0.706721
122954118	chr3:122954118:A:G	4.16004e-16	-1.86745	-1.07574	1.98471e-08	-1.91617	-1.15894	1.96816e-05	-1.94817	-1.07726
122954765	chr3:122954765:A:T	4.5527e-16	-2.06701	-0.78598	2.21283e-08	-2.08243	-0.883886	2.32058e-05	-2.08823	-0.772482
122955193	chr3:122955193:A:G	7.45207e-16	-1.23691	-1.12331	2.97321e-08	-1.51491	-1.15604	2.78452e-05	-1.57339	-1.10506
122955533	chr3:122955533:A:T	2.27581e-15	-3.25008e-10	-1.24379	1.22231e-07	-3.25008e-10	-1.25726	0.000118476	-3.25008e-10	-1.2304
122955557	chr3:122955557:T:C	2.23583e-15	-3.25008e-10	-1.26151	1.19208e-07	-3.25008e-10	-1.2823	0.000113117	-3.25008e-10	-1.27669
122955605	chr3:122955605:G:A	2.34582e-15	-3.25008e-10	-1.21349	1.23904e-07	-3.25008e-10	-1.24366	0.00011856	-3.25008e-10	-1.2297
122955888	chr3:122955888:A:G	2.17209e-15	-3.25008e-10	-1.29044	1.20424e-07	-3.25008e-10	-1.27215	0.000112588	-3.25008e-10	-1.28138
122955947	chr3:122955947:A:G	2.16424e-15	-3.25008e-10	-1.29406	1.16815e-07	-3.25008e-10	-1.30258	0.000110243	-3.25008e-10	-1.30243
122956359	chr3:122956359:C:T	4.69331e-16	-1.65995	-1.16262	3.05261e-08	-1.44136	-1.20323	3.15904e-05	-1.3911	-1.16117
122956436	chr3:122956436:G:C	2.1317e-15	-3.25008e-10	-1.30921	1.16457e-07	-3.25008e-10	-1.30565	0.000109654	-3.25008e-10	-1.30778
122956480	chr3:122956480:C:T	4.81279e-16	-2.08092	-0.716512	2.77684e-08	-2.02781	-0.711464	2.62805e-05	-2.00721	-0.729074
122956505	chr3:122956505:A:G	2.16285e-15	-3.25008e-10	-1.2947	1.16744e-07	-3.25008e-10	-1.30319	0.000110201	-3.25008e-10	-1.30281
122956690	chr3:122956690:A:G	2.16307e-15	-3.25008e-10	-1.2946	1.16752e-07	-3.25008e-10	-1.30312	0.000110208	-3.25008e-10	-1.30274
122956728	chr3:122956728:G:GCTGCA	2.13175e-15	-3.25008e-10	-1.30919	1.16469e-07	-3.25008e-10	-1.30555	0.000109662	-3.25008e-10	-1.30771
122957441	chr3:122957441:C:A	1.16673e-15	-1.91192	-3.18434e-10	6.41353e-08	-1.90218	-3.18434e-10	5.67882e-05	-1.96579	-3.18434e-10
122957549	chr3:122957549:C:T	1.15822e-15	-1.81997	-0.0992709	5.86401e-08	-1.91903	-0.0727213	5.79559e-05	-1.77428	-0.17115
122957585	chr3:122957585:A:G	2.15151e-15	-3.25008e-10	-1.29996	1.18891e-07	-3.25008e-10	-1.28496	0.000111459	-3.25008e-10	-1.29146
122957824	chr3:122957824:A:G	4.31168e-16	-2.08616	-0.821223	2.34677e-08	-2.00463	-0.902919	2.40942e-05	-2.03566	-0.787488
122957858	chr3:122957858:T:C	4.87202e-16	-1.6859	-1.09931	3.17122e-08	-1.45172	-1.15475	3.41127e-05	-1.3802	-1.09525
122958351	chr3:122958351:A:C	3.04044e-15	0.175746	-1.12987	1.51103e-07	0.103701	-1.14891	0.000153189	0.14696	-1.12041
122958389	chr3:122958389:G:A	2.20519e-15	-3.25008e-10	-1.27531	1.22247e-07	-3.25008e-10	-1.25713	0.000112015	-3.25008e-10	-1.28648
122958835	chr3:122958835:C:T	9.77936e-16	-2.08844	-3.18434e-10	5.97405e-08	-1.97316	-3.18434e-10	5.26666e-05	-2.04113	-3.18434e-10
122958869	chr3:122958869:T:C	4.95317e-16	-1.6204	-1.14829	2.11975e-08	-1.83093	-1.17836	2.01567e-05	-1.87422	-1.12736
122959579	chr3:122959579:CAAG:C	4.47456e-16	-1.61525	-1.25505	2.01769e-08	-1.81411	-1.24452	1.85838e-05	-1.84439	-1.23843
122959884	chr3:122959884:T:A	2.22577e-15	-3.25008e-10	-1.26602	1.21422e-07	-3.25008e-10	-1.2639	0.00011379	-3.25008e-10	-1.27076
122960525	chr3:122960525:G:C	3.49932e-16	-1.85355	-1.2626	2.08958e-08	-1.73751	-1.28612	1.82814e-05	-1.83876	-1.26047
122961211	chr3:122961211:G:A	3.33741e-15	-3.25008e-10	-0.860932	1.68026e-07	-3.25008e-10	-0.939054	0.000174091	-3.25008e-10	-0.845536
122961324	chr3:122961324:A:G	7.21056e-16	-1.14397	-1.2492	2.73288e-08	-1.48844	-1.26679	2.50563e-05	-1.54447	-1.23952
122961483	chr3:122961483:G:A	3.78829e-16	-1.76755	-1.26925	1.68928e-08	-1.95246	-1.28383	1.58283e-05	-1.9826	-1.26072
122961548	chr3:122961548:C:T	4.25589e-15	-3.25008e-10	-0.617824	2.43913e-07	-3.25008e-10	-0.566359	0.000210665	-3.25008e-10	-0.654845
122961556	chr3:122961556:C:T	3.63447e-16	-1.79661	-1.28164	2.2123e-08	-1.66771	-1.29885	1.90377e-05	-1.77844	-1.28026
122961602	chr3:122961602:G:A	2.22979e-15	-3.25008e-10	-1.26422	1.21643e-07	-3.25008e-10	-1.26208	0.00011399	-3.25008e-10	-1.269
122961902	chr3:122961902:C:T	3.48981e-16	-1.812	-1.30687	1.68983e-08	-1.94906	-1.28691	1.56265e-05	-1.95221	-1.30394
122961993	chr3:122961993:C:G	4.01077e-15	-3.25008e-10	-0.677144	2.28027e-07	-3.25008e-10	-0.63371	0.000198109	-3.25008e-10	-0.716298
122961999	chr3:122961999:C:T	2.88821e-15	-3.25008e-10	-1.00549	1.58484e-07	-3.25008e-10	-0.997521	0.000151011	-3.25008e-10	-0.98776
122962010	chr3:122962010:G:A	3.64677e-15	-3.25008e-10	-0.772286	2.06872e-07	-3.25008e-10	-0.731073	0.000180811	-3.25008e-10	-0.807664
122962514	chr3:122962514:T:C	2.41043e-15	-3.25008e-10	-1.18632	1.3253e-07	-3.25008e-10	-1.17636	0.000122816	-3.25008e-10	-1.19443
122962628	chr3:122962628:T:C	2.50055e-15	-3.25008e-10	-1.14961	1.37542e-07	-3.25008e-10	-1.13925	0.000127352	-3.25008e-10	-1.15816
122963080	chr3:122963080:A:G	2.99918e-15	-3.25008e-10	-0.967789	1.58689e-07	-3.25008e-10	-0.996228	0.000156431	-3.25008e-10	-0.9525
122963083	chr3:122963083:T:C	1.73353e-15	-1.4132	-0.102761	6.67353e-08	-1.76815	-0.0942829	5.65675e-05	-1.79404	-0.175637
122963103	chr3:122963103:C:G	2.2958e-15	-3.25008e-10	-1.23505	1.25575e-07	-3.25008e-10	-1.23027	0.000118852	-3.25008e-10	-1.22724
122963697	chr3:122963697:A:G	2.62404e-15	-3.25008e-10	-1.10141	1.36595e-07	-3.25008e-10	-1.14615	0.000138364	-3.25008e-10	-1.07523
122963790	chr3:122963790:C:T	2.20742e-15	-3.25008e-10	-1.2743	1.18739e-07	-3.25008e-10	-1.28625	0.000115719	-3.25008e-10	-1.25395
122963800	chr3:122963800:A:G	3.73655e-16	-1.75812	-1.29243	1.45422e-08	-2.08388	-1.30224	1.40056e-05	-2.06438	-1.30128
122963921	chr3:122963921:C:T	2.25048e-15	-3.25008e-10	-1.25498	1.20696e-07	-3.25008e-10	-1.2699	0.000118495	-3.25008e-10	-1.23025
122964137	chr3:122964137:C:A	2.14911e-15	-3.25008e-10	-1.30107	1.16376e-07	-3.25008e-10	-1.30635	0.000111581	-3.25008e-10	-1.29036
122964166	chr3:122964166:A:C	2.64764e-16	-2.08609	-1.30895	1.46134e-08	-2.07196	-1.30928	1.37809e-05	-2.07364	-1.30819
122964172	chr3:122964172:TC:T	9.81805e-16	-2.08449	-3.18434e-10	6.05578e-08	-1.95957	-3.18434e-10	5.28135e-05	-2.03835	-3.18434e-10
122964360	chr3:122964360:C:T	3.89897e-16	-1.86932	-1.13868	1.67276e-08	-2.08668	-1.15943	1.57593e-05	-2.08732	-1.16036
122964661	chr3:122964661:C:A	3.89449e-16	-2.0866	-0.922548	2.21922e-08	-2.08706	-0.876371	1.96085e-05	-2.08756	-0.941587
122965252	chr3:122965252:C:G	4.03178e-15	-0.671919	-3.18434e-10	2.07043e-07	-0.730245	-3.18434e-10	0.000171485	-0.860619	-3.18434e-10
122965438	chr3:122965438:G:A	2.92692e-16	-1.98543	-1.30933	1.74506e-08	-1.89524	-1.30855	1.52484e-05	-1.97245	-1.30819
122965604	chr3:122965604:G:C	2.17371e-15	-3.25008e-10	-1.28969	1.17279e-07	-3.25008e-10	-1.29862	0.000113344	-3.25008e-10	-1.27469
122965618	chr3:122965618:A:G	3.34863e-16	-1.98542	-1.17474	2.09915e-08	-1.90442	-1.11463	1.79855e-05	-1.92296	-1.19259
122965637	chr3:122965637:A:G	2.59002e-15	-3.25008e-10	-1.11446	1.44154e-07	-3.25008e-10	-1.09229	0.000130964	-3.25008e-10	-1.13019
122965833	chr3:122965833:C:T	5.65117e-16	-1.97575	-0.661103	3.30556e-08	-1.84385	-0.721135	2.99018e-05	-1.87276	-0.734437
122966158	chr3:122966158:T:C	2.27379e-15	-3.25008e-10	-1.24468	1.22157e-07	-3.25008e-10	-1.25786	0.000118281	-3.25008e-10	-1.23205
122966502	chr3:122966502:T:C	5.17236e-16	-1.75382	-0.97156	2.34223e-08	-1.83033	-1.07916	2.44926e-05	-1.8003	-1.00645
122966616	chr3:122966616:G:A	5.94991e-15	-3.25008e-10	-0.282751	3.1703e-07	-3.25008e-10	-0.304174	0.000348606	-3.25008e-10	-0.151171
122966704	chr3:122966704:G:A	2.18551e-15	-3.25008e-10	-1.28428	1.17428e-07	-3.25008e-10	-1.29735	0.000111894	-3.25008e-10	-1.28756
122966794	chr3:122966794:G:A	2.86753e-15	-3.25008e-10	-1.01268	1.49721e-07	-3.25008e-10	-1.0544	0.000146781	-3.25008e-10	-1.01617
122966834	chr3:122966834:A:T	7.28205e-16	-2.00688	-0.376421	3.56332e-08	-2.08044	-0.409453	3.97255e-05	-2.08305	-0.240076
122966987	chr3:122966987:C:T	1.6743e-15	-1.55073	-3.18434e-10	6.19538e-08	-1.93678	-3.18434e-10	6.14893e-05	-1.88625	-3.18434e-10
122967137	chr3:122967137:G:A	2.2463e-15	-3.25008e-10	-1.25684	1.20856e-07	-3.25008e-10	-1.26858	0.000117281	-3.25008e-10	-1.24054
122967165	chr3:122967165:G:A	3.69113e-16	-1.75368	-1.3091	1.46738e-08	-2.0712	-1.3059	1.36262e-05	-2.08773	-1.30538
122967224	chr3:122967224:A:G	3.53872e-16	-1.96394	-1.14101	2.01999e-08	-1.92565	-1.13185	2.08023e-05	-1.92614	-1.04391
122967266	chr3:122967266:A:G	4.47364e-16	-1.85142	-1.01909	3.27704e-08	-1.59972	-0.97393	2.61252e-05	-1.7411	-1.00111
122967365	chr3:122967365:C:G	2.80057e-16	-2.03543	-1.30346	2.01484e-08	-1.75356	-1.30648	1.80029e-05	-1.81061	-1.30397
122967399	chr3:122967399:GAA:G	2.48147e-15	-3.25008e-10	-1.15728	1.36159e-07	-3.25008e-10	-1.14935	0.000131002	-3.25008e-10	-1.1299
122967752	chr3:122967752:T:C	3.29558e-16	-1.97208	-1.20405	1.65304e-08	-2.02624	-1.23173	1.54681e-05	-2.07338	-1.19295
122968070	chr3:122968070:G:A	3.07342e-15	-3.25008e-10	-0.943337	1.65019e-07	-3.25008e-10	-0.957113	0.00016262	-3.25008e-10	-0.913701
122968171	chr3:122968171:G:A	3.49694e-16	-1.88755	-1.22927	1.50289e-08	-2.08826	-1.26494	1.43748e-05	-2.07581	-1.26382
122968448	chr3:122968448:G:C	4.43921e-16	-1.78425	-1.09399	1.703e-08	-2.07456	-1.15363	1.72305e-05	-2.05588	-1.10255
122968466	chr3:122968466:T:C	1.02872e-14	-3.25008e-10	0.264773	4.62144e-07	-3.25008e-10	0.0727044	0.000495923	-3.25008e-10	0.201306
122968589	chr3:122968589:T:C	2.16548e-15	-3.25008e-10	-1.29349	1.18769e-07	-3.25008e-10	-1.28599	0.000110732	-3.25008e-10	-1.298
122968736	chr3:122968736:T:G	2.67505e-16	-2.07643	-1.30832	1.55735e-08	-2.00827	-1.30933	1.39564e-05	-2.05985	-1.30933
122968780	chr3:122968780:C:T	4.32079e-15	-3.25008e-10	-0.60269	2.66393e-07	-3.25008e-10	-0.4782	0.000247925	-3.25008e-10	-0.49199
122969019	chr3:122969019:G:C	4.26217e-15	-3.25008e-10	-0.616348	2.62261e-07	-3.25008e-10	-0.493833	0.000244324	-3.25008e-10	-0.506619
122969606	chr3:122969606:C:T	3.1081e-15	-3.25008e-10	-0.932116	1.66635e-07	-3.25008e-10	-0.947365	0.000164393	-3.25008e-10	-0.902856
122969982	chr3:122969982:CTG:C	2.16746e-15	-3.25008e-10	-1.29257	1.17608e-07	-3.25008e-10	-1.29581	0.000111959	-3.25008e-10	-1.28698
122970002	chr3:122970002:G:A	3.35518e-16	-1.87941	-1.2788	1.45168e-08	-2.08841	-1.29945	1.38599e-05	-2.07747	-1.29864
122970401	chr3:122970401:T:C	2.26507e-15	-3.25008e-10	-1.24852	1.21953e-07	-3.25008e-10	-1.25954	0.000119316	-3.25008e-10	-1.22334
122970407	chr3:122970407:A:G	4.86821e-15	-3.25008e-10	-0.483401	2.34233e-07	-3.25008e-10	-0.606854	0.000257508	-3.25008e-10	-0.454064
122970565	chr3:122970565:C:T	2.70053e-16	-2.07038	-1.30488	1.58394e-08	-1.9924	-1.30827	1.41093e-05	-2.05037	-1.30791
122970577	chr3:122970577:G:A	2.18516e-15	-3.25008e-10	-1.28444	1.18572e-07	-3.25008e-10	-1.28765	0.000112999	-3.25008e-10	-1.27774
122970956	chr3:122970956:T:A	2.94261e-16	-1.98096	-1.30845	1.47812e-08	-2.06811	-1.30171	1.46227e-05	-2.02355	-1.29899
122971063	chr3:122971063:C:A	2.27484e-15	-3.25008e-10	-1.24422	1.25658e-07	-3.25008e-10	-1.22961	0.000116254	-3.25008e-10	-1.24933
122971155	chr3:122971155:A:G	4.96356e-15	-3.25008e-10	-0.464003	2.38074e-07	-3.25008e-10	-0.590592	0.000262397	-3.25008e-10	-0.435258
122971351	chr3:122971351:G:A	2.56153e-15	-3.25008e-10	-1.12552	1.40693e-07	-3.25008e-10	-1.11659	0.000135615	-3.25008e-10	-1.0953
122971544	chr3:122971544:C:G	3.2201e-15	-3.25008e-10	-0.896715	1.72689e-07	-3.25008e-10	-0.911681	0.000170529	-3.25008e-10	-0.866208
122972012	chr3:122972012:C:T	3.68987e-16	-2.03623	-1.02689	2.31926e-08	-1.93293	-0.986409	2.05061e-05	-2.00994	-0.974452
122972929	chr3:122972929:T:C	3.22054e-16	-1.96685	-1.23232	1.82872e-08	-1.92997	-1.227	1.83415e-05	-1.9321	-1.16385
122973011	chr3:122973011:G:A	1.5489e-15	-0.779892	-0.84869	5.56479e-08	-1.1815	-0.862625	4.52668e-05	-1.35683	-0.835709
122973019	chr3:122973019:C:A	5.61808e-15	-3.25008e-10	-0.340137	2.63719e-07	-3.25008e-10	-0.488286	0.000273853	-3.25008e-10	-0.392525
122973192	chr3:122973192:G:T	1.29523e-15	-1.73462	-0.0728211	5.1618e-08	-2.06469	-0.0546146	5.24873e-05	-2.05125	0.00670373
122973200	chr3:122973200:C:G	5.65006e-15	-3.25008e-10	-0.334461	3.21161e-07	-3.25008e-10	-0.291228	0.00029243	-3.25008e-10	-0.326888
122973416	chr3:122973416:G:A	2.57643e-15	-3.25008e-10	-1.11972	1.51377e-07	-3.25008e-10	-1.0434	0.000140248	-3.25008e-10	-1.0617
122973457	chr3:122973457:C:T	3.16344e-16	-2.08557	-1.13149	1.87743e-08	-1.93106	-1.19962	1.88521e-05	-1.85562	-1.21287
122973987	chr3:122973987:C:T	2.36622e-15	-3.25008e-10	-1.20483	1.25293e-07	-3.25008e-10	-1.23251	0.00012257	-3.25008e-10	-1.19643
122974099	chr3:122974099:A:AC	4.32007e-15	-3.25008e-10	-0.602855	2.93258e-07	-3.25008e-10	-0.382119	0.00025503	-3.25008e-10	-0.463735
122974185	chr3:122974185:C:T	1.69061e-15	-0.765615	-0.775421	5.99236e-08	-1.16134	-0.808767	4.88542e-05	-1.34356	-0.772716
122974721	chr3:122974721:C:T	2.74314e-15	-3.25008e-10	-1.05702	1.53269e-07	-3.25008e-10	-1.03098	0.000147495	-3.25008e-10	-1.01132
122974953	chr3:122974953:A:G	1.1709e-15	-0.653911	-1.25444	1.81691e-08	-1.90194	-1.26151	1.50892e-05	-1.99862	-1.29252
122974999	chr3:122974999:G:A	2.13236e-15	-3.25008e-10	-1.3089	1.19269e-07	-3.25008e-10	-1.28179	0.00010998	-3.25008e-10	-1.30482
122975168	chr3:122975168:A:G	4.31488e-15	-3.25008e-10	-0.604057	2.63969e-07	-3.25008e-10	-0.48734	0.000249255	-3.25008e-10	-0.486639
122975178	chr3:122975178:G:A	8.91925e-16	-0.922175	-1.25833	1.55475e-08	-2.08772	-1.23155	1.47367e-05	-2.07653	-1.23825
122975553	chr3:122975553:C:T	1.14113e-15	-0.723558	-1.21055	2.8324e-08	-1.53207	-1.18739	2.16958e-05	-1.72429	-1.2037
122975680	chr3:122975680:A:G	2.7685e-16	-2.04113	-1.30928	1.50892e-08	-2.04146	-1.30773	1.37043e-05	-2.07809	-1.30932
122975729	chr3:122975729:C:T	2.44112e-15	-3.25008e-10	-1.17367	1.31866e-07	-3.25008e-10	-1.18138	0.000125371	-3.25008e-10	-1.17383
122975862	chr3:122975862:T:G	2.2511e-15	-3.25008e-10	-1.25471	1.33222e-07	-3.25008e-10	-1.17115	0.000118919	-3.25008e-10	-1.22667
122975973	chr3:122975973:A:T	8.95261e-16	-0.86823	-1.30854	1.73833e-08	-1.91533	-1.29233	1.6614e-05	-1.88554	-1.30932
122975982	chr3:122975982:T:G	2.82401e-15	-3.25008e-10	-1.02797	1.64976e-07	-3.25008e-10	-0.957371	0.000150831	-3.25008e-10	-0.988955
122976223	chr3:122976223:C:A	4.33676e-15	-3.25008e-10	-0.599001	3.17446e-07	-3.25008e-10	-0.302863	0.000277829	-3.25008e-10	-0.37811
122976381	chr3:122976381:C:T	2.97476e-16	-1.98038	-1.29816	1.48192e-08	-2.07838	-1.28887	1.37815e-05	-2.08798	-1.29381
122976413	chr3:122976413:A:G	2.28707e-15	-3.25008e-10	-1.23886	1.24694e-07	-3.25008e-10	-1.23731	0.000117069	-3.25008e-10	-1.24235
122976441	chr3:122976441:G:A	1.18476e-15	-0.659451	-1.23713	2.8627e-08	-1.4911	-1.21772	2.18624e-05	-1.68911	-1.23124
122976551	chr3:122976551:C:T	2.30514e-15	-3.25008e-10	-1.23098	1.24096e-07	-3.25008e-10	-1.24211	0.00012176	-3.25008e-10	-1.20306
122976677	chr3:122976677:T:C	2.74599e-16	-2.04925	-1.30932	1.52449e-08	-2.03148	-1.30745	1.37635e-05	-2.07377	-1.30933
122976805	chr3:122976805:T:C	2.73289e-15	-3.25008e-10	-1.06077	1.58993e-07	-3.25008e-10	-0.994312	0.000145654	-3.25008e-10	-1.02388
122976820	chr3:122976820:C:T	3.02793e-16	-2.00994	-1.2509	1.59327e-08	-2.066	-1.2288	1.44848e-05	-2.08752	-1.24449
122976847	chr3:122976847:C:T	2.96445e-16	-2.0206	-1.26142	1.58313e-08	-2.05975	-1.24144	1.43455e-05	-2.08598	-1.2557
122976966	chr3:122976966:C:T	1.24335e-15	-0.606755	-1.24156	2.94696e-08	-1.45773	-1.22208	2.23423e-05	-1.66277	-1.23587
122977087	chr3:122977087:C:T	5.75093e-15	-3.25008e-10	-0.316765	4.42655e-07	-3.25008e-10	0.0296191	0.000387632	-3.25008e-10	-0.0450573
122977164	chr3:122977164:G:A	2.73327e-16	-2.05395	-1.30926	1.52974e-08	-2.02754	-1.30795	1.37973e-05	-2.07133	-1.30931
122977415	chr3:122977415:T:C	3.71992e-15	0.522187	-1.27461	3.6143e-08	-1.19156	-1.28413	3.09604e-05	-1.2725	-1.2999
122977629	chr3:122977629:C:A	3.24242e-15	-3.25008e-10	-0.889807	1.66105e-07	-3.25008e-10	-0.950554	0.000159276	-3.25008e-10	-0.934479
122978041	chr3:122978041:G:C	3.13386e-16	-1.92909	-1.29736	1.45253e-08	-2.08241	-1.30488	1.3738e-05	-2.08682	-1.29813
122978058	chr3:122978058:A:AC	9.81428e-16	-2.08487	-3.18434e-10	5.86148e-08	-1.99219	-3.18434e-10	6.02261e-05	-1.90701	-3.18434e-10
122978111	chr3:122978111:T:A	1.22168e-15	-0.594383	-1.27151	1.89286e-08	-1.8381	-1.28439	1.95617e-05	-1.79349	-1.23805
122978140	chr3:122978140:G:A	1.49021e-15	-0.390607	-1.27661	2.847e-08	-1.43473	-1.2796	2.48712e-05	-1.54857	-1.24284
122978142	chr3:122978142:C:A	3.61125e-16	-1.77803	-1.30663	1.46013e-08	-2.08109	-1.30097	1.42298e-05	-2.04563	-1.30415
122978483	chr3:122978483:T:C	3.03231e-16	-1.95042	-1.30897	1.45423e-08	-2.07749	-1.30862	1.35674e-05	-2.08834	-1.3091
122978750	chr3:122978750:G:A	2.7403e-15	-3.25008e-10	-1.05806	1.52738e-07	-3.25008e-10	-1.03445	0.000138496	-3.25008e-10	-1.07427
122978753	chr3:122978753:T:C	1.36531e-15	-0.844392	-0.910351	2.21006e-08	-1.93797	-1.0296	2.56461e-05	-1.91674	-0.843983
122978841	chr3:122978841:A:C	3.14754e-16	-1.91284	-1.30925	1.44494e-08	-2.08454	-1.30798	1.35974e-05	-2.08593	-1.30931
122979245	chr3:122979245:G:A	3.07515e-16	-1.9575	-1.28786	1.47318e-08	-2.07469	-1.29848	1.38428e-05	-2.08842	-1.28893
122979567	chr3:122979567:A:G	1.15976e-15	-0.613154	-1.30476	1.75073e-08	-1.89497	-1.30558	1.77588e-05	-1.81915	-1.30908
122979616	chr3:122979616:A:G	1.16357e-15	-0.61911	-1.29552	1.76339e-08	-1.89672	-1.29663	1.77327e-05	-1.82156	-1.30814
122979687	chr3:122979687:A:G	3.38383e-15	0.449318	-1.29644	3.40147e-08	-1.233	-1.30338	2.95462e-05	-1.31024	-1.30892
122979914	chr3:122979914:C:T	1.30268e-15	-0.646177	-1.15553	2.0015e-08	-1.91338	-1.15331	2.19825e-05	-1.84324	-1.07163
122980304	chr3:122980304:T:C	3.22811e-16	-1.89004	-1.30678	1.45586e-08	-2.08329	-1.30169	1.36648e-05	-2.08558	-1.30472
122980409	chr3:122980409:G:A	4.58056e-15	-3.25008e-10	-0.544306	1.95594e-07	-3.25008e-10	-0.78713	0.000220559	-3.25008e-10	-0.608948
122980830	chr3:122980830:C:T	3.24207e-15	-3.25008e-10	-0.889916	1.661e-07	-3.25008e-10	-0.95058	0.000159291	-3.25008e-10	-0.93438
122980866	chr3:122980866:C:T	4.75523e-15	-3.25008e-10	-0.506882	2.02465e-07	-3.25008e-10	-0.752604	0.000228582	-3.25008e-10	-0.573222
122980973	chr3:122980973:G:A	1.21246e-15	-1.87348	-3.18434e-10	1.58309e-07	-0.998621	-3.18434e-10	0.000122415	-1.1977	-3.18434e-10
122981650	chr3:122981650:T:C	6.57623e-16	-1.185	-1.30025	1.54252e-08	-2.04294	-1.28422	1.47318e-05	-2.00847	-1.30664
122981700	chr3:122981700:T:G	2.90028e-15	-3.25008e-10	-1.00132	1.69918e-07	-3.25008e-10	-0.927856	0.000155221	-3.25008e-10	-0.960268
122982147	chr3:122982147:A:G	4.28253e-16	-1.90393	-1.01023	2.31504e-08	-1.90188	-1.01928	2.19352e-05	-1.93175	-0.985269
122982784	chr3:122982784:C:T	4.73641e-15	-3.25008e-10	-0.510847	3.52968e-07	-3.25008e-10	-0.196795	0.00031093	-3.25008e-10	-0.265546
122982943	chr3:122982943:T:C	1.35991e-15	-0.490994	-1.26771	3.40428e-08	-1.28628	-1.24927	2.48328e-05	-1.52509	-1.26786
122983044	chr3:122983044:T:A	2.1541e-15	-3.25008e-10	-1.29875	1.23159e-07	-3.25008e-10	-1.24969	0.000113397	-3.25008e-10	-1.27422
122983360	chr3:122983360:T:A	1.19029e-14	1.63193	-1.22128	4.8323e-08	-0.966097	-1.21917	3.71328e-05	-1.23142	-1.1592
122983475	chr3:122983475:A:G	2.13719e-15	-3.25008e-10	-1.30663	1.16837e-07	-3.25008e-10	-1.30239	0.000109573	-3.25008e-10	-1.30852
122983547	chr3:122983547:C:G	3.95813e-15	-3.25008e-10	-0.690355	2.84984e-07	-3.25008e-10	-0.410739	0.000250572	-3.25008e-10	-0.48137
122983621	chr3:122983621:G:A	2.13163e-15	-3.25008e-10	-1.30924	1.16103e-07	-3.25008e-10	-1.30869	0.000109647	-3.25008e-10	-1.30784
122983858	chr3:122983858:C:A	4.44827e-15	-3.25008e-10	-0.573611	1.90348e-07	-3.25008e-10	-0.814317	0.000212332	-3.25008e-10	-0.646962
122984075	chr3:122984075:C:G	2.33919e-15	-3.25008e-10	-1.21632	1.25271e-07	-3.25008e-10	-1.23269	0.00011826	-3.25008e-10	-1.23223
122984143	chr3:122984143:T:C	2.17195e-15	-3.25008e-10	-1.2905	1.25606e-07	-3.25008e-10	-1.23002	0.000113226	-3.25008e-10	-1.27573
122984371	chr3:122984371:G:A	2.28231e-15	-3.25008e-10	-1.24094	1.25796e-07	-3.25008e-10	-1.22851	0.000116255	-3.25008e-10	-1.24933
122984494	chr3:122984494:C:G	1.22759e-14	1.68196	-1.24045	1.93073e-08	-1.86621	-1.23648	2.1435e-05	-1.77597	-1.16412
122984630	chr3:122984630:T:C	3.57672e-15	-0.791682	-3.18434e-10	1.11665e-07	-1.34767	-3.18434e-10	0.000118025	-1.23422	-3.18434e-10
122984956	chr3:122984956:A:T	1.78564e-15	-0.193951	-1.2924	1.81842e-08	-1.85577	-1.30686	1.87286e-05	-1.77505	-1.30002
122985303	chr3:122985303:G:A	3.36189e-16	-1.92545	-1.23076	1.86663e-08	-1.89511	-1.24134	1.78782e-05	-1.89672	-1.22481
122985341	chr3:122985341:T:G	5.26468e-15	-0.892164	0.487058	9.68895e-08	-2.0218	0.532204	9.90823e-05	-2.00117	0.592002
122986174	chr3:122986174:G:A	3.26546e-15	-3.25008e-10	-0.882727	1.83285e-07	-3.25008e-10	-0.85213	0.000163989	-3.25008e-10	-0.905314
122987223	chr3:122987223:A:C	2.23412e-15	-3.25008e-10	-1.26228	1.18095e-07	-3.25008e-10	-1.29168	0.000115218	-3.25008e-10	-1.25829
122987767	chr3:122987767:G:A	1.90687e-15	-1.42066	-3.18434e-10	1.07529e-07	-1.38541	-3.18434e-10	9.83253e-05	-1.41683	-3.18434e-10
122987921	chr3:122987921:G:A	4.18282e-14	-3.25008e-10	1.66744	2.19245e-06	-3.25008e-10	1.6296	0.002489	-3.25008e-10	1.81452
122988041	chr3:122988041:A:G	1.17995e-15	-0.799182	-1.10147	4.6764e-08	-1.072	-1.14606	3.80141e-05	-1.27232	-1.09484
122988404	chr3:122988404:T:G	2.28138e-15	-3.25008e-10	-1.24135	1.25792e-07	-3.25008e-10	-1.22854	0.000116203	-3.25008e-10	-1.24977
122988586	chr3:122988586:C:T	2.66938e-16	-2.08698	-1.29989	2.31348e-08	-1.62506	-1.29677	1.94874e-05	-1.72927	-1.30608
122988605	chr3:122988605:A:G	1.79788e-15	-0.313259	-1.16626	1.89384e-08	-1.99719	-1.12479	1.73633e-05	-1.93363	-1.21713
122989428	chr3:122989428:C:T	1.62941e-15	-1.57791	-3.18434e-10	5.97042e-08	-1.97377	-3.18434e-10	5.87464e-05	-1.93189	-3.18434e-10
122989442	chr3:122989442:C:G	6.62789e-15	1.12014	-1.29498	2.91233e-08	-1.39199	-1.29965	3.86181e-05	-1.04419	-1.30721
122989462	chr3:122989462:G:C	2.39517e-15	-3.25008e-10	-1.19267	1.30512e-07	-3.25008e-10	-1.1917	0.000118732	-3.25008e-10	-1.22825
122989673	chr3:122989673:C:T	7.01542e-15	-3.25008e-10	-0.118017	3.77148e-07	-3.25008e-10	-0.130534	0.000383674	-3.25008e-10	-0.0553229
122989752	chr3:122989752:G:A	2.54631e-15	-3.25008e-10	-1.13148	1.18271e-07	-3.25008e-10	-1.2902	0.000126056	-3.25008e-10	-1.16839
122990180	chr3:122990180:A:G	2.23822e-15	-3.25008e-10	-1.26045	1.21259e-07	-3.25008e-10	-1.26524	0.000116343	-3.25008e-10	-1.24858
122990184	chr3:122990184:C:T	2.89954e-15	-3.25008e-10	-1.00158	1.63553e-07	-3.25008e-10	-0.966037	0.000143152	-3.25008e-10	-1.04121
122990286	chr3:122990286:G:A	7.91119e-15	-3.25008e-10	0.00215074	5.12849e-07	-3.25008e-10	0.176809	0.000456048	-3.25008e-10	0.117484
122990395	chr3:122990395:C:T	2.14324e-15	-3.25008e-10	-1.30381	1.16982e-07	-3.25008e-10	-1.30115	0.00010993	-3.25008e-10	-1.30527
122991006	chr3:122991006:C:T	3.63602e-15	0.529637	-1.30487	2.21352e-08	-1.66502	-1.30098	2.43929e-05	-1.50269	-1.30813
122991125	chr3:122991125:G:A	2.97713e-16	-2.08843	-1.18932	2.48387e-08	-1.67902	-1.17175	2.03655e-05	-1.77074	-1.22053
122991303	chr3:122991303:G:A	2.65329e-15	-3.25008e-10	-1.09033	1.32193e-07	-3.25008e-10	-1.17891	0.000129401	-3.25008e-10	-1.1422
122991499	chr3:122991499:GA:G	3.61123e-15	-0.575856	-0.206222	1.33576e-07	-0.845142	-0.323359	0.000123489	-1.04618	-0.14278
122991865	chr3:122991865:A:G	2.20079e-15	-3.25008e-10	-1.27731	1.1904e-07	-3.25008e-10	-1.28372	0.000113522	-3.25008e-10	-1.27312
122991970	chr3:122991970:G:A	2.45614e-15	-0.338346	-0.829191	9.33921e-08	-0.654185	-0.87218	7.58478e-05	-0.889275	-0.787111
122992118	chr3:122992118:T:C	3.56831e-15	-3.25008e-10	-0.794034	1.87904e-07	-3.25008e-10	-0.827239	0.00017665	-3.25008e-10	-0.830942
122992321	chr3:122992321:C:T	2.13443e-15	-3.25008e-10	-1.30793	1.16076e-07	-3.25008e-10	-1.30893	0.000109733	-3.25008e-10	-1.30706
122992466	chr3:122992466:G:A	4.13985e-16	-1.76557	-1.18248	1.75033e-08	-2.00625	-1.19453	1.60527e-05	-1.99913	-1.23011
122992497	chr3:122992497:T:C	2.0745e-15	-0.442139	-0.894268	2.6195e-08	-1.9774	-0.820199	2.08844e-05	-1.96959	-0.996526
122992803	chr3:122992803:G:A	2.13257e-15	-3.25008e-10	-1.3088	1.16135e-07	-3.25008e-10	-1.30842	0.000109551	-3.25008e-10	-1.30873
122992888	chr3:122992888:CAGGCAGCAGCTGGGCTCTCCCACTCCTTGCCCCCAGCGACAGA:C	2.15063e-15	-3.25008e-10	-1.30037	1.17334e-07	-3.25008e-10	-1.29815	0.000112136	-3.25008e-10	-1.2854
122993199	chr3:122993199:G:A	3.95636e-16	-1.86118	-1.13221	2.29758e-08	-1.78749	-1.14124	2.18917e-05	-1.7975	-1.12151
122993297	chr3:122993297:T:A	4.13307e-15	-3.25008e-10	-0.647107	2.36277e-07	-3.25008e-10	-0.598167	0.000211539	-3.25008e-10	-0.650707
122993392	chr3:122993392:C:G	3.86871e-16	-1.84835	-1.16744	2.25305e-08	-1.77278	-1.17552	2.14234e-05	-1.7829	-1.15773
122993684	chr3:122993684:G:A	6.05245e-16	-1.30066	-1.26759	1.47099e-08	-2.08804	-1.28661	1.48124e-05	-2.06164	-1.24801
122993877	chr3:122993877:GT:G	2.25288e-15	-3.25008e-10	-1.25392	1.23143e-07	-3.25008e-10	-1.24983	0.000119385	-3.25008e-10	-1.22276
122993883	chr3:122993883:G:A	2.68889e-15	-3.25008e-10	-1.077	1.56606e-07	-3.25008e-10	-1.00944	0.000139737	-3.25008e-10	-1.06536
122994198	chr3:122994198:C:A	3.59997e-16	-1.81751	-1.27028	2.1276e-08	-1.7416	-1.264	1.97243e-05	-1.75833	-1.26493
122994267	chr3:122994267:G:A	7.28228e-16	-1.99705	-0.386215	3.60217e-08	-2.0838	-0.395246	3.65205e-05	-2.08066	-0.326576
122994284	chr3:122994284:C:T	7.1411e-16	-1.99608	-0.406769	3.52974e-08	-2.08367	-0.415693	3.57457e-05	-2.08087	-0.347817
122994320	chr3:122994320:T:G	9.2491e-15	-3.25008e-10	0.158399	4.76901e-07	-3.25008e-10	0.104136	0.000434858	-3.25008e-10	0.0699047
122994664	chr3:122994664:A:G	5.73068e-16	-1.49006	-1.13282	5.99359e-08	-0.912498	-1.0574	3.93175e-05	-1.15584	-1.17761
122995093	chr3:122995093:A:G	2.79136e-16	-2.0485	-1.29368	1.46805e-08	-2.08615	-1.2905	1.41905e-05	-2.05881	-1.29374
122995660	chr3:122995660:C:CAA	2.2298e-15	-0.204508	-1.05971	2.2751e-08	-1.92966	-1.0089	1.8973e-05	-1.91746	-1.14464
122995727	chr3:122995727:A:G	2.15367e-15	-3.25008e-10	-1.29895	1.17894e-07	-3.25008e-10	-1.29339	0.000110022	-3.25008e-10	-1.30443
122996043	chr3:122996043:A:G	2.43893e-15	-3.25008e-10	-1.17457	1.35928e-07	-3.25008e-10	-1.15105	0.000122166	-3.25008e-10	-1.19973
122996278	chr3:122996278:G:A	1.65704e-15	-1.56109	-3.18434e-10	5.36928e-08	-2.07989	-3.18434e-10	5.08836e-05	-2.07557	-3.18434e-10
122996815	chr3:122996815:G:A	2.9288e-15	0.279281	-1.27082	1.92089e-08	-1.83877	-1.26903	2.25612e-05	-1.67762	-1.21126
122996957	chr3:122996957:C:T	4.80397e-16	-2.04606	-0.753207	2.94431e-08	-1.94499	-0.735724	2.96856e-05	-1.92175	-0.692706
122997133	chr3:122997133:C:T	4.5569e-15	-3.25008e-10	-0.549484	2.531e-07	-3.25008e-10	-0.529387	0.000260069	-3.25008e-10	-0.444169
122997184	chr3:122997184:T:C	2.14271e-15	-3.25008e-10	-1.30406	1.16989e-07	-3.25008e-10	-1.30109	0.000109896	-3.25008e-10	-1.30558
122997457	chr3:122997457:C:T	3.46862e-15	0.409277	-1.23165	2.09348e-08	-1.79446	-1.2273	2.54584e-05	-1.6169	-1.15118
122997492	chr3:122997492:C:T	3.95775e-15	-3.25008e-10	-0.690452	2.11964e-07	-3.25008e-10	-0.706758	0.000225409	-3.25008e-10	-0.587198
122998305	chr3:122998305:C:T	2.14599e-15	-3.25008e-10	-1.30253	1.17322e-07	-3.25008e-10	-1.29825	0.000110061	-3.25008e-10	-1.30408
122998757	chr3:122998757:GTGAAAAGATACT:G	2.42134e-15	-3.25008e-10	-1.18181	1.33304e-07	-3.25008e-10	-1.17054	0.000128191	-3.25008e-10	-1.15159
122998996	chr3:122998996:G:A	1.14136e-13	-0.853602	3.52487	5.06513e-06	-1.28372	3.75069	0.00455182	-1.52559	3.94376
122999122	chr3:122999122:G:A	4.62113e-15	0.149542	-0.685031	3.3443e-08	-1.87496	-0.678364	4.5518e-05	-1.72352	-0.463492
122999174	chr3:122999174:A:G	9.37056e-14	-1.00417	3.4782	4.30569e-06	-1.39884	3.70336	0.00390921	-1.62901	3.89498
122999320	chr3:122999320:G:A	4.25269e-15	0.0686715	-0.687247	3.25751e-08	-1.8994	-0.680226	4.39457e-05	-1.75614	-0.466021
122999373	chr3:122999373:C:T	7.30192e-16	-2.03073	-0.349842	4.60394e-08	-1.9002	-0.333473	4.94702e-05	-1.83034	-0.273407
122999531	chr3:122999531:A:AG	5.28222e-16	-2.01687	-0.687495	3.31951e-08	-1.87629	-0.68448	3.52129e-05	-1.80269	-0.641013
122999640	chr3:122999640:A:G	4.25606e-15	-1.04339	0.42561	8.17372e-08	-2.08474	0.425076	0.000119758	-2.0738	0.854157
122999676	chr3:122999676:G:A	9.23477e-14	-1.05882	3.51825	4.29378e-06	-1.44168	3.74343	0.00393551	-1.6641	3.93678
122999900	chr3:122999900:T:C	8.16366e-16	-2.02491	-0.244106	5.18856e-08	-1.87176	-0.24237	6.24309e-05	-1.78274	-0.0883185
123000277	chr3:123000277:A:G	4.69828e-16	-2.05627	-0.765245	2.89448e-08	-1.94781	-0.749969	3.04256e-05	-1.88647	-0.703358
123000408	chr3:123000408:C:T	4.56029e-15	-3.25008e-10	-0.548741	2.31251e-07	-3.25008e-10	-0.61967	0.00024476	-3.25008e-10	-0.504837
123000529	chr3:123000529:C:T	4.76012e-16	-2.04951	-0.758929	2.95363e-08	-1.93402	-0.743531	3.11393e-05	-1.86996	-0.696686
123000581	chr3:123000581:C:T	3.75297e-15	-3.25008e-10	-0.743579	1.97871e-07	-3.25008e-10	-0.775555	0.000201568	-3.25008e-10	-0.69899
123000696	chr3:123000696:G:A	4.6888e-16	-2.05701	-0.766522	2.88638e-08	-1.94935	-0.751229	3.0331e-05	-1.88825	-0.704698
123000755	chr3:123000755:T:G	4.53771e-16	-1.82948	-1.02681	2.67409e-08	-1.75415	-1.02283	2.52516e-05	-1.7643	-1.01192
123000881	chr3:123000881:G:A	9.86914e-15	1.15248	-0.929192	4.24982e-08	-1.41463	-0.899081	6.09574e-05	-1.07611	-0.818826
123000976	chr3:123000976:G:A	1.27398e-15	-1.97295	0.148964	8.17925e-08	-1.80054	0.141559	9.536e-05	-1.7157	0.268245
123001115	chr3:123001115:G:A	4.00639e-16	-1.72066	-1.26016	5.89201e-08	-0.721183	-1.26581	6.97223e-05	-0.480235	-1.28036
123001122	chr3:123001122:G:T	2.52938e-15	-3.25008e-10	-1.13815	1.34608e-07	-3.25008e-10	-1.16081	0.000132164	-3.25008e-10	-1.12107
123001295	chr3:123001295:G:A	2.80497e-15	-3.25008e-10	-1.03473	1.48024e-07	-3.25008e-10	-1.0658	0.000152685	-3.25008e-10	-0.976737
123001302	chr3:123001302:C:G	4.39934e-16	-1.69201	-1.19525	1.58884e-08	-2.07851	-1.21907	1.54245e-05	-2.07356	-1.1956
123001383	chr3:123001383:C:T	3.00003e-15	-3.25008e-10	-0.967504	1.58285e-07	-3.25008e-10	-0.998772	0.000158128	-3.25008e-10	-0.941709
123001761	chr3:123001761:G:A	1.35683e-15	-1.76098	-3.18434e-10	6.35135e-08	-1.91192	-3.18434e-10	5.238e-05	-2.04659	-3.18434e-10
123001860	chr3:123001860:A:G	5.05872e-16	-2.05206	-0.695544	3.07264e-08	-1.9408	-0.697251	3.30203e-05	-1.87738	-0.630616
123001920	chr3:123001920:T:C	2.73348e-15	-3.25008e-10	-1.06055	1.44916e-07	-3.25008e-10	-1.08702	0.000143445	-3.25008e-10	-1.03916
123002151	chr3:123002151:A:G	4.17446e-16	-2.02957	-0.910155	2.64204e-08	-1.89342	-0.895612	2.78708e-05	-1.8213	-0.856229
123002230	chr3:123002230:A:G	3.2864e-16	-2.05516	-1.12376	1.96949e-08	-1.94293	-1.13988	2.07712e-05	-1.87564	-1.0959
123002502	chr3:123002502:C:T	7.38727e-15	-0.909108	0.84274	2.84469e-07	-1.30066	0.888113	0.00024099	-1.50827	0.987909
123002695	chr3:123002695:G:A	4.11383e-16	-1.96682	-0.98754	1.95565e-08	-2.08639	-1.00347	1.71723e-05	-2.08812	-1.0737
123002898	chr3:123002898:C:G	4.09467e-16	-1.76749	-1.19154	2.40318e-08	-1.68233	-1.20146	2.27937e-05	-1.69379	-1.18484
123002967	chr3:123002967:T:C	1.72608e-14	-3.25008e-10	0.782311	8.84297e-07	-3.25008e-10	0.721621	0.000965094	-3.25008e-10	0.867111
123003137	chr3:123003137:C:T	4.07759e-15	-1.40534	0.744719	1.48848e-07	-1.7255	0.665254	0.000141726	-1.86219	0.810976
123003138	chr3:123003138:A:G	5.78372e-16	-2.06559	-0.54808	3.00132e-08	-2.0744	-0.587134	3.09861e-05	-2.02651	-0.545071
123003452	chr3:123003452:A:G	7.13391e-15	-3.25008e-10	-0.101268	4.95717e-07	-3.25008e-10	0.142833	0.000443826	-3.25008e-10	0.0903176
123003540	chr3:123003540:A:G	2.5871e-15	-3.25008e-10	-1.11559	1.39463e-07	-3.25008e-10	-1.12538	0.000143881	-3.25008e-10	-1.03613
123003609	chr3:123003609:C:T	4.69597e-16	-1.52586	-1.29615	1.467e-08	-2.08741	-1.28995	1.44134e-05	-2.03081	-1.30615
123003791	chr3:123003791:G:A	7.88872e-15	-3.25008e-10	-0.000693699	5.53807e-07	-3.25008e-10	0.253645	0.000494166	-3.25008e-10	0.197757
123004083	chr3:123004083:C:T	2.26489e-15	-0.0523778	-1.19622	1.85629e-08	-1.93065	-1.21136	2.15109e-05	-1.80808	-1.12848
123004344	chr3:123004344:G:A	1.31368e-15	-0.820855	-0.97244	1.90905e-08	-2.04591	-1.06807	1.99991e-05	-2.01192	-0.997507
123004589	chr3:123004589:T:C	2.6581e-15	-3.25008e-10	-1.08851	1.4285e-07	-3.25008e-10	-1.10138	0.000145362	-3.25008e-10	-1.02589
123004655	chr3:123004655:G:T	5.94644e-14	2.68658	-0.667327	2.99796e-07	0.300794	-0.660865	0.000227349	0.232991	-0.81162
123004720	chr3:123004720:G:T	8.13757e-15	-0.94081	0.971174	3.02636e-07	-1.33987	0.989232	0.000264522	-1.54104	1.11385
123004894	chr3:123004894:C:T	2.68958e-15	-3.25008e-10	-1.07674	1.44528e-07	-3.25008e-10	-1.0897	0.000147323	-3.25008e-10	-1.01248
123004946	chr3:123004946:G:A	7.52001e-15	-0.962461	0.913901	2.80569e-07	-1.35812	0.93177	0.000245383	-1.55687	1.05458
123005055	chr3:123005055:T:C	8.37107e-15	-0.887694	0.946348	3.07743e-07	-1.29832	0.964414	0.000267222	-1.50538	1.08834
123005314	chr3:123005314:T:C	6.57181e-16	-1.71617	-0.769753	2.91044e-08	-1.93187	-0.760409	2.59979e-05	-2.04054	-0.706557
123005384	chr3:123005384:A:C	7.82392e-15	-0.941689	0.932748	2.90623e-07	-1.34145	0.950304	0.000253735	-1.54271	1.07388
123006047	chr3:123006047:C:G	2.77752e-15	-0.843689	-0.200881	8.83648e-08	-1.31791	-0.263784	7.42815e-05	-1.52174	-0.175512
123006094	chr3:123006094:A:G	8.30611e-15	0.562444	-0.51158	1.8892e-07	-0.383079	-0.438768	0.000116038	-0.59215	-0.659046
123006178	chr3:123006178:G:A	2.43181e-15	-3.25008e-10	-1.17749	1.30846e-07	-3.25008e-10	-1.18915	0.0001265	-3.25008e-10	-1.16487
123006247	chr3:123006247:G:A	6.45301e-15	-3.25008e-10	-0.20158	3.33458e-07	-3.25008e-10	-0.253654	0.000347123	-3.25008e-10	-0.155435
123006674	chr3:123006674:C:A	8.15538e-15	-0.903879	0.93643	3.01151e-07	-1.30999	0.954428	0.000261637	-1.51589	1.07773
123006783	chr3:123006783:C:T	1.05151e-14	-3.25008e-10	0.286684	4.9065e-07	-3.25008e-10	0.13256	0.000565836	-3.25008e-10	0.33319
123006859	chr3:123006859:T:C	6.5382e-16	-2.0206	-0.470453	3.39304e-08	-2.08622	-0.452641	3.30899e-05	-2.08137	-0.42452
123007114	chr3:123007114:G:A	6.08067e-16	-2.06838	-0.495216	3.47152e-08	-2.00766	-0.508334	3.75046e-05	-1.95049	-0.430158
123007163	chr3:123007163:C:T	1.15991e-15	-1.91778	-3.18434e-10	5.57378e-08	-2.04251	-3.18434e-10	5.71787e-05	-1.95893	-3.18434e-10
123007166	chr3:123007166:G:A	1.37456e-15	-0.491044	-1.25695	1.70427e-08	-1.99307	-1.23438	1.5324e-05	-1.98775	-1.28794
123007197	chr3:123007197:C:T	7.9643e-15	-1.00121	1.01005	3.00072e-07	-1.38906	1.02991	0.000263748	-1.58347	1.15335
123007221	chr3:123007221:T:C	7.76047e-15	-1.00067	0.983587	2.92412e-07	-1.38857	1.00356	0.000256852	-1.5831	1.12649
123007280	chr3:123007280:C:G	3.59549e-15	-0.947389	0.160942	1.29878e-07	-1.37081	0.174236	0.000108872	-1.57111	0.256167
123007460	chr3:123007460:A:T	1.08099e-15	-2.08267	0.0944175	6.25584e-08	-2.05082	0.123744	6.44548e-05	-2.03098	0.191832
123007549	chr3:123007549:T:G	2.18847e-15	-3.25008e-10	-1.28292	1.19714e-07	-3.25008e-10	-1.27806	0.000112545	-3.25008e-10	-1.28176
123007577	chr3:123007577:T:C	6.08595e-16	-2.05799	-0.504739	3.50913e-08	-1.98723	-0.51799	3.81585e-05	-1.92406	-0.439301
123007801	chr3:123007801:T:G	8.34895e-15	-0.922547	0.978555	3.09687e-07	-1.3258	0.998193	0.000269721	-1.52922	1.12149
123008038	chr3:123008038:A:C	5.50173e-16	-2.03121	-0.632437	2.87338e-08	-2.08807	-0.617024	2.787e-05	-2.07557	-0.60199
123008260	chr3:123008260:T:C	9.36407e-15	-3.25008e-10	0.170752	6.11241e-07	-3.25008e-10	0.352319	0.000563417	-3.25008e-10	0.328905
123008666	chr3:123008666:T:C	1.11393e-15	-1.95823	-3.18434e-10	5.42037e-08	-2.07042	-3.18434e-10	5.14153e-05	-2.06518	-3.18434e-10
123008688	chr3:123008688:A:T	6.76952e-15	-3.25008e-10	-0.153697	3.49706e-07	-3.25008e-10	-0.206079	0.000364574	-3.25008e-10	-0.106386
123008700	chr3:123008700:A:G	6.71936e-16	-2.06548	-0.398237	3.84944e-08	-1.99973	-0.41293	4.19225e-05	-1.94002	-0.329273
123008822	chr3:123008822:A:T	8.87783e-15	-3.25008e-10	0.11743	4.37124e-07	-3.25008e-10	0.0170457	0.000474461	-3.25008e-10	0.157066
123008911	chr3:123008911:G:C	1.60983e-14	-3.25008e-10	0.712585	8.25651e-07	-3.25008e-10	0.653	0.000898145	-3.25008e-10	0.795217
123008914	chr3:123008914:G:T	6.86939e-16	-2.06787	-0.373767	3.92345e-08	-2.00488	-0.388732	4.27208e-05	-1.94651	-0.303923
123009148	chr3:123009148:G:C	2.88319e-15	-3.25008e-10	-1.00723	1.54823e-07	-3.25008e-10	-1.02089	0.000159318	-3.25008e-10	-0.934216
123009155	chr3:123009155:A:G	2.16925e-15	-3.25008e-10	-1.29175	1.17541e-07	-3.25008e-10	-1.29638	0.000113461	-3.25008e-10	-1.27366
123009610	chr3:123009610:A:G	5.55522e-15	-1.04229	0.690898	2.11331e-07	-1.42308	0.713338	0.000183358	-1.61525	0.821573
123009615	chr3:123009615:A:G	9.46309e-15	-3.25008e-10	0.181272	4.85022e-07	-3.25008e-10	0.121022	0.000510419	-3.25008e-10	0.230116
123009645	chr3:123009645:G:C	2.81535e-15	-3.25008e-10	-1.03104	1.51089e-07	-3.25008e-10	-1.04531	0.000145387	-3.25008e-10	-1.02572
123009731	chr3:123009731:G:C	3.47057e-16	-2.02181	-1.10259	1.74993e-08	-2.08828	-1.11273	1.66482e-05	-2.05917	-1.13364
123010242	chr3:123010242:A:G	8.27854e-15	1.16995	-1.12241	3.04951e-08	-1.55706	-1.08855	2.63464e-05	-1.55141	-1.18238
123010302	chr3:123010302:C:A	6.29483e-15	-3.25008e-10	-0.226399	3.24488e-07	-3.25008e-10	-0.280923	0.00033845	-3.25008e-10	-0.18074
123010579	chr3:123010579:G:A	8.78904e-15	1.35967	-1.25229	2.87266e-08	-1.47379	-1.23155	2.63268e-05	-1.45834	-1.27619
123010766	chr3:123010766:C:T	6.44552e-15	0.455036	-0.657778	3.76284e-08	-1.82952	-0.60589	2.98216e-05	-1.83378	-0.776101
123010883	chr3:123010883:T:C	2.05431e-15	-1.34619	-3.18434e-10	5.61647e-08	-2.03488	-3.18434e-10	5.54208e-05	-1.99016	-3.18434e-10
123010892	chr3:123010892:C:T	4.06092e-16	-2.08589	-0.881416	2.29338e-08	-2.07262	-0.857937	2.03975e-05	-2.05445	-0.935257
123010931	chr3:123010931:C:T	1.04876e-15	-1.33548	-0.683038	3.73897e-08	-1.73108	-0.710692	3.05457e-05	-1.88398	-0.701909
123010932	chr3:123010932:A:G	7.993e-15	1.11015	-1.09771	3.05586e-08	-1.58193	-1.0616	2.62065e-05	-1.5772	-1.1619
123011012	chr3:123011012:G:A	3.04065e-15	0.327281	-1.28134	1.9382e-08	-1.81189	-1.28693	2.25109e-05	-1.62808	-1.26303
123011426	chr3:123011426:G:A	3.0201e-15	-3.25008e-10	-0.960836	1.61748e-07	-3.25008e-10	-0.977133	0.000156268	-3.25008e-10	-0.95354
123011832	chr3:123011832:T:C	2.15386e-15	-3.25008e-10	-1.29887	1.16882e-07	-3.25008e-10	-1.30201	0.000109829	-3.25008e-10	-1.30619
123012063	chr3:123012063:G:A	7.13044e-15	0.978826	-1.08058	3.0337e-08	-1.60767	-1.04313	2.5796e-05	-1.60734	-1.14755
123012066	chr3:123012066:G:A	7.69783e-16	-1.46548	-0.862296	3.1227e-08	-1.76799	-0.853893	2.61529e-05	-1.93708	-0.80407
123012141	chr3:123012141:G:A	2.37735e-15	-3.25008e-10	-1.20014	1.30338e-07	-3.25008e-10	-1.19304	0.000117908	-3.25008e-10	-1.23521
123012738	chr3:123012738:G:A	1.11625e-14	0.920773	-0.57434	5.01498e-08	-1.6316	-0.516554	4.83074e-05	-1.49545	-0.63208
123013341	chr3:123013341:A:G	5.81364e-15	-3.25008e-10	-0.305921	3.3696e-07	-3.25008e-10	-0.243209	0.000295077	-3.25008e-10	-0.317879
123013611	chr3:123013611:C:T	3.45862e-15	-3.25008e-10	-0.825257	1.78549e-07	-3.25008e-10	-0.878311	0.000168268	-3.25008e-10	-0.879557
123013777	chr3:123013777:C:T	3.75982e-15	-3.25008e-10	-0.741757	2.1089e-07	-3.25008e-10	-0.711835	0.000202371	-3.25008e-10	-0.695012
123014236	chr3:123014236:G:A	6.75475e-16	-1.17984	-1.27863	1.60765e-08	-2.0235	-1.26232	1.84098e-05	-1.8168	-1.27543
123014766	chr3:123014766:A:G	2.14682e-15	-3.25008e-10	-1.30214	1.16626e-07	-3.25008e-10	-1.3042	0.000111414	-3.25008e-10	-1.29186
123015087	chr3:123015087:G:A	4.01118e-15	-3.25008e-10	-0.677043	2.01225e-07	-3.25008e-10	-0.75875	0.000209393	-3.25008e-10	-0.660901
123015295	chr3:123015295:C:T	2.07866e-15	-1.3344	-3.18434e-10	5.3665e-08	-2.08041	-3.18434e-10	5.17793e-05	-2.05813	-3.18434e-10
123016324	chr3:123016324:G:A	2.77248e-15	-3.25008e-10	-1.04638	1.55686e-07	-3.25008e-10	-1.01533	0.000140455	-3.25008e-10	-1.06023
123016533	chr3:123016533:G:C	2.67937e-15	-3.25008e-10	-1.08055	1.47265e-07	-3.25008e-10	-1.07094	0.000143334	-3.25008e-10	-1.03993
123016735	chr3:123016735:TG:T	4.29831e-16	-1.72925	-1.18124	2.3783e-08	-1.70039	-1.19381	2.25269e-05	-1.71556	-1.17484
123016883	chr3:123016883:C:G	1.45589e-15	-1.69051	-3.18434e-10	8.24135e-08	-1.65142	-3.18434e-10	7.65246e-05	-1.6675	-3.18434e-10
123017016	chr3:123017016:T:C	7.24826e-15	1.19108	-1.27645	2.51621e-08	-1.57498	-1.26285	2.29436e-05	-1.5725	-1.29957
123017163	chr3:123017163:C:T	2.31115e-15	-3.25008e-10	-1.22838	1.28042e-07	-3.25008e-10	-1.21081	0.000117335	-3.25008e-10	-1.24008
123017236	chr3:123017236:C:T	1.58002e-14	-3.25008e-10	0.693892	8.0596e-07	-3.25008e-10	0.628862	0.000880095	-3.25008e-10	0.774915
123017259	chr3:123017259:G:A	3.30011e-15	-3.25008e-10	-0.872173	1.72185e-07	-3.25008e-10	-0.914602	0.000184328	-3.25008e-10	-0.788397
123017278	chr3:123017278:G:A	9.35295e-15	0.605843	-0.436278	5.11536e-08	-1.75464	-0.373695	4.53287e-05	-1.65145	-0.539727
123017438	chr3:123017438:T:C	2.13231e-15	-3.25008e-10	-1.30892	1.16157e-07	-3.25008e-10	-1.30823	0.000109567	-3.25008e-10	-1.30857
123017748	chr3:123017748:A:G	1.97293e-15	-1.38661	-3.18434e-10	5.32787e-08	-2.08764	-3.18434e-10	5.4247e-05	-2.01157	-3.18434e-10
123018331	chr3:123018331:A:T	6.21006e-15	0.985984	-1.22594	2.52086e-08	-1.63215	-1.20384	2.23787e-05	-1.62967	-1.26734
123018561	chr3:123018561:A:G	1.54966e-14	-3.25008e-10	0.67449	7.90676e-07	-3.25008e-10	0.609717	0.000863066	-3.25008e-10	0.755376
123019158	chr3:123019158:G:A	3.66242e-15	-3.25008e-10	-0.768004	2.04898e-07	-3.25008e-10	-0.740657	0.000182267	-3.25008e-10	-0.799641
123019460	chr3:123019460:A:G	1.32466e-15	-0.758252	-1.02672	2.10778e-08	-2.05519	-0.959756	1.69139e-05	-2.0535	-1.12348
123019935	chr3:123019935:A:G	5.40857e-15	0.864393	-1.24253	2.36804e-08	-1.6764	-1.22213	2.11802e-05	-1.67306	-1.27899
123019971	chr3:123019971:G:C	1.0831e-14	-3.25008e-10	0.316287	5.47432e-07	-3.25008e-10	0.242067	0.000601343	-3.25008e-10	0.394051
123020535	chr3:123020535:G:A	2.03967e-15	-1.35334	-3.18434e-10	5.36273e-08	-2.08111	-3.18434e-10	5.1626e-05	-2.06109	-3.18434e-10
123020538	chr3:123020538:A:G	7.70381e-15	-3.25008e-10	-0.0244118	4.02093e-07	-3.25008e-10	-0.0664877	0.000462066	-3.25008e-10	0.130593
123020544	chr3:123020544:G:A	2.8878e-15	-3.25008e-10	-1.00563	1.55068e-07	-3.25008e-10	-1.01931	0.000159564	-3.25008e-10	-0.932668
123020832	chr3:123020832:C:T	1.18018e-14	1.34482	-0.942695	3.89895e-08	-1.48917	-0.91071	3.31864e-05	-1.47878	-1.0242
123021630	chr3:123021630:C:T	5.21202e-15	0.850987	-1.26615	2.28702e-08	-1.68165	-1.25168	2.07694e-05	-1.67764	-1.29399
123022003	chr3:123022003:C:T	9.04766e-16	-1.51277	-0.653437	3.55883e-08	-1.85134	-0.63981	2.88087e-05	-1.97958	-0.664858
123022226	chr3:123022226:G:C	4.15783e-15	0.624825	-1.26596	2.10628e-08	-1.7642	-1.25147	1.91114e-05	-1.76095	-1.29388
123022537	chr3:123022537:G:A	1.58331e-14	1.49101	-0.795037	4.84405e-08	-1.42254	-0.7603	4.28297e-05	-1.38617	-0.861716
123022588	chr3:123022588:T:C	3.97175e-15	0.591669	-1.27859	2.26384e-08	-1.67203	-1.27149	2.69679e-05	-1.41709	-1.29338
123022700	chr3:123022700:G:A	2.62836e-15	-0.553663	-0.546104	8.1416e-08	-1.10864	-0.55496	6.23966e-05	-1.35556	-0.516046
123022942	chr3:123022942:G:A	7.62465e-16	-1.10434	-1.23299	1.59671e-08	-2.08839	-1.20425	1.40521e-05	-2.08802	-1.27433
123023165	chr3:123023165:C:T	1.58431e-14	1.44068	-0.744076	5.21789e-08	-1.40227	-0.70622	4.43986e-05	-1.36528	-0.846629
123023442	chr3:123023442:A:G	2.47366e-15	-3.25008e-10	-1.16043	1.36219e-07	-3.25008e-10	-1.14891	0.000125699	-3.25008e-10	-1.17123
123024235	chr3:123024235:G:A	8.14408e-15	-3.25008e-10	0.0311646	4.29854e-07	-3.25008e-10	0.000273811	0.000446013	-3.25008e-10	0.0952324
123024460	chr3:123024460:G:C	2.36594e-15	-3.25008e-10	-1.20495	1.31308e-07	-3.25008e-10	-1.18563	0.000121456	-3.25008e-10	-1.20556
123024498	chr3:123024498:G:A	8.92116e-15	-3.25008e-10	0.122299	4.7058e-07	-3.25008e-10	0.0907942	0.000489686	-3.25008e-10	0.18865
123024793	chr3:123024793:TATAG:T	2.14912e-15	-3.25008e-10	-1.30107	1.17327e-07	-3.25008e-10	-1.29821	0.000110269	-3.25008e-10	-1.30219
123025437	chr3:123025437:G:A	3.85102e-15	-0.564152	-0.153636	1.21746e-07	-1.11974	-0.141499	9.22516e-05	-1.36263	-0.11797
123026086	chr3:123026086:A:G	2.56836e-15	-3.25008e-10	-1.12286	1.36046e-07	-3.25008e-10	-1.15018	0.000137176	-3.25008e-10	-1.08385
123026991	chr3:123026991:G:A	2.11832e-15	-1.31551	-3.18434e-10	6.30271e-08	-1.91961	-3.18434e-10	6.91777e-05	-1.76844	-3.18434e-10
123027335	chr3:123027335:C:T	1.04656e-14	-3.25008e-10	0.28197	7.70321e-07	-3.25008e-10	0.583636	0.000677096	-3.25008e-10	0.512698
123027471	chr3:123027471:A:C	2.17163e-15	-3.25008e-10	-1.29065	1.18055e-07	-3.25008e-10	-1.29202	0.000111133	-3.25008e-10	-1.29439
123028382	chr3:123028382:G:C	2.61791e-15	-3.25008e-10	-1.10375	1.4298e-07	-3.25008e-10	-1.10046	0.000140568	-3.25008e-10	-1.05943
123028604	chr3:123028604:TGTTTACAA:T	3.00405e-15	-3.25008e-10	-0.966166	1.60607e-07	-3.25008e-10	-0.98421	0.000154682	-3.25008e-10	-0.963746
123028915	chr3:123028915:G:C	2.23042e-15	-3.25008e-10	-1.26394	1.28192e-07	-3.25008e-10	-1.20964	0.000117852	-3.25008e-10	-1.23569
123028920	chr3:123028920:A:G	2.45982e-15	-1.16604	-3.18434e-10	6.75044e-08	-1.85098	-3.18434e-10	7.68318e-05	-1.6635	-3.18434e-10
123029247	chr3:123029247:A:G	9.85718e-15	-3.25008e-10	0.222073	7.22687e-07	-3.25008e-10	0.519805	0.000634978	-3.25008e-10	0.448475
123029943	chr3:123029943:G:C	2.31944e-15	-3.25008e-10	-1.2248	1.28285e-07	-3.25008e-10	-1.20892	0.000119055	-3.25008e-10	-1.22553
123030200	chr3:123030200:C:G	3.74617e-15	-3.25008e-10	-0.745393	2.07259e-07	-3.25008e-10	-0.729205	0.000205275	-3.25008e-10	-0.680762
123030328	chr3:123030328:G:GT	2.16009e-15	-3.25008e-10	-1.29598	1.17192e-07	-3.25008e-10	-1.29935	0.000110778	-3.25008e-10	-1.29758
123030729	chr3:123030729:C:T	1.3197e-15	-1.78872	-3.18434e-10	7.3212e-08	-1.76981	-3.18434e-10	6.13322e-05	-1.88881	-3.18434e-10
123030827	chr3:123030827:A:C	9.92721e-15	-3.25008e-10	0.229152	7.27981e-07	-3.25008e-10	0.527103	0.000639942	-3.25008e-10	0.456263
123031163	chr3:123031163:G:T	7.52569e-15	-3.25008e-10	-0.0478044	3.95719e-07	-3.25008e-10	-0.0824664	0.000411524	-3.25008e-10	0.0147528
123031229	chr3:123031229:A:C	2.88871e-15	-3.25008e-10	-1.00532	1.54916e-07	-3.25008e-10	-1.02029	0.000149028	-3.25008e-10	-1.00098
123031304	chr3:123031304:C:T	2.90952e-15	-3.25008e-10	-0.998139	1.25273e-07	-3.25008e-10	-1.23268	0.000142122	-3.25008e-10	-1.04843
123031570	chr3:123031570:G:A	3.34178e-15	-3.25008e-10	-0.859623	1.84547e-07	-3.25008e-10	-0.845269	0.000181965	-3.25008e-10	-0.8013
123032184	chr3:123032184:C:G	3.23627e-15	-3.25008e-10	-0.891707	1.80364e-07	-3.25008e-10	-0.868195	0.000167025	-3.25008e-10	-0.886972
123032234	chr3:123032234:C:T	2.65563e-15	-3.25008e-10	-1.08945	1.4869e-07	-3.25008e-10	-1.06131	0.000135816	-3.25008e-10	-1.09381
123032792	chr3:123032792:T:C	2.50739e-15	-3.25008e-10	-1.14688	1.36219e-07	-3.25008e-10	-1.14891	0.000124062	-3.25008e-10	-1.18433
123033106	chr3:123033106:C:T	2.79795e-16	-2.0782	-1.26162	1.56166e-08	-2.04589	-1.26894	1.40978e-05	-2.0698	-1.2893
123033844	chr3:123033844:T:C	5.72181e-16	-1.57289	-1.05154	2.19626e-08	-1.92109	-1.05274	2.02441e-05	-2.00059	-0.996664
123033867	chr3:123033867:C:T	2.15229e-15	-3.25008e-10	-1.29959	1.17072e-07	-3.25008e-10	-1.30038	0.000111364	-3.25008e-10	-1.29231
123033905	chr3:123033905:C:G	5.39065e-15	-3.25008e-10	-0.381462	3.50243e-07	-3.25008e-10	-0.204546	0.00033444	-3.25008e-10	-0.192656
123033944	chr3:123033944:A:G	3.04389e-15	-3.25008e-10	-0.952991	1.72373e-07	-3.25008e-10	-0.91351	0.000155894	-3.25008e-10	-0.955937
123033946	chr3:123033946:G:T	2.14911e-15	-3.25008e-10	-1.30107	1.16914e-07	-3.25008e-10	-1.30174	0.000111152	-3.25008e-10	-1.29422
123033971	chr3:123033971:C:T	7.48213e-15	-3.25008e-10	-0.0536101	3.92251e-07	-3.25008e-10	-0.0912708	0.000409735	-3.25008e-10	0.0103962
123034583	chr3:123034583:T:C	3.36855e-15	-3.25008e-10	-0.851645	1.85971e-07	-3.25008e-10	-0.837579	0.000183486	-3.25008e-10	-0.792974
123034797	chr3:123034797:C:T	1.57527e-15	-0.605265	-1.00644	2.2208e-08	-2.02642	-0.936294	1.84113e-05	-1.99899	-1.09316
123035126	chr3:123035126:T:C	5.73455e-15	0.0963916	-0.416009	3.9645e-08	-1.94496	-0.438249	5.40887e-05	-1.85257	-0.161914
123035638	chr3:123035638:G:A	8.53808e-15	-3.25008e-10	0.0784086	4.47186e-07	-3.25008e-10	0.0398018	0.000469894	-3.25008e-10	0.147391
123035906	chr3:123035906:C:T	3.40657e-15	-3.25008e-10	-0.840421	1.74738e-07	-3.25008e-10	-0.899883	0.000173547	-3.25008e-10	-0.848665
123035972	chr3:123035972:A:G	3.90608e-16	-2.08832	-0.917862	2.96317e-08	-1.78423	-0.890094	3.33504e-05	-1.50723	-0.990814
123036017	chr3:123036017:A:G	2.71464e-15	-3.25008e-10	-1.06747	1.49353e-07	-3.25008e-10	-1.05686	0.000144499	-3.25008e-10	-1.03185
123036205	chr3:123036205:G:A	2.31046e-15	-3.25008e-10	-1.22868	1.27334e-07	-3.25008e-10	-1.21636	0.000118278	-3.25008e-10	-1.23208
123036928	chr3:123036928:T:C	1.78439e-15	-0.475168	-1.01188	2.26568e-08	-2.00154	-0.941167	1.88223e-05	-1.97205	-1.09803
123037296	chr3:123037296:C:T	6.72274e-15	-0.0197706	-0.140861	1.30052e-07	-1.08902	-0.10622	9.16692e-05	-1.15558	-0.33135
123037732	chr3:123037732:G:A	2.36879e-15	-3.25008e-10	-1.20375	1.26051e-07	-3.25008e-10	-1.22649	0.000124188	-3.25008e-10	-1.18332
123037802	chr3:123037802:T:C	2.13818e-15	-3.25008e-10	-1.30617	1.16611e-07	-3.25008e-10	-1.30433	0.000109552	-3.25008e-10	-1.30871
123037831	chr3:123037831:G:A	2.30262e-15	-3.25008e-10	-1.23208	1.24078e-07	-3.25008e-10	-1.24226	0.000116469	-3.25008e-10	-1.24749
123038325	chr3:123038325:C:G	4.08987e-15	-3.25008e-10	-0.657613	2.19117e-07	-3.25008e-10	-0.673566	0.000219592	-3.25008e-10	-0.613343
123038479	chr3:123038479:C:T	2.13789e-15	-3.25008e-10	-1.30631	1.16213e-07	-3.25008e-10	-1.30775	0.000109737	-3.25008e-10	-1.30703
123038755	chr3:123038755:T:A	2.21535e-15	-3.25008e-10	-1.27072	1.26867e-07	-3.25008e-10	-1.22003	0.000116753	-3.25008e-10	-1.24506
123038761	chr3:123038761:T:C	2.21535e-15	-3.25008e-10	-1.27072	1.26867e-07	-3.25008e-10	-1.22003	0.000116753	-3.25008e-10	-1.24506
123039095	chr3:123039095:G:A	2.59641e-15	-3.25008e-10	-1.112	1.37847e-07	-3.25008e-10	-1.13703	0.000134137	-3.25008e-10	-1.10626
123039281	chr3:123039281:C:G	9.84382e-16	-2.00701	-0.0748571	5.22238e-08	-2.08392	-0.0237184	4.88447e-05	-2.08726	-0.029204
123039352	chr3:123039352:T:C	2.61809e-15	-3.25008e-10	-1.10368	1.43279e-07	-3.25008e-10	-1.09838	0.00014656	-3.25008e-10	-1.01768
123039418	chr3:123039418:G:GGGACCAATAGTT	4.29772e-16	-2.07951	-0.831119	2.25838e-08	-2.00554	-0.940402	2.74779e-05	-1.89497	-0.796757
123039584	chr3:123039584:A:C	2.98657e-15	-3.25008e-10	-0.972001	1.66295e-07	-3.25008e-10	-0.949411	0.000146208	-3.25008e-10	-1.02008
123039890	chr3:123039890:G:A	1.18477e-15	-1.89658	-3.18434e-10	5.88308e-08	-1.98851	-3.18434e-10	5.0238e-05	-2.08834	-3.18434e-10
123039907	chr3:123039907:T:G	6.35417e-15	-3.25008e-10	-0.217016	3.32726e-07	-3.25008e-10	-0.255854	0.000342364	-3.25008e-10	-0.16924
123040085	chr3:123040085:C:T	1.29308e-15	-1.8091	-3.18434e-10	8.63022e-08	-1.60532	-3.18434e-10	9.28021e-05	-1.47465	-3.18434e-10
123040175	chr3:123040175:G:A	3.87094e-15	-3.25008e-10	-0.71263	2.18447e-07	-3.25008e-10	-0.67663	0.00020144	-3.25008e-10	-0.699621
123040287	chr3:123040287:T:C	3.17931e-15	-3.25008e-10	-0.909464	1.76285e-07	-3.25008e-10	-0.891068	0.000172577	-3.25008e-10	-0.85427
123040554	chr3:123040554:C:T	3.39879e-15	-3.25008e-10	-0.842707	1.82336e-07	-3.25008e-10	-0.857322	0.000175168	-3.25008e-10	-0.839368
123040670	chr3:123040670:C:T	2.98719e-15	-3.25008e-10	-0.971793	1.60611e-07	-3.25008e-10	-0.984185	0.000153789	-3.25008e-10	-0.969536
123040672	chr3:123040672:T:C	2.98277e-15	-3.25008e-10	-0.973275	1.60375e-07	-3.25008e-10	-0.98566	0.00015356	-3.25008e-10	-0.971026
123040709	chr3:123040709:C:T	2.50986e-15	-3.25008e-10	-1.1459	1.44713e-07	-3.25008e-10	-1.08842	0.000131188	-3.25008e-10	-1.12848
123040731	chr3:123040731:G:A	3.14943e-16	-2.01565	-1.20584	1.65748e-08	-2.0884	-1.16689	1.51728e-05	-2.07646	-1.20915
123040775	chr3:123040775:G:A	1.51223e-14	1.45494	-0.804898	2.81399e-08	-1.96235	-0.763629	2.36264e-05	-1.88745	-0.955303
123040804	chr3:123040804:C:G	3.22922e-15	-3.25008e-10	-0.893885	1.66538e-07	-3.25008e-10	-0.947948	0.000172444	-3.25008e-10	-0.855045
123040904	chr3:123040904:G:C	1.8646e-15	-2.07036	0.627279	1.09801e-07	-2.02778	0.663278	0.000116346	-1.99407	0.74552
123040995	chr3:123040995:A:T	1.23905e-15	-0.58205	-1.26973	2.06447e-08	-1.77222	-1.26349	2.1346e-05	-1.70814	-1.2361
123041163	chr3:123041163:A:G	1.53438e-15	-1.638	-3.18434e-10	5.33105e-08	-2.08704	-3.18434e-10	5.03803e-05	-2.08551	-3.18434e-10
123041272	chr3:123041272:C:A	1.42103e-15	-0.676469	-1.03827	2.12103e-08	-2.04117	-0.967519	1.76756e-05	-2.01568	-1.11725
123041336	chr3:123041336:G:GA	5.79857e-15	-3.25008e-10	-0.308516	2.90191e-07	-3.25008e-10	-0.392633	0.000322107	-3.25008e-10	-0.23023
123041345	chr3:123041345:A:C	3.8396e-16	-2.08841	-0.93493	2.44981e-08	-2.01575	-0.848828	2.35951e-05	-1.93247	-0.9116
123041393	chr3:123041393:G:A	5.50418e-15	-2.01122	1.6506	3.66039e-07	-1.93939	1.77896	0.000383916	-1.88317	1.82848
123041689	chr3:123041689:G:A	3.63778e-15	-2.06408	1.28932	2.1141e-07	-2.02109	1.31172	0.000232329	-1.98674	1.42977
123041740	chr3:123041740:T:A	1.6017e-15	-0.632032	-0.963028	2.32227e-08	-2.0339	-0.88414	1.89077e-05	-2.01031	-1.05524
123041837	chr3:123041837:T:C	2.74297e-15	0.233582	-1.29067	1.91104e-08	-1.82614	-1.2868	2.29379e-05	-1.61811	-1.25421
123041839	chr3:123041839:A:C	1.01209e-15	-0.75323	-1.30088	1.52321e-08	-2.07187	-1.2679	1.44468e-05	-2.03917	-1.29547
123042031	chr3:123042031:T:G	2.26326e-15	-3.25008e-10	-1.24932	1.16036e-07	-3.25008e-10	-1.30927	0.000114027	-3.25008e-10	-1.26868
123042336	chr3:123042336:T:C	3.50482e-15	-0.811989	-3.18434e-10	6.07039e-08	-1.95716	-3.18434e-10	6.39616e-05	-1.84683	-3.18434e-10
123042560	chr3:123042560:C:G	4.05829e-15	-3.25008e-10	-0.665366	2.05745e-07	-3.25008e-10	-0.736534	0.000222223	-3.25008e-10	-0.601433
123042660	chr3:123042660:G:A	3.069e-15	0.33791	-1.28268	1.98781e-08	-1.79537	-1.27819	2.43608e-05	-1.57027	-1.24187
123042730	chr3:123042730:C:T	3.26593e-15	-3.25008e-10	-0.882583	1.80877e-07	-3.25008e-10	-0.865356	0.000177493	-3.25008e-10	-0.826182
123043118	chr3:123043118:A:T	4.72079e-15	-3.25008e-10	-0.514151	2.38002e-07	-3.25008e-10	-0.590892	0.000260068	-3.25008e-10	-0.444173
123043754	chr3:123043754:C:T	2.81782e-15	-3.25008e-10	-1.03016	1.6466e-07	-3.25008e-10	-0.959292	0.00014846	-3.25008e-10	-1.0048
123043834	chr3:123043834:A:G	1.90339e-15	-0.780941	-0.641549	3.1629e-08	-2.0552	-0.553893	2.40723e-05	-2.03919	-0.78486
123044341	chr3:123044341:C:T	2.96432e-15	-3.25008e-10	-0.979479	1.53403e-07	-3.25008e-10	-1.0301	0.000153675	-3.25008e-10	-0.970277
123044409	chr3:123044409:T:C	2.9671e-15	-3.25008e-10	-0.978544	1.53704e-07	-3.25008e-10	-1.02814	0.000157662	-3.25008e-10	-0.94466
123044440	chr3:123044440:C:T	2.83237e-15	-3.25008e-10	-1.02501	1.4724e-07	-3.25008e-10	-1.07111	0.000150162	-3.25008e-10	-0.993398
123044819	chr3:123044819:A:G	2.87714e-15	-3.25008e-10	-1.00933	1.49463e-07	-3.25008e-10	-1.05612	0.00015265	-3.25008e-10	-0.976966
123044950	chr3:123044950:T:C	7.93884e-15	-3.25008e-10	0.00563983	5.70625e-07	-3.25008e-10	0.28356	0.000503115	-3.25008e-10	0.215703
123044965	chr3:123044965:AC:A	2.52894e-15	-3.25008e-10	-1.13833	1.41342e-07	-3.25008e-10	-1.11199	0.000129844	-3.25008e-10	-1.13878
123045207	chr3:123045207:A:C	2.13195e-15	-3.25008e-10	-1.30909	1.16386e-07	-3.25008e-10	-1.30626	0.000109486	-3.25008e-10	-1.30932
123045235	chr3:123045235:C:T	5.36887e-16	-1.65012	-1.03798	2.65599e-08	-1.70547	-1.0783	2.52234e-05	-1.7159	-1.06145
123045537	chr3:123045537:T:C	8.25071e-15	-3.25008e-10	0.0441725	5.94176e-07	-3.25008e-10	0.324003	0.00052432	-3.25008e-10	0.256986
123045781	chr3:123045781:T:G	2.17499e-15	-3.25008e-10	-1.28911	1.26622e-07	-3.25008e-10	-1.22196	0.000113581	-3.25008e-10	-1.2726
123045868	chr3:123045868:C:T	2.70576e-15	-3.25008e-10	-1.07074	1.45538e-07	-3.25008e-10	-1.08274	0.000139451	-3.25008e-10	-1.0674
123045897	chr3:123045897:C:T	7.64821e-15	-3.25008e-10	-0.0316558	5.46515e-07	-3.25008e-10	0.240391	0.000483458	-3.25008e-10	0.175849
123045956	chr3:123045956:C:A	3.13936e-15	-3.25008e-10	-0.922109	1.73731e-07	-3.25008e-10	-0.905666	0.000170314	-3.25008e-10	-0.867471
123046245	chr3:123046245:C:T	3.1269e-15	-3.25008e-10	-0.926085	1.89101e-07	-3.25008e-10	-0.820891	0.000162434	-3.25008e-10	-0.914842
123046258	chr3:123046258:A:C	1.72539e-15	-0.238623	-1.28205	2.11488e-08	-1.72115	-1.29044	2.83802e-05	-1.36879	-1.29063
123046300	chr3:123046300:C:T	9.45888e-15	0.180826	-3.18434e-10	1.00736e-06	0.851918	-3.18434e-10	0.001112	1.0088	-3.18434e-10
123046349	chr3:123046349:C:T	2.59899e-15	-2.00505	0.894051	1.35119e-07	-1.9609	0.803882	0.000161196	-1.91879	0.996296
123046383	chr3:123046383:C:A	1.93818e-15	-2.06505	0.660668	1.2014e-07	-1.9795	0.704984	0.000125905	-1.90624	0.736652
123047121	chr3:123047121:A:C	1.13966e-15	-1.9354	-3.18434e-10	5.35922e-08	-2.08177	-3.18434e-10	5.13651e-05	-2.06616	-3.18434e-10
123047259	chr3:123047259:C:T	2.15669e-15	-3.25008e-10	-1.29755	1.19914e-07	-3.25008e-10	-1.2764	0.000111273	-3.25008e-10	-1.29313
123047414	chr3:123047414:G:A	8.97402e-15	0.128206	-3.18434e-10	9.48869e-07	0.792099	-3.18434e-10	0.00104686	0.948434	-3.18434e-10
123047522	chr3:123047522:T:C	2.69956e-15	-3.25008e-10	-1.07304	1.45256e-07	-3.25008e-10	-1.08468	0.000139096	-3.25008e-10	-1.06995
123047764	chr3:123047764:A:G	2.80115e-15	-3.25008e-10	-1.0361	1.505e-07	-3.25008e-10	-1.04921	0.000144044	-3.25008e-10	-1.035
123047787	chr3:123047787:A:C	1.00062e-15	-2.0655	-3.18434e-10	5.89975e-08	-1.98568	-3.18434e-10	5.18036e-05	-2.05766	-3.18434e-10
123047973	chr3:123047973:C:T	2.33165e-15	-3.25008e-10	-1.21955	1.3662e-07	-3.25008e-10	-1.14597	0.000124291	-3.25008e-10	-1.18249
123048503	chr3:123048503:T:G	2.94279e-15	-3.25008e-10	-0.986768	1.62553e-07	-3.25008e-10	-0.972165	0.000158845	-3.25008e-10	-0.937184
123048719	chr3:123048719:G:A	9.78616e-16	-2.08774	-3.18434e-10	5.5592e-08	-2.04513	-3.18434e-10	5.64235e-05	-1.97223	-3.18434e-10
123048854	chr3:123048854:C:T	3.01736e-16	-2.08628	-1.17805	2.22034e-08	-1.80341	-1.15952	2.58341e-05	-1.52991	-1.22351
123048960	chr3:123048960:A:G	2.69994e-15	-3.25008e-10	-1.0729	1.45271e-07	-3.25008e-10	-1.08457	0.000139117	-3.25008e-10	-1.0698
123049112	chr3:123049112:C:T	5.48075e-15	-0.364885	-3.18434e-10	9.56669e-08	-1.5023	-3.18434e-10	8.57918e-05	-1.55319	-3.18434e-10
123049186	chr3:123049186:C:T	4.27921e-15	-1.92919	1.31683	2.36489e-07	-1.86577	1.2685	0.000278277	-1.80499	1.4285
123049450	chr3:123049450:G:A	2.99853e-15	-3.25008e-10	-0.968004	1.66406e-07	-3.25008e-10	-0.948743	0.000162128	-3.25008e-10	-0.916729
123049607	chr3:123049607:C:T	1.21416e-15	-1.87207	-3.18434e-10	7.9266e-08	-1.69036	-3.18434e-10	8.43832e-05	-1.56975	-3.18434e-10
123049907	chr3:123049907:A:C	2.24982e-15	-3.25008e-10	-1.25528	1.16093e-07	-3.25008e-10	-1.30878	0.000113533	-3.25008e-10	-1.27302
123049998	chr3:123049998:G:A	4.67114e-15	-3.25008e-10	-0.524724	2.45305e-07	-3.25008e-10	-0.560669	0.000251573	-3.25008e-10	-0.477383
123050237	chr3:123050237:A:G	1.50288e-15	-1.07216	-0.586588	3.25912e-08	-2.08621	-0.492922	2.42147e-05	-2.08147	-0.736684
123050327	chr3:123050327:T:C	4.33822e-15	-3.25008e-10	-0.598663	2.4185e-07	-3.25008e-10	-0.574854	0.000238725	-3.25008e-10	-0.529801
123050482	chr3:123050482:C:G	4.45829e-15	-3.25008e-10	-0.571362	2.40105e-07	-3.25008e-10	-0.582094	0.000246213	-3.25008e-10	-0.498917
123050673	chr3:123050673:G:A	3.23764e-15	-3.25008e-10	-0.891283	1.70992e-07	-3.25008e-10	-0.921553	0.000164527	-3.25008e-10	-0.902039
123050684	chr3:123050684:C:G	3.238e-15	-3.25008e-10	-0.89117	1.71011e-07	-3.25008e-10	-0.921445	0.000164545	-3.25008e-10	-0.901928
123050788	chr3:123050788:T:C	4.05834e-15	0.641451	-1.3068	2.1964e-08	-1.66971	-1.30406	2.7459e-05	-1.4054	-1.28702
123050802	chr3:123050802:T:C	2.71494e-15	-3.25008e-10	-1.06736	1.4969e-07	-3.25008e-10	-1.05461	0.000145597	-3.25008e-10	-1.02428
123051085	chr3:123051085:C:T	2.26013e-15	-3.25008e-10	-1.2507	1.26034e-07	-3.25008e-10	-1.22662	0.000115968	-3.25008e-10	-1.2518
123051411	chr3:123051411:A:G	2.77717e-15	-3.25008e-10	-1.04469	1.53298e-07	-3.25008e-10	-1.03079	0.000149268	-3.25008e-10	-0.999374
123051430	chr3:123051430:A:C	4.33978e-15	-3.25008e-10	-0.598305	2.28588e-07	-3.25008e-10	-0.631252	0.000232873	-3.25008e-10	-0.55462
123052476	chr3:123052476:C:G	2.1876e-15	-3.25008e-10	-1.28332	1.17338e-07	-3.25008e-10	-1.29812	0.000113417	-3.25008e-10	-1.27405
123053136	chr3:123053136:C:T	4.3493e-16	-2.08253	-0.816166	2.64025e-08	-2.0686	-0.721108	2.37071e-05	-2.05082	-0.788523
123053851	chr3:123053851:C:T	3.40887e-16	-2.00823	-1.13411	1.7846e-08	-2.04664	-1.13476	1.71316e-05	-2.03427	-1.12992
123053862	chr3:123053862:G:T	4.44582e-15	-0.574164	-3.18434e-10	7.34837e-08	-1.76611	-3.18434e-10	6.69325e-05	-1.80143	-3.18434e-10
123054362	chr3:123054362:T:C	1.0551e-15	-2.01249	-3.18434e-10	6.46035e-08	-1.8949	-3.18434e-10	5.50309e-05	-1.99722	-3.18434e-10
123054479	chr3:123054479:A:G	4.45652e-15	-3.25008e-10	-0.57176	2.2648e-07	-3.25008e-10	-0.640516	0.000213334	-3.25008e-10	-0.642254
123054505	chr3:123054505:G:C	7.10235e-16	-2.08786	-0.320428	4.19263e-08	-2.08589	-0.241367	3.55955e-05	-2.07971	-0.353181
123054606	chr3:123054606:C:T	5.42936e-15	0.933056	-1.30736	4.356e-08	-0.979937	-1.3091	3.64085e-05	-1.10131	-1.309
123054897	chr3:123054897:C:T	7.23629e-15	-3.25008e-10	-0.087019	3.76787e-07	-3.25008e-10	-0.13149	0.000373255	-3.25008e-10	-0.0828537
123054910	chr3:123054910:G:A	2.8819e-15	-3.25008e-10	-1.00768	1.6189e-07	-3.25008e-10	-0.976254	0.000152101	-3.25008e-10	-0.980569
123055999	chr3:123055999:C:G	1.3732e-14	-3.25008e-10	0.553599	1.03611e-06	-3.25008e-10	0.880059	0.000905563	-3.25008e-10	0.803442
123056215	chr3:123056215:G:T	4.89065e-16	-1.85912	-0.92227	2.4113e-08	-1.94188	-0.938544	2.20319e-05	-1.92651	-0.986118
123056743	chr3:123056743:T:A	4.12899e-16	-2.0877	-0.86298	2.36749e-08	-2.08529	-0.813466	2.07257e-05	-2.07847	-0.895269
123057640	chr3:123057640:T:A	1.16266e-15	-2.04964	0.13422	7.43588e-08	-1.96447	0.210202	6.65553e-05	-1.98678	0.179701
123057922	chr3:123057922:A:G	1.15828e-15	-1.91919	-3.18434e-10	5.33786e-08	-2.08576	-3.18434e-10	5.06712e-05	-2.07976	-3.18434e-10
123058028	chr3:123058028:G:C	2.40127e-15	-0.0287991	-1.16133	2.84622e-08	-1.51115	-1.20344	2.51097e-05	-1.58937	-1.19249
123058347	chr3:123058347:T:A	3.94643e-16	-2.08656	-0.909341	2.2597e-08	-2.08364	-0.86171	1.97808e-05	-2.07624	-0.944164
123058372	chr3:123058372:G:A	4.39314e-16	-2.08691	-0.801758	2.53566e-08	-2.08373	-0.746405	2.20403e-05	-2.0759	-0.836339
123058451	chr3:123058451:G:A	3.34343e-15	-3.25008e-10	-0.859131	2.03309e-07	-3.25008e-10	-0.748443	0.000190347	-3.25008e-10	-0.756265
123058528	chr3:123058528:A:G	9.41079e-16	-2.0193	-0.107554	5.99206e-08	-1.91892	-0.0512336	5.32863e-05	-1.94786	-0.0815788
123058544	chr3:123058544:A:C	3.12261e-15	-3.25008e-10	-0.927459	1.65466e-07	-3.25008e-10	-0.954404	0.000150062	-3.25008e-10	-0.994063
123058713	chr3:123058713:C:T	3.53851e-16	-1.84359	-1.26142	1.83234e-08	-1.86026	-1.29473	1.8283e-05	-1.82149	-1.27766
123058840	chr3:123058840:A:C	2.43384e-15	-3.25008e-10	-1.17666	1.35325e-07	-3.25008e-10	-1.15549	0.00012434	-3.25008e-10	-1.18209
123058934	chr3:123058934:C:G	4.14325e-16	-1.94886	-0.998369	2.04304e-08	-2.08093	-0.965214	1.87873e-05	-2.08237	-0.989561
123059789	chr3:123059789:A:G	7.52593e-16	-2.0163	-0.334054	4.76921e-08	-1.9155	-0.282905	4.25965e-05	-1.94447	-0.308872
123060633	chr3:123060633:A:C	6.52751e-15	-0.190101	-3.18434e-10	1.63432e-07	-0.966773	-3.18434e-10	0.000138837	-1.07181	-3.18434e-10
123061317	chr3:123061317:A:G	1.90404e-15	-0.118545	-1.3036	1.85872e-08	-1.8412	-1.2995	1.59701e-05	-1.92987	-1.30452
123061372	chr3:123061372:C:T	2.28987e-15	-3.25008e-10	-1.23763	1.42983e-07	-3.25008e-10	-1.10044	0.000129695	-3.25008e-10	-1.13993
123061566	chr3:123061566:A:G	5.74558e-16	-1.31947	-1.30081	1.99985e-08	-1.76901	-1.29851	1.90387e-05	-1.75531	-1.30333
123061623	chr3:123061623:G:T	2.69696e-15	-0.955884	-0.11812	6.10442e-08	-2.06957	0.118001	4.35296e-05	-2.08722	-0.144455
123062108	chr3:123062108:A:G	2.86261e-16	-2.00924	-1.30774	3.39696e-08	-1.24566	-1.29205	4.20286e-05	-0.972146	-1.29462
123062366	chr3:123062366:T:C	4.72088e-16	-1.76928	-1.04744	3.43113e-08	-1.52227	-1.00543	3.71373e-05	-1.41118	-0.979315
123062435	chr3:123062435:G:A	2.18628e-15	-3.25008e-10	-1.28392	1.21343e-07	-3.25008e-10	-1.26455	0.000111444	-3.25008e-10	-1.2916
123062877	chr3:123062877:TGA:T	2.66183e-16	-2.08163	-1.30806	2.10791e-08	-1.70893	-1.30596	2.4957e-05	-1.47865	-1.30931
123063018	chr3:123063018:A:G	6.9929e-16	-1.80429	-0.619525	3.25948e-08	-2.08698	-0.492039	2.85829e-05	-2.0778	-0.574505
123063176	chr3:123063176:C:T	2.77754e-16	-2.06081	-1.28633	2.81799e-08	-1.43468	-1.28988	3.36817e-05	-1.18665	-1.30151
123063337	chr3:123063337:T:C	2.16734e-15	-3.25008e-10	-1.29263	1.16565e-07	-3.25008e-10	-1.30472	0.000110586	-3.25008e-10	-1.29932
123063661	chr3:123063661:G:A	7.62544e-16	-1.77087	-0.566357	4.46979e-08	-2.08435	-0.178891	3.23689e-05	-2.08634	-0.441572
123063773	chr3:123063773:T:G	4.16112e-15	-0.640344	-3.18434e-10	6.93001e-08	-1.82473	-3.18434e-10	6.47361e-05	-1.8348	-3.18434e-10
123063845	chr3:123063845:C:T	3.68467e-16	-1.75575	-1.30878	3.87701e-08	-1.09749	-1.30803	3.78966e-05	-1.06296	-1.30729
123063989	chr3:123063989:G:A	7.56229e-16	-1.7696	-0.575941	3.26628e-08	-2.08612	-0.490813	3.25956e-05	-2.07693	-0.444005
123064028	chr3:123064028:A:G	2.42831e-15	-3.25008e-10	-1.17893	1.27637e-07	-3.25008e-10	-1.21398	0.000118269	-3.25008e-10	-1.23216
123064129	chr3:123064129:C:T	2.69338e-16	-2.0755	-1.30242	1.48691e-08	-2.08838	-1.27551	1.38448e-05	-2.08093	-1.29628
123064380	chr3:123064380:C:T	2.41314e-15	-3.25008e-10	-1.1852	1.33685e-07	-3.25008e-10	-1.16769	0.000124012	-3.25008e-10	-1.18474
123064473	chr3:123064473:A:C	2.13161e-15	-3.25008e-10	-1.30925	1.19592e-07	-3.25008e-10	-1.27908	0.000111371	-3.25008e-10	-1.29225
123064487	chr3:123064487:G:A	7.37082e-16	-1.68529	-0.685896	3.50421e-08	-2.07213	-0.434491	2.90642e-05	-2.08842	-0.547189
123064513	chr3:123064513:C:A	4.01129e-15	-3.25008e-10	-0.677013	2.29874e-07	-3.25008e-10	-0.625639	0.000212359	-3.25008e-10	-0.646837
123064649	chr3:123064649:C:T	9.96261e-16	-2.06987	-3.18434e-10	7.39008e-08	-1.76045	-3.18434e-10	6.24785e-05	-1.87029	-3.18434e-10
123064818	chr3:123064818:G:A	3.03906e-15	-3.25008e-10	-0.954578	1.67803e-07	-3.25008e-10	-0.94038	0.000152043	-3.25008e-10	-0.980954
123064984	chr3:123064984:A:G	2.90244e-16	-2.06231	-1.24085	2.85706e-08	-1.45036	-1.26043	3.36429e-05	-1.20652	-1.28279
123065106	chr3:123065106:C:T	8.39427e-16	-1.88637	-0.354788	5.3992e-08	-1.91281	-0.161529	5.34409e-05	-1.69389	-0.332645
123065198	chr3:123065198:T:A	3.21035e-16	-2.07438	-1.12795	3.05166e-08	-1.50809	-1.13681	3.44082e-05	-1.28822	-1.1786
123065505	chr3:123065505:T:C	2.60166e-15	-3.25008e-10	-1.10998	1.84918e-07	-3.25008e-10	-0.84326	0.000144136	-3.25008e-10	-1.03435
123065545	chr3:123065545:T:C	2.13854e-15	-3.25008e-10	-1.306	1.16031e-07	-3.25008e-10	-1.30931	0.000109569	-3.25008e-10	-1.30856
123065556	chr3:123065556:G:A	2.71912e-15	-3.25008e-10	-1.06582	1.41156e-07	-3.25008e-10	-1.11331	0.000129729	-3.25008e-10	-1.13966
123065698	chr3:123065698:A:G	2.13734e-15	-3.25008e-10	-1.30657	1.16039e-07	-3.25008e-10	-1.30925	0.000109541	-3.25008e-10	-1.30881
123065804	chr3:123065804:T:C	3.13499e-15	-3.25008e-10	-0.923502	1.69385e-07	-3.25008e-10	-0.930996	0.000153169	-3.25008e-10	-0.973572
123065810	chr3:123065810:A:AGG	3.49758e-16	-2.07888	-1.03776	3.46917e-08	-1.46074	-1.05593	4.8707e-05	-1.17731	-0.941979
123066179	chr3:123066179:C:T	2.22818e-15	-3.25008e-10	-1.26494	1.35661e-07	-3.25008e-10	-1.15301	0.000124393	-3.25008e-10	-1.18167
123066415	chr3:123066415:G:C	2.13158e-15	-3.25008e-10	-1.30926	1.16454e-07	-3.25008e-10	-1.30567	0.000109518	-3.25008e-10	-1.30903
123066448	chr3:123066448:A:T	3.84738e-16	-1.72285	-1.29847	3.12387e-08	-1.37932	-1.24219	3.6044e-05	-1.16405	-1.25633
123066835	chr3:123066835:G:T	2.65202e-15	-3.25008e-10	-1.0908	1.43204e-07	-3.25008e-10	-1.0989	0.00014008	-3.25008e-10	-1.0629
123067390	chr3:123067390:C:T	2.56681e-15	-3.25008e-10	-1.12346	1.34162e-07	-3.25008e-10	-1.16413	0.000123748	-3.25008e-10	-1.18687
123067860	chr3:123067860:T:C	6.82313e-15	-3.25008e-10	-0.145809	3.83812e-07	-3.25008e-10	-0.113018	0.000328377	-3.25008e-10	-0.210953
123068138	chr3:123068138:G:C	6.75948e-16	-1.47395	-0.98382	2.2284e-08	-2.05403	-0.905273	2.45707e-05	-1.9685	-0.835057
123068202	chr3:123068202:G:C	2.13179e-15	-3.25008e-10	-1.30917	1.16393e-07	-3.25008e-10	-1.3062	0.00010951	-3.25008e-10	-1.3091
123069113	chr3:123069113:A:G	2.14477e-15	-3.25008e-10	-1.3031	1.1729e-07	-3.25008e-10	-1.29852	0.000111783	-3.25008e-10	-1.28856
123069207	chr3:123069207:C:T	4.41992e-15	-3.25008e-10	-0.580005	1.91362e-07	-3.25008e-10	-0.809007	0.000192119	-3.25008e-10	-0.746998
123069512	chr3:123069512:T:C	7.29589e-16	-1.31787	-1.06353	2.38249e-08	-1.90643	-0.986006	2.63199e-05	-1.81537	-0.919421
123069535	chr3:123069535:C:T	8.088e-16	-1.20634	-1.07199	2.24174e-08	-2.06894	-0.884394	1.94449e-05	-2.08126	-0.956272
123069575	chr3:123069575:A:G	6.5906e-16	-1.36941	-1.11366	2.3034e-08	-1.88129	-1.04491	2.54516e-05	-1.78455	-0.983782
123069775	chr3:123069775:A:G	3.04959e-16	-2.03292	-1.22078	2.15684e-08	-1.77906	-1.21289	1.94249e-05	-1.76611	-1.27245
123069861	chr3:123069861:G:A	1.96789e-15	-1.38916	-3.18434e-10	6.12364e-08	-1.94843	-3.18434e-10	5.58826e-05	-1.98186	-3.18434e-10
123070045	chr3:123070045:G:A	4.24544e-15	-3.25008e-10	-0.620281	3.54583e-07	-3.25008e-10	-0.192228	0.000246659	-3.25008e-10	-0.497107
123070046	chr3:123070046:C:T	9.45241e-16	-1.09404	-1.02841	2.1059e-08	-2.06016	-0.955689	2.26334e-05	-2.00561	-0.880077
123070282	chr3:123070282:T:C	4.19855e-15	-3.25008e-10	-0.631387	2.23539e-07	-3.25008e-10	-0.653587	0.000201063	-3.25008e-10	-0.701499
123070423	chr3:123070423:A:G	9.72962e-16	-1.03684	-1.05669	2.02103e-08	-2.06918	-0.987795	2.14115e-05	-2.02171	-0.919476
123070655	chr3:123070655:C:T	9.49969e-16	-1.06879	-1.04866	2.03273e-08	-2.07138	-0.979831	2.16522e-05	-2.0206	-0.909413
123070703	chr3:123070703:C:T	3.49608e-16	-1.82296	-1.29411	1.51547e-08	-2.08518	-1.25968	1.43209e-05	-2.08216	-1.26124
123071224	chr3:123071224:AG:A	1.48972e-15	-1.66754	-3.18434e-10	5.52547e-08	-2.05122	-3.18434e-10	5.05779e-05	-2.0816	-3.18434e-10
123071617	chr3:123071617:T:C	3.23375e-15	-0.892485	-3.18434e-10	8.17985e-08	-1.65891	-3.18434e-10	7.87952e-05	-1.63826	-3.18434e-10
123071687	chr3:123071687:C:T	2.1332e-15	-3.25008e-10	-1.3085	1.16119e-07	-3.25008e-10	-1.30856	0.000109991	-3.25008e-10	-1.30471
123071894	chr3:123071894:G:A	3.50634e-16	-1.92396	-1.19018	1.60042e-08	-2.08814	-1.20218	1.55465e-05	-2.07504	-1.18624
123071958	chr3:123071958:G:C	3.47917e-16	-1.81413	-1.30779	9.9321e-08	-0.15918	-1.30564	5.22348e-05	-0.740182	-1.30918
123072240	chr3:123072240:A:T	2.06515e-15	-0.592777	-0.748149	2.77213e-08	-2.08546	-0.655508	2.94255e-05	-2.08183	-0.541427
123072344	chr3:123072344:C:A	2.42895e-15	-3.25008e-10	-1.17867	1.28799e-07	-3.25008e-10	-1.20492	0.000114779	-3.25008e-10	-1.26211
123072777	chr3:123072777:T:G	2.98163e-15	-0.973656	-3.18434e-10	1.28923e-07	-1.20395	-3.18434e-10	0.000130751	-1.13182	-3.18434e-10
123072853	chr3:123072853:C:T	2.16769e-15	-3.25008e-10	-1.29247	1.17274e-07	-3.25008e-10	-1.29866	0.000109745	-3.25008e-10	-1.30696
123073112	chr3:123073112:C:T	2.17702e-15	-3.25008e-10	-1.28817	1.17703e-07	-3.25008e-10	-1.29501	0.000109948	-3.25008e-10	-1.30511
123073440	chr3:123073440:G:T	2.59217e-15	-3.25008e-10	-1.11363	1.33808e-07	-3.25008e-10	-1.16677	0.000127486	-3.25008e-10	-1.15711
123073734	chr3:123073734:T:G	4.54679e-16	-1.60326	-1.25103	1.61041e-08	-2.07271	-1.21138	1.6262e-05	-2.04337	-1.17292
123073763	chr3:123073763:G:A	2.19911e-15	-3.25008e-10	-1.27807	1.19766e-07	-3.25008e-10	-1.27763	0.000114742	-3.25008e-10	-1.26243
123073839	chr3:123073839:G:T	2.95044e-15	0.181704	-1.16588	1.87975e-08	-2.01008	-1.11936	1.79316e-05	-2.05686	-1.06169
123074122	chr3:123074122:A:G	1.25279e-15	-1.84075	-3.18434e-10	6.06377e-08	-1.95826	-3.18434e-10	5.05776e-05	-2.08161	-3.18434e-10
123074756	chr3:123074756:T:C	2.53127e-15	-3.25008e-10	-1.13741	1.36548e-07	-3.25008e-10	-1.14649	0.000122859	-3.25008e-10	-1.19408
123074773	chr3:123074773:G:A	2.40534e-15	-3.25008e-10	-1.18844	1.25413e-07	-3.25008e-10	-1.23156	0.000119208	-3.25008e-10	-1.22425
123075208	chr3:123075208:C:T	4.74143e-15	0.270122	-0.77991	2.98543e-08	-1.99315	-0.673689	2.93744e-05	-2.04546	-0.579534
123075277	chr3:123075277:G:C	5.88713e-15	-3.25008e-10	-0.293359	2.41507e-07	-3.25008e-10	-0.576275	0.000247021	-3.25008e-10	-0.495641
123075389	chr3:123075389:T:C	4.68197e-15	0.222867	-0.745275	3.07037e-08	-2.00349	-0.635299	3.04122e-05	-2.05216	-0.538114
123076443	chr3:123076443:T:C	1.01632e-15	-2.04994	-3.18434e-10	2.01211e-07	-0.758819	-3.18434e-10	0.000147839	-1.00899	-3.18434e-10
123076619	chr3:123076619:G:A	3.23245e-15	-0.892888	-3.18434e-10	8.76855e-08	-1.58942	-3.18434e-10	7.21506e-05	-1.72636	-3.18434e-10
123076795	chr3:123076795:G:T	2.1318e-15	-3.25008e-10	-1.30916	1.16033e-07	-3.25008e-10	-1.3093	0.00010959	-3.25008e-10	-1.30837
123077502	chr3:123077502:G:A	3.02631e-15	-3.25008e-10	-0.958784	1.60935e-07	-3.25008e-10	-0.982169	0.000160137	-3.25008e-10	-0.929083
123077614	chr3:123077614:T:G	1.42644e-14	1.64732	-1.05568	3.37736e-08	-1.55286	-0.990632	2.98511e-05	-1.67077	-0.938117
123077665	chr3:123077665:A:G	4.0617e-15	0.0832177	-0.747745	2.98132e-08	-2.02728	-0.640943	2.98502e-05	-2.06711	-0.541812
123077717	chr3:123077717:A:G	4.34744e-15	0.173852	-0.770392	2.95523e-08	-2.01137	-0.66564	2.9353e-05	-2.05736	-0.568362
123077775	chr3:123077775:A:G	2.21602e-15	-3.25008e-10	-1.27041	1.17892e-07	-3.25008e-10	-1.2934	0.000111701	-3.25008e-10	-1.28929
123077842	chr3:123077842:C:T	2.25235e-15	-3.25008e-10	-1.25415	1.23299e-07	-3.25008e-10	-1.24856	0.000120637	-3.25008e-10	-1.21233
123077935	chr3:123077935:G:A	2.53001e-15	-3.25008e-10	-1.1379	1.37477e-07	-3.25008e-10	-1.13971	0.000125015	-3.25008e-10	-1.17668
123077952	chr3:123077952:G:A	3.73476e-15	-3.25008e-10	-0.748443	2.1781e-07	-3.25008e-10	-0.679547	0.000198851	-3.25008e-10	-0.712562
123078144	chr3:123078144:C:T	2.17418e-15	-3.25008e-10	-1.28948	1.16664e-07	-3.25008e-10	-1.30387	0.000110374	-3.25008e-10	-1.30124
123078193	chr3:123078193:A:G	3.65103e-15	-0.313851	-0.457266	3.90666e-08	-2.05526	-0.342646	4.06802e-05	-2.08371	-0.215662
123078319	chr3:123078319:C:T	6.42302e-15	-3.25008e-10	-0.206239	2.59795e-07	-3.25008e-10	-0.503281	0.000267079	-3.25008e-10	-0.417571
123078435	chr3:123078435:T:C	7.07868e-16	-1.11489	-1.29673	2.37516e-08	-1.59357	-1.30195	2.21126e-05	-1.61159	-1.29738
123078469	chr3:123078469:G:A	2.91629e-15	-3.25008e-10	-0.995816	1.52328e-07	-3.25008e-10	-1.03714	0.000136227	-3.25008e-10	-1.09079
123079370	chr3:123079370:C:T	4.58006e-15	0.227151	-0.771567	2.98201e-08	-2.00057	-0.667422	2.95121e-05	-2.05031	-0.570004
123079488	chr3:123079488:C:T	2.38988e-15	-3.25008e-10	-1.19489	1.24615e-07	-3.25008e-10	-1.23794	0.000118545	-3.25008e-10	-1.22982
123079617	chr3:123079617:T:C	2.16149e-15	-3.25008e-10	-1.29533	1.17709e-07	-3.25008e-10	-1.29496	0.000112983	-3.25008e-10	-1.27788
123080588	chr3:123080588:C:A	4.65493e-16	-1.53055	-1.30024	1.44398e-08	-2.08787	-1.30531	1.36518e-05	-2.08205	-1.30919
123080631	chr3:123080631:A:G	3.32647e-15	-0.864215	-3.18434e-10	1.42299e-07	-1.10524	-3.18434e-10	0.000144869	-1.02928	-3.18434e-10
123080874	chr3:123080874:C:A	2.31153e-15	-3.25008e-10	-1.22822	1.21432e-07	-3.25008e-10	-1.26381	0.000115327	-3.25008e-10	-1.25734
123081440	chr3:123081440:A:G	2.89502e-15	-3.25008e-10	-1.00313	1.57304e-07	-3.25008e-10	-1.00499	0.000156508	-3.25008e-10	-0.952009
123081778	chr3:123081778:T:TA	2.13523e-15	-3.25008e-10	-1.30755	1.17278e-07	-3.25008e-10	-1.29863	0.000109525	-3.25008e-10	-1.30896
123081891	chr3:123081891:C:G	2.23834e-15	-3.25008e-10	-1.26039	1.16765e-07	-3.25008e-10	-1.303	0.000111337	-3.25008e-10	-1.29256
123082182	chr3:123082182:G:A	1.59652e-14	-3.25008e-10	0.704283	9.45071e-07	-3.25008e-10	0.788089	0.000800115	-3.25008e-10	0.679641
123082825	chr3:123082825:G:A	2.44647e-15	-3.25008e-10	-1.17148	1.30851e-07	-3.25008e-10	-1.18911	0.000116935	-3.25008e-10	-1.2435
123083020	chr3:123083020:G:C	2.31103e-15	-3.25008e-10	-1.22843	1.29468e-07	-3.25008e-10	-1.19974	0.000125122	-3.25008e-10	-1.17583
123083134	chr3:123083134:C:T	9.12369e-16	-2.00439	-0.153448	5.04605e-08	-2.07317	-0.0688075	3.79517e-05	-2.08304	-0.285758
123083188	chr3:123083188:G:T	3.52288e-15	-3.25008e-10	-0.806849	1.90815e-07	-3.25008e-10	-0.811866	0.000167773	-3.25008e-10	-0.882503
123083767	chr3:123083767:A:G	2.99411e-15	-0.969481	-3.18434e-10	6.82944e-08	-1.83934	-3.18434e-10	5.998e-05	-1.9111	-3.18434e-10
123084024	chr3:123084024:C:T	5.91066e-16	-1.28597	-1.30598	2.09439e-08	-1.71201	-1.30932	1.94997e-05	-1.72598	-1.30873
123084526	chr3:123084526:G:A	7.62656e-16	-1.05713	-1.27995	1.55024e-08	-2.03155	-1.29063	1.41764e-05	-2.05998	-1.29356
123084566	chr3:123084566:G:A	2.215e-15	-3.25008e-10	-1.27087	1.18797e-07	-3.25008e-10	-1.28575	0.000111011	-3.25008e-10	-1.29548
123084887	chr3:123084887:G:T	3.10845e-15	-3.25008e-10	-0.932004	1.49287e-07	-3.25008e-10	-1.0573	0.000143094	-3.25008e-10	-1.04161
123084892	chr3:123084892:C:T	5.75864e-15	0.813748	-1.12917	2.18513e-08	-1.89067	-1.08824	2.04758e-05	-1.97927	-1.0066
123084904	chr3:123084904:T:C	6.51587e-15	0.688607	-0.880493	5.60576e-08	-1.29427	-0.742521	2.98108e-05	-1.66931	-0.940936
123085400	chr3:123085400:A:G	4.82299e-16	-1.55864	-1.23668	1.60453e-08	-2.08024	-1.20752	1.58364e-05	-2.06224	-1.18057
123085458	chr3:123085458:A:G	4.63156e-16	-1.59801	-1.23781	1.61146e-08	-2.07449	-1.20896	1.59672e-05	-2.05253	-1.18205
123085532	chr3:123085532:C:T	8.90062e-15	0.814687	-0.694693	3.5874e-08	-1.88944	-0.59372	3.47548e-05	-1.97706	-0.479736
123085537	chr3:123085537:G:A	1.08723e-15	-1.98249	-3.18434e-10	5.85679e-08	-1.99299	-3.18434e-10	5.21708e-05	-2.05059	-3.18434e-10
123085756	chr3:123085756:A:G	3.12933e-15	-3.25008e-10	-0.925308	1.69665e-07	-3.25008e-10	-0.929345	0.000150893	-3.25008e-10	-0.988542
123087126	chr3:123087126:G:T	2.28932e-15	-3.25008e-10	-1.23787	1.21159e-07	-3.25008e-10	-1.26606	0.000121328	-3.25008e-10	-1.20662
123087578	chr3:123087578:A:G	5.50089e-16	-1.3557	-1.30811	1.81167e-08	-1.86417	-1.30217	1.6323e-05	-1.90348	-1.30906
123088013	chr3:123088013:G:A	2.37489e-15	-3.25008e-10	-1.20118	1.24103e-07	-3.25008e-10	-1.24206	0.000118145	-3.25008e-10	-1.2332
123088428	chr3:123088428:T:C	1.94551e-15	-0.0912804	-1.30932	1.89361e-08	-1.81461	-1.30749	1.7105e-05	-1.86178	-1.30396
123088827	chr3:123088827:C:G	4.89581e-16	-1.55147	-1.22886	1.61828e-08	-2.0812	-1.19802	1.59806e-05	-2.0639	-1.16984
123089045	chr3:123089045:T:C	2.23025e-15	-3.25008e-10	-1.26402	1.19513e-07	-3.25008e-10	-1.27975	0.000111488	-3.25008e-10	-1.2912
123089148	chr3:123089148:G:A	5.89756e-16	-1.51138	-1.08279	2.06663e-08	-1.98703	-1.04764	2.14323e-05	-1.90821	-1.032
123089653	chr3:123089653:C:T	2.13144e-15	-3.25008e-10	-1.30933	1.16036e-07	-3.25008e-10	-1.30927	0.000109706	-3.25008e-10	-1.30731
123089848	chr3:123089848:G:A	2.27368e-15	-3.25008e-10	-1.24473	1.20519e-07	-3.25008e-10	-1.27136	0.0001206	-3.25008e-10	-1.21264
123090369	chr3:123090369:C:T	2.13193e-15	-3.25008e-10	-1.3091	1.16108e-07	-3.25008e-10	-1.30865	0.000110375	-3.25008e-10	-1.30123
123090435	chr3:123090435:T:C	1.29019e-15	-1.81134	-3.18434e-10	5.32378e-08	-2.0884	-3.18434e-10	5.05612e-05	-2.08193	-3.18434e-10
123090448	chr3:123090448:T:C	5.13701e-16	-1.55002	-1.18223	1.72975e-08	-2.07996	-1.13265	1.7102e-05	-2.06246	-1.10346
123090553	chr3:123090553:T:C	4.90829e-16	-1.55396	-1.22382	1.63105e-08	-2.08087	-1.19049	1.60961e-05	-2.06331	-1.16323
123090678	chr3:123090678:T:C	2.64899e-15	-3.25008e-10	-1.09195	1.41047e-07	-3.25008e-10	-1.11408	0.000123892	-3.25008e-10	-1.18571
123090736	chr3:123090736:T:C	9.47963e-15	0.824126	-0.641108	3.79099e-08	-1.88922	-0.538739	3.69489e-05	-1.97665	-0.418931
123091344	chr3:123091344:T:C	7.60318e-16	-1.30272	-1.03743	2.06889e-08	-1.99011	-1.04347	2.13882e-05	-1.91015	-1.03212
123091709	chr3:123091709:G:A	6.93492e-16	-1.45631	-0.975836	2.07795e-08	-2.04507	-0.984132	2.1111e-05	-1.98742	-0.967896
123092327	chr3:123092327:T:C	2.48972e-15	-3.25008e-10	-1.15396	1.31801e-07	-3.25008e-10	-1.18188	0.000119371	-3.25008e-10	-1.22288
123092504	chr3:123092504:T:G	6.35953e-16	-1.30483	-1.21393	1.59819e-08	-2.08333	-1.20838	1.53542e-05	-2.08844	-1.18529
123092511	chr3:123092511:G:C	4.05318e-15	-3.25008e-10	-0.666625	2.35205e-07	-3.25008e-10	-0.602712	0.000209133	-3.25008e-10	-0.662144
123093502	chr3:123093502:G:A	2.6051e-15	-3.25008e-10	-1.10866	1.41723e-07	-3.25008e-10	-1.1093	0.000126167	-3.25008e-10	-1.16751
123093649	chr3:123093649:G:A	3.3857e-15	0.456657	-1.30322	2.1401e-08	-1.69497	-1.30476	1.83004e-05	-1.79227	-1.30592
123093683	chr3:123093683:G:A	2.43475e-15	-3.25008e-10	-1.17629	1.44891e-07	-3.25008e-10	-1.08719	0.000135952	-3.25008e-10	-1.09281
123093714	chr3:123093714:G:A	2.74078e-15	0.137832	-1.19572	1.88269e-08	-1.91976	-1.20812	1.80318e-05	-2.00178	-1.1112
123093728	chr3:123093728:G:A	2.31967e-15	-3.25008e-10	-1.2247	1.23311e-07	-3.25008e-10	-1.24846	0.000114602	-3.25008e-10	-1.26365
123093784	chr3:123093784:C:T	2.15689e-15	-3.25008e-10	-1.29746	1.17685e-07	-3.25008e-10	-1.29516	0.000109683	-3.25008e-10	-1.30752
123094376	chr3:123094376:A:C	7.14038e-16	-1.28106	-1.12189	1.79655e-08	-2.08111	-1.09361	1.66925e-05	-2.08781	-1.10235
123094406	chr3:123094406:G:A	2.1624e-15	-3.25008e-10	-1.29491	1.18012e-07	-3.25008e-10	-1.29239	0.0001098	-3.25008e-10	-1.30645
123094956	chr3:123094956:G:C	2.31095e-15	-3.25008e-10	-1.22847	1.22935e-07	-3.25008e-10	-1.25151	0.000114265	-3.25008e-10	-1.2666
123095090	chr3:123095090:C:T	6.43833e-16	-1.23639	-1.27005	2.02735e-08	-1.80828	-1.24557	1.75616e-05	-1.84921	-1.29019
123095206	chr3:123095206:C:T	3.59241e-16	-1.8024	-1.28749	2.41124e-08	-1.6049	-1.27555	2.88766e-05	-1.34186	-1.30023
123095429	chr3:123095429:T:C	2.35889e-15	-3.25008e-10	-1.20793	1.27862e-07	-3.25008e-10	-1.21222	0.000115283	-3.25008e-10	-1.25772
123096068	chr3:123096068:C:T	2.4265e-15	-3.25008e-10	-1.17968	1.85597e-07	-3.25008e-10	-0.839596	0.000129621	-3.25008e-10	-1.1405
123096329	chr3:123096329:GGCGCGTACCACCAC:G	8.17208e-16	-1.75693	-0.51106	3.78104e-08	-2.03868	-0.391906	3.34494e-05	-2.01532	-0.479765
123096395	chr3:123096395:C:T	2.65044e-15	-3.25008e-10	-1.0914	1.37814e-07	-3.25008e-10	-1.13727	0.000129895	-3.25008e-10	-1.13839
123096668	chr3:123096668:C:T	1.81349e-15	-1.47087	-3.18434e-10	5.33322e-08	-2.08663	-3.18434e-10	5.0297e-05	-2.08717	-3.18434e-10
123096688	chr3:123096688:A:G	4.41027e-16	-1.73965	-1.14513	1.83103e-08	-2.04005	-1.11566	1.80111e-05	-2.01065	-1.10347
123096893	chr3:123096893:C:T	6.29299e-15	-3.25008e-10	-0.226692	3.36754e-07	-3.25008e-10	-0.24382	0.000300512	-3.25008e-10	-0.299629
123097025	chr3:123097025:A:G	5.58474e-14	2.55218	-0.595685	4.77031e-08	-1.74469	-0.453485	4.93617e-05	-1.79297	-0.312973
123097975	chr3:123097975:C:G	2.31395e-15	-3.25008e-10	-1.22717	1.23242e-07	-3.25008e-10	-1.24902	0.000121373	-3.25008e-10	-1.20624
123098199	chr3:123098199:G:A	2.42549e-15	-3.25008e-10	-1.18009	1.44766e-07	-3.25008e-10	-1.08806	0.000136204	-3.25008e-10	-1.09096
123098240	chr3:123098240:G:A	2.61673e-15	-3.25008e-10	-1.1042	1.38221e-07	-3.25008e-10	-1.13432	0.000124052	-3.25008e-10	-1.18442
123098260	chr3:123098260:T:C	2.41721e-15	-3.25008e-10	-1.18351	1.36719e-07	-3.25008e-10	-1.14524	0.00013045	-3.25008e-10	-1.13412
123098702	chr3:123098702:GAAC:G	2.91554e-14	2.08668	-0.780167	4.21776e-08	-1.6851	-0.636178	3.63057e-05	-1.77574	-0.637399
123099110	chr3:123099110:A:G	2.23852e-15	-3.25008e-10	-1.26031	1.20772e-07	-3.25008e-10	-1.26927	0.000116014	-3.25008e-10	-1.2514
123099378	chr3:123099378:G:A	2.17986e-15	-3.25008e-10	-1.28687	1.20423e-07	-3.25008e-10	-1.27216	0.000115271	-3.25008e-10	-1.25783
123099413	chr3:123099413:G:T	2.22612e-15	-3.25008e-10	-1.26587	1.19566e-07	-3.25008e-10	-1.2793	0.000115558	-3.25008e-10	-1.25534
123099509	chr3:123099509:C:T	2.22533e-15	-3.25008e-10	-1.26622	1.19532e-07	-3.25008e-10	-1.27959	0.000115512	-3.25008e-10	-1.25574
123099610	chr3:123099610:C:T	2.58851e-15	-3.25008e-10	-1.11505	1.35872e-07	-3.25008e-10	-1.15146	0.0001351	-3.25008e-10	-1.0991
123099928	chr3:123099928:G:A	2.57467e-15	0.0403964	-1.1608	2.12396e-08	-1.86756	-1.13975	1.99779e-05	-1.90213	-1.10836
123100309	chr3:123100309:G:A	2.28353e-15	-3.25008e-10	-1.2404	1.23806e-07	-3.25008e-10	-1.24445	0.000118701	-3.25008e-10	-1.22851
123100740	chr3:123100740:T:G	4.24335e-16	-1.69695	-1.22641	1.67748e-08	-2.06036	-1.18294	1.56069e-05	-2.08018	-1.17722
123100741	chr3:123100741:C:T	2.68144e-15	-3.25008e-10	-1.07977	1.39931e-07	-3.25008e-10	-1.12202	0.00014016	-3.25008e-10	-1.06233
123100888	chr3:123100888:G:A	2.57623e-15	-3.25008e-10	-1.1198	1.34959e-07	-3.25008e-10	-1.1582	0.000134456	-3.25008e-10	-1.10388
123101385	chr3:123101385:G:A	2.67286e-16	-2.0803	-1.30527	1.62641e-08	-1.97966	-1.29455	1.43717e-05	-2.04079	-1.29907
123101667	chr3:123101667:C:T	2.6426e-15	-3.25008e-10	-1.09436	1.38037e-07	-3.25008e-10	-1.13565	0.000138056	-3.25008e-10	-1.07746
123102261	chr3:123102261:C:T	2.19917e-13	4.6307	-1.30358	1.05308e-07	-0.103121	-1.30316	5.11169e-05	-0.770167	-1.30083
123102374	chr3:123102374:C:T	1.05623e-15	-2.01142	-3.18434e-10	5.32587e-08	-2.08801	-3.18434e-10	5.03174e-05	-2.08676	-3.18434e-10
123102631	chr3:123102631:T:A	2.08708e-13	4.57872	-1.30391	1.02278e-07	-0.131955	-1.30352	4.98687e-05	-0.794482	-1.30124
123102824	chr3:123102824:A:G	1.33446e-13	4.1282	-1.30062	8.0311e-08	-0.376885	-1.30038	4.10359e-05	-0.993331	-1.29734
123103424	chr3:123103424:G:C	1.3502e-14	1.83915	-1.30244	1.94335e-08	-1.79895	-1.29722	1.70791e-05	-1.86579	-1.30147
123103432	chr3:123103432:C:T	3.12769e-16	-2.07883	-1.14958	1.92776e-08	-1.98657	-1.11766	1.68058e-05	-2.04793	-1.13546
123103447	chr3:123103447:C:T	2.75638e-16	-2.08224	-1.27255	1.72348e-08	-1.96537	-1.25088	1.52119e-05	-2.03173	-1.2513
123103478	chr3:123103478:A:G	3.9515e-16	-1.72081	-1.27381	1.60266e-08	-2.0559	-1.23302	1.46563e-05	-2.07918	-1.24107
123103838	chr3:123103838:C:G	4.37382e-16	-2.00616	-0.886915	2.12865e-08	-2.07314	-0.931962	2.05072e-05	-2.08788	-0.896453
123104210	chr3:123104210:A:G	7.5717e-16	-1.49055	-0.853743	2.26192e-08	-2.08829	-0.856079	2.19025e-05	-2.0844	-0.834113
123104522	chr3:123104522:C:T	5.16251e-16	-1.41983	-1.30746	1.47824e-08	-2.06535	-1.30439	1.37609e-05	-2.07851	-1.30477
123104591	chr3:123104591:A:G	2.29746e-15	-3.25008e-10	-1.23432	1.28964e-07	-3.25008e-10	-1.20364	0.00012251	-3.25008e-10	-1.19692
123104810	chr3:123104810:T:C	2.39063e-15	-1.19457	-3.18434e-10	8.08019e-08	-1.67117	-3.18434e-10	8.25804e-05	-1.59134	-3.18434e-10
123104956	chr3:123104956:C:T	7.75813e-16	-1.53429	-0.785684	2.42735e-08	-2.08656	-0.787221	2.3417e-05	-2.0874	-0.764248
123105030	chr3:123105030:C:T	1.96763e-14	1.81713	-0.90384	6.94076e-08	-0.803404	-1.01977	4.1638e-05	-1.29	-0.986101
123105389	chr3:123105389:G:A	2.38428e-15	-3.25008e-10	-1.19723	1.30054e-07	-3.25008e-10	-1.19523	0.000132187	-3.25008e-10	-1.1209
123105666	chr3:123105666:A:G	1.13386e-15	-1.55886	-0.381641	3.53221e-08	-2.08439	-0.414275	3.58988e-05	-2.08837	-0.336044
123105927	chr3:123105927:A:T	2.87804e-15	-3.25008e-10	-1.00902	1.69366e-07	-3.25008e-10	-0.931111	0.000151055	-3.25008e-10	-0.987471
123105966	chr3:123105966:A:G	1.27054e-15	-1.54754	-0.279142	3.93661e-08	-2.08522	-0.305048	4.01469e-05	-2.08815	-0.224423
123106445	chr3:123106445:A:G	2.72299e-15	-1.0644	-3.18434e-10	5.91824e-08	-1.98255	-3.18434e-10	5.59796e-05	-1.98013	-3.18434e-10
123107007	chr3:123107007:C:T	1.01121e-15	-0.804037	-1.25094	1.49772e-08	-2.08348	-1.27316	1.44337e-05	-2.06138	-1.27417
123107424	chr3:123107424:G:A	1.74524e-12	6.01561	-0.617088	7.21939e-08	-1.35149	-0.432322	8.21034e-05	-1.21822	-0.378911
123107435	chr3:123107435:A:G	2.65912e-12	6.33086	-0.511235	8.96399e-08	-1.23637	-0.331004	9.97448e-05	-1.09254	-0.309959
123107485	chr3:123107485:T:C	2.29648e-15	-3.25008e-10	-1.23475	1.27885e-07	-3.25008e-10	-1.21204	0.00011849	-3.25008e-10	-1.23029
123107551	chr3:123107551:T:A	2.941e-15	-3.25008e-10	-0.987378	1.57795e-07	-3.25008e-10	-1.00187	0.000146077	-3.25008e-10	-1.02098
123107883	chr3:123107883:C:T	2.14254e-15	-3.25008e-10	-1.30413	1.16873e-07	-3.25008e-10	-1.30208	0.00010997	-3.25008e-10	-1.30491
123108022	chr3:123108022:T:C	4.76099e-14	2.79479	-0.997879	1.34537e-07	-0.338003	-0.82333	6.40163e-05	-0.932179	-0.913798
123108234	chr3:123108234:A:G	2.19515e-15	-3.25008e-10	-1.27988	1.72525e-07	-3.25008e-10	-0.91263	0.000115363	-3.25008e-10	-1.25703
123109378	chr3:123109378:C:T	3.52393e-15	-3.25008e-10	-0.806551	1.88336e-07	-3.25008e-10	-0.824942	0.00017345	-3.25008e-10	-0.849227
123109451	chr3:123109451:G:A	3.1995e-15	-3.25008e-10	-0.903133	1.7132e-07	-3.25008e-10	-0.91964	0.000158178	-3.25008e-10	-0.941393
123109497	chr3:123109497:T:G	2.50562e-15	-3.25008e-10	-1.14759	1.35418e-07	-3.25008e-10	-1.15481	0.000125656	-3.25008e-10	-1.17156
123109499	chr3:123109499:T:A	2.50441e-15	-3.25008e-10	-1.14808	1.3535e-07	-3.25008e-10	-1.15531	0.000125598	-3.25008e-10	-1.17203
123110143	chr3:123110143:C:T	7.48515e-16	-1.14084	-1.21495	1.57865e-08	-2.06866	-1.23536	1.46779e-05	-2.07285	-1.24592
123110326	chr3:123110326:G:A	4.63204e-13	4.75252	-0.68048	5.23452e-08	-1.6003	-0.505011	5.93403e-05	-1.45696	-0.46487
123110877	chr3:123110877:G:A	2.96907e-15	-3.25008e-10	-0.977878	1.59058e-07	-3.25008e-10	-0.993902	0.000147366	-3.25008e-10	-1.0122
123111271	chr3:123111271:A:G	4.51596e-13	4.69435	-0.647689	5.36916e-08	-1.61343	-0.466488	6.07403e-05	-1.4713	-0.427207
123112241	chr3:123112241:G:T	2.31266e-15	-3.25008e-10	-1.22773	1.35351e-07	-3.25008e-10	-1.1553	0.000128592	-3.25008e-10	-1.14847
123112458	chr3:123112458:G:A	4.57136e-15	-3.25008e-10	-0.546317	2.47731e-07	-3.25008e-10	-0.550828	0.000223443	-3.25008e-10	-0.595957
123113257	chr3:123113257:G:A	3.52524e-15	-3.25008e-10	-0.806178	3.412e-07	-3.25008e-10	-0.230703	0.000193862	-3.25008e-10	-0.737969
123113457	chr3:123113457:C:T	5.14691e-15	-3.25008e-10	-0.427731	3.11102e-07	-3.25008e-10	-0.323053	0.000280929	-3.25008e-10	-0.367012
123113756	chr3:123113756:G:A	2.39961e-15	-3.25008e-10	-1.19082	1.30454e-07	-3.25008e-10	-1.19215	0.000118967	-3.25008e-10	-1.22627
123114147	chr3:123114147:G:A	2.19237e-15	-3.25008e-10	-1.28114	1.20053e-07	-3.25008e-10	-1.27524	0.000110733	-3.25008e-10	-1.29799
123114156	chr3:123114156:C:T	0.149866	31.0277	-0.453029	1.73491e-08	-2.07127	-1.13836	1.71381e-05	-2.01286	-1.15095
123114234	chr3:123114234:G:T	7.07164e-13	5.22406	-0.728925	3.34783e-08	-1.88133	-0.670943	2.44949e-05	-1.93634	-0.870307
123114243	chr3:123114243:G:C	3.7578e-09	14.3401	-1.26689	1.91398e-08	-1.80908	-1.30232	2.08865e-05	-1.66442	-1.30159
123114334	chr3:123114334:G:A	1.83409e-13	4.39355	-1.24796	2.51079e-08	-1.7244	-1.11559	1.95833e-05	-1.86422	-1.16621
123114630	chr3:123114630:C:T	2.46706e-15	-3.25008e-10	-1.1631	2.07414e-07	-3.25008e-10	-0.728456	0.000142947	-3.25008e-10	-1.04264
123114699	chr3:123114699:A:T	5.78024e-15	-3.25008e-10	-0.311682	3.21019e-07	-3.25008e-10	-0.291673	0.000298744	-3.25008e-10	-0.305526
123115194	chr3:123115194:T:C	1.00743e-14	-3.25008e-10	0.243864	3.37312e-07	-3.25008e-10	-0.242162	0.000444987	-3.25008e-10	0.0929311
123115489	chr3:123115489:C:T	7.04699e-15	-3.25008e-10	-0.113527	2.40103e-07	-3.25008e-10	-0.582103	0.00030476	-3.25008e-10	-0.285591
123115547	chr3:123115547:C:G	2.13763e-15	-3.25008e-10	-1.30643	1.18955e-07	-3.25008e-10	-1.28442	0.000111369	-3.25008e-10	-1.29226
123115771	chr3:123115771:C:T	9.54905e-13	6.03667	-1.24119	1.64695e-08	-1.96295	-1.29872	1.45567e-05	-2.01925	-1.30781
123115772	chr3:123115772:G:A	1.57062e-14	-3.25008e-10	0.687926	1.07066e-06	-3.25008e-10	0.912861	0.000952118	-3.25008e-10	0.853574
123115899	chr3:123115899:G:A	2.60808e-13	4.72463	-1.22697	2.0388e-08	-1.79685	-1.25138	1.79988e-05	-1.88186	-1.23295
123116040	chr3:123116040:A:T	7.01876e-09	14.9583	-1.26029	1.90295e-08	-1.81179	-1.30539	1.96639e-05	-1.72202	-1.30431
123116731	chr3:123116731:A:G	7.88803e-10	12.5987	-1.08651	3.94027e-07	1.1717	-1.25846	0.000149344	0.229618	-1.22848
123116775	chr3:123116775:G:A	8.1259e-15	-3.25008e-10	0.0289288	5.36185e-07	-3.25008e-10	0.221307	0.000476659	-3.25008e-10	0.161686
123117043	chr3:123117043:A:T	5.37354e-13	5.52968	-1.30915	1.87216e-08	-1.87191	-1.26159	1.66229e-05	-1.92974	-1.2646
123117145	chr3:123117145:A:G	2.21325e-15	-3.25008e-10	-1.27166	1.18734e-07	-3.25008e-10	-1.28629	0.000110664	-3.25008e-10	-1.29861
123117153	chr3:123117153:T:C	0.0663241	30.2821	-0.522607	1.65099e-08	-2.08823	-1.17098	1.56273e-05	-2.07395	-1.18215
123117329	chr3:123117329:T:C	8.11382e-11	10.4621	-1.22436	1.66371e-07	0.357211	-1.30616	7.2157e-05	-0.428722	-1.29755
123117498	chr3:123117498:T:C	7.70735e-15	-3.25008e-10	-0.0239523	5.05207e-07	-3.25008e-10	0.161797	0.000449813	-3.25008e-10	0.103718
123117714	chr3:123117714:T:C	2.84468e-15	-3.25008e-10	-1.02068	1.58833e-07	-3.25008e-10	-0.99532	0.000143726	-3.25008e-10	-1.0372
123117874	chr3:123117874:T:C	8.49185e-15	-3.25008e-10	0.07298	5.61221e-07	-3.25008e-10	0.266942	0.000498927	-3.25008e-10	0.207345
123117951	chr3:123117951:A:G	2.91741e-13	4.62859	-1.01885	2.38912e-08	-1.71992	-1.16974	2.11973e-05	-1.77776	-1.17348
123118097	chr3:123118097:G:A	2.68553e-15	-3.25008e-10	-1.07825	1.31926e-07	-3.25008e-10	-1.18093	0.000125091	-3.25008e-10	-1.17607
123118113	chr3:123118113:C:T	4.1739e-14	1.66531	-3.18434e-10	8.04464e-08	-1.67558	-3.18434e-10	0.000181469	-0.804028	-3.18434e-10
123118402	chr3:123118402:C:G	2.7697e-15	-3.25008e-10	-1.04739	1.54459e-07	-3.25008e-10	-1.02325	0.00014005	-3.25008e-10	-1.06312
123118702	chr3:123118702:T:C	9.84079e-16	-2.08218	-3.18434e-10	2.72221e-07	-0.456557	-3.18434e-10	0.00016273	-0.913024	-3.18434e-10
123118801	chr3:123118801:C:T	0.149854	30.5805	-0.00593809	1.92267e-08	-2.08838	-1.01849	1.86213e-05	-2.07268	-1.00813
123119136	chr3:123119136:A:G	2.16344e-15	-3.25008e-10	-1.29443	1.17712e-07	-3.25008e-10	-1.29493	0.000109677	-3.25008e-10	-1.30758
123119437	chr3:123119437:T:C	2.86384e-15	-3.25008e-10	-1.01396	1.59612e-07	-3.25008e-10	-0.990423	0.000144639	-3.25008e-10	-1.03087
123119611	chr3:123119611:C:T	5.59322e-16	-1.52508	-1.12208	2.30987e-08	-1.74772	-1.17567	2.03615e-05	-1.79497	-1.1965
123119900	chr3:123119900:AT:A	5.25598e-13	5.40465	-1.20624	1.89894e-08	-1.81051	-1.30879	1.65406e-05	-1.89	-1.3093
123120366	chr3:123120366:A:G	2.268e-15	-3.25008e-10	-1.24723	1.23237e-07	-3.25008e-10	-1.24906	0.00012079	-3.25008e-10	-1.21106
123120605	chr3:123120605:C:T	1.15284e-14	-3.25008e-10	0.378683	6.47675e-07	-3.25008e-10	0.410217	0.000666928	-3.25008e-10	0.497567
123120631	chr3:123120631:T:TC	8.24978e-15	-3.25008e-10	0.0440597	5.44266e-07	-3.25008e-10	0.236266	0.000484011	-3.25008e-10	0.176992
123120678	chr3:123120678:G:T	1.82418e-08	15.91	-1.25689	2.12922e-08	-1.76279	-1.24204	2.10778e-05	-1.67429	-1.28261
123120717	chr3:123120717:T:G	2.74053e-15	-3.25008e-10	-1.05798	1.41826e-07	-3.25008e-10	-1.10857	0.000127438	-3.25008e-10	-1.15748
123120759	chr3:123120759:T:C	2.30814e-15	-3.25008e-10	-1.22968	1.18117e-07	-3.25008e-10	-1.2915	0.000113214	-3.25008e-10	-1.27583
123120938	chr3:123120938:C:T	7.59095e-15	-3.25008e-10	-0.0391709	5.22166e-07	-3.25008e-10	0.194814	0.000459489	-3.25008e-10	0.125001
123121051	chr3:123121051:G:A	8.00322e-15	-3.25008e-10	0.0137166	5.26906e-07	-3.25008e-10	0.203851	0.000468703	-3.25008e-10	0.144855
123121178	chr3:123121178:G:A	1.51333e-14	-3.25008e-10	0.65077	1.02902e-06	-3.25008e-10	0.873189	0.000916129	-3.25008e-10	0.815042
123121332	chr3:123121332:C:T	8.96164e-15	-3.25008e-10	0.126826	5.95701e-07	-3.25008e-10	0.326567	0.000527343	-3.25008e-10	0.262736
123121670	chr3:123121670:T:C	1.81074e-08	15.8548	-1.20905	2.01462e-08	-1.78338	-1.27677	2.01781e-05	-1.70687	-1.29365
123121884	chr3:123121884:A:G	0.100209	31.2494	-1.07722	1.46817e-08	-2.08527	-1.2913	1.42356e-05	-2.05271	-1.29666
123121898	chr3:123121898:G:A	1.90341e-08	15.8973	-1.2017	2.01545e-08	-1.77906	-1.28068	2.02412e-05	-1.70105	-1.29634
123121909	chr3:123121909:G:A	3.91796e-13	5.19313	-1.28851	1.83669e-08	-1.84363	-1.30899	1.58255e-05	-1.93445	-1.30904
123122215	chr3:123122215:G:A	0.0772284	31.0389	-1.1272	1.47999e-08	-2.08609	-1.28246	1.42826e-05	-2.05661	-1.28946
123122252	chr3:123122252:A:C	1.3994e-08	15.5884	-1.20035	1.93514e-08	-1.81907	-1.28134	1.93531e-05	-1.74543	-1.29684
123122299	chr3:123122299:A:T	2.43534e-15	-3.25008e-10	-1.17604	1.32701e-07	-3.25008e-10	-1.17507	0.000129072	-3.25008e-10	-1.14474
123122325	chr3:123122325:C:T	4.17506e-15	0.48063	-1.11763	5.67212e-08	-1.10668	-0.91834	2.54949e-05	-1.72962	-1.03702
123122523	chr3:123122523:A:G	1.17439e-15	-1.90538	-3.18434e-10	1.06073e-07	-1.39904	-3.18434e-10	8.03569e-05	-1.61864	-3.18434e-10
123123691	chr3:123123691:C:G	2.77507e-15	-3.25008e-10	-1.04545	1.42885e-07	-3.25008e-10	-1.10113	0.00012372	-3.25008e-10	-1.18709
123124365	chr3:123124365:C:T	0.0744772	30.96	-1.08464	1.46765e-08	-2.08749	-1.28944	1.41306e-05	-2.06197	-1.2948
123125223	chr3:123125223:G:A	7.50369e-13	5.86349	-1.30905	1.68165e-08	-1.94865	-1.29217	1.49145e-05	-2.01391	-1.28888
123125836	chr3:123125836:C:T	4.84096e-13	5.42464	-1.30848	1.79528e-08	-1.88402	-1.2914	1.55887e-05	-1.96665	-1.29192
123125908	chr3:123125908:T:C	2.7697e-15	-3.25008e-10	-1.04739	1.54459e-07	-3.25008e-10	-1.02325	0.00014005	-3.25008e-10	-1.06312
123126126	chr3:123126126:A:G	1.24197e-08	15.5715	-1.30284	2.241e-08	-1.80897	-1.1447	2.15423e-05	-1.73159	-1.2035
123126230	chr3:123126230:G:A	0.034961	30.3464	-1.22722	1.51617e-08	-2.08838	-1.25602	1.45399e-05	-2.07286	-1.25535
123126267	chr3:123126267:C:T	6.92214e-13	5.77579	-1.30202	1.67919e-08	-1.93649	-1.30579	1.48243e-05	-2.00495	-1.30389
123126318	chr3:123126318:A:C	0.00222101	27.3739	-1.011	1.84316e-08	-1.84408	-1.30503	1.90044e-05	-1.75332	-1.30713
123126575	chr3:123126575:T:C	1.72729e-08	15.8961	-1.29762	2.2883e-08	-1.76629	-1.16648	2.22056e-05	-1.68403	-1.22074
123126824	chr3:123126824:C:G	0.0804409	31.0189	-1.06644	1.46135e-08	-2.08676	-1.29447	1.41083e-05	-2.05926	-1.29909
123127492	chr3:123127492:A:G	1.41348e-08	15.6364	-1.23835	2.0125e-08	-1.79622	-1.26499	1.99872e-05	-1.71532	-1.29471
123127511	chr3:123127511:A:G	2.23349e-15	-3.25008e-10	-1.26256	1.20453e-07	-3.25008e-10	-1.27191	0.000110716	-3.25008e-10	-1.29815
123128034	chr3:123128034:C:T	0.0691	30.8604	-1.05994	1.4569e-08	-2.08753	-1.29674	1.4027e-05	-2.06347	-1.30066
123128374	chr3:123128374:G:A	1.12455e-15	-1.94874	-3.18434e-10	7.31951e-08	-1.77004	-3.18434e-10	7.62262e-05	-1.67141	-3.18434e-10
123128414	chr3:123128414:CT:C	6.22223e-15	-3.25008e-10	-0.237999	4.04081e-07	-3.25008e-10	-0.0615565	0.000363021	-3.25008e-10	-0.110654
123128924	chr3:123128924:A:T	3.20334e-15	-3.25008e-10	-0.901933	1.72943e-07	-3.25008e-10	-0.91021	0.000155774	-3.25008e-10	-0.956706
123129430	chr3:123129430:T:C	4.28246e-09	14.5047	-1.30084	1.97336e-08	-1.91493	-1.16591	1.84456e-05	-1.84729	-1.243
123129519	chr3:123129519:A:G	2.83893e-15	-3.25008e-10	-1.0227	1.57965e-07	-3.25008e-10	-1.0008	0.000142923	-3.25008e-10	-1.04281
123129621	chr3:123129621:C:T	7.90989e-13	5.89572	-1.28857	1.64521e-08	-1.95339	-1.30933	1.45654e-05	-2.01733	-1.30914
123129799	chr3:123129799:A:T	3.20052e-15	-3.25008e-10	-0.902814	1.728e-07	-3.25008e-10	-0.911038	0.000155646	-3.25008e-10	-0.957534
123129830	chr3:123129830:G:A	2.90488e-15	-3.25008e-10	-0.999736	1.52741e-07	-3.25008e-10	-1.03443	0.000141978	-3.25008e-10	-1.04944
123130287	chr3:123130287:G:A	2.67917e-15	-3.25008e-10	-1.08062	1.46047e-07	-3.25008e-10	-1.07924	0.000146048	-3.25008e-10	-1.02118
123130322	chr3:123130322:G:A	2.1331e-15	-3.25008e-10	-1.30855	1.16436e-07	-3.25008e-10	-1.30583	0.000111765	-3.25008e-10	-1.28871
123130778	chr3:123130778:G:A	1.3835e-08	15.3683	-0.991764	2.01938e-08	-1.81567	-1.24213	1.96689e-05	-1.74739	-1.27869
123130983	chr3:123130983:G:A	2.8984e-15	-1.00197	-3.18434e-10	5.99941e-08	-1.96893	-3.18434e-10	5.94198e-05	-1.92049	-3.18434e-10
123131059	chr3:123131059:G:C	0.000977257	26.4988	-0.956911	1.70995e-08	-1.92772	-1.29641	1.72783e-05	-1.85541	-1.30025
123131509	chr3:123131509:T:G	9.60457e-09	15.2855	-1.27385	2.01198e-08	-1.83979	-1.22168	1.95807e-05	-1.76833	-1.26224
123131514	chr3:123131514:G:A	2.13197e-15	-3.25008e-10	-1.30908	1.3651e-07	-3.25008e-10	-1.14678	0.000111768	-3.25008e-10	-1.28869
123131595	chr3:123131595:C:T	2.19418e-15	-3.25008e-10	-1.28032	1.18456e-07	-3.25008e-10	-1.28863	0.000109857	-3.25008e-10	-1.30594
123131729	chr3:123131729:C:T	8.46997e-09	15.167	-1.28112	2.00812e-08	-1.85393	-1.20945	1.94491e-05	-1.78437	-1.25294
123132091	chr3:123132091:T:C	0.0926039	30.6248	-0.53155	1.55875e-08	-2.08823	-1.22847	1.52364e-05	-2.06954	-1.21189
123132105	chr3:123132105:G:A	5.97789e-15	-3.25008e-10	-0.27806	3.87174e-07	-3.25008e-10	-0.104298	0.000348229	-3.25008e-10	-0.152254
123132253	chr3:123132253:G:A	0.000442782	25.7163	-0.966126	1.61941e-08	-1.98042	-1.29811	1.61801e-05	-1.91966	-1.30167
123132414	chr3:123132414:T:C	1.0999e-08	15.4158	-1.26863	2.0197e-08	-1.83246	-1.22517	1.97632e-05	-1.75816	-1.26313
123132753	chr3:123132753:A:C	6.31264e-09	14.8505	-1.25854	1.8854e-08	-1.88387	-1.24258	1.84095e-05	-1.81524	-1.27701
123132993	chr3:123132993:A:G	0.0998004	30.52	-0.351969	1.66164e-08	-2.08843	-1.16435	1.61588e-05	-2.07269	-1.14996
123132995	chr3:123132995:G:A	3.20367e-13	5.0052	-1.30186	1.87556e-08	-1.84371	-1.28798	1.54967e-05	-1.95592	-1.30857
123133077	chr3:123133077:G:A	5.86743e-15	-3.25008e-10	-0.29671	3.78203e-07	-3.25008e-10	-0.127741	0.000340767	-3.25008e-10	-0.173915
123133482	chr3:123133482:G:A	1.57706e-08	15.7541	-1.24656	2.05629e-08	-1.78686	-1.25283	2.04396e-05	-1.70488	-1.28276
123133499	chr3:123133499:G:A	2.21288e-15	-3.25008e-10	-1.27183	1.20519e-07	-3.25008e-10	-1.27137	0.000116954	-3.25008e-10	-1.24333
123133628	chr3:123133628:G:T	2.1339e-15	-3.25008e-10	-1.30817	1.16485e-07	-3.25008e-10	-1.30541	0.000110106	-3.25008e-10	-1.30367
123134066	chr3:123134066:C:G	2.55215e-15	-3.25008e-10	-1.12919	1.39699e-07	-3.25008e-10	-1.12368	0.000125386	-3.25008e-10	-1.17372
123134478	chr3:123134478:G:A	2.13148e-15	-3.25008e-10	-1.30931	1.34419e-07	-3.25008e-10	-1.16221	0.00011117	-3.25008e-10	-1.29405
123134507	chr3:123134507:C:T	2.15069e-15	-3.25008e-10	-1.30034	1.46161e-07	-3.25008e-10	-1.07846	0.000115126	-3.25008e-10	-1.25909
123134833	chr3:123134833:G:A	0.00114792	26.9163	-1.21347	1.57102e-08	-2.0874	-1.22147	1.46337e-05	-2.08478	-1.23701
123134958	chr3:123134958:A:G	4.88248e-09	14.5875	-1.25249	1.78547e-08	-1.87361	-1.3073	1.82403e-05	-1.79501	-1.30647
123135118	chr3:123135118:T:C	3.23575e-14	2.61333	-1.20261	2.58453e-08	-1.70687	-1.10418	1.9132e-05	-1.99226	-1.06149
123135210	chr3:123135210:G:A	6.75427e-15	0.95589	-1.11184	5.13044e-08	-1.14307	-0.98233	2.76793e-05	-1.75037	-0.934062
123135328	chr3:123135328:C:T	2.25363e-15	-3.25008e-10	-1.25358	1.16124e-07	-3.25008e-10	-1.30852	0.000109563	-3.25008e-10	-1.30862
123135425	chr3:123135425:A:G	1.27974e-15	-1.70752	-0.111945	6.15414e-08	-1.56325	-0.380213	5.50703e-05	-1.64223	-0.35427
123135426	chr3:123135426:C:T	7.01518e-15	-3.25008e-10	-0.118051	3.7857e-07	-3.25008e-10	-0.126771	0.000320535	-3.25008e-10	-0.235124
123135526	chr3:123135526:G:A	2.33277e-15	-3.25008e-10	-1.21907	1.18711e-07	-3.25008e-10	-1.28648	0.00011401	-3.25008e-10	-1.26883
123135647	chr3:123135647:GC:G	8.38571e-16	-1.48709	-0.755089	3.19206e-08	-1.74643	-0.853487	2.7432e-05	-1.81263	-0.880781
123135974	chr3:123135974:T:G	5.63483e-15	-3.25008e-10	-0.33716	3.58397e-07	-3.25008e-10	-0.18153	0.000323091	-3.25008e-10	-0.227182
123136052	chr3:123136052:T:C	0.000345935	24.4815	0.0218703	2.07096e-08	-2.05758	-0.974991	1.93787e-05	-2.08743	-0.95351
123136088	chr3:123136088:A:G	5.56903e-14	3.2147	-1.26103	2.26783e-08	-1.78459	-1.15718	1.95483e-05	-1.85584	-1.17638
123136795	chr3:123136795:C:T	6.40466e-15	0.857786	-1.06689	3.68221e-08	-1.2734	-1.18367	2.01495e-05	-1.85503	-1.14691
123136877	chr3:123136877:G:A	3.6632e-15	-0.76779	-3.18434e-10	6.85986e-08	-1.8349	-3.18434e-10	5.88672e-05	-1.92983	-3.18434e-10
123136920	chr3:123136920:T:C	5.48219e-14	3.23846	-1.3005	2.06568e-08	-1.79698	-1.23815	1.79039e-05	-1.86673	-1.25337
123137069	chr3:123137069:A:G	2.13144e-15	-3.25008e-10	-1.30933	1.16106e-07	-3.25008e-10	-1.30867	0.000110925	-3.25008e-10	-1.29626
123138655	chr3:123138655:G:A	3.75917e-15	-3.25008e-10	-0.741929	2.10311e-07	-3.25008e-10	-0.714584	0.00021448	-3.25008e-10	-0.6369
123138979	chr3:123138979:A:G	7.62135e-15	-3.25008e-10	-0.0351741	5.1654e-07	-3.25008e-10	0.18398	0.000452102	-3.25008e-10	0.108792
123139328	chr3:123139328:A:G	2.1822e-14	-3.25008e-10	1.01679	9.13906e-07	-3.25008e-10	0.754556	0.000725702	-3.25008e-10	0.582025
123139984	chr3:123139984:A:G	2.19668e-15	-3.25008e-10	-1.27918	1.17246e-07	-3.25008e-10	-1.29889	0.000116317	-3.25008e-10	-1.2488
123140379	chr3:123140379:GA:G	7.96788e-16	-1.00594	-1.28736	3.22703e-08	-1.43381	-1.15521	1.90633e-05	-1.86199	-1.19536
123140474	chr3:123140474:G:A	3.66839e-15	-3.25008e-10	-0.766374	1.96878e-07	-3.25008e-10	-0.780588	0.000206445	-3.25008e-10	-0.67508
123140849	chr3:123140849:G:A	2.05855e-14	2.23368	-1.27522	2.53192e-08	-1.62067	-1.21094	2.67095e-05	-1.49405	-1.22605
123141021	chr3:123141021:G:A	1.79223e-14	2.08682	-1.26691	2.91588e-08	-1.49682	-1.1936	2.85199e-05	-1.45976	-1.19475
123141126	chr3:123141126:A:T	1.65481e-14	2.0494	-1.30925	1.81698e-08	-1.85427	-1.30914	1.82942e-05	-1.80344	-1.29509
123141148	chr3:123141148:G:A	2.14412e-15	-3.25008e-10	-1.3034	1.16056e-07	-3.25008e-10	-1.3091	0.000109485	-3.25008e-10	-1.30933
123141234	chr3:123141234:T:C	3.00153e-15	-2.0194	1.0524	4.74647e-07	-2.03709	2.13648	0.000251729	-1.42504	0.948276
123141304	chr3:123141304:AGCCTCTCTTTCCT:A	2.61401e-15	-3.25008e-10	-1.10524	1.46145e-07	-3.25008e-10	-1.07857	0.000142754	-3.25008e-10	-1.04399
123141509	chr3:123141509:A:G	2.98752e-14	2.60217	-1.27127	2.85456e-08	-1.51581	-1.19586	3.05878e-05	-1.38366	-1.20085
123141841	chr3:123141841:G:C	3.12303e-16	-2.01283	-1.21708	1.56918e-08	-2.08842	-1.22161	1.52376e-05	-2.06693	-1.21442
123141913	chr3:123141913:T:C	2.18667e-15	-3.25008e-10	-1.28375	1.25129e-07	-3.25008e-10	-1.23383	0.000115563	-3.25008e-10	-1.2553
123141918	chr3:123141918:C:T	7.8082e-14	2.11803	0.173607	1.07153e-06	0.523744	0.389932	0.000139818	-1.10881	0.0440327
123141967	chr3:123141967:C:A	4.38286e-15	0.712935	-1.30136	6.25236e-08	-0.64287	-1.28476	3.86316e-05	-1.04503	-1.30601
123142358	chr3:123142358:A:T	4.74853e-15	-3.25008e-10	-0.508292	2.68133e-07	-3.25008e-10	-0.471687	0.000234254	-3.25008e-10	-0.54871
123142670	chr3:123142670:G:A	1.14053e-15	-1.93463	-3.18434e-10	5.38263e-08	-2.07741	-3.18434e-10	5.02542e-05	-2.08802	-3.18434e-10
123142983	chr3:123142983:C:T	3.1382e-15	-3.25008e-10	-0.922477	1.89669e-07	-3.25008e-10	-0.817893	0.000161503	-3.25008e-10	-0.920591
123143041	chr3:123143041:C:T	4.98882e-15	-3.25008e-10	-0.458928	2.82037e-07	-3.25008e-10	-0.421133	0.00024581	-3.25008e-10	-0.500556
123143091	chr3:123143091:G:C	3.25571e-15	-3.25008e-10	-0.885717	1.57037e-07	-3.25008e-10	-1.00669	0.000154113	-3.25008e-10	-0.967428
123143168	chr3:123143168:C:CA	2.53926e-14	2.46228	-1.29394	2.58154e-08	-1.56656	-1.24564	2.74419e-05	-1.43543	-1.25761
123143392	chr3:123143392:A:AG	3.97135e-16	-2.0737	-0.915907	2.73424e-07	0.412809	-0.864959	9.96208e-05	-0.585319	-0.818425
123143467	chr3:123143467:A:T	1.98431e-15	-1.38086	-3.18434e-10	5.79914e-08	-2.00288	-3.18434e-10	5.21724e-05	-2.05056	-3.18434e-10
123143567	chr3:123143567:A:G	2.20409e-15	-3.25008e-10	-1.27581	1.17014e-07	-3.25008e-10	-1.30088	0.000110727	-3.25008e-10	-1.29804
123143932	chr3:123143932:A:G	1.95827e-15	-1.06518	-0.328881	9.19458e-08	-1.46178	-0.0801875	4.00278e-05	-2.03075	-0.284794
123143981	chr3:123143981:G:A	2.23293e-15	-3.25008e-10	-1.26281	1.20208e-07	-3.25008e-10	-1.27395	0.000117807	-3.25008e-10	-1.23606
123144013	chr3:123144013:G:A	1.8613e-15	-2.06614	0.621287	2.64886e-07	-2.07415	1.59028	0.000139209	-1.59457	0.525431
123144146	chr3:123144146:C:T	7.89043e-16	-1.12365	-1.17942	3.23899e-08	-1.46172	-1.1236	1.63813e-05	-2.02213	-1.18684
123144180	chr3:123144180:G:A	2.75569e-14	2.55814	-1.30801	2.57703e-08	-1.5303	-1.28365	2.76653e-05	-1.39516	-1.28977
123144379	chr3:123144379:T:C	2.43065e-14	2.41246	-1.28785	2.57004e-08	-1.58062	-1.23604	2.72862e-05	-1.45182	-1.24692
123144662	chr3:123144662:A:G	3.89086e-15	-3.25008e-10	-0.707497	2.15507e-07	-3.25008e-10	-0.690177	0.000193568	-3.25008e-10	-0.739486
123144776	chr3:123144776:T:A	2.13176e-15	-3.25008e-10	-1.30918	1.16046e-07	-3.25008e-10	-1.30919	0.000109831	-3.25008e-10	-1.30617
123144853	chr3:123144853:A:G	2.14179e-15	-3.25008e-10	-1.30448	1.16048e-07	-3.25008e-10	-1.30917	0.000110052	-3.25008e-10	-1.30416
123144864	chr3:123144864:G:A	2.23752e-15	-3.25008e-10	-1.26076	1.20052e-07	-3.25008e-10	-1.27525	0.00011806	-3.25008e-10	-1.23392
123144921	chr3:123144921:A:G	3.43129e-15	-3.25008e-10	-0.833191	2.02668e-07	-3.25008e-10	-0.751603	0.000173865	-3.25008e-10	-0.846835
123144994	chr3:123144994:T:C	2.23791e-15	-3.25008e-10	-1.26058	1.20067e-07	-3.25008e-10	-1.27512	0.000118085	-3.25008e-10	-1.23371
123145142	chr3:123145142:G:A	2.18318e-15	-3.25008e-10	-1.28535	1.1767e-07	-3.25008e-10	-1.29529	0.00011437	-3.25008e-10	-1.26568
123145251	chr3:123145251:A:T	4.39371e-15	-3.25008e-10	-0.585954	2.47734e-07	-3.25008e-10	-0.550817	0.000217246	-3.25008e-10	-0.624084
123145628	chr3:123145628:T:C	2.36246e-15	-3.25008e-10	-1.20642	1.26162e-07	-3.25008e-10	-1.22561	0.000122401	-3.25008e-10	-1.19782
123145644	chr3:123145644:A:G	3.42681e-15	-3.25008e-10	-0.834497	2.02372e-07	-3.25008e-10	-0.753063	0.000173644	-3.25008e-10	-0.848105
123145740	chr3:123145740:TAGAC:T	1.0471e-15	-0.84384	-1.17626	1.74417e-08	-2.07973	-1.12457	1.73753e-05	-1.95113	-1.19893
123145748	chr3:123145748:T:C	2.15262e-15	-3.25008e-10	-1.29944	1.17114e-07	-3.25008e-10	-1.30003	0.000113128	-3.25008e-10	-1.2766
123145780	chr3:123145780:C:G	1.882e-14	2.17561	-1.30682	2.27344e-08	-1.66165	-1.27764	2.41621e-05	-1.5347	-1.28562
123145884	chr3:123145884:G:A	4.66619e-15	-3.25008e-10	-0.525784	2.63572e-07	-3.25008e-10	-0.488843	0.00023038	-3.25008e-10	-0.565384
123145924	chr3:123145924:G:T	4.78664e-15	0.769687	-1.26999	1.68088e-08	-1.97131	-1.26996	1.38198e-05	-2.08842	-1.29059
123145971	chr3:123145971:T:C	3.2275e-14	2.5534	-1.14523	3.38117e-08	-1.5179	-1.02446	3.53143e-05	-1.37248	-1.06835
123146289	chr3:123146289:T:A	8.8133e-15	1.22446	-1.11433	2.74775e-08	-1.81856	-0.931244	2.65759e-05	-1.64506	-1.08005
123146369	chr3:123146369:G:A	5.28257e-15	-3.25008e-10	-0.401715	2.65612e-07	-3.25008e-10	-0.481136	0.000292142	-3.25008e-10	-0.327874
123146413	chr3:123146413:G:A	9.96987e-16	-0.921609	-1.14754	1.81638e-08	-2.07264	-1.09111	1.82767e-05	-1.92678	-1.17271
123146516	chr3:123146516:G:A	4.79615e-15	-3.25008e-10	-0.498313	2.69176e-07	-3.25008e-10	-0.467805	0.000237517	-3.25008e-10	-0.534876
123146919	chr3:123146919:C:T	3.08944e-16	-2.03177	-1.20895	1.61211e-07	0.0553555	-1.03581	4.53882e-05	-1.01106	-1.1788
123147452	chr3:123147452:A:G	1.41958e-14	1.87165	-1.28484	2.31212e-08	-1.69383	-1.22859	2.53704e-05	-1.518	-1.25353
123147619	chr3:123147619:A:T	2.14637e-15	-3.25008e-10	-1.30235	1.16786e-07	-3.25008e-10	-1.30283	0.000112524	-3.25008e-10	-1.28195
123147716	chr3:123147716:T:C	2.32101e-15	-3.25008e-10	-1.22412	1.2912e-07	-3.25008e-10	-1.20243	0.000119059	-3.25008e-10	-1.22549
123147858	chr3:123147858:C:T	4.75628e-15	-3.25008e-10	-0.506661	2.68905e-07	-3.25008e-10	-0.468812	0.000234626	-3.25008e-10	-0.547123
123147930	chr3:123147930:C:T	2.16864e-15	-3.25008e-10	-1.29203	1.18836e-07	-3.25008e-10	-1.28543	0.000113953	-3.25008e-10	-1.26933
123148322	chr3:123148322:C:T	4.69475e-15	-3.25008e-10	-0.519682	2.51163e-07	-3.25008e-10	-0.537072	0.000270391	-3.25008e-10	-0.405245
123148512	chr3:123148512:T:A	2.15295e-15	-3.25008e-10	-1.29929	1.18844e-07	-3.25008e-10	-1.28536	0.000110843	-3.25008e-10	-1.297
123148780	chr3:123148780:T:C	2.21459e-15	-3.25008e-10	-1.27106	1.2874e-07	-3.25008e-10	-1.20538	0.000117939	-3.25008e-10	-1.23494
123148973	chr3:123148973:G:A	2.93097e-16	-2.01471	-1.27867	2.36877e-08	-1.68891	-1.2093	2.39424e-05	-1.57786	-1.2516
123149151	chr3:123149151:T:C	2.52623e-15	-3.25008e-10	-1.1394	1.48037e-07	-3.25008e-10	-1.06571	0.000128865	-3.25008e-10	-1.14635
123149288	chr3:123149288:A:G	1.40993e-14	1.86951	-1.28951	2.12841e-08	-1.76875	-1.23646	2.22629e-05	-1.65289	-1.24931
123149439	chr3:123149439:G:T	2.39728e-15	-3.25008e-10	-1.19179	1.21912e-07	-3.25008e-10	-1.25987	0.000120972	-3.25008e-10	-1.20955
123149591	chr3:123149591:A:G	1.12488e-14	1.63014	-1.27601	1.98684e-08	-1.82043	-1.25361	1.39714e-05	-2.06525	-1.30285
123149650	chr3:123149650:TG:T	2.16201e-15	-3.25008e-10	-1.29509	1.16749e-07	-3.25008e-10	-1.30315	0.000112607	-3.25008e-10	-1.28121
123149821	chr3:123149821:C:G	4.3378e-15	-3.25008e-10	-0.598759	2.31651e-07	-3.25008e-10	-0.617942	0.000248128	-3.25008e-10	-0.49117
123149838	chr3:123149838:A:G	1.16998e-15	-0.736338	-1.1728	1.73959e-08	-2.08587	-1.12107	1.68603e-05	-1.98419	-1.19596
123149979	chr3:123149979:G:A	1.112e-14	1.64761	-1.30499	2.08501e-08	-1.71958	-1.30624	2.31006e-05	-1.55599	-1.30926
123150043	chr3:123150043:A:G	4.02548e-15	-3.25008e-10	-0.673483	2.22736e-07	-3.25008e-10	-0.657186	0.000200164	-3.25008e-10	-0.705977
123150194	chr3:123150194:C:T	1.0484e-15	-0.781875	-1.23699	2.18282e-08	-1.85429	-1.12568	1.55988e-05	-2.08831	-1.16961
123150285	chr3:123150285:C:T	2.14656e-15	-3.25008e-10	-1.30226	1.23834e-07	-3.25008e-10	-1.24423	0.000113507	-3.25008e-10	-1.27325
123150630	chr3:123150630:G:A	8.8137e-15	-3.25008e-10	0.11018	6.08193e-07	-3.25008e-10	0.347321	0.00050976	-3.25008e-10	0.228826
123151419	chr3:123151419:C:T	6.11475e-15	-3.25008e-10	-0.255423	4.00831e-07	-3.25008e-10	-0.0696321	0.000321613	-3.25008e-10	-0.231767
123151698	chr3:123151698:C:T	2.269e-15	-0.0359919	-1.2108	4.46922e-08	-1.06858	-1.1948	3.34588e-05	-1.25715	-1.23765
123152270	chr3:123152270:T:C	3.79529e-16	-1.93522	-1.09974	3.08652e-08	-1.46413	-1.16941	4.57013e-05	-0.999483	-1.18351
123152443	chr3:123152443:C:T	7.0868e-15	-3.25008e-10	-0.107893	3.96972e-07	-3.25008e-10	-0.079306	0.000342657	-3.25008e-10	-0.168386
123152585	chr3:123152585:C:T	2.34272e-15	-3.25008e-10	-1.21481	1.40719e-07	-3.25008e-10	-1.1164	0.000127088	-3.25008e-10	-1.16024
123152679	chr3:123152679:G:C	2.59695e-15	-3.25008e-10	-1.11179	1.5423e-07	-3.25008e-10	-1.02473	0.000143087	-3.25008e-10	-1.04166
123153079	chr3:123153079:C:T	1.03232e-15	-1.67489	-0.359433	5.38015e-07	0.989172	-0.764458	7.61959e-05	-1.16671	-0.505096
123153104	chr3:123153104:G:T	7.33758e-15	-3.25008e-10	-0.0731179	4.10873e-07	-3.25008e-10	-0.0448866	0.000354295	-3.25008e-10	-0.134985
123153429	chr3:123153429:T:C	2.56233e-15	-3.25008e-10	-1.12521	1.23741e-07	-3.25008e-10	-1.24498	0.000119635	-3.25008e-10	-1.22067
123153507	chr3:123153507:G:A	4.68834e-16	-1.66846	-1.15517	1.8266e-07	0.37464	-1.23018	2.44907e-05	-1.65609	-1.15073
123153544	chr3:123153544:G:A	2.17636e-15	-3.25008e-10	-1.28847	1.18443e-07	-3.25008e-10	-1.28874	0.000115227	-3.25008e-10	-1.25821
123153597	chr3:123153597:A:G	2.28804e-15	-3.25008e-10	-1.23843	1.24062e-07	-3.25008e-10	-1.24239	0.000122206	-3.25008e-10	-1.19941
123153901	chr3:123153901:G:A	2.21077e-15	-3.25008e-10	-1.27278	1.22228e-07	-3.25008e-10	-1.25728	0.000111143	-3.25008e-10	-1.2943
123153916	chr3:123153916:T:C	8.47103e-16	-1.83029	-0.401767	2.80504e-07	0.387098	-0.813682	5.17134e-05	-1.5665	-0.492896
123154045	chr3:123154045:G:T	5.17444e-15	-3.25008e-10	-0.422397	2.73988e-07	-3.25008e-10	-0.450087	0.00029432	-3.25008e-10	-0.320447
123154079	chr3:123154079:A:T	2.18849e-15	-3.25008e-10	-1.28292	1.20667e-07	-3.25008e-10	-1.27014	0.000110469	-3.25008e-10	-1.30038
123154766	chr3:123154766:C:A	2.14234e-15	-3.25008e-10	-1.30423	1.20648e-07	-3.25008e-10	-1.27029	0.000111513	-3.25008e-10	-1.29098
123154800	chr3:123154800:T:C	2.96664e-15	-3.25008e-10	-0.978697	1.80524e-07	-3.25008e-10	-0.867308	0.00016643	-3.25008e-10	-0.890537
123155076	chr3:123155076:G:C	1.44406e-15	-1.51847	-0.180202	1.05345e-06	1.27184	-0.375186	0.000109755	-1.06975	-0.237118
123155593	chr3:123155593:T:G	2.80853e-15	-3.25008e-10	-1.03347	1.61159e-07	-3.25008e-10	-0.980783	0.000131728	-3.25008e-10	-1.12438
123155951	chr3:123155951:A:G	7.48012e-16	-1.60595	-0.750512	4.89483e-07	1.17751	-1.04733	5.84397e-05	-1.05924	-0.877882
123156111	chr3:123156111:A:G	4.31849e-16	-1.83077	-1.07504	4.03022e-08	-1.26735	-1.09941	6.24437e-05	-0.733722	-1.13713
123156331	chr3:123156331:G:A	2.21077e-15	-3.25008e-10	-1.27278	1.22228e-07	-3.25008e-10	-1.25728	0.000111143	-3.25008e-10	-1.2943
123156629	chr3:123156629:A:G	6.40153e-15	-3.25008e-10	-0.20959	3.68212e-07	-3.25008e-10	-0.154514	0.00031719	-3.25008e-10	-0.245613
123156703	chr3:123156703:G:T	2.50184e-15	-3.25008e-10	-1.1491	1.22045e-07	-3.25008e-10	-1.25878	0.000117719	-3.25008e-10	-1.23682
123156800	chr3:123156800:G:T	3.26326e-16	-1.88282	-1.30316	3.28315e-08	-1.39418	-1.17761	4.20792e-05	-0.969463	-1.2961
123156826	chr3:123156826:A:AG	1.11616e-15	-1.58883	-0.367407	6.79284e-07	1.2273	-0.769433	8.61471e-05	-1.03679	-0.512273
123157100	chr3:123157100:C:T	2.13197e-15	-3.25008e-10	-1.30908	1.65529e-07	-3.25008e-10	-0.954027	0.000109597	-3.25008e-10	-1.30831
123157480	chr3:123157480:G:C	1.62303e-15	-0.273173	-1.30866	3.15664e-08	-1.30305	-1.30803	2.60403e-05	-1.43665	-1.30882
123157619	chr3:123157619:T:C	3.10998e-16	-1.9354	-1.2987	2.98631e-08	-1.5038	-1.16275	3.69596e-05	-1.10522	-1.29007
123157772	chr3:123157772:C:T	2.31594e-15	-3.25008e-10	-1.22631	1.23156e-07	-3.25008e-10	-1.24972	0.000118221	-3.25008e-10	-1.23256
123157854	chr3:123157854:A:C	5.83199e-15	-3.25008e-10	-0.302769	3.84587e-07	-3.25008e-10	-0.111002	0.000333396	-3.25008e-10	-0.195784
123157923	chr3:123157923:G:A	1.0514e-15	-1.45716	-0.558844	7.95989e-07	1.33285	-0.716435	8.04261e-05	-1.02855	-0.589228
123158159	chr3:123158159:G:A	1.00791e-15	-1.4624	-0.595847	7.59331e-07	1.31972	-0.750454	7.69897e-05	-1.0357	-0.625744
123158282	chr3:123158282:G:A	4.97709e-16	-1.64991	-1.11396	1.9696e-07	0.419434	-1.1996	2.60799e-05	-1.63531	-1.10864
123158344	chr3:123158344:A:C	2.4556e-15	-3.25008e-10	-1.16776	1.23964e-07	-3.25008e-10	-1.24318	0.000129218	-3.25008e-10	-1.14361
123158353	chr3:123158353:C:T	2.5451e-15	-3.25008e-10	-1.13196	1.60544e-07	-3.25008e-10	-0.984604	0.000143225	-3.25008e-10	-1.0407
123158543	chr3:123158543:C:T	1.74746e-15	-0.243634	-1.26433	3.3742e-08	-1.28743	-1.257	2.72149e-05	-1.41911	-1.28224
123159058	chr3:123159058:T:C	2.82284e-15	-3.25008e-10	-1.02838	1.35794e-07	-3.25008e-10	-1.15204	0.000149731	-3.25008e-10	-0.996272
123159217	chr3:123159217:G:A	6.17141e-15	-3.25008e-10	-0.246199	4.06717e-07	-3.25008e-10	-0.0550549	0.00035512	-3.25008e-10	-0.132658
123159325	chr3:123159325:C:G	2.15178e-15	-3.25008e-10	-1.29983	1.2197e-07	-3.25008e-10	-1.2594	0.000112353	-3.25008e-10	-1.28347
123159440	chr3:123159440:G:A	1.04578e-15	-1.4599	-0.56147	7.86708e-07	1.32491	-0.720229	7.97841e-05	-1.03341	-0.592379
123159507	chr3:123159507:G:A	1.05472e-15	-1.44102	-0.571836	8.13447e-07	1.36743	-0.729318	8.09079e-05	-1.00928	-0.602525
123159775	chr3:123159775:G:A	3.23276e-16	-1.89647	-1.2989	3.21331e-08	-1.42977	-1.16351	4.06018e-05	-1.01096	-1.29034
123159816	chr3:123159816:G:A	2.13456e-15	-3.25008e-10	-1.30787	1.16569e-07	-3.25008e-10	-1.30468	0.000109621	-3.25008e-10	-1.30808
123160017	chr3:123160017:T:C	2.16016e-15	-3.25008e-10	-1.29595	1.18462e-07	-3.25008e-10	-1.28858	0.000110188	-3.25008e-10	-1.30292
123160050	chr3:123160050:C:A	2.16235e-15	-3.25008e-10	-1.29493	1.19123e-07	-3.25008e-10	-1.28302	0.000109914	-3.25008e-10	-1.30541
123160161	chr3:123160161:T:C	2.97967e-15	-3.25008e-10	-0.974314	1.85332e-07	-3.25008e-10	-0.841025	0.00014399	-3.25008e-10	-1.03537
123160185	chr3:123160185:T:C	2.99006e-15	-3.25008e-10	-0.970835	1.86077e-07	-3.25008e-10	-0.83701	0.000144447	-3.25008e-10	-1.0322
123160203	chr3:123160203:C:T	2.15178e-15	-3.25008e-10	-1.29983	1.2197e-07	-3.25008e-10	-1.2594	0.000112353	-3.25008e-10	-1.28347
123160293	chr3:123160293:T:A	2.2291e-15	-3.25008e-10	-1.26453	1.16873e-07	-3.25008e-10	-1.30209	0.000114914	-3.25008e-10	-1.26093
123160529	chr3:123160529:G:A	6.43123e-16	-1.34905	-1.1585	5.51941e-07	1.52012	-1.26985	4.83813e-05	-0.965321	-1.16068
123160692	chr3:123160692:A:G	2.13156e-15	-3.25008e-10	-1.30927	1.67474e-07	-3.25008e-10	-0.942344	0.000109663	-3.25008e-10	-1.3077
123161142	chr3:123161142:A:C	4.95933e-15	-0.464856	-3.18434e-10	1.35652e-07	-1.15308	-3.18434e-10	0.000214761	-0.635591	-3.18434e-10
123161271	chr3:123161271:G:A	3.14489e-16	-2.08339	-1.13955	1.42437e-07	0.16619	-1.27046	2.38534e-05	-1.69539	-1.1378
123161344	chr3:123161344:T:C	1.9209e-15	-0.761117	-0.652216	9.21424e-08	-0.611065	-0.928771	4.23995e-05	-1.4733	-0.784678
123161381	chr3:123161381:G:A	2.15178e-15	-3.25008e-10	-1.29983	1.2197e-07	-3.25008e-10	-1.2594	0.000112353	-3.25008e-10	-1.28347
123161664	chr3:123161664:A:C	2.98072e-15	-3.25008e-10	-0.973962	1.74118e-07	-3.25008e-10	-0.903436	0.000139509	-3.25008e-10	-1.06699
123161705	chr3:123161705:G:C	5.37711e-15	-3.25008e-10	-0.383977	2.84785e-07	-3.25008e-10	-0.411437	0.000305966	-3.25008e-10	-0.281642
123161856	chr3:123161856:T:G	8.2257e-15	-3.25008e-10	0.0411361	5.49242e-07	-3.25008e-10	0.245368	0.000489813	-3.25008e-10	0.188909
123162533	chr3:123162533:G:A	2.21761e-15	-3.25008e-10	-1.2697	1.20466e-07	-3.25008e-10	-1.2718	0.000116929	-3.25008e-10	-1.24355
123162700	chr3:123162700:G:C	1.11528e-15	-1.95702	-3.18434e-10	2.70794e-07	-0.461813	-3.18434e-10	8.53632e-05	-1.5582	-3.18434e-10
123162714	chr3:123162714:C:T	1.10598e-15	-1.9654	-3.18434e-10	2.62653e-07	-0.49234	-3.18434e-10	8.39254e-05	-1.57519	-3.18434e-10
123162715	chr3:123162715:C:T	1.10125e-15	-1.96968	-3.18434e-10	2.58789e-07	-0.507157	-3.18434e-10	8.31933e-05	-1.58395	-3.18434e-10
123163161	chr3:123163161:G:A	2.41418e-15	-3.25008e-10	-1.18477	1.35354e-07	-3.25008e-10	-1.15528	0.000118733	-3.25008e-10	-1.22824
123163342	chr3:123163342:C:T	2.17246e-15	-3.25008e-10	-1.29027	1.17766e-07	-3.25008e-10	-1.29447	0.000112417	-3.25008e-10	-1.2829
123163916	chr3:123163916:G:A	2.13775e-15	-3.25008e-10	-1.30638	1.16593e-07	-3.25008e-10	-1.30448	0.00010949	-3.25008e-10	-1.30928
123163925	chr3:123163925:G:A	4.42214e-16	-1.94007	-0.942023	5.07707e-08	-1.51303	-0.622824	5.43844e-05	-1.11151	-0.897526
123164031	chr3:123164031:A:C	3.30493e-15	-3.25008e-10	-0.870712	1.81236e-07	-3.25008e-10	-0.863373	0.000163683	-3.25008e-10	-0.907183
123164033	chr3:123164033:T:A	3.65881e-16	-2.08038	-0.991196	2.06301e-08	-2.03903	-0.997396	2.55626e-05	-1.88494	-0.879046
123164508	chr3:123164508:G:A	8.72794e-16	-1.0082	-1.19398	3.10737e-08	-1.51435	-1.11246	1.98282e-05	-1.77534	-1.24267
123164947	chr3:123164947:G:A	3.30064e-15	-3.25008e-10	-0.872011	1.81001e-07	-3.25008e-10	-0.864671	0.000163481	-3.25008e-10	-0.908418
123165080	chr3:123165080:C:A	2.87868e-15	-3.25008e-10	-1.0088	1.37453e-07	-3.25008e-10	-1.13989	0.00013777	-3.25008e-10	-1.07953
123165272	chr3:123165272:C:T	4.38783e-16	-1.94926	-0.940618	4.99546e-08	-1.53148	-0.620582	5.31726e-05	-1.13531	-0.896259
123165448	chr3:123165448:T:C	4.51399e-16	-1.72657	-1.13496	1.57308e-08	-2.08534	-1.22221	1.55001e-05	-2.02791	-1.23636
123165605	chr3:123165605:C:T	2.49261e-15	-3.25008e-10	-1.1528	1.47898e-07	-3.25008e-10	-1.06665	0.000121278	-3.25008e-10	-1.20703
123165686	chr3:123165686:G:T	2.6103e-15	-3.25008e-10	-1.10666	1.56603e-07	-3.25008e-10	-1.00946	0.000125969	-3.25008e-10	-1.16908
123165722	chr3:123165722:T:C	2.46851e-15	-3.25008e-10	-1.16251	1.46088e-07	-3.25008e-10	-1.07896	0.000120283	-3.25008e-10	-1.21527
123165952	chr3:123165952:G:A	4.70263e-16	-1.6545	-1.16609	2.52409e-08	-1.68982	-1.14489	2.34555e-05	-1.66104	-1.18897
123165963	chr3:123165963:A:G	4.79151e-15	-3.25008e-10	-0.499282	2.54253e-07	-3.25008e-10	-0.524843	0.00028159	-3.25008e-10	-0.364663
123166043	chr3:123166043:G:A	2.20113e-15	-3.25008e-10	-1.27715	1.18029e-07	-3.25008e-10	-1.29224	0.0001162	-3.25008e-10	-1.2498
123166057	chr3:123166057:T:C	2.80725e-16	-2.04588	-1.29062	2.15257e-08	-1.69138	-1.30255	2.96441e-05	-1.31129	-1.30456
123166058	chr3:123166058:C:T	2.13715e-15	-3.25008e-10	-1.30665	1.17478e-07	-3.25008e-10	-1.29692	0.000109559	-3.25008e-10	-1.30865
123166180	chr3:123166180:C:T	2.46534e-15	-3.25008e-10	-1.1638	1.44923e-07	-3.25008e-10	-1.08697	0.000119916	-3.25008e-10	-1.21832
123166400	chr3:123166400:T:C	1.87794e-15	-2.0846	0.648649	1.21495e-06	0.960039	0.0792491	0.000126343	-1.46172	0.295609
123166496	chr3:123166496:G:A	2.2729e-15	-3.25008e-10	-1.24507	1.25284e-07	-3.25008e-10	-1.23259	0.000116279	-3.25008e-10	-1.24913
123166538	chr3:123166538:A:T	2.94143e-15	0.189038	-1.17627	5.97637e-08	-0.737588	-1.23519	3.9006e-05	-1.09699	-1.24441
123166742	chr3:123166742:G:A	2.77134e-15	-3.25008e-10	-1.04679	1.50089e-07	-3.25008e-10	-1.05194	0.000158503	-3.25008e-10	-0.939339
123166862	chr3:123166862:C:T	4.13957e-16	-1.9389	-1.00922	3.98063e-08	-1.49119	-0.887954	5.61227e-05	-1.05393	-0.923648
123166991	chr3:123166991:C:T	2.69073e-16	-2.07046	-1.30844	1.45556e-08	-2.08016	-1.30504	1.39293e-05	-2.0618	-1.30932
123167211	chr3:123167211:G:A	2.35299e-15	-3.25008e-10	-1.21044	1.32118e-07	-3.25008e-10	-1.17948	0.000116558	-3.25008e-10	-1.24673
123167330	chr3:123167330:T:C	2.28807e-15	-3.25008e-10	-1.23842	1.27634e-07	-3.25008e-10	-1.21401	0.000114027	-3.25008e-10	-1.26868
123167344	chr3:123167344:T:C	1.8517e-15	-0.197495	-1.25253	4.14703e-08	-1.05177	-1.28643	2.8017e-05	-1.37522	-1.29708
123167378	chr3:123167378:T:C	3.11203e-16	-1.94814	-1.2853	2.98524e-08	-1.53232	-1.13459	3.62574e-05	-1.13914	-1.27533
123167490	chr3:123167490:C:T	8.72729e-15	-3.25008e-10	0.100328	5.19029e-07	-3.25008e-10	0.188787	0.000444721	-3.25008e-10	0.0923333
123167825	chr3:123167825:C:CAA	2.24211e-15	-3.25008e-10	-1.25871	1.17699e-07	-3.25008e-10	-1.29504	0.000113627	-3.25008e-10	-1.27219
123167828	chr3:123167828:T:A	2.24211e-15	-3.25008e-10	-1.25871	1.17699e-07	-3.25008e-10	-1.29504	0.000113627	-3.25008e-10	-1.27219
123168055	chr3:123168055:A:T	1.70551e-15	-1.96061	0.428345	4.59334e-06	2.34972	0.0194716	0.000243692	-0.928526	0.419318
123168554	chr3:123168554:G:A	3.80176e-15	-3.25008e-10	-0.730662	2.09014e-07	-3.25008e-10	-0.720768	0.000187387	-3.25008e-10	-0.77194
123168947	chr3:123168947:A:G	2.13168e-15	-3.25008e-10	-1.30922	1.16136e-07	-3.25008e-10	-1.30841	0.000109486	-3.25008e-10	-1.30932
123169193	chr3:123169193:G:A	2.1457e-15	-3.25008e-10	-1.30266	1.16558e-07	-3.25008e-10	-1.30478	0.000110296	-3.25008e-10	-1.30194
123169259	chr3:123169259:G:A	2.82945e-15	0.253591	-1.27964	7.56706e-08	-0.517168	-1.21961	3.93528e-05	-1.02662	-1.30593
123169330	chr3:123169330:G:T	9.95402e-15	-3.25008e-10	0.231849	5.71738e-07	-3.25008e-10	0.285509	0.000489388	-3.25008e-10	0.188042
123169350	chr3:123169350:T:C	2.62722e-15	-3.25008e-10	-1.1002	1.48949e-07	-3.25008e-10	-1.05957	0.000131955	-3.25008e-10	-1.12265
123169381	chr3:123169381:CA:AA	4.75583e-15	-3.25008e-10	-0.506756	2.88298e-07	-3.25008e-10	-0.399177	0.000261687	-3.25008e-10	-0.437966
123169790	chr3:123169790:A:G	1.65299e-15	-2.08815	0.524609	1.02917e-06	0.81827	0.0550656	0.000119448	-1.46208	0.239841
123169908	chr3:123169908:C:T	1.01633e-14	-3.25008e-10	0.25266	5.94319e-07	-3.25008e-10	0.324244	0.000516742	-3.25008e-10	0.242429
123169909	chr3:123169909:A:G	5.312e-16	-2.02742	-0.671329	1.03754e-06	1.64011	-0.758676	6.28327e-05	-1.10071	-0.763931
123169937	chr3:123169937:A:G	2.77818e-15	-3.25008e-10	-1.04433	1.33335e-07	-3.25008e-10	-1.17031	0.000136282	-3.25008e-10	-1.09039
123170001	chr3:123170001:A:G	1.16909e-15	-1.9099	-3.18434e-10	5.36692e-08	-2.08033	-3.18434e-10	5.02486e-05	-2.08813	-3.18434e-10
123170333	chr3:123170333:G:C	2.27046e-15	-3.25008e-10	-1.24614	1.26433e-07	-3.25008e-10	-1.22346	0.000113351	-3.25008e-10	-1.27462
123170634	chr3:123170634:G:A	2.24258e-15	-3.25008e-10	-1.2585	1.26009e-07	-3.25008e-10	-1.22682	0.000114219	-3.25008e-10	-1.267
123170739	chr3:123170739:G:A	2.17906e-15	-3.25008e-10	-1.28723	1.19639e-07	-3.25008e-10	-1.27869	0.000110954	-3.25008e-10	-1.296
123170779	chr3:123170779:G:C	1.59975e-15	-2.08509	0.488815	8.69635e-07	0.682344	0.0225578	0.000108004	-1.52855	0.205597
123170784	chr3:123170784:C:T	2.15409e-15	-3.25008e-10	-1.29876	1.21553e-07	-3.25008e-10	-1.26282	0.000111749	-3.25008e-10	-1.28886
123170861	chr3:123170861:T:C	9.90756e-16	-2.07651	0.00109447	7.39045e-07	0.448834	0.0933541	6.61509e-05	-1.61955	-0.193625
123170976	chr3:123170976:C:T	2.13155e-15	-3.25008e-10	-1.30928	1.17259e-07	-3.25008e-10	-1.29879	0.000109763	-3.25008e-10	-1.30679
123171342	chr3:123171342:C:G	2.6889e-15	-3.25008e-10	-1.077	1.5538e-07	-3.25008e-10	-1.0173	0.000129628	-3.25008e-10	-1.14045
123171401	chr3:123171401:A:G	2.23198e-15	-3.25008e-10	-1.26324	1.23956e-07	-3.25008e-10	-1.24325	0.00011194	-3.25008e-10	-1.28715
123171475	chr3:123171475:A:G	2.85495e-15	-2.08807	1.071	2.00424e-06	0.936634	0.603216	0.000219145	-1.40149	0.786104
123171889	chr3:123171889:A:G	2.13575e-15	-3.25008e-10	-1.30731	1.16091e-07	-3.25008e-10	-1.3088	0.000109649	-3.25008e-10	-1.30783
123172052	chr3:123172052:G:A	2.23197e-15	-3.25008e-10	-1.26324	1.18908e-07	-3.25008e-10	-1.28482	0.00011611	-3.25008e-10	-1.25058
123172068	chr3:123172068:T:C	3.35284e-15	-3.25008e-10	-0.856318	2.08515e-07	-3.25008e-10	-0.723163	0.000184972	-3.25008e-10	-0.784908
123172167	chr3:123172167:G:A	2.77893e-14	-2.06294	3.32147	7.7515e-06	-0.0284328	2.9209	0.0016114	-1.9687	3.34845
123172323	chr3:123172323:A:T	2.97288e-15	-3.25008e-10	-0.976597	1.66941e-07	-3.25008e-10	-0.94553	0.000166907	-3.25008e-10	-0.887678
123172603	chr3:123172603:T:C	7.64119e-15	-3.25008e-10	-0.0325736	4.06936e-07	-3.25008e-10	-0.0545155	0.000495081	-3.25008e-10	0.199607
123172808	chr3:123172808:C:T	5.33154e-15	-3.25008e-10	-0.392488	3.59095e-07	-3.25008e-10	-0.179586	0.000286966	-3.25008e-10	-0.34575
123173106	chr3:123173106:T:C	7.34253e-15	-3.25008e-10	-0.0724432	3.90223e-07	-3.25008e-10	-0.0964528	0.00047503	-3.25008e-10	0.158263
123173317	chr3:123173317:G:A	6.54068e-15	-2.08515	1.89707	4.72261e-06	1.52029	0.876653	0.000464213	-1.86742	2.00264
123173348	chr3:123173348:C:T	1.88921e-14	-0.945673	1.81829	2.27185e-06	0.0825456	1.58263	0.000751435	-1.04486	1.66173
123173729	chr3:123173729:G:A	1.87778e-14	-3.25008e-10	0.866549	1.40191e-06	-3.25008e-10	1.18242	0.00101202	-3.25008e-10	0.914593
123173788	chr3:123173788:A:G	2.66393e-15	-3.25008e-10	-1.08632	1.58794e-07	-3.25008e-10	-0.995565	0.000143532	-3.25008e-10	-1.03856
123174391	chr3:123174391:A:G	3.79267e-16	-1.75468	-1.28096	1.73386e-08	-1.91425	-1.29598	1.47821e-05	-2.05709	-1.25461
123174444	chr3:123174444:C:T	6.55351e-15	-3.25008e-10	-0.186126	3.48917e-07	-3.25008e-10	-0.208339	0.000417846	-3.25008e-10	0.0299983
123174649	chr3:123174649:T:C	2.23785e-14	-3.25008e-10	1.04197	1.20797e-06	-3.25008e-10	1.03353	0.00104583	-3.25008e-10	0.947447
123174808	chr3:123174808:G:T	2.50953e-15	-3.25008e-10	-1.14603	1.4396e-07	-3.25008e-10	-1.09364	0.000126266	-3.25008e-10	-1.16672
123175405	chr3:123175405:C:T	1.49461e-15	-1.39139	-0.272874	8.68244e-08	-1.68483	0.0855474	4.05152e-05	-1.96635	-0.337087
123175816	chr3:123175816:A:G	3.85539e-16	-1.8667	-1.15254	1.64126e-08	-2.02591	-1.23921	1.79423e-05	-2.08706	-1.03089
123175841	chr3:123175841:A:G	2.85671e-16	-2.02655	-1.29249	2.14229e-08	-1.7023	-1.29641	3.5184e-05	-1.19497	-1.24955
123175887	chr3:123175887:A:G	2.23997e-15	-3.25008e-10	-1.25967	1.26606e-07	-3.25008e-10	-1.22209	0.000113426	-3.25008e-10	-1.27397
123175989	chr3:123175989:A:G	6.9789e-15	-3.25008e-10	-0.123236	6.45404e-07	-3.25008e-10	0.406705	0.000419032	-3.25008e-10	0.0328333
123176609	chr3:123176609:G:T	4.50114e-16	-1.69857	-1.16581	2.00234e-08	-1.85641	-1.20986	1.75718e-05	-2.03293	-1.10589
123176902	chr3:123176902:G:C	5.68328e-15	-3.25008e-10	-0.328599	3.32058e-07	-3.25008e-10	-0.257861	0.000322945	-3.25008e-10	-0.227632
123176978	chr3:123176978:A:G	7.30501e-15	-3.25008e-10	-0.0775663	5.13356e-07	-3.25008e-10	0.177798	0.000447014	-3.25008e-10	0.0974746
123177162	chr3:123177162:T:C	6.43136e-15	-3.25008e-10	-0.204941	4.41353e-07	-3.25008e-10	0.026674	0.000356277	-3.25008e-10	-0.129406
123177317	chr3:123177317:C:A	4.83653e-15	-3.25008e-10	-0.48993	3.22506e-07	-3.25008e-10	-0.287051	0.000266003	-3.25008e-10	-0.421605
123177740	chr3:123177740:G:A	6.99449e-15	-3.25008e-10	-0.121004	4.83425e-07	-3.25008e-10	0.117724	0.000388738	-3.25008e-10	-0.04221
123178523	chr3:123178523:T:A	3.90151e-15	-1.31522	0.610459	8.52448e-08	-2.04957	0.431921	7.84861e-05	-2.07189	0.429693
123178588	chr3:123178588:T:C	2.2447e-15	-3.25008e-10	-1.25755	1.46247e-07	-3.25008e-10	-1.07788	0.000112698	-3.25008e-10	-1.2804
123178792	chr3:123178792:T:C	6.9672e-16	-1.94914	-0.478357	3.73881e-08	-1.53206	-0.909759	7.1927e-05	-1.21368	-0.515778
123178965	chr3:123178965:A:G	3.83902e-16	-2.02461	-0.998886	2.91898e-07	0.848327	-1.2351	1.95008e-05	-2.08842	-0.946239
123179085	chr3:123179085:T:G	2.99342e-16	-1.99458	-1.27772	4.44479e-07	0.613659	-0.579927	1.40612e-05	-2.07315	-1.28854
123179088	chr3:123179088:T:TAG	2.99879e-16	-1.99338	-1.27712	4.42317e-07	0.605926	-0.577071	1.40757e-05	-2.07261	-1.28806
123179161	chr3:123179161:A:C	6.0017e-16	-2.08189	-0.494777	7.75728e-07	1.67508	-1.08445	3.63432e-05	-1.94602	-0.466085
123179182	chr3:123179182:C:G	2.19848e-15	-3.25008e-10	-1.27836	1.55057e-07	-3.25008e-10	-1.01938	0.000110976	-3.25008e-10	-1.2958
123179395	chr3:123179395:C:T	4.55865e-15	-3.25008e-10	-0.5491	2.60454e-07	-3.25008e-10	-0.500747	0.000260856	-3.25008e-10	-0.441145
123179777	chr3:123179777:G:T	1.96416e-15	-1.39106	-3.18434e-10	6.12036e-08	-1.94897	-3.18434e-10	5.78426e-05	-1.94739	-3.18434e-10
123179852	chr3:123179852:A:G	5.25572e-14	2.32344	-0.427665	4.64453e-07	0.45071	-0.373021	0.00100495	1.26246	-0.354878
123179882	chr3:123179882:T:C	9.56915e-15	-0.0466933	0.239111	2.50229e-07	-0.748499	0.207704	0.000128044	-1.4314	0.278659
123179923	chr3:123179923:G:A	2.17249e-15	-3.25008e-10	-1.29025	1.1892e-07	-3.25008e-10	-1.28472	0.000110428	-3.25008e-10	-1.30075
123180074	chr3:123180074:C:G	3.69557e-15	-3.25008e-10	-0.758993	1.85807e-07	-3.25008e-10	-0.838466	0.000196908	-3.25008e-10	-0.722378
123180112	chr3:123180112:A:T	8.53423e-15	-3.25008e-10	0.0779577	6.07262e-07	-3.25008e-10	0.345788	0.000526767	-3.25008e-10	0.261643
123180433	chr3:123180433:G:A	8.75385e-15	-3.25008e-10	0.103367	6.60736e-07	-3.25008e-10	0.430182	0.000467687	-3.25008e-10	0.142685
123181466	chr3:123181466:G:A	3.80555e-16	-1.73189	-1.30036	3.25642e-08	-1.31776	-1.26219	4.20773e-05	-0.960385	-1.30522
123181615	chr3:123181615:A:G	9.01723e-15	-2.07314	2.20615	1.71638e-05	2.53055	1.15684	0.000843621	-1.69258	2.42517
123181618	chr3:123181618:G:C	2.15942e-15	-3.25008e-10	-1.29629	1.17356e-07	-3.25008e-10	-1.29796	0.000112153	-3.25008e-10	-1.28525
123181827	chr3:123181827:T:A	2.83856e-15	-3.25008e-10	-1.02283	1.33191e-07	-3.25008e-10	-1.17139	0.000134326	-3.25008e-10	-1.10485
123181960	chr3:123181960:T:C	2.84784e-16	-2.0441	-1.27805	3.19882e-07	1.00583	-1.30104	1.42555e-05	-2.08662	-1.26135
123181996	chr3:123181996:G:A	4.411e-15	-3.25008e-10	-0.582025	2.5273e-07	-3.25008e-10	-0.53085	0.000218427	-3.25008e-10	-0.618664
123183109	chr3:123183109:A:C	3.7257e-16	-1.7469	-1.30656	3.25093e-08	-1.33964	-1.242	4.08158e-05	-0.987211	-1.30883
123183465	chr3:123183465:C:T	5.62069e-16	-1.42945	-1.2128	2.4016e-08	-1.63511	-1.24934	1.88387e-05	-1.90657	-1.16263
123183483	chr3:123183483:C:T	5.74134e-16	-1.77743	-0.843592	1.18656e-07	-0.0394384	-1.2475	2.47154e-05	-1.97293	-0.824761
123184071	chr3:123184071:A:G	7.38786e-15	-2.08841	2.02212	9.53803e-06	2.10244	0.997426	0.000604374	-1.8314	2.23048
123184202	chr3:123184202:G:T	1.035e-14	-3.25008e-10	0.270855	7.36068e-07	-3.25008e-10	0.53815	0.000578494	-3.25008e-10	0.355314
123184268	chr3:123184268:G:C	2.18805e-15	-3.25008e-10	-1.28312	1.57365e-07	-3.25008e-10	-1.00461	0.000110636	-3.25008e-10	-1.29887
123184281	chr3:123184281:C:T	7.23483e-15	-0.998393	0.911173	1.18436e-07	-2.06909	0.780284	0.000125869	-1.91061	0.740742
123184331	chr3:123184331:C:A	2.52403e-15	-3.25008e-10	-1.14027	1.57954e-07	-3.25008e-10	-1.00086	0.000139194	-3.25008e-10	-1.06924
123184393	chr3:123184393:G:T	2.64123e-16	-2.08837	-1.30909	7.98022e-07	1.75418	-1.13522	1.41927e-05	-2.04551	-1.30688
123184836	chr3:123184836:T:C	4.66053e-16	-2.03191	-0.797672	4.59341e-07	1.28658	-1.21996	2.52205e-05	-2.03751	-0.739945
123184887	chr3:123184887:G:A	5.48108e-15	-3.25008e-10	-0.364826	3.17994e-07	-3.25008e-10	-0.301138	0.000309363	-3.25008e-10	-0.2706
123184949	chr3:123184949:C:A	9.93535e-16	-2.07261	-3.18434e-10	9.81922e-08	-1.47624	-3.18434e-10	7.00894e-05	-1.75534	-3.18434e-10
123185091	chr3:123185091:G:A	4.51457e-16	-2.06492	-0.796486	6.26737e-07	1.58026	-1.20291	2.42489e-05	-2.06791	-0.748834
123185110	chr3:123185110:A:G	4.14302e-16	-2.05188	-0.895403	5.20078e-07	1.4354	-1.24459	2.16539e-05	-2.07741	-0.852515
123185214	chr3:123185214:G:A	8.55011e-15	-3.25008e-10	0.0798172	5.06734e-07	-3.25008e-10	0.164815	0.000480577	-3.25008e-10	0.169872
123185217	chr3:123185217:T:C	3.94049e-16	-1.85358	-1.14382	1.68628e-08	-2.00175	-1.23631	1.75478e-05	-2.08807	-1.05212
123185892	chr3:123185892:A:G	5.57364e-14	-2.02615	3.98066	3.32326e-05	1.22125	3.12687	0.00366425	-2.08537	4.28663
123186907	chr3:123186907:C:T	2.8286e-16	-2.03312	-1.29581	1.86695e-08	-1.82965	-1.30663	2.40191e-05	-1.52326	-1.30301
123187074	chr3:123187074:A:G	1.19889e-15	-1.88473	-3.18434e-10	8.95429e-08	-1.56845	-3.18434e-10	0.000119041	-1.22565	-3.18434e-10
123187647	chr3:123187647:C:T	2.14842e-15	-3.25008e-10	-1.3014	1.1623e-07	-3.25008e-10	-1.3076	0.000109511	-3.25008e-10	-1.30909
123187771	chr3:123187771:T:A	1.10418e-15	-1.96702	-3.18434e-10	7.81472e-08	-1.70458	-3.18434e-10	7.729e-05	-1.65755	-3.18434e-10
123187798	chr3:123187798:G:C	2.1338e-15	-3.25008e-10	-1.30822	1.17422e-07	-3.25008e-10	-1.2974	0.000110126	-3.25008e-10	-1.30349
123187820	chr3:123187820:C:T	1.56896e-14	-3.25008e-10	0.686868	1.20042e-06	-3.25008e-10	1.02726	0.0010677	-3.25008e-10	0.968147
123187988	chr3:123187988:C:G	8.09657e-15	-3.25008e-10	0.0253134	5.74703e-07	-3.25008e-10	0.290681	0.000470894	-3.25008e-10	0.149519
123188016	chr3:123188016:A:T	2.1391e-15	-3.25008e-10	-1.30574	1.16839e-07	-3.25008e-10	-1.30238	0.000110657	-3.25008e-10	-1.29868
123188227	chr3:123188227:G:A	1.11243e-14	-3.25008e-10	0.343001	8.164e-07	-3.25008e-10	0.641733	0.000656894	-3.25008e-10	0.482408
123188242	chr3:123188242:G:A	2.13846e-15	-3.25008e-10	-1.30604	1.16882e-07	-3.25008e-10	-1.30201	0.000110604	-3.25008e-10	-1.29915
123188271	chr3:123188271:G:A	3.78263e-15	-3.25008e-10	-0.735707	2.29422e-07	-3.25008e-10	-0.627611	0.000192053	-3.25008e-10	-0.747341
123188443	chr3:123188443:C:T	1.32751e-15	-1.88775	0.104931	3.86715e-07	0.54865	-0.654134	6.04511e-05	-2.05052	0.147238
123188452	chr3:123188452:C:T	7.00087e-15	-3.25008e-10	-0.120093	4.26573e-07	-3.25008e-10	-0.00738904	0.000390581	-3.25008e-10	-0.0374797
123188697	chr3:123188697:T:C	7.00087e-15	-3.25008e-10	-0.120093	4.26573e-07	-3.25008e-10	-0.00738904	0.000390581	-3.25008e-10	-0.0374797
123189509	chr3:123189509:A:G	1.16633e-14	-2.03138	2.4217	4.2994e-06	1.39744	0.905624	0.000658628	-2.08099	2.56604
123189728	chr3:123189728:A:G	1.06735e-14	-3.25008e-10	0.301641	7.80086e-07	-3.25008e-10	0.596232	0.000629093	-3.25008e-10	0.439164
123189768	chr3:123189768:C:G	1.02716e-14	-3.25008e-10	0.263255	7.47735e-07	-3.25008e-10	0.553877	0.000604237	-3.25008e-10	0.398852
123189897	chr3:123189897:G:A	4.04721e-15	-3.25008e-10	-0.668099	2.22569e-07	-3.25008e-10	-0.657936	0.000213668	-3.25008e-10	-0.640692
123190336	chr3:123190336:G:C	4.55914e-15	-3.25008e-10	-0.548993	2.70987e-07	-3.25008e-10	-0.461102	0.000254892	-3.25008e-10	-0.464274
123190550	chr3:123190550:A:G	3.04591e-16	-1.95515	-1.29976	3.10771e-07	0.78754	-1.11166	1.41414e-05	-2.068	-1.28801
123190559	chr3:123190559:C:T	1.69308e-15	-1.77519	0.235609	2.90928e-07	-0.379566	-0.0105309	0.000138836	-1.18159	0.109769
123190608	chr3:123190608:C:T	4.94681e-16	-1.84421	-0.925762	1.80901e-07	0.400738	-1.26596	2.2172e-05	-2.02592	-0.880362
123190832	chr3:123190832:G:T	9.89006e-16	-2.07718	-3.18434e-10	6.1856e-08	-1.93836	-3.18434e-10	5.94479e-05	-1.92001	-3.18434e-10
123191079	chr3:123191079:C:T	5.26783e-16	-1.87489	-0.832201	2.05716e-07	0.49439	-1.23107	2.41101e-05	-2.04058	-0.781909
123191182	chr3:123191182:AAAAG:A	1.26798e-14	-3.25008e-10	0.473882	6.99136e-07	-3.25008e-10	0.486674	0.000594152	-3.25008e-10	0.38202
123191395	chr3:123191395:G:A	2.1811e-15	-3.25008e-10	-1.2863	1.47995e-07	-3.25008e-10	-1.06599	0.000110658	-3.25008e-10	-1.29867
123191514	chr3:123191514:G:A	5.51597e-16	-1.82918	-0.831887	1.77131e-07	0.344726	-1.23101	2.46762e-05	-2.01767	-0.781607
123191849	chr3:123191849:T:A	2.39832e-15	-1.17186	-0.019499	5.09148e-08	-2.08216	-0.0508604	4.39889e-05	-2.00946	-0.211718
123192325	chr3:123192325:C:T	1.86011e-15	-2.02968	0.584184	1.31374e-06	1.10594	0.0115239	0.000109559	-2.08783	0.779182
123192582	chr3:123192582:TG:T	7.64813e-15	-3.25008e-10	-0.0316662	5.43563e-07	-3.25008e-10	0.234973	0.000444539	-3.25008e-10	0.0919235
123192618	chr3:123192618:A:G	3.83928e-16	-1.73329	-1.29013	2.60841e-07	-0.11681	-0.382452	1.68347e-05	-1.88741	-1.29426
123192688	chr3:123192688:G:A	2.1164e-15	-1.31641	-3.18434e-10	5.34888e-08	-2.0837	-3.18434e-10	8.6618e-05	-1.54361	-3.18434e-10
123193167	chr3:123193167:T:A	5.11657e-14	-3.25008e-10	1.86894	2.72419e-06	-3.25008e-10	1.84676	0.00237805	-3.25008e-10	1.76892
123193248	chr3:123193248:G:A	6.11275e-16	-1.32003	-1.23831	2.49697e-08	-1.5735	-1.27201	1.88835e-05	-1.87194	-1.19489
123193445	chr3:123193445:G:A	2.52171e-15	-2.01222	0.871035	1.7985e-06	1.16854	0.262999	0.000149022	-2.08796	1.08695
123193524	chr3:123193524:T:G	4.73435e-15	-0.967012	0.455728	7.19061e-08	-2.08837	0.300558	7.48648e-05	-1.97537	0.285941
123193829	chr3:123193829:G:A	9.78181e-16	-2.08819	-3.18434e-10	5.4268e-08	-2.06924	-3.18434e-10	5.19225e-05	-2.05536	-3.18434e-10
123193927	chr3:123193927:C:T	8.22363e-15	-3.25008e-10	0.0408849	5.88859e-07	-3.25008e-10	0.315015	0.000479479	-3.25008e-10	0.167586
123194668	chr3:123194668:C:T	3.77963e-16	-1.80505	-1.23403	1.37583e-07	0.102909	-1.24185	1.68905e-05	-1.97555	-1.20281
123194705	chr3:123194705:GT:G	3.74006e-16	-1.84527	-1.20434	1.77054e-07	0.257461	-1.14418	1.6466e-05	-2.00238	-1.20144
123194772	chr3:123194772:G:A	4.26767e-15	-3.25008e-10	-0.615059	2.39489e-07	-3.25008e-10	-0.584664	0.000214342	-3.25008e-10	-0.637544
123194871	chr3:123194871:A:G	9.32322e-15	-3.25008e-10	0.166381	6.51383e-07	-3.25008e-10	0.415926	0.000516515	-3.25008e-10	0.241989
123195242	chr3:123195242:T:A	2.15805e-15	-3.25008e-10	-1.29692	1.20137e-07	-3.25008e-10	-1.27454	0.000110153	-3.25008e-10	-1.30325
123195431	chr3:123195431:C:G	9.78874e-16	-2.08748	-3.18434e-10	1.00682e-07	-1.45121	-3.18434e-10	7.05575e-05	-1.74869	-3.18434e-10
123196001	chr3:123196001:G:A	2.16522e-15	-3.25008e-10	-1.2936	1.20824e-07	-3.25008e-10	-1.26884	0.00011042	-3.25008e-10	-1.30083
123196027	chr3:123196027:T:C	3.0777e-14	-1.7863	3.14694	3.02264e-06	0.4216	1.52912	0.00156317	-2.03263	3.38198
123196400	chr3:123196400:G:A	3.5139e-15	-3.25008e-10	-0.809402	2.00645e-07	-3.25008e-10	-0.761635	0.000173837	-3.25008e-10	-0.846997
123196702	chr3:123196702:T:G	2.13253e-15	-3.25008e-10	-1.30882	1.17561e-07	-3.25008e-10	-1.29621	0.000109771	-3.25008e-10	-1.30672
123196909	chr3:123196909:C:A	1.52545e-15	-1.61739	-0.026443	2.41875e-07	0.0858483	-0.660598	6.96075e-05	-1.93573	0.173488
123197360	chr3:123197360:T:C	4.6515e-15	-3.25008e-10	-0.528938	2.71812e-07	-3.25008e-10	-0.458062	0.000264805	-3.25008e-10	-0.426121
123197559	chr3:123197559:C:CT	3.4604e-15	-3.25008e-10	-0.824743	2.00067e-07	-3.25008e-10	-0.764521	0.000191856	-3.25008e-10	-0.748371
123197567	chr3:123197567:C:T	9.51497e-16	-1.11924	-0.996608	3.67067e-08	-1.46621	-0.994	2.56687e-05	-1.74659	-1.01326
123197849	chr3:123197849:C:T	3.9078e-16	-1.82992	-1.17582	2.0024e-07	0.397239	-1.16089	1.71827e-05	-1.98626	-1.17496
123198199	chr3:123198199:CT:C	1.57824e-15	-1.51863	-0.0911912	1.68452e-07	-0.235181	-0.701338	7.06856e-05	-1.85248	0.105608
123198495	chr3:123198495:A:C	2.14376e-15	-3.25008e-10	-1.30357	1.20332e-07	-3.25008e-10	-1.27291	0.000109505	-3.25008e-10	-1.30914
123198841	chr3:123198841:G:T	3.74476e-16	-2.03191	-1.01644	2.05302e-08	-1.86987	-1.1714	2.97858e-05	-1.56636	-1.04473
123199350	chr3:123199350:T:C	3.17523e-15	-1.63501	0.724266	5.02871e-07	0.136828	0.020334	0.000140611	-1.96058	0.90147
123199387	chr3:123199387:A:G	2.18286e-15	-3.25008e-10	-1.28549	1.22294e-07	-3.25008e-10	-1.25674	0.000111109	-3.25008e-10	-1.2946
123199693	chr3:123199693:T:C	3.23659e-15	-1.63625	0.744645	5.14272e-07	0.141448	0.0381322	0.000143522	-1.9616	0.922979
123199775	chr3:123199775:A:G	5.11787e-15	-3.25008e-10	-0.433389	3.00902e-07	-3.25008e-10	-0.356387	0.000293279	-3.25008e-10	-0.323991
123199899	chr3:123199899:G:A	7.45506e-15	-0.692869	0.635636	8.31181e-08	-2.08411	0.441201	9.69815e-05	-1.88675	0.456159
123200081	chr3:123200081:T:A	1.13347e-15	-1.94085	-3.18434e-10	6.07169e-08	-1.95695	-3.18434e-10	5.74033e-05	-1.95501	-3.18434e-10
123200155	chr3:123200155:T:TCAG	2.90343e-15	-3.25008e-10	-1.00023	1.78936e-07	-3.25008e-10	-0.876144	0.000155139	-3.25008e-10	-0.960791
123200159	chr3:123200159:C:T	1.83504e-15	-1.52773	0.0686703	2.26713e-07	-0.0342516	-0.605234	8.03929e-05	-1.89297	0.274782
123200376	chr3:123200376:A:G	1.68389e-15	-1.48503	-0.0599927	1.88782e-07	-0.141902	-0.68068	7.24447e-05	-1.86098	0.138691
123200425	chr3:123200425:T:C	1.52009e-15	-1.52187	-0.125488	1.92899e-07	-0.07365	-0.727353	6.59723e-05	-1.88375	0.0678656
123200475	chr3:123200475:A:G	2.46677e-15	-3.25008e-10	-1.16322	1.37693e-07	-3.25008e-10	-1.13814	0.000130462	-3.25008e-10	-1.13403
123200535	chr3:123200535:T:G	3.61219e-15	-3.25008e-10	-0.781814	2.06594e-07	-3.25008e-10	-0.732417	0.000178522	-3.25008e-10	-0.8204
123200840	chr3:123200840:C:T	3.02765e-15	-1.59638	0.638036	4.44155e-07	0.0822005	-0.0491989	0.000130666	-1.94271	0.810236
123201014	chr3:123201014:T:C	9.15574e-15	-3.25008e-10	0.148254	5.71951e-07	-3.25008e-10	0.285881	0.000497324	-3.25008e-10	0.204127
123201160	chr3:123201160:C:T	1.56965e-15	-1.5158	-0.0994733	1.93949e-07	-0.0857041	-0.709874	6.80421e-05	-1.87966	0.0946737
123201315	chr3:123201315:G:A	1.50825e-15	-1.51794	-0.137238	1.89589e-07	-0.0813828	-0.736932	6.52332e-05	-1.88119	0.0540447
123202010	chr3:123202010:C:T	3.25523e-15	-0.885866	-3.18434e-10	5.00428e-07	0.152293	-3.18434e-10	0.000120979	-1.2095	-3.18434e-10
123202105	chr3:123202105:T:C	1.52985e-15	-1.41778	-0.223183	3.0408e-07	0.383366	-0.729248	6.84568e-05	-1.77397	-0.00494483
123202292	chr3:123202292:T:A	4.39163e-16	-1.90453	-0.98448	2.91148e-08	-1.65228	-1.03965	4.07216e-05	-1.30404	-0.994316
123202468	chr3:123202468:T:C	1.63178e-15	-1.56159	-0.0148646	2.25607e-07	0.00596062	-0.650336	7.26752e-05	-1.90735	0.188235
123203209	chr3:123203209:G:A	2.13642e-15	-3.25008e-10	-1.30699	1.16166e-07	-3.25008e-10	-1.30815	0.000109549	-3.25008e-10	-1.30874
123203257	chr3:123203257:A:G	3.89477e-15	-3.25008e-10	-0.706491	2.2522e-07	-3.25008e-10	-0.646095	0.000223511	-3.25008e-10	-0.595654
123203570	chr3:123203570:T:C	5.21847e-15	-1.91323	1.49931	2.1095e-06	1.05651	0.534529	0.00028523	-2.07485	1.72303
123203815	chr3:123203815:C:T	1.64704e-15	-1.51622	-0.0509326	2.00798e-07	-0.0837281	-0.677145	7.18836e-05	-1.879	0.148931
123204046	chr3:123204046:G:A	4.54117e-16	-1.81299	-1.04254	2.16074e-07	0.563596	-1.25115	1.9386e-05	-1.99787	-1.0427
123204068	chr3:123204068:T:C	2.26272e-15	-3.25008e-10	-1.24956	1.2394e-07	-3.25008e-10	-1.24337	0.000112891	-3.25008e-10	-1.2787
123204582	chr3:123204582:A:G	1.59171e-15	-1.56564	-0.0356752	2.23506e-07	0.0113591	-0.665092	7.09835e-05	-1.90883	0.166164
123204629	chr3:123204629:C:T	1.51116e-15	-1.65325	-3.18434e-10	6.4474e-08	-1.89691	-3.18434e-10	6.18451e-05	-1.88048	-3.18434e-10
123204892	chr3:123204892:A:G	3.62219e-16	-2.02255	-1.05908	2.04201e-08	-1.84786	-1.19879	2.96157e-05	-1.53347	-1.08334
123205145	chr3:123205145:G:A	1.68952e-15	-1.55745	0.0157654	2.28419e-07	-0.00353468	-0.628455	7.54192e-05	-1.90341	0.221361
123205269	chr3:123205269:A:AT	2.32339e-15	-3.25008e-10	-1.2231	1.4049e-07	-3.25008e-10	-1.11804	0.000115739	-3.25008e-10	-1.25377
123205356	chr3:123205356:A:G	1.91264e-15	-0.441405	-0.976236	6.7337e-08	-0.850547	-1.00291	3.31576e-05	-1.54642	-0.957427
123205577	chr3:123205577:A:G	3.59699e-16	-2.07713	-1.01149	1.79546e-07	0.303695	-1.17643	4.18611e-05	-1.16592	-1.10484
123205637	chr3:123205637:A:G	9.98765e-16	-2.06736	-3.18434e-10	9.89578e-08	-1.46848	-3.18434e-10	7.10038e-05	-1.74238	-3.18434e-10
123205913	chr3:123205913:G:A	1.1034e-15	-1.96773	-3.18434e-10	7.39629e-08	-1.75961	-3.18434e-10	9.39245e-05	-1.46262	-3.18434e-10
123206348	chr3:123206348:G:T	2.24878e-15	-3.25008e-10	-1.25574	1.24158e-07	-3.25008e-10	-1.24162	0.000114936	-3.25008e-10	-1.26074
123206368	chr3:123206368:T:C	1.60307e-15	-1.55084	-0.0433674	2.15441e-07	-0.0200243	-0.670462	7.10413e-05	-1.89968	0.157826
123206491	chr3:123206491:A:G	9.89309e-16	-2.07688	-3.18434e-10	5.47738e-08	-2.05996	-3.18434e-10	5.02359e-05	-2.08838	-3.18434e-10
123206837	chr3:123206837:T:C	1.71212e-15	-1.55789	0.0294994	2.30294e-07	-0.00530816	-0.618508	7.65104e-05	-1.90398	0.236296
123206940	chr3:123206940:G:T	1.77517e-15	-1.50924	0.0170077	2.08109e-07	-0.0976451	-0.627466	7.78029e-05	-1.87404	0.2231
123207051	chr3:123207051:A:G	1.66717e-15	-1.53573	-0.0192674	2.13244e-07	-0.0471459	-0.653589	7.36073e-05	-1.89029	0.183917
123207057	chr3:123207057:G:A	2.26329e-15	-3.25008e-10	-1.24931	1.24083e-07	-3.25008e-10	-1.24222	0.000112925	-3.25008e-10	-1.27839
123207278	chr3:123207278:T:C	2.1493e-15	-3.25008e-10	-1.30099	1.97302e-07	-3.25008e-10	-0.778437	0.000111681	-3.25008e-10	-1.28947
123207709	chr3:123207709:T:C	9.09006e-15	-0.666	0.807054	9.76861e-08	-2.08276	0.601346	0.000115228	-1.87677	0.618573
123207819	chr3:123207819:G:A	3.62647e-16	-2.0155	-1.06495	2.05992e-08	-1.83491	-1.203	3.00295e-05	-1.51397	-1.08896
123208058	chr3:123208058:C:T	1.69326e-15	-1.50596	-0.0335134	1.99601e-07	-0.10284	-0.664011	7.37937e-05	-1.87225	0.168407
123208129	chr3:123208129:A:C	1.61584e-15	-1.53129	-0.0549819	2.06824e-07	-0.0522558	-0.67905	7.09528e-05	-1.88822	0.145116
123208536	chr3:123208536:G:A	4.54476e-15	-3.25008e-10	-0.552152	2.84903e-07	-3.25008e-10	-0.411023	0.000277445	-3.25008e-10	-0.379492
123208912	chr3:123208912:G:A	2.33593e-15	-3.25008e-10	-1.21772	1.18373e-07	-3.25008e-10	-1.28933	0.000114554	-3.25008e-10	-1.26407
123208955	chr3:123208955:T:C	1.71572e-15	-1.60654	0.080242	2.64669e-07	0.0982476	-0.582941	7.84427e-05	-1.93262	0.289874
123209623	chr3:123209623:C:T	1.1926e-15	-1.69937	-0.190618	3.36904e-07	0.259729	-0.503103	5.30888e-05	-2.06725	0.0341019
123209706	chr3:123209706:AAAT:A	4.63642e-15	-3.25008e-10	-0.532186	2.71628e-07	-3.25008e-10	-0.458739	0.000264181	-3.25008e-10	-0.428479
123209746	chr3:123209746:A:G	1.79787e-15	-1.47936	-0.000168056	1.94133e-07	-0.15464	-0.639988	7.78123e-05	-1.85523	0.204418
123209852	chr3:123209852:C:G	4.62772e-15	-3.25008e-10	-0.534063	2.71122e-07	-3.25008e-10	-0.460602	0.000263654	-3.25008e-10	-0.430478
123209947	chr3:123209947:A:C	1.56271e-14	-0.563869	1.24675	1.60088e-07	-2.07719	1.08974	0.00016645	-1.84966	0.959241
123210129	chr3:123210129:G:A	1.71329e-15	-1.53819	0.0104761	2.19449e-07	-0.0408579	-0.631194	7.59194e-05	-1.89133	0.215885
123210209	chr3:123210209:G:A	8.31504e-16	-1.35358	-0.897071	3.39535e-08	-1.64422	-0.893961	2.52092e-05	-1.87838	-0.899528
123210230	chr3:123210230:G:A	1.71522e-15	-1.53911	0.0125261	2.20246e-07	-0.0386241	-0.629803	7.60347e-05	-1.89196	0.218033
123210274	chr3:123210274:G:A	2.47015e-15	-3.25008e-10	-1.16185	1.27353e-07	-3.25008e-10	-1.21621	0.000136229	-3.25008e-10	-1.09078
123210467	chr3:123210467:C:A	1.68279e-15	-1.52636	-0.0193148	2.09834e-07	-0.0665508	-0.650306	7.39106e-05	-1.88512	0.182863
123210984	chr3:123210984:C:T	9.84084e-16	-2.08217	-3.18434e-10	5.40693e-08	-2.0729	-3.18434e-10	5.49651e-05	-1.99842	-3.18434e-10
123211014	chr3:123211014:A:G	4.57472e-16	-1.81252	-1.03564	2.15298e-07	0.563612	-1.25476	1.95292e-05	-1.99726	-1.03594
123211311	chr3:123211311:A:T	1.7723e-15	-1.49134	-0.00251359	1.9938e-07	-0.127253	-0.640708	7.6987e-05	-1.86327	0.201792
123211996	chr3:123211996:G:A	3.63823e-16	-2.01656	-1.06066	2.06394e-08	-1.8365	-1.19946	3.00613e-05	-1.5165	-1.08537
123212034	chr3:123212034:C:T	4.629e-15	-3.25008e-10	-0.533787	2.71188e-07	-3.25008e-10	-0.460361	0.000263739	-3.25008e-10	-0.430154
123212706	chr3:123212706:T:G	8.33857e-15	-0.673098	0.727863	9.08313e-08	-2.08304	0.528871	0.000106713	-1.87819	0.543214
123212743	chr3:123212743:A:T	8.40598e-15	-3.25008e-10	0.0628166	5.68575e-07	-3.25008e-10	0.279961	0.000463026	-3.25008e-10	0.132668
123212864	chr3:123212864:C:T	3.61135e-16	-2.00928	-1.07535	2.07167e-08	-1.82308	-1.20915	3.02466e-05	-1.49639	-1.09934
123213291	chr3:123213291:C:T	2.14256e-15	-3.25008e-10	-1.30413	1.2149e-07	-3.25008e-10	-1.26334	0.000111938	-3.25008e-10	-1.28717
123213393	chr3:123213393:T:C	1.81846e-15	-1.50806	0.0399274	2.13824e-07	-0.0869241	-0.611096	7.9607e-05	-1.87515	0.247134
123213789	chr3:123213789:A:G	4.41105e-16	-1.79032	-1.09428	2.08244e-07	0.498318	-1.22278	1.86512e-05	-1.98461	-1.0946
123213858	chr3:123213858:G:A	3.06395e-15	-1.55405	0.607626	4.39089e-07	-0.0306541	0.0521852	0.000146523	-1.89639	0.87846
123213922	chr3:123213922:G:A	1.58265e-15	-1.51313	-0.0938953	1.94513e-07	-0.086186	-0.706487	6.88076e-05	-1.87674	0.102942
123214482	chr3:123214482:G:A	3.86475e-15	-1.52806	0.813826	4.13266e-07	-0.0708887	0.0318092	0.000189256	-1.88659	1.12458
123214709	chr3:123214709:G:A	2.30553e-14	-1.70134	2.77311	4.06687e-06	0.322853	1.92461	0.00136407	-2.00104	3.21415
123214908	chr3:123214908:T:C	3.70897e-15	-1.50683	0.751455	3.7842e-07	-0.11036	-0.0168067	0.00017923	-1.87385	1.0574
123214939	chr3:123214939:A:G	4.28849e-16	-1.89921	-1.01356	2.86084e-08	-1.64363	-1.06584	4.00213e-05	-1.2928	-1.0229
123216191	chr3:123216191:G:A	1.25038e-15	-1.84268	-3.18434e-10	5.96497e-08	-1.97468	-3.18434e-10	9.52231e-05	-1.44889	-3.18434e-10
123216308	chr3:123216308:A:G	9.48235e-15	-3.25008e-10	0.183305	6.25791e-07	-3.25008e-10	0.375845	0.000516368	-3.25008e-10	0.241705
123216417	chr3:123216417:C:G	3.52409e-15	-3.25008e-10	-0.806504	1.79897e-07	-3.25008e-10	-0.870785	0.000179702	-3.25008e-10	-0.813815
123216531	chr3:123216531:A:G	1.74822e-15	-1.50134	-0.00619038	2.02918e-07	-0.106943	-0.643427	7.6191e-05	-1.86988	0.198009
123216576	chr3:123216576:G:T	1.74187e-15	-1.52169	0.0105243	2.13264e-07	-0.0688965	-0.631744	7.66389e-05	-1.88205	0.216036
123216670	chr3:123216670:A:G	1.8295e-15	-1.50999	0.0478994	2.14642e-07	-0.089512	-0.60469	8.03322e-05	-1.87517	0.25623
123217044	chr3:123217044:G:A	1.09129e-14	-3.25008e-10	0.323821	7.2624e-07	-3.25008e-10	0.524708	0.000595748	-3.25008e-10	0.384704
123217253	chr3:123217253:A:G	1.75206e-15	-1.49584	-0.00949861	2.004e-07	-0.1173	-0.645555	7.61843e-05	-1.86624	0.194278
123217327	chr3:123217327:G:A	2.12103e-14	-1.73294	2.7213	4.22545e-06	0.406708	1.879	0.00127264	-2.01607	3.1598
123217504	chr3:123217504:C:T	1.71051e-15	-1.48109	-0.0482428	1.90036e-07	-0.143082	-0.672876	7.37251e-05	-1.85751	0.152739
123217538	chr3:123217538:A:AT	1.73214e-15	-1.48273	-0.0340356	1.92357e-07	-0.140842	-0.662978	7.47995e-05	-1.85839	0.168088
123217572	chr3:123217572:A:G	1.78091e-15	-1.49178	0.00277631	2.00815e-07	-0.124052	-0.636736	7.73599e-05	-1.86413	0.207481
123218022	chr3:123218022:C:T	2.22405e-15	-1.49663	0.229829	2.41784e-07	-0.119255	-0.455872	9.91538e-05	-1.86688	0.458437
123218335	chr3:123218335:C:T	4.1235e-15	-1.88812	1.2387	2.52894e-06	0.858056	0.914329	0.000253855	-2.08541	1.61705
123218433	chr3:123218433:A:G	1.69118e-15	-1.53248	-0.00822617	2.14682e-07	-0.0493984	-0.644615	7.46196e-05	-1.88845	0.195741
123218622	chr3:123218622:C:A	4.74144e-15	-3.25008e-10	-0.509786	2.78094e-07	-3.25008e-10	-0.435212	0.000270686	-3.25008e-10	-0.404154
123218668	chr3:123218668:G:A	4.95872e-15	-3.25008e-10	-0.46498	1.52165e-07	-3.25008e-10	-1.0382	0.000240257	-3.25008e-10	-0.523407
123219258	chr3:123219258:A:G	4.7505e-15	-3.25008e-10	-0.507877	2.78659e-07	-3.25008e-10	-0.433183	0.000271244	-3.25008e-10	-0.402095
123219407	chr3:123219407:T:G	8.39299e-15	-3.25008e-10	0.06127	5.67555e-07	-3.25008e-10	0.278166	0.000462243	-3.25008e-10	0.130975
123219719	chr3:123219719:C:T	4.06364e-16	-1.73106	-1.23557	1.7286e-07	0.315882	-1.22657	1.72748e-05	-1.94897	-1.2069
123220249	chr3:123220249:CAT:C	3.73385e-16	-1.99943	-1.05184	2.14084e-08	-1.80517	-1.19422	3.17792e-05	-1.46986	-1.07645
123220596	chr3:123220596:A:G	9.91906e-16	-2.07425	-3.18434e-10	5.32981e-08	-2.08727	-3.18434e-10	5.23399e-05	-2.04736	-3.18434e-10
123221122	chr3:123221122:TATTCGAGAAAGAAA:T	8.69087e-15	-3.25008e-10	0.096146	5.89679e-07	-3.25008e-10	0.316406	0.000478762	-3.25008e-10	0.166088
123221192	chr3:123221192:C:T	6.34522e-15	-3.25008e-10	-0.218426	2.07366e-07	-3.25008e-10	-0.728686	0.000321411	-3.25008e-10	-0.232393
123221265	chr3:123221265:A:G	1.71039e-15	-1.72095	0.191546	2.7466e-07	-0.127862	-0.319777	9.08123e-05	-1.8966	0.400281
123221341	chr3:123221341:T:C	1.55941e-15	-1.49289	-0.128929	1.83181e-07	-0.12253	-0.730169	6.71014e-05	-1.86466	0.0657468
123221342	chr3:123221342:G:A	1.64977e-15	-1.5131	-0.0523901	2.00294e-07	-0.0870062	-0.67638	7.20067e-05	-1.87667	0.148311
123221760	chr3:123221760:T:TTTG	1.82576e-15	-1.49486	0.0307277	2.05856e-07	-0.119031	-0.616965	7.96025e-05	-1.86565	0.23758
123221867	chr3:123221867:T:C	1.71651e-15	-1.58142	0.0555889	2.41582e-07	0.0224129	-0.598375	7.79014e-05	-1.91335	0.263684
123222015	chr3:123222015:C:T	2.13658e-15	-3.25008e-10	-1.30692	1.86015e-07	-3.25008e-10	-0.837344	0.000110553	-3.25008e-10	-1.29962
123222098	chr3:123222098:G:A	1.86371e-15	-1.5247	0.0811384	2.26079e-07	-0.0619273	-0.580362	8.25295e-05	-1.88367	0.29171
123222268	chr3:123222268:G:A	4.31643e-16	-1.89262	-1.01367	2.89439e-08	-1.6319	-1.06592	4.0611e-05	-1.27807	-1.02301
123222441	chr3:123222441:C:T	1.15547e-15	-1.92162	-3.18434e-10	7.95706e-08	-1.68653	-3.18434e-10	0.000103632	-1.36426	-3.18434e-10
123222486	chr3:123222486:A:G	1.10636e-15	-1.96506	-3.18434e-10	7.45909e-08	-1.75115	-3.18434e-10	9.45993e-05	-1.45547	-3.18434e-10
123222514	chr3:123222514:T:C	1.58138e-15	-1.60783	-3.18434e-10	1.12887e-07	-1.33678	-3.18434e-10	0.000146829	-1.01584	-3.18434e-10
123222516	chr3:123222516:GC:G	3.58573e-15	-3.25008e-10	-0.789165	1.94613e-07	-3.25008e-10	-0.792157	0.000204641	-3.25008e-10	-0.683856
123222840	chr3:123222840:C:T	4.38533e-15	-3.25008e-10	-0.587863	2.73974e-07	-3.25008e-10	-0.450137	0.000266719	-3.25008e-10	-0.418919
123223300	chr3:123223300:A:G	4.45909e-16	-1.88699	-0.98678	2.98996e-08	-1.62358	-1.04175	4.21768e-05	-1.26665	-0.996597
123223373	chr3:123223373:T:G	1.80821e-15	-1.50063	0.0268394	2.07378e-07	-0.108873	-0.619757	7.90008e-05	-1.86917	0.233517
123223555	chr3:123223555:G:A	1.7412e-15	-1.53003	0.0184825	2.17961e-07	-0.0531006	-0.625757	7.68873e-05	-1.88731	0.224536
123223754	chr3:123223754:C:T	1.08794e-15	-1.98184	-3.18434e-10	7.58106e-08	-1.73493	-3.18434e-10	9.46142e-05	-1.45531	-3.18434e-10
123223928	chr3:123223928:T:C	2.26391e-15	-3.25008e-10	-1.24903	1.24006e-07	-3.25008e-10	-1.24285	0.000112935	-3.25008e-10	-1.2783
123223935	chr3:123223935:G:A	1.40331e-15	-1.43354	-0.293752	2.82454e-07	0.362148	-0.781804	6.26178e-05	-1.7841	-0.0839692
123223997	chr3:123223997:T:C	2.13635e-15	-3.25008e-10	-1.30703	1.20364e-07	-3.25008e-10	-1.27265	0.000111171	-3.25008e-10	-1.29404
123224021	chr3:123224021:T:C	1.8616e-15	-1.47599	0.0313036	1.99278e-07	-0.152162	-0.616307	8.05063e-05	-1.85441	0.237635
123224393	chr3:123224393:A:AAAAG	1.79886e-15	-1.49883	0.0198558	2.05272e-07	-0.114305	-0.624532	7.84743e-05	-1.86774	0.225391
123224494	chr3:123224494:A:G	3.40372e-16	-2.00844	-1.1354	1.9961e-08	-1.82094	-1.24845	2.86634e-05	-1.49339	-1.15611
123224518	chr3:123224518:G:T	4.74722e-15	-3.25008e-10	-0.508568	2.78433e-07	-3.25008e-10	-0.433994	0.000271041	-3.25008e-10	-0.402845
123224594	chr3:123224594:G:A	3.03776e-15	-3.25008e-10	-0.955008	1.68562e-07	-3.25008e-10	-0.935867	0.000155568	-3.25008e-10	-0.958032
123224657	chr3:123224657:G:A	2.18242e-15	-3.25008e-10	-1.28569	1.21425e-07	-3.25008e-10	-1.26388	0.000111156	-3.25008e-10	-1.29418
123224859	chr3:123224859:G:C	9.89338e-16	-2.07685	-3.18434e-10	5.49617e-08	-2.05654	-3.18434e-10	5.02334e-05	-2.08843	-3.18434e-10
123225806	chr3:123225806:A:G	3.33172e-16	-1.95511	-1.21012	1.48497e-08	-2.06224	-1.30295	1.66505e-05	-1.99866	-1.19402
123225815	chr3:123225815:A:G	2.49257e-15	-3.25008e-10	-1.15281	1.23411e-07	-3.25008e-10	-1.24765	0.000132122	-3.25008e-10	-1.12139
123225964	chr3:123225964:T:C	2.36276e-15	-1.70141	0.495108	3.62812e-07	0.406167	-0.575453	0.000115815	-2.00744	0.754323
123226090	chr3:123226090:G:A	9.66577e-16	-1.76243	-0.337692	2.83525e-07	0.522528	-0.9384	4.5409e-05	-2.0156	-0.173805
123226320	chr3:123226320:A:G	2.29502e-15	-3.25008e-10	-1.23538	1.34598e-07	-3.25008e-10	-1.16088	0.000114358	-3.25008e-10	-1.26578
123226514	chr3:123226514:G:T	3.66602e-16	-1.81367	-1.25594	2.37206e-07	0.606157	-1.2004	1.59485e-05	-2.00496	-1.23079
123227497	chr3:123227497:C:T	2.13187e-15	-3.25008e-10	-1.30913	1.16129e-07	-3.25008e-10	-1.30847	0.000109962	-3.25008e-10	-1.30498
123227881	chr3:123227881:A:G	1.61489e-15	-1.52889	-0.057969	2.13626e-07	-0.00275293	-0.696193	7.02779e-05	-1.8922	0.139546
123227935	chr3:123227935:C:T	4.14791e-16	-1.70801	-1.2381	2.08523e-07	0.286188	-1.00931	1.74196e-05	-1.9106	-1.23691
123228215	chr3:123228215:T:A	1.12242e-15	-1.95064	-3.18434e-10	7.59675e-08	-1.73287	-3.18434e-10	9.74724e-05	-1.42555	-3.18434e-10
123228227	chr3:123228227:A:T	2.14733e-15	-3.25008e-10	-1.3019	1.16065e-07	-3.25008e-10	-1.30903	0.000111918	-3.25008e-10	-1.28735
123228480	chr3:123228480:C:T	1.32847e-14	-3.25008e-10	0.520483	9.21644e-07	-3.25008e-10	0.762987	0.000738118	-3.25008e-10	0.598989
123228506	chr3:123228506:C:T	2.46479e-15	-1.37345	0.209427	2.00535e-07	-0.272614	-0.489569	0.000103239	-1.79933	0.431262
123228598	chr3:123228598:A:G	1.80208e-15	-1.53158	0.0543969	2.25975e-07	-0.0421	-0.600646	7.95877e-05	-1.89116	0.262909
123228626	chr3:123228626:T:C	1.9153e-15	-1.41529	-0.000967914	1.81035e-07	-0.22572	-0.63876	8.05607e-05	-1.81979	0.203686
123228725	chr3:123228725:A:G	2.47689e-15	-0.582222	-0.576903	3.53248e-08	-2.00265	-0.495937	5.94095e-05	-1.47043	-0.450232
123228727	chr3:123228727:G:A	1.41696e-15	-1.5834	-0.134211	2.4978e-07	0.0424268	-0.585019	6.74752e-05	-1.92464	0.131284
123229049	chr3:123229049:G:A	1.34152e-15	-1.77233	-3.18434e-10	5.64264e-08	-2.03023	-3.18434e-10	5.0667e-05	-2.07984	-3.18434e-10
123229321	chr3:123229321:A:C	2.42085e-15	-3.25008e-10	-1.18201	1.20549e-07	-3.25008e-10	-1.27111	0.000117661	-3.25008e-10	-1.23731
123229416	chr3:123229416:G:T	2.26061e-14	-3.25008e-10	1.05209	1.62269e-06	-3.25008e-10	1.32867	0.00135131	-3.25008e-10	1.20372
123229472	chr3:123229472:T:A	4.48036e-16	-1.80345	-1.06556	2.13884e-07	0.542379	-1.24012	1.90205e-05	-1.9937	-1.0659
123229601	chr3:123229601:C:T	3.8081e-15	-3.25008e-10	-0.728997	1.65634e-07	-3.25008e-10	-0.953389	0.000203623	-3.25008e-10	-0.688845
123229804	chr3:123229804:G:A	5.18148e-15	-3.25008e-10	-0.421036	3.0786e-07	-3.25008e-10	-0.333526	0.000246357	-3.25008e-10	-0.498332
123230006	chr3:123230006:G:A	5.40764e-16	-1.69419	-0.986709	1.98811e-08	-1.85721	-1.21619	3.67243e-05	-1.5481	-0.853571
123230190	chr3:123230190:A:T	2.14485e-15	-3.25008e-10	-1.30306	1.21862e-07	-3.25008e-10	-1.26028	0.000112122	-3.25008e-10	-1.28553
123230312	chr3:123230312:A:G	2.56581e-14	-3.25008e-10	1.17873	1.40193e-06	-3.25008e-10	1.18243	0.00120757	-3.25008e-10	1.09125
123230674	chr3:123230674:C:T	1.10088e-15	-1.97002	-3.18434e-10	7.781e-08	-1.7089	-3.18434e-10	9.81271e-05	-1.41885	-3.18434e-10
123231276	chr3:123231276:G:C	1.6567e-15	-1.54576	-0.0155452	2.19517e-07	-0.0198838	-0.65186	7.33054e-05	-1.89831	0.187827
123231609	chr3:123231609:G:A	1.74554e-15	-1.50559	-0.00346879	2.05198e-07	-0.0962462	-0.64295	7.60123e-05	-1.87432	0.200103
123232147	chr3:123232147:G:A	1.10008e-15	-1.97075	-3.18434e-10	7.3527e-08	-1.76552	-3.18434e-10	9.30568e-05	-1.4719	-3.18434e-10
123232712	chr3:123232712:G:A	1.8803e-15	-1.53337	0.0986776	2.33104e-07	-0.0470035	-0.564682	8.35482e-05	-1.89065	0.310957
123232787	chr3:123232787:A:G	4.23152e-15	-3.25008e-10	-0.623565	7.35702e-07	-3.25008e-10	0.537654	0.000227709	-3.25008e-10	-0.577047
123232836	chr3:123232836:G:A	2.45264e-15	-3.25008e-10	-1.16896	1.31912e-07	-3.25008e-10	-1.18104	0.000121038	-3.25008e-10	-1.20901
123232863	chr3:123232863:T:A	2.20826e-15	-3.25008e-10	-1.27392	1.18104e-07	-3.25008e-10	-1.2916	0.000113055	-3.25008e-10	-1.27724
123233303	chr3:123233303:AT:A	4.94381e-15	-3.25008e-10	-0.467992	2.90223e-07	-3.25008e-10	-0.392522	0.00028296	-3.25008e-10	-0.359811
123234136	chr3:123234136:A:G	1.85236e-15	-1.52421	0.0745398	2.24775e-07	-0.0625357	-0.585537	8.17815e-05	-1.88525	0.284191
123234453	chr3:123234453:A:G	7.88463e-15	-0.737999	0.736787	9.12897e-08	-2.08654	0.537408	0.000104888	-1.90383	0.551604
123234690	chr3:123234690:A:T	2.13369e-15	-3.25008e-10	-1.30827	1.19639e-07	-3.25008e-10	-1.27869	0.000110758	-3.25008e-10	-1.29777
123234739	chr3:123234739:T:C	2.42545e-15	-3.25008e-10	-1.18011	1.20673e-07	-3.25008e-10	-1.27009	0.000117715	-3.25008e-10	-1.23685
123234812	chr3:123234812:C:T	9.78148e-16	-2.08822	-3.18434e-10	5.50807e-08	-2.05437	-3.18434e-10	5.66482e-05	-1.96825	-3.18434e-10
123234895	chr3:123234895:C:T	6.30109e-15	-3.25008e-10	-0.225404	4.12588e-07	-3.25008e-10	-0.0407217	0.000343723	-3.25008e-10	-0.165279
123234896	chr3:123234896:G:A	1.66454e-15	-1.52568	-0.0309024	2.09185e-07	-0.0584334	-0.661518	7.29747e-05	-1.88629	0.171284
123234955	chr3:123234955:G:A	2.13238e-15	-3.25008e-10	-1.30889	1.1769e-07	-3.25008e-10	-1.29512	0.000109796	-3.25008e-10	-1.30649
123235008	chr3:123235008:C:G	2.13514e-15	-3.25008e-10	-1.3076	1.20096e-07	-3.25008e-10	-1.27488	0.000111014	-3.25008e-10	-1.29546
123235056	chr3:123235056:T:C	1.91464e-15	-1.46328	0.0466855	1.98676e-07	-0.166818	-0.604681	8.2421e-05	-1.84817	0.254892
123235215	chr3:123235215:C:T	2.13556e-15	-3.25008e-10	-1.3074	1.20141e-07	-3.25008e-10	-1.27451	0.000111047	-3.25008e-10	-1.29516
123235278	chr3:123235278:A:G	1.78296e-15	-1.52312	0.0352663	2.18285e-07	-0.0625149	-0.614853	7.8435e-05	-1.88476	0.241915
123235319	chr3:123235319:C:T	1.75634e-15	-1.53336	0.0304666	2.21762e-07	-0.0435187	-0.618049	7.75585e-05	-1.89093	0.23685
123235687	chr3:123235687:G:A	2.42314e-15	-3.25008e-10	-1.18106	1.20613e-07	-3.25008e-10	-1.27059	0.000117744	-3.25008e-10	-1.2366
123235753	chr3:123235753:A:G	1.7781e-15	-1.52246	0.0318742	2.17467e-07	-0.064086	-0.617038	7.81748e-05	-1.88451	0.238345
123236138	chr3:123236138:C:T	2.28753e-15	-3.25008e-10	-1.23866	1.25327e-07	-3.25008e-10	-1.23224	0.000113781	-3.25008e-10	-1.27084
123236524	chr3:123236524:G:A	2.13432e-15	-3.25008e-10	-1.30798	1.19819e-07	-3.25008e-10	-1.27719	0.000110862	-3.25008e-10	-1.29683
123236526	chr3:123236526:C:T	1.62145e-15	-1.52317	-0.0596361	2.03919e-07	-0.0629439	-0.682507	7.08261e-05	-1.88486	0.139972
123236829	chr3:123236829:G:A	1.97321e-15	-1.494	0.107538	2.12639e-07	-0.124049	-0.579525	8.59547e-05	-1.86601	0.314717
123236868	chr3:123236868:G:GA	9.96151e-16	-2.06998	-3.18434e-10	3.99479e-07	-0.0730113	-3.18434e-10	5.67307e-05	-1.9668	-3.18434e-10
123237044	chr3:123237044:A:C	1.79735e-15	-1.50164	0.0218261	2.07623e-07	-0.103279	-0.624171	7.83244e-05	-1.87182	0.227565
123237338	chr3:123237338:TACA:T	1.80909e-15	-1.4945	0.0211994	2.04744e-07	-0.116345	-0.625065	7.86591e-05	-1.86744	0.227449
123237744	chr3:123237744:C:T	4.13673e-15	-1.8589	1.21268	2.22097e-06	0.754744	0.887784	0.000246346	-2.08778	1.5894
123237827	chr3:123237827:A:G	3.49118e-15	-3.25008e-10	-0.815888	1.55018e-07	-3.25008e-10	-1.01963	0.000186138	-3.25008e-10	-0.778624
123237867	chr3:123237867:AG:A	1.65166e-15	-1.55271	-0.0116346	2.2319e-07	-0.00665511	-0.648494	7.3328e-05	-1.90224	0.192073
123237889	chr3:123237889:C:T	2.60089e-14	-3.25008e-10	1.19231	1.4182e-06	-3.25008e-10	1.19397	0.00122095	-3.25008e-10	1.10227
123237975	chr3:123237975:G:A	2.13228e-15	-3.25008e-10	-1.30894	1.1913e-07	-3.25008e-10	-1.28296	0.000110474	-3.25008e-10	-1.30033
123238390	chr3:123238390:G:T	2.13524e-15	-3.25008e-10	-1.30755	1.20062e-07	-3.25008e-10	-1.27516	0.000111001	-3.25008e-10	-1.29558
123238630	chr3:123238630:G:A	1.81793e-15	-1.50049	0.0320609	2.08749e-07	-0.105357	-0.616682	7.92579e-05	-1.871	0.23859
123239612	chr3:123239612:T:G	2.13399e-15	-3.25008e-10	-1.30813	1.82528e-07	-3.25008e-10	-0.856269	0.000110262	-3.25008e-10	-1.30226
123239958	chr3:123239958:T:C	5.77057e-15	-0.313356	-3.18434e-10	5.07657e-06	2.46922	-3.18434e-10	0.000439962	0.0815737	-3.18434e-10
123240136	chr3:123240136:A:G	2.13701e-15	-3.25008e-10	-1.30672	1.86378e-07	-3.25008e-10	-0.835393	0.000110593	-3.25008e-10	-1.29926
123240770	chr3:123240770:G:A	1.04138e-14	-1.87361	2.15061	5.94793e-06	0.830953	1.79667	0.000583888	-2.08482	2.44941
123240956	chr3:123240956:T:A	4.09121e-16	-2.07305	-0.886816	2.23606e-08	-1.95552	-1.00035	3.14818e-05	-1.71743	-0.838275
123240979	chr3:123240979:T:C	2.40514e-15	-3.25008e-10	-1.18852	1.32216e-07	-3.25008e-10	-1.17873	0.000118288	-3.25008e-10	-1.23199
123241066	chr3:123241066:A:G	9.79563e-16	-2.08678	-3.18434e-10	5.58963e-08	-2.03967	-3.18434e-10	5.61958e-05	-1.97627	-3.18434e-10
123241150	chr3:123241150:C:T	1.05298e-15	-2.0145	-3.18434e-10	9.08109e-08	-1.55439	-3.18434e-10	6.71277e-05	-1.79852	-3.18434e-10
123241402	chr3:123241402:T:C	2.13426e-15	-3.25008e-10	-1.30801	1.19804e-07	-3.25008e-10	-1.27731	0.000110852	-3.25008e-10	-1.29692
123241481	chr3:123241481:C:T	1.81273e-15	-1.48891	0.0176145	2.01996e-07	-0.127316	-0.627607	7.86284e-05	-1.86377	0.223389
123241508	chr3:123241508:C:T	2.426e-15	-3.25008e-10	-1.17988	1.20686e-07	-3.25008e-10	-1.26998	0.000117734	-3.25008e-10	-1.23669
123241595	chr3:123241595:T:G	2.13409e-15	-3.25008e-10	-1.30809	1.19755e-07	-3.25008e-10	-1.27772	0.000110824	-3.25008e-10	-1.29717
123241751	chr3:123241751:A:G	2.51606e-15	-3.25008e-10	-1.14343	1.33459e-07	-3.25008e-10	-1.16938	0.000129824	-3.25008e-10	-1.13893
123241894	chr3:123241894:C:T	2.51792e-15	-3.25008e-10	-1.14269	1.35925e-07	-3.25008e-10	-1.15107	0.000137201	-3.25008e-10	-1.08367
123242239	chr3:123242239:TC:T	1.69482e-15	-1.53727	-0.00127585	2.17938e-07	-0.0379883	-0.640974	7.48838e-05	-1.89253	0.203353
123242522	chr3:123242522:C:T	1.65209e-15	-1.49046	-0.0736255	1.90746e-07	-0.120215	-0.692017	7.12312e-05	-1.86464	0.125453
123242632	chr3:123242632:C:G	2.15257e-15	-3.25008e-10	-1.29946	1.21501e-07	-3.25008e-10	-1.26325	0.000109631	-3.25008e-10	-1.30799
123242647	chr3:123242647:T:C	2.0806e-15	-1.2544	-0.0790722	9.82901e-08	-0.790049	-0.6852	8.61534e-05	-1.6728	0.123817
123242747	chr3:123242747:G:T	1.56356e-15	-1.53483	-0.0843291	2.03758e-07	-0.0426416	-0.703596	6.84441e-05	-1.89117	0.112075
123243086	chr3:123243086:G:A	2.27067e-15	-3.25008e-10	-1.24605	1.24351e-07	-3.25008e-10	-1.24006	0.000113181	-3.25008e-10	-1.27613
123243416	chr3:123243416:G:A	2.14193e-15	-3.25008e-10	-1.30442	1.16623e-07	-3.25008e-10	-1.30423	0.000109489	-3.25008e-10	-1.30929
123243430	chr3:123243430:C:T	5.88187e-15	-3.25008e-10	-0.294253	3.83325e-07	-3.25008e-10	-0.114288	0.000319272	-3.25008e-10	-0.239072
123243445	chr3:123243445:C:T	6.92772e-15	-3.25008e-10	-0.130597	4.22395e-07	-3.25008e-10	-0.0172312	0.000357012	-3.25008e-10	-0.127345
123243699	chr3:123243699:C:T	2.26698e-15	-1.57636	0.328679	2.98991e-07	0.0333115	-0.396068	0.000103367	-1.91529	0.548465
123243881	chr3:123243881:C:T	2.13175e-15	-3.25008e-10	-1.30918	1.1883e-07	-3.25008e-10	-1.28548	0.000110321	-3.25008e-10	-1.30172
123243962	chr3:123243962:A:G	1.7295e-15	-1.48994	-0.028356	3.05559e-07	0.246301	-0.58733	8.05559e-05	-1.82175	0.205587
123244145	chr3:123244145:A:G	3.93178e-16	-1.73923	-1.26039	1.83579e-07	0.344626	-1.19515	1.6673e-05	-1.95475	-1.23657
123244199	chr3:123244199:A:G	1.70058e-15	-1.48423	-0.0509231	1.91639e-07	-0.130321	-0.677239	7.32745e-05	-1.86121	0.150307
123244290	chr3:123244290:C:T	2.13989e-15	-3.25008e-10	-1.30537	1.21042e-07	-3.25008e-10	-1.26703	0.00011159	-3.25008e-10	-1.29029
123244424	chr3:123244424:A:G	8.13159e-15	-3.25008e-10	0.0296297	5.43916e-07	-3.25008e-10	0.235624	0.000447043	-3.25008e-10	0.0975396
123244469	chr3:123244469:T:G	2.43524e-15	-3.25008e-10	-1.17608	1.32783e-07	-3.25008e-10	-1.17445	0.00012032	-3.25008e-10	-1.21496
123244809	chr3:123244809:G:A	1.71065e-15	-1.50752	-0.0217367	2.04214e-07	-0.088291	-0.655712	7.45714e-05	-1.8753	0.181943
123245075	chr3:123245075:T:C	2.1365e-15	-3.25008e-10	-1.30696	1.2032e-07	-3.25008e-10	-1.27302	0.000111169	-3.25008e-10	-1.29406
123245200	chr3:123245200:T:A	4.17467e-15	-1.83047	1.19338	1.17321e-06	0.738566	0.265766	0.0002268	-2.0883	1.50725
123245232	chr3:123245232:A:G	1.77319e-15	-1.47627	-0.0170778	1.93714e-07	-0.144242	-0.652545	7.638e-05	-1.85633	0.186938
123245494	chr3:123245494:A:G	4.41632e-15	-3.25008e-10	-0.58082	1.85331e-07	-3.25008e-10	-0.841028	0.000194721	-3.25008e-10	-0.733549
123245543	chr3:123245543:G:GA	1.91233e-15	-1.46788	0.0500769	2.00286e-07	-0.158842	-0.604585	8.25385e-05	-1.85092	0.25907
123245598	chr3:123245598:C:A	1.73128e-15	-1.49427	-0.022997	1.99136e-07	-0.112463	-0.656723	7.50788e-05	-1.86717	0.180597
123246457	chr3:123246457:C:T	4.38529e-16	-2.07893	-0.811522	2.34326e-08	-1.97444	-0.934604	3.29303e-05	-1.75099	-0.759736
123247215	chr3:123247215:C:T	1.75698e-15	-1.50159	-0.000945175	2.05014e-07	-0.0984765	-0.641619	7.64263e-05	-1.87193	0.203143
123247337	chr3:123247337:T:C	1.32815e-15	-1.67701	-0.105334	2.6088e-07	0.0076391	-0.50675	6.34731e-05	-1.84544	-0.00906068
123247556	chr3:123247556:A:G	1.68739e-15	-1.53116	-0.0117815	2.15019e-07	-0.0430272	-0.649419	7.42399e-05	-1.88972	0.19191
123247813	chr3:123247813:C:T	1.19232e-15	-1.89022	-3.18434e-10	5.53646e-08	-2.04923	-3.18434e-10	5.02339e-05	-2.08842	-3.18434e-10
123248006	chr3:123248006:A:T	2.13416e-15	-3.25008e-10	-1.30806	1.19777e-07	-3.25008e-10	-1.27754	0.000110836	-3.25008e-10	-1.29707
123248117	chr3:123248117:A:G	4.13866e-16	-2.08143	-0.866913	2.21326e-08	-1.98365	-0.982471	3.05841e-05	-1.76676	-0.817872
123248471	chr3:123248471:A:G	1.76721e-15	-1.49673	-3.18434e-10	3.95144e-07	-0.0839207	-3.18434e-10	0.000215022	-0.634375	-3.18434e-10
123248638	chr3:123248638:G:A	8.99523e-15	-3.25008e-10	0.130567	5.38587e-07	-3.25008e-10	0.225777	0.000524897	-3.25008e-10	0.258088
123248646	chr3:123248646:A:G	1.86511e-15	-1.42895	-0.0138533	1.76886e-07	-0.237013	-0.650653	7.90271e-05	-1.82499	0.189668
123249143	chr3:123249143:A:T	1.76611e-15	-1.45859	-0.0387561	1.8483e-07	-0.175129	-0.668608	7.54151e-05	-1.84552	0.163409
123249236	chr3:123249236:A:G	2.42448e-15	-3.25008e-10	-1.18051	1.33353e-07	-3.25008e-10	-1.17017	0.000119069	-3.25008e-10	-1.22541
123249669	chr3:123249669:T:C	1.84106e-15	-1.57151	0.115722	2.89903e-07	0.0858505	-0.479475	8.92618e-05	-1.87458	0.361036
123249866	chr3:123249866:G:A	6.3833e-15	-0.777958	0.565516	7.77143e-08	-2.08767	0.377536	8.79494e-05	-1.91736	0.389009
123249955	chr3:123249955:A:T	1.65281e-15	-1.4995	-0.0641525	1.95303e-07	-0.102013	-0.686607	7.15694e-05	-1.87046	0.136011
123250022	chr3:123250022:G:A	1.68063e-15	-1.49958	-0.0473743	1.97703e-07	-0.101694	-0.674713	7.28557e-05	-1.8707	0.154062
123250271	chr3:123250271:G:A	1.71124e-15	-1.48124	-0.0476648	1.91314e-07	-0.134698	-0.674558	7.36118e-05	-1.85958	0.153269
123250276	chr3:123250276:G:A	8.19338e-15	-3.25008e-10	0.037199	4.88858e-07	-3.25008e-10	0.1289	0.000477057	-3.25008e-10	0.162521
123250302	chr3:123250302:C:T	1.64965e-15	-1.5101	-0.0554636	2.00597e-07	-0.0816269	-0.680245	7.17366e-05	-1.8775	0.145389
123250469	chr3:123250469:C:T	2.56084e-15	-3.25008e-10	-1.12579	1.31108e-07	-3.25008e-10	-1.18715	0.000136482	-3.25008e-10	-1.08892
123251060	chr3:123251060:A:AT	1.73912e-15	-1.50097	-0.0117741	2.03492e-07	-0.0983894	-0.649157	7.55818e-05	-1.87177	0.191871
123251395	chr3:123251395:A:G	1.63897e-15	-1.52863	-0.0434299	2.09549e-07	-0.0468317	-0.671384	7.18202e-05	-1.88846	0.157506
123251597	chr3:123251597:AGAG:A	1.69147e-15	-1.49638	-0.0441551	1.96983e-07	-0.108216	-0.671839	7.32672e-05	-1.86852	0.157522
123251800	chr3:123251800:TACA:T	1.74191e-15	-1.50689	-0.00425034	2.06736e-07	-0.0882744	-0.643452	7.59842e-05	-1.87531	0.200716
123252046	chr3:123252046:G:A	1.67292e-15	-1.52818	-0.0233786	2.12179e-07	-0.0486433	-0.657096	7.35061e-05	-1.88781	0.180066
123252248	chr3:123252248:T:G	1.84591e-15	-1.46777	0.014614	1.93204e-07	-0.169483	-0.629944	7.95223e-05	-1.84954	0.220467
123252503	chr3:123252503:T:C	1.74009e-15	-1.52303	0.0108343	2.15456e-07	-0.0575769	-0.632837	7.64162e-05	-1.88507	0.216151
123252577	chr3:123252577:A:G	2.21004e-14	-3.25008e-10	1.02947	6.0522e-07	-3.25008e-10	0.34242	0.00119828	-3.25008e-10	1.08353
123252880	chr3:123252880:T:G	2.13416e-15	-3.25008e-10	-1.30805	1.19779e-07	-3.25008e-10	-1.27753	0.000110837	-3.25008e-10	-1.29706
123252940	chr3:123252940:G:T	7.48208e-15	-3.25008e-10	-0.0536168	4.95401e-07	-3.25008e-10	0.142195	0.000424676	-3.25008e-10	0.0462122
123253777	chr3:123253777:T:TTTA	2.13852e-15	-3.25008e-10	-1.30602	1.88739e-07	-3.25008e-10	-0.822807	0.000110754	-3.25008e-10	-1.29781
123253835	chr3:123253835:A:C	2.1347e-15	-3.25008e-10	-1.3078	1.1992e-07	-3.25008e-10	-1.27635	0.00011092	-3.25008e-10	-1.29631
123254287	chr3:123254287:G:A	2.14329e-15	-3.25008e-10	-1.30378	1.21583e-07	-3.25008e-10	-1.26257	0.000111795	-3.25008e-10	-1.28845
123254659	chr3:123254659:G:A	1.55406e-15	-1.50457	-0.120688	1.89225e-07	-0.0948962	-0.72534	6.70531e-05	-1.87464	0.0750135
123255085	chr3:123255085:T:G	1.67488e-15	-1.47579	-0.0745917	1.83652e-07	-0.156942	-0.693189	7.18982e-05	-1.85422	0.124361
123255226	chr3:123255226:G:A	2.48556e-14	-3.25008e-10	1.14695	1.78953e-06	-3.25008e-10	1.42654	0.00149152	-3.25008e-10	1.30244
123256258	chr3:123256258:G:T	1.66993e-15	-1.51744	-0.0359006	2.06026e-07	-0.0694474	-0.665722	7.29621e-05	-1.88133	0.166153
123256278	chr3:123256278:C:T	2.5521e-14	-3.25008e-10	1.17337	1.39158e-06	-3.25008e-10	1.17502	0.00119846	-3.25008e-10	1.08368
123256548	chr3:123256548:T:G	1.65283e-15	-1.48262	-0.0810187	1.87362e-07	-0.132514	-0.697616	7.09847e-05	-1.86015	0.117498
123256786	chr3:123256786:T:G	1.62558e-15	-1.6647	0.0844375	3.1456e-07	0.0360927	-0.348089	7.82994e-05	-1.83467	0.190095
123256830	chr3:123256830:G:C	2.13216e-15	-3.25008e-10	-1.30899	1.19072e-07	-3.25008e-10	-1.28344	0.00011045	-3.25008e-10	-1.30055
123256884	chr3:123256884:C:T	9.91496e-15	-3.25008e-10	0.227917	6.2881e-07	-3.25008e-10	0.380657	0.000626293	-3.25008e-10	0.434704
123256904	chr3:123256904:T:C	1.29631e-14	-1.76796	2.26393	2.01854e-06	0.569417	0.977542	0.0007934	-2.04192	2.71314
123257164	chr3:123257164:G:T	1.25659e-15	-1.62456	-0.213167	2.5739e-07	0.13433	-0.646911	6.043e-05	-1.94755	0.0439192
123257165	chr3:123257165:T:C	2.92633e-16	-2.04615	-1.24881	1.84306e-08	-1.86816	-1.28101	2.54486e-05	-1.56311	-1.20535
123257186	chr3:123257186:G:A	1.62859e-15	-1.49583	-0.0825806	1.91523e-07	-0.109357	-0.698808	7.03135e-05	-1.86804	0.115884
123257529	chr3:123257529:C:G	2.86429e-15	-3.25008e-10	-1.01381	1.1694e-07	-3.25008e-10	-1.30151	0.00014631	-3.25008e-10	-1.01938
123257531	chr3:123257531:C:G	1.32077e-14	-3.25008e-10	0.514675	3.92019e-07	-3.25008e-10	-0.0918607	0.000714064	-3.25008e-10	0.565857
123257571	chr3:123257571:T:C	1.68158e-15	-1.52817	-0.0182262	2.13049e-07	-0.0485511	-0.653096	7.38516e-05	-1.88797	0.184916
123257601	chr3:123257601:A:C	2.13455e-15	-3.25008e-10	-1.30787	1.19886e-07	-3.25008e-10	-1.27663	0.000110898	-3.25008e-10	-1.2965
123257698	chr3:123257698:C:T	5.57481e-15	-3.25008e-10	-0.34787	3.27904e-07	-3.25008e-10	-0.270451	0.000321712	-3.25008e-10	-0.231458
123257712	chr3:123257712:C:T	1.35672e-15	-1.63395	-0.127109	2.44459e-07	0.166931	-0.731053	6.17986e-05	-1.9489	0.067661
123257756	chr3:123257756:C:T	4.07574e-15	-3.25008e-10	-0.661076	2.37256e-07	-3.25008e-10	-0.594034	0.000230845	-3.25008e-10	-0.563369
123257804	chr3:123257804:C:T	1.59621e-15	-1.4984	-0.100092	1.89671e-07	-0.106001	-0.711882	6.88802e-05	-1.86958	0.0968298
123258119	chr3:123258119:T:C	5.53162e-15	-3.25008e-10	-0.355646	3.56315e-07	-3.25008e-10	-0.187357	0.000300262	-3.25008e-10	-0.30046
123258682	chr3:123258682:T:A	2.13567e-15	-3.25008e-10	-1.30735	1.20166e-07	-3.25008e-10	-1.2743	0.000111062	-3.25008e-10	-1.29502
123258858	chr3:123258858:A:G	3.92468e-16	-1.89349	-1.10794	2.65213e-08	-1.63495	-1.15028	3.69159e-05	-1.28164	-1.11484
123259007	chr3:123259007:T:C	1.02881e-15	-2.03772	-3.18434e-10	8.4856e-08	-1.62222	-3.18434e-10	6.39042e-05	-1.84773	-3.18434e-10
123259205	chr3:123259205:T:G	1.70248e-15	-1.55706	0.0230189	2.7765e-07	0.11289	-0.549699	8.14494e-05	-1.86622	0.261091
123259639	chr3:123259639:G:A	1.62472e-15	-1.50972	-0.0710757	1.98121e-07	-0.0836387	-0.690655	7.05702e-05	-1.87679	0.128284
123259693	chr3:123259693:C:A	3.18719e-16	-1.90078	-1.30879	1.55815e-08	-2.02169	-1.29541	1.37346e-05	-2.08833	-1.29687
123259993	chr3:123259993:A:G	1.72266e-15	-1.50146	-0.0207982	2.02215e-07	-0.0984284	-0.65541	7.48824e-05	-1.87179	0.182594
123260213	chr3:123260213:A:G	1.72838e-15	-1.51894	-3.18434e-10	4.36599e-07	0.015844	-3.18434e-10	6.07491e-05	-1.89836	-3.18434e-10
123260647	chr3:123260647:G:A	1.66269e-15	-1.53362	-0.0240709	2.144e-07	-0.038712	-0.656618	7.31716e-05	-1.89095	0.178645
123260958	chr3:123260958:C:T	1.49057e-15	-1.60379	-0.0631802	2.39491e-07	0.100097	-0.684755	6.63271e-05	-1.94512	0.134599
123260981	chr3:123260981:T:G	1.42294e-15	-1.59698	-0.116414	2.24571e-07	0.0721873	-0.721169	6.28802e-05	-1.93972	0.0758339
123261093	chr3:123261093:C:T	1.76848e-15	-1.50624	0.0102275	2.0815e-07	-0.0910664	-0.633848	7.70867e-05	-1.87574	0.21556
123261192	chr3:123261192:A:G	5.60423e-15	-0.842371	0.499766	7.28972e-08	-2.08844	0.314317	8.07957e-05	-1.93965	0.326455
123261525	chr3:123261525:A:G	2.64499e-15	-3.25008e-10	-1.09346	1.34878e-07	-3.25008e-10	-1.1588	0.000141627	-3.25008e-10	-1.05192
123261612	chr3:123261612:A:G	1.70547e-15	-1.54184	0.00955604	2.22705e-07	-0.0223308	-0.634994	7.53641e-05	-1.89587	0.213085
123261731	chr3:123261731:C:T	1.64223e-15	-1.51984	-0.0502258	2.0477e-07	-0.0646949	-0.67659	7.17466e-05	-1.88264	0.150669
123262241	chr3:123262241:C:T	2.5521e-14	-3.25008e-10	1.17337	1.39158e-06	-3.25008e-10	1.17502	0.00119846	-3.25008e-10	1.08368
123262794	chr3:123262794:C:T	4.10692e-14	-3.25008e-10	1.64913	2.3831e-06	-3.25008e-10	1.71299	0.00229488	-3.25008e-10	1.73332
123262830	chr3:123262830:G:A	2.92606e-14	-3.25008e-10	1.31011	2.12385e-06	-3.25008e-10	1.59782	0.00176023	-3.25008e-10	1.46809
123262886	chr3:123262886:G:A	3.73083e-15	-0.749496	-3.18434e-10	8.22175e-08	-1.6538	-3.18434e-10	0.000105662	-1.34487	-3.18434e-10
123262959	chr3:123262959:A:G	8.19185e-15	-3.25008e-10	0.0370125	4.88761e-07	-3.25008e-10	0.128701	0.000476972	-3.25008e-10	0.162343
123263104	chr3:123263104:G:A	7.96103e-16	-1.67843	-0.615723	2.17572e-07	0.265504	-0.946144	2.88593e-05	-2.06608	-0.576604
123263581	chr3:123263581:A:T	1.84596e-15	-1.5039	0.0507684	2.13465e-07	-0.0960311	-0.603668	8.07374e-05	-1.87314	0.259223
123263835	chr3:123263835:C:A	2.13162e-15	-3.25008e-10	-1.30925	1.1603e-07	-3.25008e-10	-1.30932	0.000109827	-3.25008e-10	-1.30621
123264217	chr3:123264217:C:T	3.02437e-16	-2.03953	-1.22248	1.90478e-08	-1.85402	-1.2622	2.6903e-05	-1.54099	-1.17188
123264456	chr3:123264456:A:T	2.13725e-15	-3.25008e-10	-1.30661	1.20517e-07	-3.25008e-10	-1.27138	0.000111271	-3.25008e-10	-1.29314
123264494	chr3:123264494:ACT:A	6.81957e-15	-0.650554	0.504223	7.34003e-08	-2.08182	0.314574	8.67729e-05	-1.87111	0.329288
123264721	chr3:123264721:C:T	3.209e-16	-1.9706	-1.23215	6.23229e-08	-0.634851	-1.29599	2.14932e-05	-1.66379	-1.27359
123264752	chr3:123264752:C:T	3.84861e-15	-3.25008e-10	-0.718415	2.15307e-07	-3.25008e-10	-0.691108	0.00018511	-3.25008e-10	-0.784167
123265317	chr3:123265317:G:A	8.16827e-15	-3.25008e-10	0.0341296	4.86906e-07	-3.25008e-10	0.1249	0.000475422	-3.25008e-10	0.159088
123265398	chr3:123265398:A:T	2.3296e-15	-3.25008e-10	-1.22043	1.301e-07	-3.25008e-10	-1.19486	0.000118849	-3.25008e-10	-1.22726
123265600	chr3:123265600:TGTG:T	1.52397e-15	-1.64072	-0.00408476	2.68908e-07	0.175249	-0.644051	7.05612e-05	-1.94885	0.200214
123266556	chr3:123266556:G:A	7.31345e-15	-0.820545	0.744133	9.18012e-08	-2.08837	0.544824	0.000101683	-1.93329	0.550035
123266566	chr3:123266566:A:G	4.3189e-16	-1.77304	-1.13267	2.31529e-08	-1.65936	-1.26169	1.64856e-05	-2.07989	-1.12273
123266615	chr3:123266615:C:T	1.49542e-15	-1.60291	-0.0608046	2.37627e-07	0.0911378	-0.683607	6.78449e-05	-1.92707	0.139179
123266658	chr3:123266658:A:T	1.42965e-15	-1.63844	-0.0702616	2.54782e-07	0.167531	-0.690293	6.58251e-05	-1.94709	0.128973
123266730	chr3:123266730:G:A	8.8864e-15	-3.25008e-10	0.118395	5.54711e-07	-3.25008e-10	0.255275	0.000483018	-3.25008e-10	0.17494
123266847	chr3:123266847:C:T	1.45261e-15	-1.62716	-0.065599	2.49569e-07	0.14356	-0.686996	6.65581e-05	-1.94095	0.133906
123268088	chr3:123268088:C:G	6.91267e-15	-3.25008e-10	-0.132771	4.53866e-07	-3.25008e-10	0.0546297	0.000378168	-3.25008e-10	-0.0697757
123268379	chr3:123268379:A:G	1.40833e-15	-1.68649	-0.0372358	2.91979e-07	0.280394	-0.666884	6.64326e-05	-1.97353	0.164603
123268518	chr3:123268518:A:C	2.13147e-15	-3.25008e-10	-1.30931	1.73892e-07	-3.25008e-10	-0.90474	0.000109715	-3.25008e-10	-1.30723
123268573	chr3:123268573:C:T	4.83494e-15	-3.25008e-10	-0.490259	3.06785e-07	-3.25008e-10	-0.337024	0.000261184	-3.25008e-10	-0.439888
123268791	chr3:123268791:A:G	2.48444e-15	-3.25008e-10	-1.15608	1.35833e-07	-3.25008e-10	-1.15174	0.000127521	-3.25008e-10	-1.15684
123269373	chr3:123269373:G:A	1.37931e-15	-1.68898	-0.055564	2.93486e-07	0.298452	-0.679796	6.49492e-05	-1.9763	0.144786
123269450	chr3:123269450:CTTA:C	6.58022e-15	-3.25008e-10	-0.182059	3.96897e-07	-3.25008e-10	-0.079495	0.000394189	-3.25008e-10	-0.0282834
123270283	chr3:123270283:TGATA:T	1.20539e-15	-1.66959	-0.209736	2.51557e-07	0.251919	-0.787422	5.57981e-05	-1.9656	-0.0177799
123270533	chr3:123270533:GTT:G	2.60944e-15	-3.25008e-10	-1.10699	1.40732e-07	-3.25008e-10	-1.11632	0.000142973	-3.25008e-10	-1.04246
123270637	chr3:123270637:T:C	4.82919e-15	-1.98179	1.49034	2.96176e-06	1.40377	0.526592	0.000288096	-2.04555	1.70373
123270817	chr3:123270817:C:T	1.00681e-15	-1.72922	-0.330123	3.02553e-07	0.383851	-0.734767	5.04263e-05	-2.00067	-0.0839357
123271043	chr3:123271043:T:C	2.62241e-15	-3.25008e-10	-1.10203	1.46822e-07	-3.25008e-10	-1.07395	0.000139356	-3.25008e-10	-1.06808
123271162	chr3:123271162:C:T	2.13423e-15	-3.25008e-10	-1.30802	1.19797e-07	-3.25008e-10	-1.27737	0.000110847	-3.25008e-10	-1.29696
123271444	chr3:123271444:C:T	1.21582e-15	-1.68369	-0.187019	2.64498e-07	0.286398	-0.771735	5.67497e-05	-1.9733	0.00683083
123271855	chr3:123271855:A:C	1.25689e-15	-1.64307	-0.194418	2.39317e-07	0.191274	-0.776657	5.75706e-05	-1.95098	-0.00112692
123271958	chr3:123271958:G:A	2.44012e-14	-3.25008e-10	1.1285	1.32644e-06	-3.25008e-10	1.12709	0.00114622	-3.25008e-10	1.03911
123272174	chr3:123272174:A:T	7.12142e-15	-1.94374	1.84072	3.19893e-06	1.19443	0.812971	0.000405461	-2.06502	2.06493
123272191	chr3:123272191:C:T	2.87824e-16	-2.01515	-1.29638	1.91193e-08	-1.80451	-1.30797	2.62477e-05	-1.46474	-1.2728
123272204	chr3:123272204:G:A	6.64827e-15	-3.25008e-10	-0.171771	3.81156e-07	-3.25008e-10	-0.119962	0.000374012	-3.25008e-10	-0.0808262
123272388	chr3:123272388:T:C	1.30433e-15	-1.59729	-0.203144	2.13036e-07	0.081298	-0.783008	5.8588e-05	-1.92404	-0.0105419
123272416	chr3:123272416:C:G	2.30517e-15	-3.25008e-10	-1.23097	1.26345e-07	-3.25008e-10	-1.22416	0.000114434	-3.25008e-10	-1.26512
123272542	chr3:123272542:A:G	2.13183e-15	-3.25008e-10	-1.30915	1.77721e-07	-3.25008e-10	-0.882955	0.000109921	-3.25008e-10	-1.30535
123272669	chr3:123272669:G:A	1.45297e-15	-1.69252	-3.18434e-10	1.39976e-07	-1.1217	-3.18434e-10	9.66308e-05	-1.43422	-3.18434e-10
123273003	chr3:123273003:G:T	1.80348e-15	-1.85596	0.379545	9.07974e-07	0.775833	-0.027789	0.000105452	-2.06406	0.717202
123273056	chr3:123273056:G:A	1.81359e-15	-1.85524	0.384421	9.07814e-07	0.771409	-0.0235407	0.000106047	-2.06377	0.722544
123273408	chr3:123273408:A:G	9.41572e-15	-0.714787	0.891041	1.05689e-07	-2.08567	0.683001	0.000121049	-1.89699	0.688067
123273788	chr3:123273788:A:G	1.09599e-15	-1.65936	-0.315102	2.5407e-07	0.197319	-0.722883	5.331e-05	-1.96214	-0.0668519
123274239	chr3:123274239:T:C	2.81295e-15	-3.25008e-10	-1.03189	1.32689e-07	-3.25008e-10	-1.17516	0.000132586	-3.25008e-10	-1.11789
123274486	chr3:123274486:G:A	2.13465e-15	-3.25008e-10	-1.30782	1.16823e-07	-3.25008e-10	-1.30251	0.000109735	-3.25008e-10	-1.30705
123274546	chr3:123274546:A:G	1.06484e-15	-1.67484	-0.328466	2.61843e-07	0.238002	-0.733429	5.20501e-05	-1.97101	-0.0818962
123274863	chr3:123274863:G:T	8.03168e-16	-1.98858	-0.29674	9.67304e-07	1.35601	-0.544674	4.2939e-05	-2.05058	-0.194757
123274900	chr3:123274900:G:A	2.13162e-15	-3.25008e-10	-1.30924	1.18142e-07	-3.25008e-10	-1.29129	0.000109947	-3.25008e-10	-1.30511
123275125	chr3:123275125:C:G	6.13114e-15	-3.25008e-10	-0.252747	3.30355e-07	-3.25008e-10	-0.263005	0.000362626	-3.25008e-10	-0.111743
123275193	chr3:123275193:TTATTG:T	5.54379e-15	-3.25008e-10	-0.353449	3.68314e-07	-3.25008e-10	-0.154236	0.000304127	-3.25008e-10	-0.287669
123275273	chr3:123275273:CAGT:C	4.92857e-16	-1.75966	-1.014	2.04825e-07	0.506042	-1.24706	2.09556e-05	-2.03738	-0.925322
123275578	chr3:123275578:T:C	1.70073e-15	-1.1131	-0.421976	2.53618e-07	0.345092	-0.872433	5.21216e-05	-1.83184	-0.219691
123275602	chr3:123275602:ATTACAG:A	2.31506e-15	-3.25008e-10	-1.22669	1.26949e-07	-3.25008e-10	-1.21939	0.000114827	-3.25008e-10	-1.26169
123275610	chr3:123275610:A:T	2.31742e-15	-3.25008e-10	-1.22567	1.27084e-07	-3.25008e-10	-1.21833	0.000114916	-3.25008e-10	-1.26091
123276080	chr3:123276080:G:A	9.8017e-16	-2.08616	-3.18434e-10	5.77238e-08	-2.0075	-3.18434e-10	5.68379e-05	-1.96491	-3.18434e-10
123276308	chr3:123276308:C:T	5.84013e-15	-3.25008e-10	-0.301375	4.67542e-07	-3.25008e-10	0.0843179	0.000368699	-3.25008e-10	-0.0951349
123276784	chr3:123276784:A:G	7.04368e-15	-3.25008e-10	-0.113996	5.81719e-07	-3.25008e-10	0.302816	0.000455248	-3.25008e-10	0.115727
123277515	chr3:123277515:G:A	2.1354e-15	-3.25008e-10	-1.30747	1.16173e-07	-3.25008e-10	-1.30809	0.000111061	-3.25008e-10	-1.29503
123277568	chr3:123277568:G:A	4.36111e-15	-3.25008e-10	-0.5934	2.3149e-07	-3.25008e-10	-0.618637	0.00025029	-3.25008e-10	-0.482496
123277870	chr3:123277870:T:TAATG	6.75242e-15	-3.25008e-10	-0.156227	5.5374e-07	-3.25008e-10	0.253523	0.000434769	-3.25008e-10	0.0696997
123278075	chr3:123278075:T:A	3.72522e-16	-1.76389	-1.2897	1.96431e-07	0.351259	-1.13412	1.59826e-05	-1.9609	-1.27271
123278217	chr3:123278217:C:T	4.24589e-15	-2.08612	1.46594	2.46616e-07	-2.01455	1.45921	0.000308061	-1.86617	1.59136
123278308	chr3:123278308:G:C	2.5193e-15	-3.25008e-10	-1.14215	1.46027e-07	-3.25008e-10	-1.07938	0.000125876	-3.25008e-10	-1.16982
123278415	chr3:123278415:T:C	2.4526e-15	-3.25008e-10	-1.16898	1.23971e-07	-3.25008e-10	-1.24312	0.000122838	-3.25008e-10	-1.19425
123278770	chr3:123278770:A:G	1.05914e-14	-3.25008e-10	0.293915	9.20236e-07	-3.25008e-10	0.761459	0.000713785	-3.25008e-10	0.565467
123278793	chr3:123278793:G:A	9.6539e-15	-3.25008e-10	0.201234	8.34251e-07	-3.25008e-10	0.663363	0.000640203	-3.25008e-10	0.45667
123278862	chr3:123278862:C:T	1.0291e-15	-2.03744	-3.18434e-10	5.35586e-08	-2.0824	-3.18434e-10	5.26527e-05	-2.0414	-3.18434e-10
123279751	chr3:123279751:C:T	1.43768e-15	-1.7031	-3.18434e-10	2.27479e-07	-0.636116	-3.18434e-10	0.000139904	-1.06416	-3.18434e-10
123279781	chr3:123279781:C:T	9.28003e-15	-3.25008e-10	0.161738	7.91858e-07	-3.25008e-10	0.61121	0.000618799	-3.25008e-10	0.422665
123279786	chr3:123279786:C:T	1.69838e-15	-1.38486	-0.151598	3.33994e-07	0.328214	-0.580264	7.04941e-05	-1.71742	-0.0321688
123279787	chr3:123279787:G:A	3.8161e-16	-1.73575	-1.29373	1.88033e-07	0.283659	-1.11021	1.61183e-05	-1.94491	-1.28025
123280521	chr3:123280521:C:T	8.51495e-15	-3.25008e-10	0.0756964	7.17661e-07	-3.25008e-10	0.512825	0.000563531	-3.25008e-10	0.329107
123280734	chr3:123280734:G:C	9.18873e-15	-3.25008e-10	0.151851	7.83384e-07	-3.25008e-10	0.600451	0.000612108	-3.25008e-10	0.411793
123281146	chr3:123281146:T:TAC	1.56432e-14	-3.25008e-10	0.683911	1.15429e-06	-3.25008e-10	0.98807	0.000983751	-3.25008e-10	0.886258
123281149	chr3:123281149:A:G	2.25278e-15	-3.25008e-10	-1.25396	1.28657e-07	-3.25008e-10	-1.20602	0.000116991	-3.25008e-10	-1.24302
123281354	chr3:123281354:G:A	1.65233e-14	-3.25008e-10	0.738647	1.22822e-06	-3.25008e-10	1.05015	0.0010406	-3.25008e-10	0.942434
123281507	chr3:123281507:C:A	5.76084e-15	-3.25008e-10	-0.315043	3.10306e-07	-3.25008e-10	-0.325612	0.000339275	-3.25008e-10	-0.178305
123282102	chr3:123282102:T:C	5.83595e-15	-2.07792	1.77583	2.92952e-07	-2.05098	1.66782	0.000458618	-1.95527	2.07837
123282499	chr3:123282499:C:T	2.13164e-15	-3.25008e-10	-1.30924	1.7354e-07	-3.25008e-10	-0.906766	0.000109655	-3.25008e-10	-1.30777
123282532	chr3:123282532:A:G	1.32123e-14	-3.25008e-10	0.515024	9.77585e-07	-3.25008e-10	0.821913	0.000814827	-3.25008e-10	0.697861
123282616	chr3:123282616:A:G	2.99324e-15	-3.25008e-10	-0.96977	1.78716e-07	-3.25008e-10	-0.877373	0.000164749	-3.25008e-10	-0.900694
123282647	chr3:123282647:G:A	6.95643e-16	-1.79604	-0.63301	3.53202e-08	-1.60584	-0.892876	2.38686e-05	-2.08686	-0.745688
123282884	chr3:123282884:T:TGAA	7.03213e-15	-3.25008e-10	-0.115637	4.54571e-07	-3.25008e-10	0.0561829	0.000447165	-3.25008e-10	0.097812
123283216	chr3:123283216:C:A	3.16032e-15	-3.25008e-10	-0.915455	1.97618e-07	-3.25008e-10	-0.776836	0.000167845	-3.25008e-10	-0.882072
123283217	chr3:123283217:A:C	3.14599e-15	-3.25008e-10	-0.919999	1.96377e-07	-3.25008e-10	-0.783134	0.000167021	-3.25008e-10	-0.886997
123283389	chr3:123283389:T:C	3.73192e-14	-3.25008e-10	1.55338	1.30098e-06	-3.25008e-10	1.1077	0.00239119	-3.25008e-10	1.77443
123283480	chr3:123283480:A:G	1.35157e-14	-3.25008e-10	0.537722	1.00135e-06	-3.25008e-10	0.845931	0.000834565	-3.25008e-10	0.721795
123283490	chr3:123283490:G:C	1.32169e-14	-3.25008e-10	0.515369	9.77454e-07	-3.25008e-10	0.82178	0.000815227	-3.25008e-10	0.698352
123283625	chr3:123283625:G:GAAAC	2.1896e-15	-3.25008e-10	-1.28241	1.2212e-07	-3.25008e-10	-1.25817	0.000110912	-3.25008e-10	-1.29637
123284219	chr3:123284219:T:G	7.26061e-15	-3.25008e-10	-0.0836631	4.63464e-07	-3.25008e-10	0.0755572	0.000386972	-3.25008e-10	-0.046763
123284451	chr3:123284451:C:A	7.28315e-15	-3.25008e-10	-0.0805645	4.65195e-07	-3.25008e-10	0.079285	0.000388225	-3.25008e-10	-0.0435302
123284840	chr3:123284840:G:A	1.11974e-14	-3.25008e-10	0.349556	7.19627e-07	-3.25008e-10	0.515562	0.000606211	-3.25008e-10	0.402113
123285555	chr3:123285555:T:C	6.94319e-15	-3.25008e-10	-0.128365	3.71394e-07	-3.25008e-10	-0.145907	0.000411278	-3.25008e-10	0.014154
123285817	chr3:123285817:C:A	9.7811e-16	-2.08826	-3.18434e-10	8.65652e-08	-1.60227	-3.18434e-10	6.52877e-05	-1.82631	-3.18434e-10
123285837	chr3:123285837:G:A	2.13156e-15	-3.25008e-10	-1.30927	1.18099e-07	-3.25008e-10	-1.29165	0.000109975	-3.25008e-10	-1.30486
123287077	chr3:123287077:A:G	3.2837e-15	-3.25008e-10	-0.877155	1.96633e-07	-3.25008e-10	-0.781832	0.00018449	-3.25008e-10	-0.78752
123287189	chr3:123287189:C:G	7.42682e-16	-1.28076	-1.08285	4.9044e-08	-0.923037	-1.24742	3.03591e-05	-1.61259	-0.97943
123287439	chr3:123287439:A:T	5.64098e-15	-3.25008e-10	-0.336069	3.57855e-07	-3.25008e-10	-0.183044	0.000302759	-3.25008e-10	-0.292178
123287485	chr3:123287485:T:C	9.88813e-16	-2.07738	-3.18434e-10	1.2414e-07	-1.24176	-3.18434e-10	5.96976e-05	-1.91582	-3.18434e-10
123287510	chr3:123287510:T:G	5.08352e-16	-1.44841	-1.29429	1.60077e-07	-0.332589	-0.65493	1.95386e-05	-1.73874	-1.29398
123287551	chr3:123287551:C:G	3.86557e-16	-1.71661	-1.29999	1.56603e-07	0.110268	-1.11972	1.55716e-05	-1.95591	-1.30375
123287603	chr3:123287603:ACTAGGC:A	2.13355e-15	-3.25008e-10	-1.30834	1.83114e-07	-3.25008e-10	-0.853064	0.000110222	-3.25008e-10	-1.30262
123287606	chr3:123287606:A:G	5.19723e-14	0.955895	0.928689	6.23627e-08	-2.02164	0.091437	0.00025915	-1.4496	1.00189
123287885	chr3:123287885:T:C	2.23941e-15	-3.25008e-10	-1.25992	1.20556e-07	-3.25008e-10	-1.27105	0.00011528	-3.25008e-10	-1.25775
123288360	chr3:123288360:T:C	2.37661e-15	-0.161368	-1.03908	1.99706e-08	-1.9927	-1.07622	3.20573e-05	-1.61238	-0.925213
123288755	chr3:123288755:A:C	1.32375e-15	-2.01261	0.226954	5.28691e-08	-2.07643	-0.018925	7.18761e-05	-2.03022	0.300044
123288812	chr3:123288812:C:T	1.04635e-15	-2.02082	-3.18434e-10	6.02883e-08	-1.96403	-3.18434e-10	5.15735e-05	-2.06211	-3.18434e-10
123289429	chr3:123289429:C:T	1.12813e-15	-1.94556	-3.18434e-10	8.03664e-08	-1.67658	-3.18434e-10	0.000102211	-1.37808	-3.18434e-10
123289907	chr3:123289907:G:A	8.88743e-15	-3.25008e-10	0.118511	4.48157e-07	-3.25008e-10	0.0419711	0.000463367	-3.25008e-10	0.133405
123290118	chr3:123290118:G:A	1.28165e-14	-3.25008e-10	0.484603	8.31296e-07	-3.25008e-10	0.659814	0.000696069	-3.25008e-10	0.540334
123290198	chr3:123290198:G:A	3.12104e-15	-3.25008e-10	-0.927962	1.66681e-07	-3.25008e-10	-0.947089	0.000147528	-3.25008e-10	-1.0111
123290427	chr3:123290427:G:A	1.27713e-14	-3.25008e-10	0.481077	8.2826e-07	-3.25008e-10	0.656156	0.000693539	-3.25008e-10	0.536693
123290595	chr3:123290595:G:A	2.26175e-15	-3.25008e-10	-1.24999	1.38783e-07	-3.25008e-10	-1.13026	0.000121861	-3.25008e-10	-1.20223
123290977	chr3:123290977:C:T	1.35021e-15	-0.875966	-0.8899	4.08188e-08	-1.47013	-0.883904	2.8841e-05	-1.73855	-0.904768
123291394	chr3:123291394:C:T	1.17521e-14	-3.25008e-10	0.397901	7.6004e-07	-3.25008e-10	0.5702	0.000637377	-3.25008e-10	0.452246
123291429	chr3:123291429:G:A	1.12779e-14	-0.445611	0.802332	1.01375e-07	-2.07002	0.625676	0.000110952	-1.84269	0.54667
123291452	chr3:123291452:G:A	5.03787e-15	-3.25008e-10	-0.449145	2.51638e-07	-3.25008e-10	-0.535178	0.000259341	-3.25008e-10	-0.446971
123291516	chr3:123291516:C:T	4.46029e-16	-1.71411	-1.15938	1.74849e-07	0.283124	-1.18237	1.85509e-05	-1.93779	-1.14681
123291693	chr3:123291693:G:A	2.29014e-15	-3.25008e-10	-1.23751	1.16717e-07	-3.25008e-10	-1.30342	0.000120456	-3.25008e-10	-1.21383
123291928	chr3:123291928:C:T	9.7591e-16	-1.39746	-0.69305	1.39854e-07	-0.0638554	-1.05872	3.6286e-05	-1.96327	-0.450413
123292345	chr3:123292345:G:A	3.8202e-15	-1.67539	0.949562	6.169e-07	0.26401	0.0975257	0.000186293	-2.01726	1.23947
123292384	chr3:123292384:A:G	5.30398e-15	-3.25008e-10	-0.397669	3.36112e-07	-3.25008e-10	-0.245729	0.000314788	-3.25008e-10	-0.253214
123292507	chr3:123292507:G:A	2.49753e-15	-3.25008e-10	-1.15082	1.58888e-07	-3.25008e-10	-0.994973	0.000136999	-3.25008e-10	-1.08514
123292512	chr3:123292512:C:T	4.88156e-15	-3.25008e-10	-0.480663	3.06955e-07	-3.25008e-10	-0.336472	0.000287926	-3.25008e-10	-0.34241
123292514	chr3:123292514:T:C	4.40423e-15	-1.70475	1.12119	8.36478e-07	0.475691	0.190338	0.000225246	-2.01348	1.42556
123292533	chr3:123292533:C:T	5.21814e-15	-3.25008e-10	-0.413986	2.58222e-07	-3.25008e-10	-0.509354	0.000268409	-3.25008e-10	-0.412604
123292673	chr3:123292673:T:A	2.42469e-15	-1.94903	0.768603	1.03312e-06	0.933857	-0.056693	0.000144247	-2.08828	1.05469
123293272	chr3:123293272:G:C	1.39858e-14	-3.25008e-10	0.571912	8.91092e-07	-3.25008e-10	0.729276	0.000764719	-3.25008e-10	0.634394
123293503	chr3:123293503:A:G	2.15602e-15	-3.25008e-10	-1.29786	1.16904e-07	-3.25008e-10	-1.30181	0.000111536	-3.25008e-10	-1.29076
123293748	chr3:123293748:A:G	2.54574e-15	-3.25008e-10	-1.1317	1.35652e-07	-3.25008e-10	-1.15308	0.000131392	-3.25008e-10	-1.12693
123293763	chr3:123293763:G:A	5.65521e-15	-3.25008e-10	-0.33355	3.0931e-07	-3.25008e-10	-0.328826	0.000270006	-3.25008e-10	-0.406669
123293798	chr3:123293798:A:G	1.10233e-14	-0.142119	0.476	7.00826e-08	-2.06209	0.248589	9.33254e-05	-1.70976	0.240737
123294439	chr3:123294439:T:C	5.30756e-15	-0.17219	-0.224804	3.72972e-08	-2.06433	-0.379927	4.97672e-05	-1.709	-0.38876
123294868	chr3:123294868:G:A	5.05043e-15	-3.25008e-10	-0.446654	4.14485e-07	-3.25008e-10	-0.0361338	0.000269339	-3.25008e-10	-0.409145
123294932	chr3:123294932:A:G	7.65567e-15	-3.25008e-10	-0.0306813	5.04803e-07	-3.25008e-10	0.160997	0.000459805	-3.25008e-10	0.125687
123294935	chr3:123294935:G:A	7.30535e-15	-3.25008e-10	-0.07752	4.78107e-07	-3.25008e-10	0.106663	0.000437286	-3.25008e-10	0.075472
123295047	chr3:123295047:C:T	1.52428e-15	-1.6446	-3.18434e-10	1.09535e-07	-1.36693	-3.18434e-10	5.12155e-05	-2.06907	-3.18434e-10
123295092	chr3:123295092:G:A	2.26523e-15	-3.25008e-10	-1.24845	1.22799e-07	-3.25008e-10	-1.25263	0.000113253	-3.25008e-10	-1.27549
123295199	chr3:123295199:C:A	4.81567e-15	-3.25008e-10	-0.494251	3.02568e-07	-3.25008e-10	-0.350867	0.000283821	-3.25008e-10	-0.356772
123295314	chr3:123295314:G:A	7.01369e-14	-3.25008e-10	2.18432	4.18287e-06	-3.25008e-10	2.27558	0.00395745	-3.25008e-10	2.27824
123295372	chr3:123295372:AG:A	2.66679e-15	-3.25008e-10	-1.08525	1.7667e-07	-3.25008e-10	-0.888886	0.00014941	-3.25008e-10	-0.998423
123295826	chr3:123295826:C:T	4.80346e-15	-3.25008e-10	-0.496791	3.01727e-07	-3.25008e-10	-0.353648	0.000283037	-3.25008e-10	-0.359536
123295868	chr3:123295868:A:G	7.80827e-15	-3.25008e-10	-0.0109444	5.155e-07	-3.25008e-10	0.181966	0.000469619	-3.25008e-10	0.146806
123295922	chr3:123295922:C:T	4.5553e-15	-3.25008e-10	-0.549836	3.66053e-07	-3.25008e-10	-0.160394	0.000271141	-3.25008e-10	-0.402474
123296030	chr3:123296030:C:T	3.39166e-15	-1.96162	1.11681	1.58191e-06	1.09331	0.209902	0.000212713	-2.08701	1.44183
123296053	chr3:123296053:C:T	1.3025e-14	-3.25008e-10	0.500747	8.35629e-07	-3.25008e-10	0.665013	0.000711995	-3.25008e-10	0.562956
123296057	chr3:123296057:C:T	9.6846e-16	-1.24014	-0.858033	4.36973e-07	-0.641382	0.658081	2.80765e-05	-1.80717	-0.863013
123296132	chr3:123296132:G:T	1.03588e-14	-3.25008e-10	0.271709	6.82062e-07	-3.25008e-10	0.461949	0.000681223	-3.25008e-10	0.518774
123296248	chr3:123296248:G:A	4.35024e-15	-3.25008e-10	-0.595896	1.9481e-07	-3.25008e-10	-0.791149	0.000201645	-3.25008e-10	-0.698604
123296459	chr3:123296459:G:A	4.88175e-15	-3.25008e-10	-0.480624	3.07056e-07	-3.25008e-10	-0.336141	0.000288018	-3.25008e-10	-0.342092
123296474	chr3:123296474:A:G	4.76413e-15	-3.25008e-10	-0.505012	3.02366e-07	-3.25008e-10	-0.351534	0.000278067	-3.25008e-10	-0.377254
123296557	chr3:123296557:G:C	4.52501e-15	-3.25008e-10	-0.556507	2.01451e-07	-3.25008e-10	-0.757627	0.000209039	-3.25008e-10	-0.662596
123297073	chr3:123297073:T:C	6.79702e-15	-3.25008e-10	-0.149642	4.44333e-07	-3.25008e-10	0.0334025	0.000401643	-3.25008e-10	-0.00955119
123297189	chr3:123297189:G:A	8.06256e-15	-3.25008e-10	0.0211033	5.32319e-07	-3.25008e-10	0.214071	0.000480917	-3.25008e-10	0.170579
123297491	chr3:123297491:C:A	2.14611e-15	-3.25008e-10	-1.30247	1.20994e-07	-3.25008e-10	-1.26743	0.000111263	-3.25008e-10	-1.29322
123298186	chr3:123298186:C:T	1.14521e-14	1.6663	-1.29425	2.14764e-07	0.578048	-1.27168	6.37949e-05	-0.544385	-1.30506
123298277	chr3:123298277:G:A	2.14719e-15	-3.25008e-10	-1.30197	1.22276e-07	-3.25008e-10	-1.25689	0.000111953	-3.25008e-10	-1.28703
123298360	chr3:123298360:G:A	2.1491e-15	-3.25008e-10	-1.30108	1.18906e-07	-3.25008e-10	-1.28484	0.000111051	-3.25008e-10	-1.29513
123298388	chr3:123298388:C:G	5.71846e-15	-3.25008e-10	-0.322428	4.8816e-07	-3.25008e-10	0.127472	0.000345168	-3.25008e-10	-0.161084
123298389	chr3:123298389:T:G	5.66683e-15	-3.25008e-10	-0.331497	4.82803e-07	-3.25008e-10	0.116437	0.0003418	-3.25008e-10	-0.170889
123298617	chr3:123298617:C:T	5.48231e-15	-3.25008e-10	-0.364601	4.63478e-07	-3.25008e-10	0.0755866	0.000329678	-3.25008e-10	-0.206997
123298946	chr3:123298946:C:T	2.18231e-15	-3.25008e-10	-1.28574	1.18464e-07	-3.25008e-10	-1.28857	0.000110385	-3.25008e-10	-1.30114
123299179	chr3:123299179:T:G	5.11995e-15	-3.25008e-10	-0.432983	4.27096e-07	-3.25008e-10	-0.00616337	0.000306024	-3.25008e-10	-0.281451
123299283	chr3:123299283:C:T	1.7605e-15	-1.50053	-3.18434e-10	1.49404e-07	-1.05652	-3.18434e-10	0.000254841	-0.464476	-3.18434e-10
123299291	chr3:123299291:G:C	2.20583e-15	-3.25008e-10	-1.27502	1.30244e-07	-3.25008e-10	-1.19377	0.000117961	-3.25008e-10	-1.23476
123299495	chr3:123299495:G:C	1.02562e-14	-0.269058	0.53081	7.41584e-08	-2.07516	0.318191	9.75712e-05	-1.73226	0.307724
123299626	chr3:123299626:C:G	2.21133e-15	-3.25008e-10	-1.27253	1.19236e-07	-3.25008e-10	-1.28207	0.000115893	-3.25008e-10	-1.25245
123299688	chr3:123299688:A:G	4.70356e-15	-3.25008e-10	-0.517807	3.87061e-07	-3.25008e-10	-0.104589	0.000280797	-3.25008e-10	-0.367483
123299735	chr3:123299735:C:T	1.08897e-15	-1.9809	-3.18434e-10	5.35561e-08	-2.08244	-3.18434e-10	6.84962e-05	-1.77834	-3.18434e-10
123299801	chr3:123299801:G:A	2.2103e-15	-3.25008e-10	-1.273	1.18149e-07	-3.25008e-10	-1.29122	0.000113178	-3.25008e-10	-1.27616
123300116	chr3:123300116:A:G	1.33817e-15	-1.56916	-0.205657	1.05048e-07	-0.538069	-0.870682	5.22317e-05	-1.90327	-0.146157
123300467	chr3:123300467:C:A	1.38443e-14	-0.0925182	0.654261	8.53236e-08	-2.05719	0.440467	0.000120635	-1.63669	0.424347
123300480	chr3:123300480:T:C	4.64002e-15	-3.25008e-10	-0.531409	3.80281e-07	-3.25008e-10	-0.122261	0.000276685	-3.25008e-10	-0.382234
123300488	chr3:123300488:G:T	2.132e-15	-3.25008e-10	-1.30907	1.16267e-07	-3.25008e-10	-1.30728	0.000109487	-3.25008e-10	-1.30931
123300572	chr3:123300572:A:G	4.89362e-16	-2.01012	-0.770659	5.29601e-07	1.22105	-1.0121	2.80279e-05	-2.08824	-0.583677
123300713	chr3:123300713:C:T	5.0813e-15	-3.25008e-10	-0.44056	2.78515e-07	-3.25008e-10	-0.433701	0.000263494	-3.25008e-10	-0.431083
123300916	chr3:123300916:T:C	1.34078e-15	-1.11863	-0.654242	2.43487e-07	0.499927	-1.06803	4.60276e-05	-1.75486	-0.421011
123301138	chr3:123301138:CAGA:C	4.6596e-15	-3.25008e-10	-0.527198	3.81672e-07	-3.25008e-10	-0.11861	0.000277625	-3.25008e-10	-0.378842
123301143	chr3:123301143:G:A	4.54764e-15	-3.25008e-10	-0.551518	3.70237e-07	-3.25008e-10	-0.14903	0.000270285	-3.25008e-10	-0.405639
123301144	chr3:123301144:ACGT:A	4.71792e-15	-3.25008e-10	-0.514759	3.87492e-07	-3.25008e-10	-0.103477	0.00028142	-3.25008e-10	-0.365267
123301208	chr3:123301208:G:A	4.47783e-15	-3.25008e-10	-0.566989	3.63138e-07	-3.25008e-10	-0.168388	0.00026588	-3.25008e-10	-0.422068
123301374	chr3:123301374:G:A	6.44063e-16	-2.02055	-0.485535	5.88036e-07	1.38765	-1.07404	3.27477e-05	-2.08783	-0.428454
123301381	chr3:123301381:G:C	2.20312e-15	-3.25008e-10	-1.27625	1.18763e-07	-3.25008e-10	-1.28605	0.000115257	-3.25008e-10	-1.25795
123301487	chr3:123301487:T:C	4.59417e-15	-3.25008e-10	-0.54134	3.74779e-07	-3.25008e-10	-0.136835	0.000273425	-3.25008e-10	-0.394088
123301815	chr3:123301815:G:A	4.94159e-15	-3.25008e-10	-0.46844	4.11508e-07	-3.25008e-10	-0.0433442	0.000299813	-3.25008e-10	-0.301957
123302225	chr3:123302225:G:T	2.16427e-15	-3.25008e-10	-1.29405	1.19047e-07	-3.25008e-10	-1.28365	0.000110138	-3.25008e-10	-1.30338
123302585	chr3:123302585:A:G	3.96141e-15	-3.25008e-10	-0.689527	1.83019e-07	-3.25008e-10	-0.853583	0.00018716	-3.25008e-10	-0.773152
123302611	chr3:123302611:C:T	6.0917e-15	-3.25008e-10	-0.259199	5.32957e-07	-3.25008e-10	0.215268	0.000377984	-3.25008e-10	-0.0702618
123302863	chr3:123302863:T:C	4.14131e-15	-3.25008e-10	-0.645116	3.35873e-07	-3.25008e-10	-0.246439	0.000247509	-3.25008e-10	-0.493667
123302991	chr3:123302991:A:G	2.19146e-15	-3.25008e-10	-1.28156	1.18994e-07	-3.25008e-10	-1.2841	0.000110641	-3.25008e-10	-1.29882
123303023	chr3:123303023:G:C	1.20743e-15	-1.45903	-0.418606	9.34927e-08	-0.663619	-0.861669	5.28512e-05	-1.95699	-0.0806467
123303327	chr3:123303327:C:G	6.15073e-15	-3.25008e-10	-0.249557	3.23481e-07	-3.25008e-10	-0.28403	0.000352522	-3.25008e-10	-0.140003
123303465	chr3:123303465:TA:T	4.92288e-16	-1.48423	-1.29059	1.39688e-07	-0.564029	-0.559735	1.86957e-05	-1.78272	-1.2941
123303521	chr3:123303521:T:C	4.27787e-15	-3.25008e-10	-0.612672	3.21758e-07	-3.25008e-10	-0.289372	0.000248094	-3.25008e-10	-0.491305
123303582	chr3:123303582:C:T	7.317e-16	-1.85297	-0.52554	3.01069e-08	-1.73268	-0.925732	3.69422e-05	-2.04987	-0.345888
123303586	chr3:123303586:C:T	7.10085e-15	-3.25008e-10	-0.105913	6.53523e-07	-3.25008e-10	0.419206	0.000448951	-3.25008e-10	0.101798
123303665	chr3:123303665:A:C	7.35573e-15	-3.25008e-10	-0.0706482	6.81504e-07	-3.25008e-10	0.461131	0.000466472	-3.25008e-10	0.140084
123303869	chr3:123303869:AAGAGAAGAGAAGAGAAGAGAAGAG:A	1.57296e-14	-3.25008e-10	0.689414	1.38866e-06	-3.25008e-10	1.17292	0.00100267	-3.25008e-10	0.905306
123303879	chr3:123303879:AAGAGAAGAGAAGAG:A	1.23552e-15	-1.85463	-3.18434e-10	5.48586e-08	-2.05841	-3.18434e-10	5.12044e-05	-2.06929	-3.18434e-10
123303916	chr3:123303916:C:A	2.53649e-15	-3.25008e-10	-1.13535	1.33888e-07	-3.25008e-10	-1.16616	0.000136422	-3.25008e-10	-1.08936
123304261	chr3:123304261:G:A	8.58383e-14	-3.25008e-10	2.38634	5.12008e-06	-3.25008e-10	2.47775	0.00485208	-3.25008e-10	2.48205
123304410	chr3:123304410:G:A	2.14467e-15	-3.25008e-10	-1.30314	2.12957e-07	-3.25008e-10	-0.702083	0.000111094	-3.25008e-10	-1.29474
123304526	chr3:123304526:C:T	1.09969e-15	-1.9711	-3.18434e-10	6.59751e-08	-1.87389	-3.18434e-10	5.69662e-05	-1.96266	-3.18434e-10
123304743	chr3:123304743:C:T	9.26308e-15	-3.25008e-10	0.15991	7.75051e-07	-3.25008e-10	0.589757	0.000571	-3.25008e-10	0.342275
123304768	chr3:123304768:C:T	1.81667e-14	-0.317013	1.15048	1.31651e-07	-2.08257	0.899556	0.000176721	-1.73005	0.899506
123305306	chr3:123305306:G:A	5.29813e-15	-3.25008e-10	-0.398772	3.33399e-07	-3.25008e-10	-0.253831	0.00031504	-3.25008e-10	-0.252416
123305357	chr3:123305357:A:T	2.59844e-15	-3.25008e-10	-1.11122	1.46721e-07	-3.25008e-10	-1.07464	0.000131747	-3.25008e-10	-1.12423
123305637	chr3:123305637:CT:C	6.42477e-15	1.06547	-1.27144	9.87028e-08	-0.176481	-1.29458	3.52587e-05	-1.19511	-1.24729
123305886	chr3:123305886:C:T	2.18012e-15	-3.25008e-10	-1.28675	1.18365e-07	-3.25008e-10	-1.2894	0.000110306	-3.25008e-10	-1.30186
123306147	chr3:123306147:G:A	2.17889e-15	-3.25008e-10	-1.28731	2.31532e-07	-3.25008e-10	-0.618455	0.000113658	-3.25008e-10	-1.27192
123306318	chr3:123306318:C:T	5.28078e-16	-1.39963	-1.30501	1.03977e-07	-0.73295	-0.686053	1.96115e-05	-1.72244	-1.30656
123306342	chr3:123306342:AG:A	7.72216e-14	-3.25008e-10	2.28055	4.60664e-06	-3.25008e-10	2.37208	0.00436021	-3.25008e-10	2.37516
123307099	chr3:123307099:G:C	3.75237e-15	-3.25008e-10	-0.74374	1.75121e-07	-3.25008e-10	-0.897695	0.000178229	-3.25008e-10	-0.822048
123307264	chr3:123307264:C:G	3.75153e-15	-3.25008e-10	-0.743963	1.75072e-07	-3.25008e-10	-0.897973	0.000178188	-3.25008e-10	-0.822275
123307461	chr3:123307461:C:T	1.56615e-14	-3.25008e-10	0.685076	1.07744e-06	-3.25008e-10	0.919173	0.000864277	-3.25008e-10	0.756778
123308740	chr3:123308740:A:T	2.30145e-15	-3.25008e-10	-1.23259	1.16202e-07	-3.25008e-10	-1.30784	0.000115688	-3.25008e-10	-1.25422
123308793	chr3:123308793:C:T	5.60099e-15	-0.349218	0.00603339	4.44324e-08	-2.07748	-0.191722	7.2096e-05	-1.54116	-0.185957
123308835	chr3:123308835:A:AAACAAAC	2.21887e-15	-3.25008e-10	-1.26913	1.30443e-07	-3.25008e-10	-1.19224	0.000118172	-3.25008e-10	-1.23298
123308953	chr3:123308953:A:C	2.36513e-15	-3.25008e-10	-1.2053	1.44376e-07	-3.25008e-10	-1.09075	0.000129911	-3.25008e-10	-1.13827
123308978	chr3:123308978:C:T	2.44613e-15	-3.25008e-10	-1.17162	1.4009e-07	-3.25008e-10	-1.12089	0.000123115	-3.25008e-10	-1.192
123309039	chr3:123309039:C:T	4.19323e-16	-1.78302	-1.15222	2.82598e-07	0.882628	-1.30177	1.95162e-05	-1.93999	-1.09388
123309041	chr3:123309041:A:G	4.90586e-15	-3.25008e-10	-0.475696	3.39928e-07	-3.25008e-10	-0.234437	0.000281604	-3.25008e-10	-0.364612
123309079	chr3:123309079:A:G	3.51496e-13	2.00704	1.78903	9.90353e-08	-2.08715	0.619459	0.00146819	-0.61483	1.9015
123309190	chr3:123309190:G:A	1.12389e-14	-3.25008e-10	0.353257	8.6711e-07	-3.25008e-10	0.701994	0.000699884	-3.25008e-10	0.5458
123309280	chr3:123309280:A:G	2.00465e-15	-1.37066	-3.18434e-10	9.92445e-08	-1.46558	-3.18434e-10	7.54089e-05	-1.68219	-3.18434e-10
123309318	chr3:123309318:G:A	2.32063e-15	-3.25008e-10	-1.22429	1.40623e-07	-3.25008e-10	-1.11709	0.000125078	-3.25008e-10	-1.17618
123309984	chr3:123309984:G:A	3.40859e-15	-3.25008e-10	-0.839828	2.05714e-07	-3.25008e-10	-0.736685	0.000194633	-3.25008e-10	-0.733999
123310026	chr3:123310026:A:G	2.55189e-13	2.68571	0.790164	4.58582e-08	-2.07873	-0.158889	0.000882729	-0.109399	0.887302
123310575	chr3:123310575:C:T	1.37543e-15	-1.74736	-3.18434e-10	1.03849e-07	-1.42023	-3.18434e-10	0.000160524	-0.926671	-3.18434e-10
123310622	chr3:123310622:G:A	9.45744e-15	-3.25008e-10	0.180674	2.97325e-07	-3.25008e-10	-0.368346	0.000547889	-3.25008e-10	0.300959
123311396	chr3:123311396:G:A	2.13495e-15	-3.25008e-10	-1.30769	1.16039e-07	-3.25008e-10	-1.30925	0.000110086	-3.25008e-10	-1.30385
123311454	chr3:123311454:C:T	3.60471e-15	-0.783885	-3.18434e-10	1.33668e-07	-1.16781	-3.18434e-10	0.000130401	-1.1345	-3.18434e-10
123311838	chr3:123311838:T:G	4.67393e-16	-1.59224	-1.23447	1.8648e-07	0.430068	-1.26491	2.00853e-05	-1.81056	-1.19456
123312195	chr3:123312195:G:A	1.97981e-15	-2.02966	0.646532	8.67825e-08	-1.87216	0.272394	0.000175752	-1.55385	0.717813
123312219	chr3:123312219:G:A	8.99671e-15	-3.25008e-10	0.130732	4.3188e-07	-3.25008e-10	0.00497588	0.000482615	-3.25008e-10	0.174104
123312240	chr3:123312240:A:T	1.36487e-14	-3.25008e-10	0.54752	9.26489e-07	-3.25008e-10	0.76823	0.000833196	-3.25008e-10	0.720154
123312409	chr3:123312409:AAATCTGCCATTTTAACCATTTTTAAGCGTACCATTCAGTGGCATT:A	7.90008e-15	-3.25008e-10	0.000746253	3.81226e-07	-3.25008e-10	-0.11978	0.000422895	-3.25008e-10	0.0420088
123312463	chr3:123312463:T:G	7.81805e-15	-3.25008e-10	-0.00969159	3.78036e-07	-3.25008e-10	-0.128183	0.000418836	-3.25008e-10	0.032364
123312466	chr3:123312466:T:C	3.58962e-15	-3.25008e-10	-0.788081	1.27341e-07	-3.25008e-10	-1.2163	0.000183661	-3.25008e-10	-0.792022
123312834	chr3:123312834:T:C	3.91955e-15	-3.25008e-10	-0.700151	2.69066e-07	-3.25008e-10	-0.468215	0.000224538	-3.25008e-10	-0.591069
123313252	chr3:123313252:A:G	7.31499e-15	-3.25008e-10	-0.0762012	3.741e-07	-3.25008e-10	-0.138648	0.000422152	-3.25008e-10	0.0402504
123313892	chr3:123313892:A:G	2.13444e-15	-3.25008e-10	-1.30792	1.19921e-07	-3.25008e-10	-1.27634	0.000110514	-3.25008e-10	-1.29998
123313968	chr3:123313968:G:T	1.14954e-15	-0.661508	-1.26525	1.53723e-08	-2.02402	-1.30659	2.09823e-05	-1.67217	-1.28926
123314627	chr3:123314627:G:T	4.63089e-16	-1.64841	-1.18755	3.59798e-08	-1.52905	-0.951163	4.76342e-05	-0.925782	-1.21578
123314846	chr3:123314846:C:T	4.10075e-15	0.641104	-1.29606	1.157e-07	-0.0459772	-1.2662	4.65979e-05	-0.860057	-1.3035
123316545	chr3:123316545:G:A	6.24464e-15	-3.25008e-10	-0.234404	3.2113e-07	-3.25008e-10	-0.291326	0.000356806	-3.25008e-10	-0.127922
123316616	chr3:123316616:T:C	2.65383e-15	0.167052	-1.25717	2.73326e-08	-1.49721	-1.25788	3.1211e-05	-1.32478	-1.23956
123316769	chr3:123316769:G:C	4.44699e-15	-3.25008e-10	-0.5739	2.54348e-07	-3.25008e-10	-0.52447	0.000212403	-3.25008e-10	-0.646627
123316956	chr3:123316956:ATTAC:A	9.78009e-16	-2.08836	-3.18434e-10	5.45492e-08	-2.06407	-3.18434e-10	5.18013e-05	-2.0577	-3.18434e-10
123317352	chr3:123317352:A:G	5.6327e-15	-3.25008e-10	-0.337539	3.44702e-07	-3.25008e-10	-0.220492	0.000303054	-3.25008e-10	-0.291203
123317407	chr3:123317407:G:A	5.87002e-15	-3.25008e-10	-0.296269	3.59711e-07	-3.25008e-10	-0.177869	0.000316045	-3.25008e-10	-0.249231
123317506	chr3:123317506:G:A	4.34166e-15	-3.25008e-10	-0.59787	3.39161e-07	-3.25008e-10	-0.236698	0.000273422	-3.25008e-10	-0.394099
123317586	chr3:123317586:C:T	2.92336e-15	0.189105	-1.1825	2.94571e-08	-1.50296	-1.17727	3.16604e-05	-1.3332	-1.21684
123317794	chr3:123317794:G:A	1.00383e-15	-2.0623	-3.18434e-10	1.37353e-07	-1.14062	-3.18434e-10	8.84917e-05	-1.52221	-3.18434e-10
123317997	chr3:123317997:C:A	2.19762e-15	-3.25008e-10	-1.27875	1.17834e-07	-3.25008e-10	-1.29389	0.000116093	-3.25008e-10	-1.25072
123318196	chr3:123318196:A:G	5.04403e-16	-1.83938	-0.911123	4.76158e-08	-1.68777	-0.512241	4.90721e-05	-1.14765	-0.964172
123318200	chr3:123318200:A:C	6.2578e-15	-3.25008e-10	-0.232299	3.47959e-07	-3.25008e-10	-0.211086	0.000311888	-3.25008e-10	-0.262471
123318210	chr3:123318210:T:G	2.64445e-15	-3.25008e-10	-1.09367	1.79464e-07	-3.25008e-10	-0.873197	0.000149613	-3.25008e-10	-0.997062
123318417	chr3:123318417:C:T	2.13784e-15	-3.25008e-10	-1.30633	1.1675e-07	-3.25008e-10	-1.30314	0.000109651	-3.25008e-10	-1.30781
123318586	chr3:123318586:G:A	4.45134e-15	-0.572923	-3.18434e-10	1.51375e-06	1.25917	-3.18434e-10	0.000204616	-0.683981	-3.18434e-10
123319169	chr3:123319169:C:T	8.15839e-15	-3.25008e-10	0.0329197	3.61289e-07	-3.25008e-10	-0.173493	0.000423753	-3.25008e-10	0.0440366
123319306	chr3:123319306:A:G	3.85889e-16	-1.83984	-1.1785	2.96227e-08	-1.74133	-0.933303	3.48113e-05	-1.24683	-1.20834
123320434	chr3:123320434:A:G	3.75908e-15	-3.25008e-10	-0.741953	2.51914e-07	-3.25008e-10	-0.534085	0.000211806	-3.25008e-10	-0.649443
123320631	chr3:123320631:A:C	2.59772e-15	-3.25008e-10	-1.11149	1.34453e-07	-3.25008e-10	-1.16196	0.000144514	-3.25008e-10	-1.03174
123320649	chr3:123320649:A:G	3.45152e-16	-2.0868	-1.0431	3.38623e-08	-2.02418	-0.516688	2.71497e-05	-1.69077	-1.01298
123320737	chr3:123320737:C:T	9.82075e-16	-2.08421	-3.18434e-10	8.67875e-08	-1.59971	-3.18434e-10	6.22913e-05	-1.87329	-3.18434e-10
123320961	chr3:123320961:G:A	1.24909e-15	-1.84371	-3.18434e-10	6.70305e-08	-1.85802	-3.18434e-10	5.0923e-05	-2.0748	-3.18434e-10
123321052	chr3:123321052:T:C	8.47436e-15	-3.25008e-10	0.0709184	4.0697e-07	-3.25008e-10	-0.0544322	0.000480775	-3.25008e-10	0.170285
123321481	chr3:123321481:G:C	6.22739e-16	-2.08719	-0.452564	8.40419e-08	-2.01592	0.384061	5.01332e-05	-1.66557	-0.424863
123322510	chr3:123322510:A:G	9.83482e-16	-2.08278	-3.18434e-10	7.17669e-08	-1.78975	-3.18434e-10	5.63637e-05	-1.97329	-3.18434e-10
123323941	chr3:123323941:C:T	2.25865e-15	-3.25008e-10	-1.25136	1.16063e-07	-3.25008e-10	-1.30904	0.000119238	-3.25008e-10	-1.224
123324064	chr3:123324064:C:T	1.09814e-15	-1.00857	-0.96394	6.07747e-08	-1.69704	-0.258958	2.11246e-05	-1.9895	-0.965178
123324155	chr3:123324155:T:G	2.13303e-15	-3.25008e-10	-1.30858	1.16525e-07	-3.25008e-10	-1.30507	0.000109527	-3.25008e-10	-1.30895
123324207	chr3:123324207:C:G	1.20878e-15	-0.684528	-1.19199	3.11606e-08	-1.39187	-1.23215	2.4538e-05	-1.6341	-1.17079
123325489	chr3:123325489:G:GA	2.13153e-15	-3.25008e-10	-1.30929	1.22337e-07	-3.25008e-10	-1.2564	0.000109927	-3.25008e-10	-1.3053
123325708	chr3:123325708:T:C	2.35161e-15	-3.25008e-10	-1.21103	1.50181e-07	-3.25008e-10	-1.05133	0.000127689	-3.25008e-10	-1.15551
123325810	chr3:123325810:T:A	4.49029e-16	-1.7964	-1.0704	2.60713e-08	-1.77625	-1.02609	3.22205e-05	-1.44163	-1.09088
123326165	chr3:123326165:G:A	2.27323e-15	-3.25008e-10	-1.24492	1.16118e-07	-3.25008e-10	-1.30857	0.00012009	-3.25008e-10	-1.21687
123326208	chr3:123326208:T:C	2.80071e-15	-0.191418	-0.844835	3.86352e-08	-1.28906	-1.11995	3.0707e-05	-1.72816	-0.85246
123326218	chr3:123326218:C:T	3.52183e-15	-3.25008e-10	-0.807146	1.65378e-07	-3.25008e-10	-0.954937	0.000167962	-3.25008e-10	-0.881378
123326561	chr3:123326561:T:C	4.41801e-16	-1.91313	-0.969891	2.8095e-08	-1.87124	-0.856339	3.15979e-05	-1.57423	-0.977795
123326741	chr3:123326741:C:T	2.14341e-15	-3.25008e-10	-1.30373	1.21758e-07	-3.25008e-10	-1.26113	0.000111846	-3.25008e-10	-1.28799
123326784	chr3:123326784:GTGTCCCTCTGA:G	2.78704e-15	-0.159878	-0.881269	3.71157e-08	-1.30811	-1.14102	2.99993e-05	-1.71664	-0.887302
123327013	chr3:123327013:A:G	1.06948e-15	-1.99895	-3.18434e-10	6.16317e-08	-1.942	-3.18434e-10	7.01428e-05	-1.75458	-3.18434e-10
123327781	chr3:123327781:G:C	2.15751e-15	-3.25008e-10	-1.29717	1.17203e-07	-3.25008e-10	-1.29926	0.000111711	-3.25008e-10	-1.2892
123327824	chr3:123327824:T:C	2.68237e-13	-3.25008e-10	3.52574	1.38733e-05	-3.25008e-10	3.47455	0.0190748	-3.25008e-10	3.85101
123328088	chr3:123328088:G:A	5.76997e-15	-3.25008e-10	-0.313461	3.5483e-07	-3.25008e-10	-0.191534	0.000311358	-3.25008e-10	-0.264173
123328451	chr3:123328451:C:T	3.32616e-15	-3.25008e-10	-0.86431	1.84706e-07	-3.25008e-10	-0.844409	0.000164708	-3.25008e-10	-0.900939
123328479	chr3:123328479:G:A	1.31691e-15	-1.79084	-3.18434e-10	7.19432e-08	-1.78729	-3.18434e-10	9.74921e-05	-1.42534	-3.18434e-10
123328631	chr3:123328631:A:G	5.27983e-15	-0.25436	-0.147873	3.18512e-08	-2.07822	-0.523881	0.00012544	-1.03339	-0.139898
123328819	chr3:123328819:A:G	1.74097e-15	-0.843944	-0.667744	8.54429e-08	-0.486398	-1.12893	6.1243e-05	-1.16886	-0.721406
123329396	chr3:123329396:C:T	7.16066e-16	-1.44098	-0.959134	3.45376e-07	0.529999	-0.748537	2.81455e-05	-1.6731	-0.994629
123329586	chr3:123329586:G:A	2.51704e-15	-3.25008e-10	-1.14305	1.54767e-07	-3.25008e-10	-1.02125	0.000136073	-3.25008e-10	-1.09192
123330778	chr3:123330778:T:C	3.60327e-15	-3.25008e-10	-0.784285	2.22132e-07	-3.25008e-10	-0.659899	0.00020465	-3.25008e-10	-0.683815
123330831	chr3:123330831:C:T	4.61427e-16	-1.56526	-1.2743	1.99687e-08	-1.90667	-1.16234	1.46726e-05	-2.05448	-1.26465
123331080	chr3:123331080:C:T	2.19057e-15	-3.25008e-10	-1.28197	1.18749e-07	-3.25008e-10	-1.28616	0.000113884	-3.25008e-10	-1.26993
123331091	chr3:123331091:A:C	4.83147e-16	-1.48824	-1.30532	2.00325e-08	-2.08587	-0.979942	4.6628e-05	-0.85389	-1.30902
123331967	chr3:123331967:A:C	4.49541e-15	-3.25008e-10	-0.563069	2.36751e-07	-3.25008e-10	-0.596161	0.000248738	-3.25008e-10	-0.488716
123332123	chr3:123332123:G:A	5.02182e-16	-1.60353	-1.15139	2.6739e-08	-1.60738	-1.16968	2.03933e-05	-1.82651	-1.1634
123332172	chr3:123332172:T:C	1.73946e-15	-2.00463	0.492079	9.44187e-07	0.843705	-0.0565524	0.000154588	-1.41596	0.451605
123332293	chr3:123332293:A:T	1.18616e-15	-1.89541	-3.18434e-10	2.04485e-07	-0.742675	-3.18434e-10	7.74977e-05	-1.65487	-3.18434e-10
123332383	chr3:123332383:G:A	9.53942e-16	-1.06487	-1.04841	1.74948e-08	-1.97182	-1.22944	2.8355e-05	-1.55463	-1.10568
123332471	chr3:123332471:C:T	3.75275e-15	-3.25008e-10	-0.743639	6.79024e-07	-3.25008e-10	0.457484	0.000200964	-3.25008e-10	-0.701989
123332498	chr3:123332498:G:A	2.1388e-15	-3.25008e-10	-1.30588	2.15824e-07	-3.25008e-10	-0.688707	0.000109486	-3.25008e-10	-1.30932
123333489	chr3:123333489:C:T	2.75057e-15	-3.25008e-10	-1.05432	1.73296e-07	-3.25008e-10	-0.908173	0.000147825	-3.25008e-10	-1.00908
123333789	chr3:123333789:G:GA	5.89802e-15	-3.25008e-10	-0.291511	3.07922e-07	-3.25008e-10	-0.333327	0.000336735	-3.25008e-10	-0.185818
123333958	chr3:123333958:C:T	2.84223e-15	-3.25008e-10	-1.02154	1.63612e-07	-3.25008e-10	-0.965676	0.000142517	-3.25008e-10	-1.04565
123333998	chr3:123333998:C:T	5.6901e-16	-1.52404	-1.10595	2.55934e-08	-1.86651	-0.95433	1.79267e-05	-2.04265	-1.07617
123334149	chr3:123334149:T:C	3.52096e-15	-3.25008e-10	-0.807394	2.07986e-07	-3.25008e-10	-0.7257	0.000180887	-3.25008e-10	-0.807241
123334412	chr3:123334412:T:C	3.0925e-15	-3.25008e-10	-0.937146	2.16411e-07	-3.25008e-10	-0.685991	0.000177218	-3.25008e-10	-0.827735
123334563	chr3:123334563:C:T	5.55591e-16	-1.38988	-1.26397	2.1434e-08	-1.69519	-1.303	1.93036e-05	-1.75958	-1.28524
123334612	chr3:123334612:C:T	1.07565e-15	-1.9932	-3.18434e-10	5.32528e-08	-2.08812	-3.18434e-10	7.13331e-05	-1.73775	-3.18434e-10
123334762	chr3:123334762:A:T	3.30633e-16	-1.97401	-1.19886	1.09907e-07	-0.463003	-0.900534	1.52956e-05	-2.07713	-1.20041
123335319	chr3:123335319:G:A	4.35703e-15	-3.25008e-10	-0.594337	2.87191e-07	-3.25008e-10	-0.403025	0.000239259	-3.25008e-10	-0.52757
123335508	chr3:123335508:C:T	4.47237e-16	-1.82235	-1.04844	2.23078e-08	-1.82825	-1.12999	4.23687e-05	-1.20674	-1.05196
123335923	chr3:123335923:A:C	4.83172e-16	-2.07744	-0.716067	2.30111e-07	0.357631	-0.98224	3.78773e-05	-1.72206	-0.648704
123336042	chr3:123336042:C:T	3.04238e-16	-2.08329	-1.17279	6.78352e-08	-0.558012	-1.28808	1.54529e-05	-2.08363	-1.1837
123336172	chr3:123336172:C:A	8.38703e-16	-0.942066	-1.29996	4.5602e-08	-0.964184	-1.27904	2.24681e-05	-1.59178	-1.30124
123336465	chr3:123336465:G:C	4.26787e-15	-3.25008e-10	-0.615013	3.0154e-07	-3.25008e-10	-0.35427	0.000244751	-3.25008e-10	-0.504872
123336518	chr3:123336518:G:A	2.39231e-15	-3.25008e-10	-1.19387	1.52024e-07	-3.25008e-10	-1.03913	0.000129905	-3.25008e-10	-1.13831
123337306	chr3:123337306:C:T	3.84702e-16	-1.71229	-1.30913	1.48593e-08	-2.05726	-1.30729	1.40197e-05	-2.05546	-1.30919
123337501	chr3:123337501:C:T	9.7812e-16	-2.08825	-3.18434e-10	6.42996e-08	-1.89962	-3.18434e-10	5.27881e-05	-2.03883	-3.18434e-10
123337759	chr3:123337759:T:C	3.09844e-15	-3.25008e-10	-0.93523	2.15759e-07	-3.25008e-10	-0.68901	0.000176969	-3.25008e-10	-0.829139
123338118	chr3:123338118:AC:A	3.03602e-15	-3.25008e-10	-0.955581	2.10963e-07	-3.25008e-10	-0.711491	0.000173462	-3.25008e-10	-0.849157
123338326	chr3:123338326:T:C	2.86718e-15	-3.25008e-10	-1.0128	1.77391e-07	-3.25008e-10	-0.884815	0.000150769	-3.25008e-10	-0.989366
123338887	chr3:123338887:C:CA	3.34309e-15	-3.25008e-10	-0.859232	1.98064e-07	-3.25008e-10	-0.774583	0.000163669	-3.25008e-10	-0.907266
123338888	chr3:123338888:C:CAGGA	3.34938e-15	-3.25008e-10	-0.857353	1.98474e-07	-3.25008e-10	-0.772511	0.000163961	-3.25008e-10	-0.905487
123338890	chr3:123338890:GGCCC:G	3.34309e-15	-3.25008e-10	-0.859232	1.98064e-07	-3.25008e-10	-0.774583	0.000163669	-3.25008e-10	-0.907266
123338939	chr3:123338939:A:C	1.77292e-15	-1.4935	-3.18434e-10	3.54167e-07	-0.193403	-3.18434e-10	7.34146e-05	-1.70899	-3.18434e-10
123339226	chr3:123339226:C:T	3.66015e-15	0.540691	-1.30931	4.20771e-07	1.26212	-1.2832	7.47701e-05	-0.382009	-1.30869
123339389	chr3:123339389:G:A	4.31469e-15	-3.25008e-10	-0.604102	2.6305e-07	-3.25008e-10	-0.490827	0.000208206	-3.25008e-10	-0.666587
123339506	chr3:123339506:G:A	1.09007e-15	-1.97989	-3.18434e-10	5.519e-08	-2.05239	-3.18434e-10	6.14204e-05	-1.88737	-3.18434e-10
123339957	chr3:123339957:A:G	4.00599e-15	-3.25008e-10	-0.678336	2.419e-07	-3.25008e-10	-0.574648	0.000193858	-3.25008e-10	-0.737991
123340302	chr3:123340302:G:A	8.76921e-15	-3.25008e-10	0.105119	8.62282e-07	-3.25008e-10	0.696411	0.000528813	-3.25008e-10	0.26552
123341291	chr3:123341291:GC:G	5.72834e-15	-1.07661	0.755911	7.48849e-08	-1.82641	0.0791863	0.000149635	-1.56081	0.563893
123342054	chr3:123342054:T:C	6.7616e-15	-3.25008e-10	-0.154867	3.10351e-07	-3.25008e-10	-0.325468	0.00032691	-3.25008e-10	-0.215429
123342292	chr3:123342292:T:C	6.41198e-15	-3.25008e-10	-0.20796	4.2836e-07	-3.25008e-10	-0.00320862	0.000327742	-3.25008e-10	-0.212887
123342309	chr3:123342309:C:G	5.96442e-15	-3.25008e-10	-0.280316	3.948e-07	-3.25008e-10	-0.0847924	0.000305527	-3.25008e-10	-0.283076
123342321	chr3:123342321:G:A	6.60415e-16	-1.91004	-0.570973	1.31322e-06	2.13432	-1.01726	3.20203e-05	-1.90841	-0.630335
123342377	chr3:123342377:T:C	2.61804e-15	-3.25008e-10	-1.1037	1.47622e-07	-3.25008e-10	-1.06851	0.000131461	-3.25008e-10	-1.12641
123342666	chr3:123342666:AAAG:A	1.08139e-14	-3.25008e-10	0.314702	1.04333e-06	-3.25008e-10	0.887004	0.000710992	-3.25008e-10	0.561547
123342751	chr3:123342751:A:AG	2.62982e-15	-3.25008e-10	-1.09921	1.48343e-07	-3.25008e-10	-1.06364	0.000132041	-3.25008e-10	-1.122
123343082	chr3:123343082:G:A	4.00904e-15	-3.25008e-10	-0.677575	2.75025e-07	-3.25008e-10	-0.446308	0.000224926	-3.25008e-10	-0.589343
123343162	chr3:123343162:G:A	8.19343e-15	-3.25008e-10	0.0372052	7.51057e-07	-3.25008e-10	0.558309	0.000520327	-3.25008e-10	0.249343
123343395	chr3:123343395:G:A	3.06118e-15	-3.25008e-10	-0.947327	2.27883e-07	-3.25008e-10	-0.634339	0.000163211	-3.25008e-10	-0.91007
123343538	chr3:123343538:G:A	2.66515e-15	-3.25008e-10	-1.08587	1.50497e-07	-3.25008e-10	-1.04923	0.000133717	-3.25008e-10	-1.10939
123343810	chr3:123343810:T:G	6.26167e-15	-1.00666	0.774975	7.37115e-08	-1.86085	0.0978398	0.000160506	-1.50934	0.58256
123343855	chr3:123343855:G:A	1.20931e-15	-1.87607	-3.18434e-10	5.91511e-08	-1.98308	-3.18434e-10	5.13018e-05	-2.06739	-3.18434e-10
123344137	chr3:123344137:T:C	2.60882e-15	-3.25008e-10	-1.10723	1.47062e-07	-3.25008e-10	-1.07232	0.000131046	-3.25008e-10	-1.12957
123344727	chr3:123344727:C:T	2.25615e-15	-3.25008e-10	-1.25247	1.19779e-07	-3.25008e-10	-1.27752	0.000115658	-3.25008e-10	-1.25447
123345082	chr3:123345082:A:T	2.17226e-15	-3.25008e-10	-1.29036	1.16089e-07	-3.25008e-10	-1.30881	0.000111408	-3.25008e-10	-1.29191
123345242	chr3:123345242:T:C	2.98291e-16	-2.08477	-1.19104	9.84736e-07	0.56511	0.264092	1.61709e-05	-2.05644	-1.16547
123345308	chr3:123345308:C:T	1.02175e-14	-3.25008e-10	0.25798	9.74445e-07	-3.25008e-10	0.818696	0.000668593	-3.25008e-10	0.50006
123345470	chr3:123345470:G:A	9.89224e-16	-2.07696	-3.18434e-10	5.32604e-08	-2.08798	-3.18434e-10	5.24583e-05	-2.0451	-3.18434e-10
123345984	chr3:123345984:C:T	4.37101e-16	-1.87103	-1.02268	1.21612e-06	2.30819	-1.26794	2.18336e-05	-1.87838	-1.04328
123346482	chr3:123346482:C:T	6.76055e-15	-3.25008e-10	-0.155023	3.10356e-07	-3.25008e-10	-0.325451	0.00032689	-3.25008e-10	-0.215492
123346666	chr3:123346666:A:T	2.2321e-15	-3.25008e-10	-1.26318	1.42904e-07	-3.25008e-10	-1.101	0.000116831	-3.25008e-10	-1.24439
123346689	chr3:123346689:T:G	2.16127e-15	-3.25008e-10	-1.29543	1.21838e-07	-3.25008e-10	-1.26048	0.000111814	-3.25008e-10	-1.28828
123346931	chr3:123346931:A:G	3.21581e-16	-2.08667	-1.11397	1.49654e-07	0.201725	-1.25657	2.24075e-05	-1.80529	-1.09043
123347071	chr3:123347071:G:A	2.13252e-15	-3.25008e-10	-1.30882	1.18199e-07	-3.25008e-10	-1.29081	0.000109951	-3.25008e-10	-1.30508
123347163	chr3:123347163:A:G	3.10378e-16	-2.08672	-1.14937	1.04118e-06	0.514891	0.370051	1.70593e-05	-2.0509	-1.11752
123347179	chr3:123347179:G:C	3.72141e-15	-3.25008e-10	-0.752025	2.50623e-07	-3.25008e-10	-0.539221	0.00020519	-3.25008e-10	-0.681178
123347551	chr3:123347551:G:A	6.15851e-15	-3.25008e-10	-0.248292	2.84793e-07	-3.25008e-10	-0.411409	0.000298533	-3.25008e-10	-0.306233
123347638	chr3:123347638:G:T	4.32068e-16	-1.86314	-1.04216	1.24686e-06	2.34041	-1.2752	2.15849e-05	-1.87138	-1.06174
123348448	chr3:123348448:C:T	2.25378e-15	-3.25008e-10	-1.25352	1.20439e-07	-3.25008e-10	-1.27203	0.000117372	-3.25008e-10	-1.23977
123348469	chr3:123348469:T:C	2.70164e-15	-3.25008e-10	-1.07227	1.52732e-07	-3.25008e-10	-1.03448	0.000135442	-3.25008e-10	-1.09657
123348715	chr3:123348715:G:C	3.4419e-15	-3.25008e-10	-0.830105	2.28416e-07	-3.25008e-10	-0.632005	0.000188837	-3.25008e-10	-0.764231
123349177	chr3:123349177:G:A	2.72826e-16	-2.07459	-1.29046	1.45487e-07	0.0290471	-1.11213	1.41582e-05	-2.07812	-1.27671
123349262	chr3:123349262:C:T	3.83443e-16	-1.73826	-1.28643	2.20492e-06	2.91105	-1.27578	1.94079e-05	-1.74653	-1.29291
123349397	chr3:123349397:C:T	2.20274e-15	-3.25008e-10	-1.27643	1.25686e-07	-3.25008e-10	-1.22939	0.000114366	-3.25008e-10	-1.26571
123349502	chr3:123349502:C:T	6.08672e-15	-3.25008e-10	-0.260018	4.16084e-07	-3.25008e-10	-0.0322847	0.000399489	-3.25008e-10	-0.0149283
123349512	chr3:123349512:G:A	2.73899e-16	-2.05406	-1.30706	0.00127664	6.93826	1.05831	1.36049e-05	-2.08588	-1.30881
123349896	chr3:123349896:A:G	4.44468e-16	-1.60083	-1.27618	3.62364e-06	3.41593	-1.28387	2.27004e-05	-1.59931	-1.28342
123349897	chr3:123349897:C:T	3.19888e-16	-2.06186	-1.14406	8.92806e-08	-0.298906	-1.27248	1.8469e-05	-1.96588	-1.12314
123349946	chr3:123349946:C:T	2.13827e-15	-3.25008e-10	-1.30613	1.16031e-07	-3.25008e-10	-1.30931	0.000109798	-3.25008e-10	-1.30647
123349970	chr3:123349970:T:C	4.84654e-16	-1.73098	-1.05947	2.6578e-08	-2.05848	-0.724615	1.93655e-05	-2.04842	-0.993196
123349973	chr3:123349973:G:A	3.29163e-16	-1.93084	-1.24649	6.82773e-05	4.64736	0.420802	1.47714e-05	-2.05319	-1.25924
123350061	chr3:123350061:G:A	7.14861e-15	-3.25008e-10	-0.0992099	3.22163e-07	-3.25008e-10	-0.288114	0.00033645	-3.25008e-10	-0.186665
123350276	chr3:123350276:G:A	3.72851e-15	-3.25008e-10	-0.75012	2.52799e-07	-3.25008e-10	-0.530579	0.000206293	-3.25008e-10	-0.675817
123350283	chr3:123350283:C:T	2.16672e-15	-3.25008e-10	-1.29291	1.16581e-07	-3.25008e-10	-1.30458	0.000110977	-3.25008e-10	-1.29579
123350439	chr3:123350439:T:C	3.32539e-15	0.34919	-1.21373	2.75641e-07	0.86525	-1.30932	0.00136476	2.38524	-1.17162
123350788	chr3:123350788:G:A	6.53287e-15	-3.25008e-10	-0.189282	2.85407e-07	-3.25008e-10	-0.409254	0.00030158	-3.25008e-10	-0.296079
123350973	chr3:123350973:G:A	7.61594e-15	1.20361	-1.23949	1.96109e-06	2.81355	-1.29547	0.000245078	0.720833	-1.22437
123351143	chr3:123351143:C:T	2.13638e-15	-3.25008e-10	-1.30702	1.18608e-07	-3.25008e-10	-1.28735	0.0001101	-3.25008e-10	-1.30373
123351195	chr3:123351195:G:A	2.11471e-14	-3.25008e-10	0.985377	1.10533e-06	-3.25008e-10	0.94473	0.00129289	-3.25008e-10	1.15952
123351574	chr3:123351574:T:C	2.68074e-16	-2.07335	-1.30926	0.0162389	9.14737	1.39238	1.37701e-05	-2.07414	-1.30848
123351579	chr3:123351579:G:A	4.74434e-16	-2.08178	-0.729983	1.4394e-07	-0.0687072	-1.02507	2.91312e-05	-1.91037	-0.722933
123351670	chr3:123351670:C:T	4.83043e-16	-2.08126	-0.712514	1.44515e-07	-0.077031	-1.01276	2.9571e-05	-1.91299	-0.705331
123352230	chr3:123352230:C:T	2.73001e-15	-3.25008e-10	-1.06182	1.46331e-07	-3.25008e-10	-1.0773	0.000144518	-3.25008e-10	-1.03171
123352749	chr3:123352749:C:T	2.7791e-15	-3.25008e-10	-1.044	1.48864e-07	-3.25008e-10	-1.06014	0.000147304	-3.25008e-10	-1.01261
123352771	chr3:123352771:G:C	2.81541e-15	-3.25008e-10	-1.03102	1.50761e-07	-3.25008e-10	-1.04748	0.000149327	-3.25008e-10	-0.998974
123353212	chr3:123353212:TC:T	2.26452e-15	-3.25008e-10	-1.24877	1.8254e-07	-3.25008e-10	-0.856201	0.00011366	-3.25008e-10	-1.2719
123353593	chr3:123353593:TG:T	3.68635e-15	-3.25008e-10	-0.761489	2.48795e-07	-3.25008e-10	-0.546543	0.000203306	-3.25008e-10	-0.690404
123353716	chr3:123353716:G:A	1.06187e-14	-3.25008e-10	0.296487	5.99458e-07	-3.25008e-10	0.332855	0.000512101	-3.25008e-10	0.233407
123353754	chr3:123353754:C:T	1.445e-15	-1.69802	-3.18434e-10	2.43006e-07	-0.570084	-3.18434e-10	6.25766e-05	-1.86872	-3.18434e-10
123354036	chr3:123354036:A:C	3.31767e-16	-1.87808	-1.29137	1.6455e-06	2.42023	-1.0776	1.76486e-05	-1.84918	-1.28528
123354327	chr3:123354327:T:A	2.14235e-15	-3.25008e-10	-1.30422	1.17545e-07	-3.25008e-10	-1.29635	0.000109607	-3.25008e-10	-1.30822
123356094	chr3:123356094:C:T	1.03397e-14	1.27428	-1.00441	6.38107e-07	1.64709	-1.25175	0.00466087	3.35335	-0.911508
123356271	chr3:123356271:T:C	3.88409e-16	-1.74523	-1.26659	3.00942e-06	2.94683	-1.0005	2.01385e-05	-1.74487	-1.25761
123356308	chr3:123356308:A:G	1.48536e-14	-3.25008e-10	0.632113	1.14278e-06	-3.25008e-10	0.978051	0.000778246	-3.25008e-10	0.651928
123356458	chr3:123356458:A:G	4.76252e-15	-3.25008e-10	-0.50535	3.2049e-07	-3.25008e-10	-0.293321	0.000249811	-3.25008e-10	-0.484409
123356604	chr3:123356604:C:A	7.11577e-15	-3.25008e-10	-0.103813	3.25736e-07	-3.25008e-10	-0.277084	0.000343816	-3.25008e-10	-0.165007
123356617	chr3:123356617:C:G	1.05155e-14	-3.25008e-10	0.286724	7.35711e-07	-3.25008e-10	0.537665	0.00073828	-3.25008e-10	0.599209
123356820	chr3:123356820:C:T	4.75274e-15	-3.25008e-10	-0.507405	3.19804e-07	-3.25008e-10	-0.295463	0.000249288	-3.25008e-10	-0.486505
123356937	chr3:123356937:T:C	2.44941e-15	-3.25008e-10	-1.17028	1.37534e-07	-3.25008e-10	-1.1393	0.000123641	-3.25008e-10	-1.18773
123357846	chr3:123357846:A:G	7.03283e-15	-3.25008e-10	-0.115538	3.22209e-07	-3.25008e-10	-0.28797	0.000339973	-3.25008e-10	-0.176248
123358075	chr3:123358075:G:A	1.51399e-15	-1.65138	-3.18434e-10	6.27722e-08	-1.92366	-3.18434e-10	5.26114e-05	-2.04218	-3.18434e-10
123358327	chr3:123358327:G:A	7.68954e-15	0.947928	-0.974194	4.57236e-07	1.30023	-1.2382	0.00320486	2.94403	-0.876719
123358637	chr3:123358637:C:A	4.64939e-15	-3.25008e-10	-0.529391	3.11703e-07	-3.25008e-10	-0.32112	0.000243796	-3.25008e-10	-0.508784
123358716	chr3:123358716:T:C	2.14974e-15	-3.25008e-10	-1.30078	1.16334e-07	-3.25008e-10	-1.30671	0.000111354	-3.25008e-10	-1.29241
123358865	chr3:123358865:G:A	3.29989e-15	-3.25008e-10	-0.872239	2.11074e-07	-3.25008e-10	-0.710962	0.00017041	-3.25008e-10	-0.86691
123359232	chr3:123359232:G:A	7.06456e-16	-1.80887	-0.604749	2.31013e-06	2.70888	-1.02699	3.60675e-05	-1.77644	-0.643283
123360234	chr3:123360234:G:A	1.10119e-14	-3.25008e-10	0.332851	9.56172e-07	-3.25008e-10	0.799766	0.00076322	-3.25008e-10	0.632431
123360312	chr3:123360312:A:T	5.8524e-16	-1.97949	-0.622368	1.36551e-06	2.19551	-1.0394	2.99408e-05	-1.94483	-0.661065
123360434	chr3:123360434:A:T	2.13763e-15	-3.25008e-10	-1.30643	1.16072e-07	-3.25008e-10	-1.30896	0.000110449	-3.25008e-10	-1.30056
123360526	chr3:123360526:A:C	9.13768e-15	-3.25008e-10	0.146279	6.25582e-07	-3.25008e-10	0.375511	0.000560022	-3.25008e-10	0.322861
123360602	chr3:123360602:C:T	4.46081e-15	0.526605	-1.0974	2.67432e-07	0.765744	-1.24005	0.00129383	2.15738	-0.997131
123361165	chr3:123361165:G:A	2.38445e-15	-3.25008e-10	-1.19716	1.17775e-07	-3.25008e-10	-1.2944	0.000120481	-3.25008e-10	-1.21362
123361609	chr3:123361609:G:A	1.34249e-14	-3.25008e-10	0.530985	1.01422e-06	-3.25008e-10	0.858704	0.000719201	-3.25008e-10	0.573026
123361754	chr3:123361754:G:A	2.854e-15	-3.25008e-10	-1.01741	1.54142e-07	-3.25008e-10	-1.0253	0.000151684	-3.25008e-10	-0.983318
123362114	chr3:123362114:G:A	2.7225e-16	-2.05783	-1.30933	2.37773e-07	0.159251	-0.751108	1.54868e-05	-1.95866	-1.30646
123362515	chr3:123362515:C:A	4.90904e-15	-3.25008e-10	-0.475049	3.31642e-07	-3.25008e-10	-0.259116	0.000257607	-3.25008e-10	-0.453681
123362516	chr3:123362516:T:C	6.93564e-15	-3.25008e-10	-0.129453	4.78986e-07	-3.25008e-10	0.1085	0.00046242	-3.25008e-10	0.131359
123362923	chr3:123362923:C:T	3.42452e-15	0.157766	-0.992932	2.44856e-07	0.684505	-1.24701	0.00155582	2.23716	-0.892522
123363075	chr3:123363075:A:G	2.41139e-15	-3.25008e-10	-1.18592	1.3533e-07	-3.25008e-10	-1.15546	0.000121862	-3.25008e-10	-1.20223
123363108	chr3:123363108:A:T	3.71769e-15	-3.25008e-10	-0.753026	2.54464e-07	-3.25008e-10	-0.524014	0.000205022	-3.25008e-10	-0.681998
123363278	chr3:123363278:CAAAG:C	3.01925e-16	-1.95696	-1.30674	0.00661663	8.39774	1.24419	1.37039e-05	-2.07891	-1.30853
123363298	chr3:123363298:C:T	4.62273e-15	0.578296	-1.11344	2.80146e-07	0.821227	-1.24909	0.00136798	2.23154	-1.01556
123363551	chr3:123363551:T:C	4.76985e-16	-2.06907	-0.73733	1.24514e-07	-0.207859	-1.03089	2.77155e-05	-1.95196	-0.731164
123363569	chr3:123363569:A:G	5.36051e-16	-1.98527	-0.704379	1.23975e-06	2.15203	-1.09254	2.74132e-05	-1.95244	-0.74165
123363859	chr3:123363859:C:T	2.915e-16	-1.98974	-1.3091	0.0099418	8.71265	1.33643	1.3596e-05	-2.08605	-1.30929
123364270	chr3:123364270:G:A	5.24268e-15	-3.25008e-10	-0.409294	2.41786e-07	-3.25008e-10	-0.575118	0.000255566	-3.25008e-10	-0.461635
123364317	chr3:123364317:T:C	1.00561e-15	-2.06053	-3.18434e-10	5.8315e-08	-1.99731	-3.18434e-10	5.042e-05	-2.08473	-3.18434e-10
123364480	chr3:123364480:A:G	2.00262e-14	-3.25008e-10	0.930916	1.58803e-06	-3.25008e-10	1.30708	0.00102709	-3.25008e-10	0.929368
123364751	chr3:123364751:C:T	4.5918e-15	-3.25008e-10	-0.541854	3.64824e-07	-3.25008e-10	-0.163756	0.000234237	-3.25008e-10	-0.548782
123364864	chr3:123364864:C:T	1.4585e-15	-0.42718	-1.26154	1.09291e-07	-0.238962	-1.13019	0.000279129	0.918137	-1.29158
123365095	chr3:123365095:A:G	2.40989e-15	-3.25008e-10	-1.18655	1.35215e-07	-3.25008e-10	-1.1563	0.00012177	-3.25008e-10	-1.20298
123365097	chr3:123365097:C:A	5.10583e-15	-3.25008e-10	-0.435745	2.36644e-07	-3.25008e-10	-0.596614	0.000249254	-3.25008e-10	-0.486644
123365444	chr3:123365444:C:T	2.41664e-15	-3.25008e-10	-1.18375	1.4374e-07	-3.25008e-10	-1.09516	0.000123043	-3.25008e-10	-1.19258
123365532	chr3:123365532:G:A	2.70986e-16	-2.06249	-1.30933	2.50284e-07	0.208617	-0.749194	1.5327e-05	-1.96908	-1.30641
123365694	chr3:123365694:A:G	8.44833e-15	-0.702406	0.770248	6.90992e-08	-1.88594	0.0583102	0.000194108	-1.29769	0.560996
123365904	chr3:123365904:A:G	7.36842e-15	-3.25008e-10	-0.0689234	5.18107e-07	-3.25008e-10	0.187011	0.000492624	-3.25008e-10	0.194632
123366251	chr3:123366251:G:A	5.7e-16	-1.99222	-0.636027	1.27345e-06	2.12825	-1.04194	2.93275e-05	-1.95733	-0.669256
123366490	chr3:123366490:T:C	2.64601e-16	-2.08716	-1.3085	2.82023e-07	0.294473	-0.715655	1.46087e-05	-2.01507	-1.30843
123366512	chr3:123366512:T:C	6.56783e-16	-1.97722	-0.509309	9.92531e-07	1.78857	-0.951484	3.28349e-05	-1.9747	-0.538918
123367740	chr3:123367740:G:A	2.93286e-16	-2.00469	-1.28805	0.022514	8.93799	1.92848	1.39596e-05	-2.08794	-1.28101
123367918	chr3:123367918:C:T	2.14574e-15	-3.25008e-10	-1.30264	1.22264e-07	-3.25008e-10	-1.25699	0.000110132	-3.25008e-10	-1.30343
123368014	chr3:123368014:C:T	2.44444e-15	-3.25008e-10	-1.17231	1.45998e-07	-3.25008e-10	-1.07958	0.000124385	-3.25008e-10	-1.18173
123368063	chr3:123368063:G:A	1.77125e-14	-3.25008e-10	0.808145	1.37495e-06	-3.25008e-10	1.163	0.000979946	-3.25008e-10	0.882382
123368148	chr3:123368148:C:T	4.13169e-15	-3.25008e-10	-0.647442	2.96545e-07	-3.25008e-10	-0.370971	0.000214237	-3.25008e-10	-0.638034
123368192	chr3:123368192:C:G	9.00987e-15	-3.25008e-10	0.132193	6.20084e-07	-3.25008e-10	0.366683	0.000473704	-3.25008e-10	0.155468
123368333	chr3:123368333:C:T	2.50962e-15	-3.25008e-10	-1.146	1.51006e-07	-3.25008e-10	-1.04585	0.000127607	-3.25008e-10	-1.15616
123368775	chr3:123368775:A:G	4.16262e-15	-3.25008e-10	-0.639983	2.1636e-07	-3.25008e-10	-0.686228	0.000224586	-3.25008e-10	-0.590858
123368807	chr3:123368807:C:G	2.40186e-15	-3.25008e-10	-1.18988	1.18125e-07	-3.25008e-10	-1.29143	0.000121155	-3.25008e-10	-1.20804
123369069	chr3:123369069:T:A	2.9107e-16	-2.07538	-1.22494	1.75946e-07	0.0558878	-0.94888	1.83376e-05	-1.92229	-1.17387
123369164	chr3:123369164:AGAG:A	9.12776e-15	1.42411	-1.27892	7.74785e-08	-0.487695	-1.22548	0.000350337	1.12192	-1.26814
123369629	chr3:123369629:T:C	2.04578e-15	-0.0754071	-1.27494	1.30289e-07	0.115518	-1.30894	0.000457068	1.35656	-1.23684
123370374	chr3:123370374:C:G	2.13291e-15	-3.25008e-10	-1.30864	1.16558e-07	-3.25008e-10	-1.30478	0.000109501	-3.25008e-10	-1.30918
123370601	chr3:123370601:C:T	1.68302e-15	-1.54554	-3.18434e-10	4.05817e-07	-0.0572689	-3.18434e-10	7.1898e-05	-1.72987	-3.18434e-10
123371081	chr3:123371081:A:G	1.837e-14	-3.25008e-10	0.844589	1.47298e-06	-3.25008e-10	1.23187	0.000944356	-3.25008e-10	0.845389
123371441	chr3:123371441:G:A	8.48068e-15	-3.25008e-10	0.071663	6.01311e-07	-3.25008e-10	0.335941	0.000574352	-3.25008e-10	0.348128
123371478	chr3:123371478:G:A	2.5859e-15	0.182936	-1.29899	1.8436e-07	0.451305	-1.29759	0.000717403	1.8407	-1.27018
123371513	chr3:123371513:G:A	4.14102e-16	-2.08553	-0.862245	1.84803e-07	0.280219	-1.1241	2.7099e-05	-1.84372	-0.861901
123371616	chr3:123371616:C:T	3.18538e-16	-2.07287	-1.13727	0.0145483	10.0918	0.338024	1.70178e-05	-2.03998	-1.13087
123371802	chr3:123371802:T:A	5.19462e-15	-3.25008e-10	-0.418503	2.40185e-07	-3.25008e-10	-0.581764	0.000253372	-3.25008e-10	-0.470255
123372125	chr3:123372125:A:T	5.20009e-15	-3.25008e-10	-0.417451	2.40404e-07	-3.25008e-10	-0.580851	0.000253629	-3.25008e-10	-0.469244
123372383	chr3:123372383:C:T	6.25299e-15	1.07143	-1.30449	6.71793e-07	1.67155	-1.22477	0.00375322	3.51457	-1.28931
123372397	chr3:123372397:A:C	2.10317e-15	-0.0389257	-1.28376	1.35214e-07	0.150928	-1.30724	0.000474027	1.40608	-1.24993
123372877	chr3:123372877:T:A	1.1161e-14	-3.25008e-10	0.346296	7.75844e-07	-3.25008e-10	0.59078	0.000691783	-3.25008e-10	0.534158
123372982	chr3:123372982:T:C	2.98744e-15	-3.25008e-10	-0.971711	1.56543e-07	-3.25008e-10	-1.00984	0.00016462	-3.25008e-10	-0.901474
123373301	chr3:123373301:A:C	3.02791e-15	-3.25008e-10	-0.958255	1.78571e-07	-3.25008e-10	-0.878183	0.000148882	-3.25008e-10	-1.00196
123373698	chr3:123373698:G:A	3.08814e-15	-3.25008e-10	-0.938559	2.02044e-07	-3.25008e-10	-0.754685	0.000168438	-3.25008e-10	-0.878546
123374111	chr3:123374111:C:T	4.11132e-16	-1.92658	-1.02839	0.000556569	8.20341	-1.03704	1.96126e-05	-2.0768	-0.952136
123374683	chr3:123374683:T:C	5.05957e-16	-2.08844	-0.658993	5.49811e-07	0.360537	-0.114134	3.36575e-05	-1.83168	-0.657194
123374853	chr3:123374853:T:A	2.61897e-15	-3.25008e-10	-1.10335	1.25974e-07	-3.25008e-10	-1.2271	0.000125416	-3.25008e-10	-1.17348
123375040	chr3:123375040:C:T	5.61929e-16	-2.04396	-0.598551	1.38278e-07	-0.160352	-0.973552	2.8919e-05	-1.96559	-0.675029
123375057	chr3:123375057:C:T	2.18536e-15	0.024982	-1.30933	1.53091e-07	0.237056	-1.26919	0.000495538	1.50216	-1.30163
123375084	chr3:123375084:G:A	2.42563e-15	-3.25008e-10	-1.18004	1.44616e-07	-3.25008e-10	-1.08909	0.00012348	-3.25008e-10	-1.18904
123375092	chr3:123375092:C:T	1.12053e-14	1.59767	-1.24741	9.56455e-07	2.09296	-1.2929	0.00016898	0.347702	-1.22304
123375604	chr3:123375604:T:C	3.08536e-16	-2.08842	-1.15362	2.70693e-07	0.350933	-0.813118	2.05245e-05	-1.83636	-1.14714
123375914	chr3:123375914:A:G	3.22267e-16	-1.98667	-1.21183	0.000870398	8.73234	-1.1188	1.5564e-05	-2.08548	-1.17468
123376176	chr3:123376176:G:A	1.13028e-15	-1.94366	-3.18434e-10	9.40683e-08	-1.51915	-3.18434e-10	6.22757e-05	-1.87354	-3.18434e-10
123376465	chr3:123376465:G:A	4.10408e-16	-2.08211	-0.874615	1.68402e-07	0.194476	-1.13129	2.61038e-05	-1.86903	-0.874005
123376696	chr3:123376696:T:C	4.13878e-16	-2.07179	-0.876519	1.4627e-07	0.0549447	-1.13266	2.49746e-05	-1.91128	-0.875981
123376781	chr3:123376781:A:G	2.38637e-15	-3.25008e-10	-1.19635	1.33732e-07	-3.25008e-10	-1.16734	0.000120675	-3.25008e-10	-1.21202
123376814	chr3:123376814:C:A	2.42938e-15	-3.25008e-10	-1.17849	1.44908e-07	-3.25008e-10	-1.08707	0.000123664	-3.25008e-10	-1.18754
123376917	chr3:123376917:C:T	2.94081e-16	-1.98734	-1.30269	0.016539	8.84461	1.71346	1.37451e-05	-2.08569	-1.29874
123377096	chr3:123377096:C:A	2.45728e-15	-3.25008e-10	-1.16707	1.4707e-07	-3.25008e-10	-1.07226	0.000125035	-3.25008e-10	-1.17652
123377148	chr3:123377148:A:G	3.36119e-14	-3.25008e-10	1.44875	1.56052e-06	-3.25008e-10	1.28961	0.00188942	-3.25008e-10	1.53891
123377189	chr3:123377189:C:CT	2.35935e-15	-3.25008e-10	-1.20774	1.17458e-07	-3.25008e-10	-1.29709	0.000119523	-3.25008e-10	-1.22161
123377209	chr3:123377209:C:T	9.85515e-16	-2.08072	-3.18434e-10	8.63734e-08	-1.60449	-3.18434e-10	5.8834e-05	-1.93039	-3.18434e-10
123377629	chr3:123377629:AC:A	2.9043e-16	-2.06408	-1.23844	1.12555e-07	-0.0310404	-1.30869	1.69976e-05	-1.93556	-1.23648
123378680	chr3:123378680:T:C	2.18212e-15	-1.28583	-3.18434e-10	1.76961e-07	-0.887243	-3.18434e-10	0.000115311	-1.25748	-3.18434e-10
123378721	chr3:123378721:A:G	1.29567e-15	-0.513378	-1.29372	3.00493e-07	0.82645	-1.1842	1.83716e-05	-1.79349	-1.30082
123378859	chr3:123378859:T:A	1.48129e-15	-0.364315	-1.3089	2.71326e-07	0.640784	-1.10063	1.94221e-05	-1.72962	-1.30909
123378863	chr3:123378863:A:G	1.49719e-15	-0.3542	-1.30834	2.65276e-07	0.62812	-1.11052	1.95074e-05	-1.72502	-1.3093
123378970	chr3:123378970:C:T	2.98679e-15	-0.97193	-3.18434e-10	2.50794e-07	-0.538539	-3.18434e-10	0.000153709	-0.970054	-3.18434e-10
123378979	chr3:123378979:G:A	2.80171e-15	-0.00560094	-1.0303	3.61564e-07	0.330451	-0.503183	3.90742e-05	-1.27654	-1.06311
123379085	chr3:123379085:C:T	4.29651e-15	-3.25008e-10	-0.608324	2.01496e-07	-3.25008e-10	-0.757401	0.000215602	-3.25008e-10	-0.631683
123379141	chr3:123379141:T:C	1.44531e-15	-0.388711	-1.30909	2.79074e-07	0.664056	-1.09575	1.92422e-05	-1.73911	-1.30889
123379172	chr3:123379172:G:A	2.21362e-15	-3.25008e-10	-1.2715	1.16052e-07	-3.25008e-10	-1.30913	0.000118949	-3.25008e-10	-1.22642
123379329	chr3:123379329:G:A	1.47637e-15	-0.36727	-1.30927	2.75813e-07	0.645006	-1.08845	1.94036e-05	-1.73115	-1.3085
123379356	chr3:123379356:T:C	1.52218e-15	-0.336669	-1.30931	2.66316e-07	0.606636	-1.08512	1.96778e-05	-1.71734	-1.30829
123379473	chr3:123379473:T:C	9.70954e-15	-3.25008e-10	0.206982	6.71343e-07	-3.25008e-10	0.446108	0.000513954	-3.25008e-10	0.237018
123379574	chr3:123379574:A:G	1.53786e-15	-0.326615	-1.30912	2.63663e-07	0.579028	-1.06753	1.98286e-05	-1.71128	-1.30671
123379676	chr3:123379676:G:A	1.16106e-14	1.6809	-1.29511	1.13935e-06	2.28373	-1.30869	0.000174526	0.443154	-1.2862
123379891	chr3:123379891:T:G	2.95479e-16	-1.98255	-1.30273	0.0191099	8.97272	1.72983	1.37497e-05	-2.08524	-1.29886
123379995	chr3:123379995:G:C	1.41562e-15	-0.409931	-1.30863	2.86127e-07	0.699028	-1.10577	1.90252e-05	-1.75012	-1.30923
123380282	chr3:123380282:G:A	3.20646e-16	-1.90893	-1.29462	0.0109848	8.28582	1.86303	1.41556e-05	-2.0661	-1.28891
123380441	chr3:123380441:C:T	2.11992e-15	-0.065493	-1.24926	2.88094e-07	0.488164	-0.88805	0.000925237	2.07365	-1.24872
123380671	chr3:123380671:A:G	3.25894e-16	-1.96485	-1.22246	0.0316849	8.79808	2.41009	1.51409e-05	-2.0817	-1.20601
123381323	chr3:123381323:A:G	1.38705e-15	-0.430009	-1.30894	2.94436e-07	0.721551	-1.09966	1.88599e-05	-1.75903	-1.30905
123381330	chr3:123381330:T:C	1.45793e-15	-0.380807	-1.3083	2.74015e-07	0.660918	-1.11091	1.92793e-05	-1.73677	-1.30931
123381349	chr3:123381349:A:G	1.45723e-15	-0.380732	-1.30886	2.76844e-07	0.661824	-1.10154	1.92805e-05	-1.73691	-1.30912
123381457	chr3:123381457:C:T	1.48024e-15	-0.364762	-1.30916	2.7374e-07	0.642479	-1.09347	1.9422e-05	-1.72992	-1.30878
123381616	chr3:123381616:A:G	1.47488e-15	-0.36869	-1.30886	2.72767e-07	0.646925	-1.10148	1.93837e-05	-1.73157	-1.30912
123381794	chr3:123381794:A:G	6.74058e-14	-3.25008e-10	2.1446	4.66001e-06	-3.25008e-10	2.3836	0.00491571	-3.25008e-10	2.49508
123382049	chr3:123382049:C:T	6.79474e-15	-3.25008e-10	-0.149978	4.62029e-07	-3.25008e-10	0.0724556	0.000454748	-3.25008e-10	0.114629
123382093	chr3:123382093:G:A	2.18567e-15	0.00964254	-1.29385	1.47737e-07	0.236369	-1.30411	0.000516752	1.50548	-1.26304
123382129	chr3:123382129:C:T	1.54779e-15	-0.320519	-1.30878	2.56489e-07	0.587325	-1.10341	1.98139e-05	-1.70957	-1.30917
123382297	chr3:123382297:A:G	1.48363e-15	-0.362514	-1.30912	2.71201e-07	0.634573	-1.09489	1.93991e-05	-1.73104	-1.30885
123382403	chr3:123382403:A:C	1.33327e-15	-0.471584	-1.30691	3.01783e-07	0.771316	-1.12478	1.85841e-05	-1.77376	-1.30904
123382406	chr3:123382406:G:T	1.41851e-15	-0.411903	-1.30462	2.75713e-07	0.697307	-1.14112	1.91007e-05	-1.74738	-1.30801
123382745	chr3:123382745:A:G	1.27154e-15	-0.516774	-1.30912	3.40766e-07	0.834056	-1.06603	1.82292e-05	-1.79525	-1.30684
123382783	chr3:123382783:G:C	3.3074e-15	-3.25008e-10	-0.869964	1.6831e-07	-3.25008e-10	-0.937366	0.000176809	-3.25008e-10	-0.830044
123382867	chr3:123382867:T:TCA	1.47861e-15	-0.38317	-1.29186	3.27952e-07	0.663702	-0.934007	1.98559e-05	-1.73688	-1.27973
123382899	chr3:123382899:T:C	8.5795e-15	1.23254	-1.14929	6.72726e-07	1.68877	-1.24061	0.000130416	-0.018441	-1.11594
123383031	chr3:123383031:C:T	1.12404e-15	-1.9492	-3.18434e-10	7.88564e-08	-1.69554	-3.18434e-10	5.43572e-05	-2.00954	-3.18434e-10
123383106	chr3:123383106:C:T	1.40478e-14	-3.25008e-10	0.576341	1.24098e-06	-3.25008e-10	1.06048	0.00102148	-3.25008e-10	0.923893
123383134	chr3:123383134:C:T	1.41495e-15	-0.418361	-1.30067	3.27427e-07	0.708532	-0.980438	1.93491e-05	-1.75071	-1.29176
123383143	chr3:123383143:A:G	1.43929e-15	-0.404386	-1.29759	3.26725e-07	0.689412	-0.963465	1.95372e-05	-1.74528	-1.28751
123383197	chr3:123383197:G:A	1.18115e-15	-0.605272	-1.29436	4.32811e-07	0.953402	-0.946273	1.80008e-05	-1.8316	-1.2831
123383428	chr3:123383428:T:C	3.75615e-15	-3.25008e-10	-0.742732	2.21954e-07	-3.25008e-10	-0.6607	0.000189855	-3.25008e-10	-0.758853
123383506	chr3:123383506:C:T	1.45083e-15	-0.394306	-1.29969	3.19451e-07	0.678449	-0.975016	1.9583e-05	-1.74012	-1.29033
123383529	chr3:123383529:A:G	1.36263e-15	-0.458132	-1.29858	3.49707e-07	0.762529	-0.968603	1.90555e-05	-1.76899	-1.28877
123383923	chr3:123383923:A:G	1.51126e-15	-0.354003	-1.29918	2.99132e-07	0.615133	-0.977422	1.99304e-05	-1.72373	-1.28914
123383948	chr3:123383948:T:C	2.49512e-15	0.153824	-1.30561	1.60572e-07	0.0342639	-1.01869	2.55956e-05	-1.46358	-1.29912
123384015	chr3:123384015:T:C	1.42341e-15	-0.409081	-1.30399	3.1487e-07	0.692627	-1.00364	1.93654e-05	-1.74512	-1.29651
123384103	chr3:123384103:G:C	1.30092e-15	-0.503388	-1.29967	3.67929e-07	0.81944	-0.974721	1.86588e-05	-1.7885	-1.2903
123384190	chr3:123384190:G:A	1.39449e-15	-0.433652	-1.29994	3.36446e-07	0.731709	-0.976441	1.9236e-05	-1.75765	-1.29068
123384216	chr3:123384216:A:G	2.17744e-15	-3.25008e-10	-1.28798	1.1769e-07	-3.25008e-10	-1.29512	0.000112714	-3.25008e-10	-1.28026
123384399	chr3:123384399:T:C	1.44382e-15	-0.397802	-1.30103	3.137e-07	0.668151	-0.982884	1.96657e-05	-1.73397	-1.29227
123384403	chr3:123384403:T:C	1.44851e-15	-0.391592	-1.304	3.04819e-07	0.659919	-1.00337	1.96368e-05	-1.73103	-1.29668
123384442	chr3:123384442:C:T	1.45015e-15	-0.391796	-1.30267	3.08084e-07	0.660587	-0.993387	1.96829e-05	-1.73071	-1.29465
123384533	chr3:123384533:A:G	6.59173e-15	-3.25008e-10	-0.180311	4.4655e-07	-3.25008e-10	0.0383795	0.00043959	-3.25008e-10	0.0807282
123384563	chr3:123384563:G:A	1.41995e-15	-0.433056	-1.28245	3.69835e-07	0.717259	-0.867375	1.98403e-05	-1.75032	-1.26708
123384594	chr3:123384594:C:T	1.38858e-15	-0.453213	-1.28463	3.76442e-07	0.751466	-0.883875	1.95278e-05	-1.76396	-1.26932
123384632	chr3:123384632:T:C	1.26601e-15	-0.544669	-1.28559	4.20792e-07	0.866806	-0.88784	1.8741e-05	-1.80395	-1.27046
123384691	chr3:123384691:A:G	1.40012e-15	-0.44933	-1.28024	3.79673e-07	0.742951	-0.866812	1.9671e-05	-1.76206	-1.26391
123385390	chr3:123385390:G:A	1.31098e-15	-0.506029	-1.28932	3.91623e-07	0.810901	-0.903774	1.9049e-05	-1.78277	-1.27533
123385432	chr3:123385432:A:C	5.84324e-14	3.30763	-1.30589	2.04492e-05	5.15574	-1.29321	0.000525097	1.55836	-1.29989
123385493	chr3:123385493:T:A	2.16254e-15	-3.25008e-10	-1.29485	1.16031e-07	-3.25008e-10	-1.30931	0.000110155	-3.25008e-10	-1.30322
123385580	chr3:123385580:C:T	5.46471e-14	3.23971	-1.30494	1.8684e-05	5.0674	-1.29515	0.0004935	1.49473	-1.29832
123385788	chr3:123385788:A:G	2.1462e-15	-3.25008e-10	-1.30243	1.16058e-07	-3.25008e-10	-1.30909	0.000109841	-3.25008e-10	-1.30608
123385791	chr3:123385791:A:G	2.17677e-15	-3.25008e-10	-1.28828	1.22393e-07	-3.25008e-10	-1.25593	0.000111988	-3.25008e-10	-1.28672
123385792	chr3:123385792:G:A	1.04377e-15	-2.02329	-3.18434e-10	5.84566e-08	-1.99489	-3.18434e-10	5.04841e-05	-2.08346	-3.18434e-10
123385966	chr3:123385966:T:C	1.25605e-15	-0.544445	-1.29371	4.11741e-07	0.882539	-0.925316	1.85944e-05	-1.80113	-1.28113
123386227	chr3:123386227:T:A	1.21602e-15	-0.577016	-1.29353	4.30718e-07	0.925829	-0.923548	1.84218e-05	-1.81071	-1.28087
123386289	chr3:123386289:CT:C	1.18532e-15	-0.602611	-1.2935	4.47514e-07	0.963959	-0.923423	1.82139e-05	-1.82209	-1.28084
123386340	chr3:123386340:A:G	1.2216e-15	-0.579649	-1.28632	4.48829e-07	0.934286	-0.890816	1.84885e-05	-1.81651	-1.27146
123386509	chr3:123386509:T:C	1.26285e-15	-0.536804	-1.29595	4.03154e-07	0.873022	-0.936875	1.85985e-05	-1.79787	-1.28417
123386525	chr3:123386525:A:G	3.17647e-15	-3.25008e-10	-0.910356	1.37971e-07	-3.25008e-10	-1.13613	0.000159768	-3.25008e-10	-0.931393
123386581	chr3:123386581:C:T	1.22338e-15	-0.570953	-1.29356	4.2736e-07	0.918135	-0.923679	1.84641e-05	-1.80838	-1.28091
123386590	chr3:123386590:C:A	1.12877e-15	-0.650667	-1.29433	4.75446e-07	1.02863	-0.927545	1.7837e-05	-1.84189	-1.28195
123386644	chr3:123386644:A:G	1.24504e-15	-0.548058	-1.2989	3.93091e-07	0.864656	-0.953786	1.84956e-05	-1.7993	-1.28829
123386701	chr3:123386701:G:A	1.17457e-15	-0.611529	-1.2937	4.52353e-07	0.975671	-0.924381	1.8145e-05	-1.82563	-1.28109
123386938	chr3:123386938:G:C	4.3016e-14	3.00414	-1.3087	1.48501e-05	4.82631	-1.28372	0.000416264	1.33143	-1.30523
123387005	chr3:123387005:A:G	2.39145e-15	-3.25008e-10	-1.19423	1.35958e-07	-3.25008e-10	-1.15083	0.000120402	-3.25008e-10	-1.21428
123387324	chr3:123387324:T:C	2.13952e-15	-0.003579	-1.30197	3.81491e-07	1.15097	-1.27005	6.54683e-05	-0.524383	-1.29917
123387573	chr3:123387573:C:G	8.82993e-15	-3.25008e-10	0.11202	3.74675e-07	-3.25008e-10	-0.137113	0.000403413	-3.25008e-10	-0.0051541
123387658	chr3:123387658:C:A	2.37855e-15	-3.25008e-10	-1.19964	1.35135e-07	-3.25008e-10	-1.1569	0.00011979	-3.25008e-10	-1.21937
123387805	chr3:123387805:T:C	1.27592e-15	-0.514082	-1.30838	3.51521e-07	0.831503	-1.0324	1.84438e-05	-1.78658	-1.30381
123387912	chr3:123387912:A:G	1.38487e-15	-0.450404	-1.29012	3.66057e-07	0.747911	-0.908295	1.95143e-05	-1.75763	-1.27634
123388077	chr3:123388077:A:C	1.33517e-15	-0.47249	-1.30458	3.45978e-07	0.77571	-0.992507	1.89167e-05	-1.76815	-1.29692
123388374	chr3:123388374:G:A	5.4245e-15	0.911625	-1.28683	3.7306e-07	1.16628	-1.30771	0.00162167	2.63654	-1.25044
123388398	chr3:123388398:T:C	1.20257e-15	-0.578175	-1.30349	4.07981e-07	0.931483	-0.983434	1.80758e-05	-1.81541	-1.29513
123388539	chr3:123388539:G:A	3.75506e-15	-3.25008e-10	-0.743022	2.29941e-07	-3.25008e-10	-0.625349	0.000184216	-3.25008e-10	-0.789004
123388579	chr3:123388579:C:CA	7.50319e-15	-0.593459	0.54266	7.50621e-07	0.947627	-0.389898	9.58877e-05	-1.85525	0.41331
123388715	chr3:123388715:A:G	1.4487e-15	-0.393368	-1.30209	3.19033e-07	0.675096	-0.972974	1.96847e-05	-1.73226	-1.29302
123388861	chr3:123388861:T:C	2.01795e-14	-3.25008e-10	0.93854	1.54366e-06	-3.25008e-10	1.27874	0.00124028	-3.25008e-10	1.11798
123389383	chr3:123389383:G:A	1.32636e-15	-0.48046	-1.30323	3.54369e-07	0.787762	-0.980594	1.89178e-05	-1.77028	-1.29473
123389427	chr3:123389427:C:T	4.54519e-15	-0.717488	0.165431	6.6488e-07	1.12588	-0.689444	6.64673e-05	-1.89319	0.0847839
123389493	chr3:123389493:G:A	2.22661e-15	-3.25008e-10	-1.26565	1.24485e-07	-3.25008e-10	-1.23899	0.000112942	-3.25008e-10	-1.27824
123389494	chr3:123389494:CAA:C	1.59495e-13	4.31335	-1.30746	9.22087e-05	6.62278	-1.25415	0.00135071	2.51258	-1.30931
123389554	chr3:123389554:C:T	2.13289e-15	-3.25008e-10	-1.30865	1.1786e-07	-3.25008e-10	-1.29368	0.000109782	-3.25008e-10	-1.30662
123389647	chr3:123389647:G:A	3.39942e-15	0.37451	-1.21703	3.02743e-07	0.954605	-1.30489	0.00174201	2.63712	-1.17944
123389766	chr3:123389766:G:A	8.45648e-15	-0.436899	0.505705	5.86784e-07	0.728527	-0.417043	9.8514e-05	-1.79287	0.377958
123389937	chr3:123389937:CT:C	4.99489e-15	-3.25008e-10	-0.457713	2.30566e-07	-3.25008e-10	-0.622634	0.000250051	-3.25008e-10	-0.483452
123390044	chr3:123390044:T:C	2.1527e-15	-3.25008e-10	-1.29941	1.16661e-07	-3.25008e-10	-1.3039	0.000112294	-3.25008e-10	-1.28399
123390322	chr3:123390322:G:A	3.63167e-15	0.402222	-1.17866	3.15027e-07	0.996995	-1.30751	0.00188426	2.65092	-1.11475
123390338	chr3:123390338:C:T	2.95251e-15	-3.25008e-10	-0.983472	1.66229e-07	-3.25008e-10	-0.949806	0.000146123	-3.25008e-10	-1.02067
123390416	chr3:123390416:C:T	1.05204e-14	-3.25008e-10	0.287192	7.34177e-07	-3.25008e-10	0.535578	0.00055425	-3.25008e-10	0.312501
123390524	chr3:123390524:A:C	1.16695e-15	-0.615087	-1.29665	4.49075e-07	0.983038	-0.93902	1.80079e-05	-1.82912	-1.28519
123390525	chr3:123390525:C:A	1.16921e-15	-0.611962	-1.29784	4.44246e-07	0.978816	-0.94561	1.80002e-05	-1.82788	-1.28686
123390647	chr3:123390647:T:C	8.85179e-16	-0.890671	-1.29742	5.37466e-07	1.41111	-1.18742	1.57071e-05	-1.9449	-1.3061
123390739	chr3:123390739:A:G	8.33533e-16	-0.952064	-1.29615	5.96185e-07	1.51883	-1.19145	1.53916e-05	-1.96588	-1.30542
123390832	chr3:123390832:C:T	1.55804e-15	-1.6227	-3.18434e-10	6.38058e-08	-1.90733	-3.18434e-10	7.68622e-05	-1.6631	-3.18434e-10
123390906	chr3:123390906:C:T	2.13177e-15	-3.25008e-10	-1.30917	1.1899e-07	-3.25008e-10	-1.28414	0.000109485	-3.25008e-10	-1.30933
123391305	chr3:123391305:AC:A	3.24487e-15	-3.25008e-10	-0.889051	1.40145e-07	-3.25008e-10	-1.1205	0.000163949	-3.25008e-10	-0.905558
123391378	chr3:123391378:C:T	5.21197e-15	0.892238	-1.30741	3.75768e-07	1.15297	-1.28717	0.00152709	2.61708	-1.29108
123391477	chr3:123391477:A:G	3.29609e-15	-3.25008e-10	-0.873392	1.41628e-07	-3.25008e-10	-1.10997	0.000166492	-3.25008e-10	-0.890166
123391907	chr3:123391907:G:T	2.18277e-15	-3.25008e-10	-1.28553	1.20009e-07	-3.25008e-10	-1.2756	0.000111401	-3.25008e-10	-1.29197
123391929	chr3:123391929:C:T	2.7679e-16	-2.08804	-1.26258	0.837352	12.0444	2.43823	1.48448e-05	-2.05469	-1.25278
123392480	chr3:123392480:TATC:T	4.14161e-15	0.659549	-1.30459	2.88418e-07	0.895369	-1.29413	0.00112189	2.30135	-1.28369
123392601	chr3:123392601:A:G	2.48706e-15	-3.25008e-10	-1.15503	1.43406e-07	-3.25008e-10	-1.09749	0.000124041	-3.25008e-10	-1.1845
123392937	chr3:123392937:G:T	6.75739e-15	-3.25008e-10	-0.155491	5.34856e-07	-3.25008e-10	0.218826	0.000459589	-3.25008e-10	0.125218
123393200	chr3:123393200:A:C	2.13523e-15	-3.25008e-10	-1.30756	1.16033e-07	-3.25008e-10	-1.30929	0.000109827	-3.25008e-10	-1.30621
123393310	chr3:123393310:G:C	1.13452e-15	-1.93992	-3.18434e-10	1.48463e-07	-1.06284	-3.18434e-10	9.16514e-05	-1.48712	-3.18434e-10
123393353	chr3:123393353:AC:A	1.58994e-14	2.0027	-1.30255	3.46994e-06	3.35994	-1.27122	0.000176914	0.467477	-1.29693
123393369	chr3:123393369:G:C	9.78519e-16	-2.08784	-3.18434e-10	5.47023e-08	-2.06127	-3.18434e-10	5.67935e-05	-1.96569	-3.18434e-10
123393445	chr3:123393445:T:C	4.43347e-14	-0.593338	2.31898	2.79841e-07	-2.00457	1.57562	0.000903823	-1.2575	2.05902
123393446	chr3:123393446:A:G	2.76292e-16	-2.08586	-1.26657	1.45257e-08	-2.08838	-1.29888	1.64345e-05	-1.99472	-1.21101
123393646	chr3:123393646:T:C	2.57462e-15	-3.25008e-10	-1.12042	1.59992e-07	-3.25008e-10	-0.988049	0.000137673	-3.25008e-10	-1.08024
123394008	chr3:123394008:A:G	1.16425e-13	-3.25008e-10	2.69112	1.64814e-05	-3.25008e-10	3.64682	0.0102223	-3.25008e-10	3.22721
123394120	chr3:123394120:A:G	2.18225e-15	-3.25008e-10	-1.28577	1.17902e-07	-3.25008e-10	-1.29331	0.000113145	-3.25008e-10	-1.27645
123394198	chr3:123394198:T:C	1.93844e-14	-3.25008e-10	0.898341	1.42769e-06	-3.25008e-10	1.20064	0.0012704	-3.25008e-10	1.14197
123394822	chr3:123394822:A:G	2.19723e-15	-3.25008e-10	-1.27893	1.18559e-07	-3.25008e-10	-1.28776	0.00011404	-3.25008e-10	-1.26856
123395136	chr3:123395136:C:G	2.16461e-15	-3.25008e-10	-1.29389	1.1712e-07	-3.25008e-10	-1.29997	0.000112046	-3.25008e-10	-1.2862
123395157	chr3:123395157:A:G	2.16539e-15	-3.25008e-10	-1.29353	1.17153e-07	-3.25008e-10	-1.29969	0.000112095	-3.25008e-10	-1.28577
123395199	chr3:123395199:T:C	2.16595e-15	-3.25008e-10	-1.29327	1.17176e-07	-3.25008e-10	-1.29949	0.000112131	-3.25008e-10	-1.28545
123395493	chr3:123395493:G:A	6.57542e-16	-1.90517	-0.580205	5.21357e-08	-1.80537	-0.303952	5.42752e-05	-1.35226	-0.658786
123395706	chr3:123395706:C:T	2.49252e-15	-3.25008e-10	-1.15283	1.32789e-07	-3.25008e-10	-1.17441	0.000131463	-3.25008e-10	-1.12639
123395711	chr3:123395711:C:T	5.10161e-15	-3.25008e-10	-0.436571	3.94265e-07	-3.25008e-10	-0.086149	0.000308872	-3.25008e-10	-0.272188
123395728	chr3:123395728:T:A	1.47331e-15	-1.67861	-3.18434e-10	5.33074e-08	-2.0871	-3.18434e-10	5.4089e-05	-2.01448	-3.18434e-10
123395882	chr3:123395882:T:A	2.95055e-16	-1.97906	-1.30766	1.73176e-08	-1.92717	-1.28428	2.27622e-05	-1.57701	-1.30301
123397352	chr3:123397352:C:T	6.45772e-15	-3.25008e-10	-0.200851	4.7057e-07	-3.25008e-10	0.0907726	0.000395054	-3.25008e-10	-0.0260936
123397356	chr3:123397356:C:T	2.77396e-15	-3.25008e-10	-1.04585	1.67282e-07	-3.25008e-10	-0.943494	0.000141232	-3.25008e-10	-1.05471
123397461	chr3:123397461:ACT:A	3.01324e-15	-3.25008e-10	-0.96311	1.79074e-07	-3.25008e-10	-0.875374	0.000155919	-3.25008e-10	-0.955775
123397600	chr3:123397600:G:A	2.8233e-15	-3.25008e-10	-1.02822	1.70879e-07	-3.25008e-10	-0.922216	0.000143726	-3.25008e-10	-1.0372
123397710	chr3:123397710:ATCT:A	3.40623e-15	-3.25008e-10	-0.840521	2.06328e-07	-3.25008e-10	-0.733707	0.000176823	-3.25008e-10	-0.829965
123397853	chr3:123397853:C:T	2.30987e-15	-3.25008e-10	-1.22894	1.23842e-07	-3.25008e-10	-1.24417	0.000120998	-3.25008e-10	-1.20934
123398032	chr3:123398032:G:A	2.81491e-15	-3.25008e-10	-1.0312	1.70321e-07	-3.25008e-10	-0.925485	0.000143318	-3.25008e-10	-1.04005
123398092	chr3:123398092:A:G	2.9512e-15	-3.25008e-10	-0.983916	1.79947e-07	-3.25008e-10	-0.87051	0.000150173	-3.25008e-10	-0.993329
123398195	chr3:123398195:C:T	3.00605e-15	-3.25008e-10	-0.9655	1.49062e-07	-3.25008e-10	-1.05881	0.000150732	-3.25008e-10	-0.98961
123398318	chr3:123398318:C:T	2.93419e-16	-2.06766	-1.22462	0.00185903	8.52007	-0.147678	1.79339e-05	-1.8975	-1.22092
123398464	chr3:123398464:T:C	2.94489e-15	-3.25008e-10	-0.986057	1.79496e-07	-3.25008e-10	-0.873019	0.000149856	-3.25008e-10	-0.995439
123398477	chr3:123398477:C:CCCCA	2.93906e-15	-3.25008e-10	-0.988038	1.79065e-07	-3.25008e-10	-0.875421	0.000149565	-3.25008e-10	-0.997385
123398641	chr3:123398641:C:T	3.78725e-16	-2.01969	-1.01738	0.00134262	6.44379	1.60318	1.78651e-05	-2.08735	-1.03492
123398981	chr3:123398981:T:C	2.91789e-15	-3.25008e-10	-0.995266	1.77622e-07	-3.25008e-10	-0.883515	0.000148494	-3.25008e-10	-1.00457
123399065	chr3:123399065:C:T	2.89171e-15	-3.25008e-10	-1.00428	1.75729e-07	-3.25008e-10	-0.894227	0.000147172	-3.25008e-10	-1.01351
123399068	chr3:123399068:C:T	2.14116e-15	-3.25008e-10	-1.30478	1.16102e-07	-3.25008e-10	-1.3087	0.000110824	-3.25008e-10	-1.29717
123399069	chr3:123399069:G:A	1.95914e-14	-3.25008e-10	0.908965	2.01723e-06	-3.25008e-10	1.54631	0.00142314	-3.25008e-10	1.25551
123399227	chr3:123399227:C:T	2.89635e-15	-3.25008e-10	-1.00268	1.76058e-07	-3.25008e-10	-0.892361	0.000147423	-3.25008e-10	-1.01181
123399281	chr3:123399281:T:C	6.23216e-14	-3.25008e-10	2.06618	7.16878e-06	-3.25008e-10	2.81432	0.00543393	-3.25008e-10	2.5953
123399468	chr3:123399468:T:C	2.82476e-16	-2.08317	-1.24711	0.000316137	7.46287	-0.862112	1.85499e-05	-1.88919	-1.19546
123399528	chr3:123399528:G:A	2.7305e-15	-3.25008e-10	-1.06164	1.64281e-07	-3.25008e-10	-0.961591	0.00013906	-3.25008e-10	-1.07021
123399711	chr3:123399711:G:A	2.18303e-15	-3.25008e-10	-1.28542	1.17921e-07	-3.25008e-10	-1.29316	0.00011318	-3.25008e-10	-1.27614
123399738	chr3:123399738:G:T	2.53389e-15	-3.25008e-10	-1.13637	1.485e-07	-3.25008e-10	-1.06259	0.000126852	-3.25008e-10	-1.1621
123399852	chr3:123399852:A:G	7.02375e-16	-2.06995	-0.349463	0.000197079	7.14122	-1.01303	4.73626e-05	-2.06886	-0.0784223
123399858	chr3:123399858:C:T	3.00605e-15	-3.25008e-10	-0.9655	1.49062e-07	-3.25008e-10	-1.05881	0.000150732	-3.25008e-10	-0.98961
123400335	chr3:123400335:T:C	1.14202e-13	-3.25008e-10	2.67184	1.15548e-05	-3.25008e-10	3.29169	0.0110875	-3.25008e-10	3.30846
123402190	chr3:123402190:T:C	2.23669e-14	-3.25008e-10	1.04145	1.66875e-06	-3.25008e-10	1.35666	0.00147773	-3.25008e-10	1.29314
123402439	chr3:123402439:A:G	2.75019e-16	-2.08823	-1.26881	0.00038616	7.17626	-0.375423	1.51146e-05	-2.02495	-1.2645
123402455	chr3:123402455:G:T	3.00605e-15	-3.25008e-10	-0.9655	1.49062e-07	-3.25008e-10	-1.05881	0.000150732	-3.25008e-10	-0.98961
123402500	chr3:123402500:G:C	2.13376e-15	-3.25008e-10	-1.30824	1.16032e-07	-3.25008e-10	-1.30931	0.000109878	-3.25008e-10	-1.30574
123402509	chr3:123402509:C:T	2.76771e-16	-2.08141	-1.26928	1.61298e-08	-2.0645	-1.218	1.69332e-05	-1.87399	-1.30185
123402687	chr3:123402687:A:T	2.77195e-15	-3.25008e-10	-1.04658	1.39244e-07	-3.25008e-10	-1.12695	0.000139321	-3.25008e-10	-1.06833
123402812	chr3:123402812:C:T	3.80472e-15	-3.25008e-10	-0.729884	2.39703e-07	-3.25008e-10	-0.583771	0.00019859	-3.25008e-10	-0.71387
123402986	chr3:123402986:G:A	2.22936e-15	-3.25008e-10	-1.26441	1.19785e-07	-3.25008e-10	-1.27748	0.000118055	-3.25008e-10	-1.23396
123403230	chr3:123403230:A:T	2.87936e-15	-3.25008e-10	-1.00856	1.70159e-07	-3.25008e-10	-0.92644	0.000148863	-3.25008e-10	-1.00209
123403467	chr3:123403467:A:T	7.40355e-16	-2.05243	-0.314323	3.65926e-07	0.815581	-0.976321	3.70816e-05	-2.05233	-0.33966
123403647	chr3:123403647:T:C	2.30729e-15	-2.0867	0.856651	0.000581227	7.54073	-0.331004	0.0001779	-1.97294	1.14905
123403790	chr3:123403790:T:A	2.70919e-16	-2.08838	-1.28368	0.000408544	7.30123	-0.444045	1.5071e-05	-2.01259	-1.27976
123403972	chr3:123403972:G:A	3.81002e-15	-3.25008e-10	-0.728492	2.40151e-07	-3.25008e-10	-0.581903	0.000198955	-3.25008e-10	-0.712036
123404115	chr3:123404115:A:G	2.78834e-15	-3.25008e-10	-1.04068	1.64074e-07	-3.25008e-10	-0.962852	0.000144108	-3.25008e-10	-1.03455
123404222	chr3:123404222:G:A	1.17696e-15	-1.90319	-3.18434e-10	4.74163e-07	0.0983796	-3.18434e-10	6.7661e-05	-1.7906	-3.18434e-10
123404354	chr3:123404354:G:T	1.12346e-13	-3.25008e-10	2.65546	1.13574e-05	-3.25008e-10	3.27445	0.0108892	-3.25008e-10	3.29041
123404379	chr3:123404379:G:A	3.57952e-15	-3.25008e-10	-0.790898	2.24128e-07	-3.25008e-10	-0.650953	0.000182964	-3.25008e-10	-0.795825
123404380	chr3:123404380:C:T	3.57952e-15	-3.25008e-10	-0.790898	2.24128e-07	-3.25008e-10	-0.650953	0.000182964	-3.25008e-10	-0.795825
123405290	chr3:123405290:T:C	3.80475e-16	-2.04066	-0.991803	0.00185094	6.68815	1.67988	1.82992e-05	-2.08831	-1.00995
123405666	chr3:123405666:G:A	3.54669e-16	-2.08829	-1.01441	2.1626e-07	-0.00302617	-0.683666	2.24934e-05	-1.87232	-1.01957
123405858	chr3:123405858:C:A	2.05128e-14	-3.25008e-10	0.954921	1.52182e-06	-3.25008e-10	1.26449	0.00134953	-3.25008e-10	1.2024
123405888	chr3:123405888:G:T	1.51361e-13	-3.25008e-10	2.95354	1.5716e-05	-3.25008e-10	3.59926	0.0149413	-3.25008e-10	3.60677
123405933	chr3:123405933:C:A	1.01921e-14	-3.25008e-10	0.255481	7.33284e-07	-3.25008e-10	0.534361	0.000735163	-3.25008e-10	0.594978
123405964	chr3:123405964:A:C	2.33905e-15	-2.08497	0.868583	0.000647638	7.64797	-0.33005	0.000182285	-1.96116	1.16162
123406310	chr3:123406310:C:T	3.07282e-15	-3.25008e-10	-0.94353	1.519e-07	-3.25008e-10	-1.03995	0.00015401	-3.25008e-10	-0.968097
123406739	chr3:123406739:C:T	3.07282e-15	-3.25008e-10	-0.94353	1.519e-07	-3.25008e-10	-1.03995	0.00015401	-3.25008e-10	-0.968097
123406864	chr3:123406864:T:A	1.63576e-15	-2.07462	0.500603	0.0007747	7.78961	-0.292554	0.000104923	-1.82068	0.468797
123407057	chr3:123407057:C:T	7.35873e-16	-1.40767	-0.965155	3.45768e-08	-1.68018	-0.839809	4.52116e-05	-1.17878	-1.01498
123407222	chr3:123407222:G:GC	2.95031e-16	-2.08843	-1.19837	1.74795e-08	-2.08303	-1.11911	1.64635e-05	-1.94315	-1.26082
123407421	chr3:123407421:T:C	2.72732e-16	-2.08818	-1.27721	0.000462107	7.35443	-0.37405	1.52219e-05	-2.00877	-1.2736
123407827	chr3:123407827:T:C	9.84304e-16	-2.08195	-3.18434e-10	0.000977303	7.72938	-3.18434e-10	5.21945e-05	-2.05014	-3.18434e-10
123408036	chr3:123408036:C:T	2.53595e-14	-3.25008e-10	1.16703	1.96866e-06	-3.25008e-10	1.52194	0.00198743	-3.25008e-10	1.58948
123408259	chr3:123408259:C:T	2.9022e-16	-2.05526	-1.24798	0.000449803	8.18309	-1.22969	1.87596e-05	-1.79055	-1.28286
123408331	chr3:123408331:A:G	2.77298e-15	-3.25008e-10	-1.0462	1.63612e-07	-3.25008e-10	-0.965674	0.000143413	-3.25008e-10	-1.03938
123408423	chr3:123408423:C:T	2.14978e-15	-3.25008e-10	-1.30076	1.16336e-07	-3.25008e-10	-1.30669	0.000111569	-3.25008e-10	-1.29047
123408605	chr3:123408605:G:A	1.54216e-14	-3.25008e-10	0.669639	8.5411e-07	-3.25008e-10	0.686888	0.000699137	-3.25008e-10	0.544732
123408707	chr3:123408707:T:C	2.16082e-15	-3.25008e-10	-1.29564	1.21931e-07	-3.25008e-10	-1.25972	0.000111801	-3.25008e-10	-1.28839
123408751	chr3:123408751:G:A	3.15807e-16	-2.02874	-1.19001	1.9417e-08	-1.98701	-1.11001	2.11958e-05	-1.69264	-1.25867
123408878	chr3:123408878:G:A	2.13144e-15	-3.25008e-10	-1.30933	1.16233e-07	-3.25008e-10	-1.30757	0.000109674	-3.25008e-10	-1.30761
123408891	chr3:123408891:T:C	2.13147e-15	-3.25008e-10	-1.30932	1.16269e-07	-3.25008e-10	-1.30726	0.00010967	-3.25008e-10	-1.30764
123408970	chr3:123408970:A:G	3.88152e-14	-3.25008e-10	1.59268	3.40948e-06	-3.25008e-10	2.07114	0.00294994	-3.25008e-10	1.98442
123409070	chr3:123409070:C:T	2.20981e-15	-3.25008e-10	-1.27322	1.21795e-07	-3.25008e-10	-1.26083	0.000112185	-3.25008e-10	-1.28496
123409375	chr3:123409375:T:A	2.22807e-14	-3.25008e-10	1.03759	1.72044e-06	-3.25008e-10	1.38716	0.00171983	-3.25008e-10	1.44487
123409821	chr3:123409821:G:A	5.12459e-15	-3.25008e-10	-0.432077	3.26012e-07	-3.25008e-10	-0.276239	0.000272231	-3.25008e-10	-0.398465
123410248	chr3:123410248:G:T	2.4904e-15	-3.25008e-10	-1.15368	1.2779e-07	-3.25008e-10	-1.21278	0.000125914	-3.25008e-10	-1.16952
123410656	chr3:123410656:T:C	3.07766e-15	-3.25008e-10	-0.941957	1.52153e-07	-3.25008e-10	-1.03828	0.000154252	-3.25008e-10	-0.966529
123410947	chr3:123410947:C:T	2.13212e-15	-3.25008e-10	-1.30901	1.17017e-07	-3.25008e-10	-1.30085	0.000109486	-3.25008e-10	-1.30932
123411027	chr3:123411027:T:C	2.18145e-14	-3.25008e-10	1.01645	1.68079e-06	-3.25008e-10	1.36385	0.0016801	-3.25008e-10	1.42149
123411110	chr3:123411110:G:A	2.12285e-14	-3.25008e-10	0.989215	1.63373e-06	-3.25008e-10	1.33545	0.00163209	-3.25008e-10	1.3925
123411673	chr3:123411673:C:T	2.14227e-15	-3.25008e-10	-1.30426	1.16126e-07	-3.25008e-10	-1.3085	0.000110926	-3.25008e-10	-1.29626
123411837	chr3:123411837:C:T	4.27699e-16	-2.08787	-0.827596	2.93462e-07	0.0206109	-0.402034	2.73225e-05	-1.86431	-0.833091
123412028	chr3:123412028:G:A	3.78771e-16	-1.88024	-1.15671	2.15726e-08	-2.0052	-0.986547	1.54745e-05	-2.08477	-1.18116
123412369	chr3:123412369:T:C	2.31079e-14	-3.25008e-10	1.07405	1.78953e-06	-3.25008e-10	1.42653	0.00178683	-3.25008e-10	1.48309
123412397	chr3:123412397:T:C	4.72889e-14	-3.25008e-10	1.79015	2.85166e-06	-3.25008e-10	1.89248	0.00235453	-3.25008e-10	1.75898
123412655	chr3:123412655:A:C	3.60616e-14	-3.25008e-10	1.5191	3.14635e-06	-3.25008e-10	1.99083	0.0027239	-3.25008e-10	1.90471
123412696	chr3:123412696:C:T	2.25988e-15	-3.25008e-10	-1.25082	1.16062e-07	-3.25008e-10	-1.30905	0.000114325	-3.25008e-10	-1.26607
123412874	chr3:123412874:C:T	2.15191e-15	-3.25008e-10	-1.29977	1.2119e-07	-3.25008e-10	-1.26581	0.000110859	-3.25008e-10	-1.29686
123413042	chr3:123413042:T:C	3.90661e-15	-3.25008e-10	-0.703458	1.20172e-07	-3.25008e-10	-1.27425	0.000190935	-3.25008e-10	-0.753179
123413146	chr3:123413146:G:A	2.38708e-14	-3.25008e-10	1.10653	1.8458e-06	-3.25008e-10	1.45749	0.00185987	-3.25008e-10	1.52315
123413458	chr3:123413458:A:G	3.39689e-14	-3.25008e-10	1.45932	2.72122e-06	-3.25008e-10	1.84566	0.0026435	-3.25008e-10	1.87474
123413539	chr3:123413539:C:T	6.70486e-15	-0.483284	0.319989	6.82889e-06	2.29005	0.475697	0.00121424	0.488047	0.608708
123413785	chr3:123413785:T:C	3.65628e-16	-1.933	-1.13926	3.23951e-06	1.63613	0.383877	1.86103e-05	-1.913	-1.1684
123413917	chr3:123413917:T:A	7.1418e-15	-3.25008e-10	-0.100162	4.67197e-07	-3.25008e-10	0.0835799	0.000382049	-3.25008e-10	-0.0595657
123414057	chr3:123414057:G:A	2.37063e-15	-3.25008e-10	-1.20297	1.39782e-07	-3.25008e-10	-1.12309	0.000123742	-3.25008e-10	-1.18692
123414102	chr3:123414102:C:T	2.51736e-15	-3.25008e-10	-1.14292	1.2332e-07	-3.25008e-10	-1.24839	0.000129431	-3.25008e-10	-1.14196
123414196	chr3:123414196:T:C	3.84128e-15	-3.25008e-10	-0.720321	2.32262e-07	-3.25008e-10	-0.615307	0.000197931	-3.25008e-10	-0.717197
123415021	chr3:123415021:G:A	8.52437e-15	-3.25008e-10	0.0768022	5.97316e-07	-3.25008e-10	0.329274	0.000596787	-3.25008e-10	0.386445
123415589	chr3:123415589:A:G	2.01235e-14	-3.25008e-10	0.935762	1.52614e-06	-3.25008e-10	1.26732	0.00151743	-3.25008e-10	1.31966
123415712	chr3:123415712:T:C	2.14705e-15	-3.25008e-10	-1.30203	1.16075e-07	-3.25008e-10	-1.30894	0.000109982	-3.25008e-10	-1.3048
123415732	chr3:123415732:AT:A	2.28558e-15	-3.25008e-10	-1.23951	1.22023e-07	-3.25008e-10	-1.25896	0.000120643	-3.25008e-10	-1.21228
123415963	chr3:123415963:A:G	4.31775e-15	-3.25008e-10	-0.603392	3.6616e-07	-3.25008e-10	-0.160101	0.000207995	-3.25008e-10	-0.667601
123416397	chr3:123416397:G:A	2.17812e-15	-3.25008e-10	-1.28767	1.27028e-07	-3.25008e-10	-1.21877	0.000109683	-3.25008e-10	-1.30752
123416703	chr3:123416703:T:C	3.4457e-16	-2.02653	-1.10505	1.77988e-08	-1.99262	-1.19142	2.75929e-05	-1.708	-0.97956
123416717	chr3:123416717:T:C	9.67948e-15	-3.25008e-10	0.203881	6.84662e-07	-3.25008e-10	0.465753	0.000685445	-3.25008e-10	0.524953
123416877	chr3:123416877:A:G	4.17477e-15	-3.25008e-10	-0.637067	2.5385e-07	-3.25008e-10	-0.526429	0.000215502	-3.25008e-10	-0.632146
123417209	chr3:123417209:C:T	4.91947e-15	-3.25008e-10	-0.472927	2.85039e-07	-3.25008e-10	-0.410547	0.0002652	-3.25008e-10	-0.424631
123417382	chr3:123417382:C:T	1.12573e-14	-3.25008e-10	0.35489	7.99461e-07	-3.25008e-10	0.620766	0.000711025	-3.25008e-10	0.561593
123417401	chr3:123417401:T:C	1.08601e-15	-1.41455	-0.569066	4.09331e-08	-2.047	-0.304236	4.99338e-05	-1.45955	-0.634867
123417774	chr3:123417774:G:GA	1.44965e-15	-1.69481	-3.18434e-10	5.36669e-08	-2.08037	-3.18434e-10	6.01345e-05	-1.90853	-3.18434e-10
123417827	chr3:123417827:T:C	4.85191e-15	-3.25008e-10	-0.486755	2.80981e-07	-3.25008e-10	-0.424883	0.000261455	-3.25008e-10	-0.438854
123418086	chr3:123418086:T:C	5.63108e-15	-3.25008e-10	-0.337826	5.27854e-07	-3.25008e-10	0.205648	0.000275963	-3.25008e-10	-0.384849
123418384	chr3:123418384:T:C	9.91022e-16	-2.07515	-3.18434e-10	6.79179e-08	-1.84487	-3.18434e-10	5.4286e-05	-2.01085	-3.18434e-10
123418842	chr3:123418842:G:A	1.01262e-15	-2.05358	-3.18434e-10	6.99852e-08	-1.81489	-3.18434e-10	9.04401e-05	-1.50043	-3.18434e-10
123418944	chr3:123418944:A:C	2.78321e-15	-1.49654	0.45402	1.94804e-07	-2.04377	1.2526	0.000142586	-1.44058	0.39541
123419742	chr3:123419742:G:A	4.81216e-16	-1.92058	-0.876987	3.59432e-08	-1.32208	-1.15915	2.85864e-05	-1.79432	-0.857862
123419744	chr3:123419744:G:A	2.135e-15	-3.25008e-10	-1.30766	1.16031e-07	-3.25008e-10	-1.30931	0.000110225	-3.25008e-10	-1.30259
123420037	chr3:123420037:T:A	2.34284e-14	-3.25008e-10	1.08782	1.72516e-06	-3.25008e-10	1.38991	0.0012857	-3.25008e-10	1.15395
123420078	chr3:123420078:G:A	4.36558e-15	-3.25008e-10	-0.592377	2.49364e-07	-3.25008e-10	-0.54426	0.000231488	-3.25008e-10	-0.560588
123420187	chr3:123420187:G:C	2.34526e-15	-1.19506	-0.0186711	5.49694e-08	-1.9884	-0.0679959	4.56429e-05	-1.94952	-0.234744
123421289	chr3:123421289:G:A	1.20448e-15	-1.02483	-0.855247	9.38541e-08	-0.576989	-0.944442	4.56873e-05	-1.25401	-0.929285
123421670	chr3:123421670:G:C	2.1478e-15	-3.25008e-10	-1.30168	1.17731e-07	-3.25008e-10	-1.29477	0.000110196	-3.25008e-10	-1.30285
123422031	chr3:123422031:C:T	2.13742e-15	-3.25008e-10	-1.30653	1.16967e-07	-3.25008e-10	-1.30128	0.000109729	-3.25008e-10	-1.30711
123422344	chr3:123422344:G:T	4.56055e-15	-3.25008e-10	-0.548684	2.74257e-07	-3.25008e-10	-0.449105	0.000238141	-3.25008e-10	-0.532252
123422946	chr3:123422946:G:A	5.37609e-15	-3.25008e-10	-0.384167	3.65335e-07	-3.25008e-10	-0.162357	0.000298641	-3.25008e-10	-0.305874
123423699	chr3:123423699:C:T	3.36418e-14	-3.25008e-10	1.44964	2.05273e-06	-3.25008e-10	1.56376	0.00183315	-3.25008e-10	1.50868
123423746	chr3:123423746:A:G	1.27614e-14	-3.25008e-10	0.480298	1.6442e-06	-3.25008e-10	1.34184	0.000748977	-3.25008e-10	0.613593
123423904	chr3:123423904:G:A	2.9946e-15	-3.25008e-10	-0.969315	1.75394e-07	-3.25008e-10	-0.896137	0.000156048	-3.25008e-10	-0.954952
123423953	chr3:123423953:C:G	1.0088e-15	-2.05737	-3.18434e-10	5.4121e-08	-2.07195	-3.18434e-10	5.02513e-05	-2.08808	-3.18434e-10
123424234	chr3:123424234:G:A	1.11481e-15	-1.10267	-0.854775	1.1243e-07	-0.440629	-0.900213	5.35134e-05	-1.072	-0.953185
123424294	chr3:123424294:C:A	3.24783e-15	-3.25008e-10	-0.88814	2.00918e-07	-3.25008e-10	-0.760274	0.000176262	-3.25008e-10	-0.833146
123424354	chr3:123424354:T:A	1.15705e-14	-3.25008e-10	0.382328	6.66437e-07	-3.25008e-10	0.438773	0.000457147	-3.25008e-10	0.11989
123424461	chr3:123424461:G:A	2.91216e-16	-2.02091	-1.27891	2.10609e-08	-1.75375	-1.26201	1.6488e-05	-1.92768	-1.2748
123424496	chr3:123424496:T:C	2.30144e-15	-3.25008e-10	-1.23259	1.21416e-07	-3.25008e-10	-1.26395	0.000117314	-3.25008e-10	-1.24026
123424654	chr3:123424654:C:T	2.48828e-15	-3.25008e-10	-1.15454	1.32267e-07	-3.25008e-10	-1.17835	0.000129461	-3.25008e-10	-1.14174
123424781	chr3:123424781:C:T	3.20461e-15	-3.25008e-10	-0.901538	1.61728e-07	-3.25008e-10	-0.977258	0.000161617	-3.25008e-10	-0.919886
123425919	chr3:123425919:C:T	2.65203e-15	-3.25008e-10	-1.0908	1.46081e-07	-3.25008e-10	-1.07901	0.000140555	-3.25008e-10	-1.05951
123426031	chr3:123426031:C:T	1.20925e-15	-1.87613	-3.18434e-10	5.36472e-08	-2.08074	-3.18434e-10	5.53314e-05	-1.99177	-3.18434e-10
123426032	chr3:123426032:A:G	2.84888e-15	-3.25008e-10	-1.0192	1.66316e-07	-3.25008e-10	-0.949284	0.000148459	-3.25008e-10	-1.0048
123426093	chr3:123426093:G:T	2.84262e-15	-3.25008e-10	-1.0214	1.65909e-07	-3.25008e-10	-0.951734	0.000148125	-3.25008e-10	-1.00706
123426102	chr3:123426102:C:T	9.77953e-16	-2.08842	-3.18434e-10	5.74104e-08	-2.01295	-3.18434e-10	5.07792e-05	-2.07763	-3.18434e-10
123426138	chr3:123426138:T:C	2.84888e-15	-3.25008e-10	-1.0192	1.66316e-07	-3.25008e-10	-0.949284	0.000148459	-3.25008e-10	-1.0048
123426578	chr3:123426578:A:G	2.19341e-15	-3.25008e-10	-1.28067	1.21652e-07	-3.25008e-10	-1.26201	0.000112133	-3.25008e-10	-1.28543
123426698	chr3:123426698:T:C	9.32566e-15	-3.25008e-10	0.166643	5.75551e-07	-3.25008e-10	0.292157	0.000490068	-3.25008e-10	0.189429
123426733	chr3:123426733:G:A	3.9063e-15	-3.25008e-10	-0.703538	2.03768e-07	-3.25008e-10	-0.74619	0.000215834	-3.25008e-10	-0.630603
123427254	chr3:123427254:C:T	1.48505e-14	-3.25008e-10	0.631907	8.71698e-07	-3.25008e-10	0.707271	0.000800363	-3.25008e-10	0.679951
123428436	chr3:123428436:C:T	2.34021e-15	-3.25008e-10	-1.21589	1.24439e-07	-3.25008e-10	-1.23936	0.000120234	-3.25008e-10	-1.21568
123428478	chr3:123428478:C:T	4.23744e-15	-3.25008e-10	-0.622167	2.66288e-07	-3.25008e-10	-0.478595	0.000222572	-3.25008e-10	-0.599865
123428773	chr3:123428773:A:C	2.07517e-14	-3.25008e-10	0.9665	1.25444e-06	-3.25008e-10	1.07127	0.0011388	-3.25008e-10	1.03261
123429318	chr3:123429318:C:T	2.42189e-15	-3.25008e-10	-1.18158	1.35142e-07	-3.25008e-10	-1.15685	0.00011934	-3.25008e-10	-1.22314
123429490	chr3:123429490:T:A	2.64084e-15	-3.25008e-10	-1.09503	1.40102e-07	-3.25008e-10	-1.1208	0.000139493	-3.25008e-10	-1.0671
123429515	chr3:123429515:A:C	1.54182e-15	-0.664671	-0.96849	8.3207e-08	-0.585639	-1.0562	6.46114e-05	-0.798807	-1.03792
123429829	chr3:123429829:T:C	2.33785e-15	-3.25008e-10	-1.2169	1.23113e-07	-3.25008e-10	-1.25007	0.000123056	-3.25008e-10	-1.19247
123430321	chr3:123430321:C:T	2.6263e-15	-3.25008e-10	-1.10055	1.5207e-07	-3.25008e-10	-1.03883	0.000139645	-3.25008e-10	-1.06601
123430374	chr3:123430374:C:T	7.87725e-16	-1.29689	-1.00784	7.36447e-08	-0.689319	-1.0746	3.95157e-05	-1.25602	-1.07239
123430971	chr3:123430971:T:C	3.77726e-15	-3.25008e-10	-0.737127	2.3645e-07	-3.25008e-10	-0.597437	0.000206441	-3.25008e-10	-0.675102
123431191	chr3:123431191:C:T	2.37834e-15	-3.25008e-10	-1.19973	1.29388e-07	-3.25008e-10	-1.20036	0.000124743	-3.25008e-10	-1.17886
123431481	chr3:123431481:A:C	1.40043e-14	-3.25008e-10	0.573235	1.83869e-06	-3.25008e-10	1.45364	0.000825033	-3.25008e-10	0.710308
123431482	chr3:123431482:A:G	5.45735e-15	-3.25008e-10	-0.369164	2.62372e-07	-3.25008e-10	-0.493407	0.000281439	-3.25008e-10	-0.3652
123432482	chr3:123432482:T:C	2.95721e-15	-3.25008e-10	-0.98188	1.73527e-07	-3.25008e-10	-0.906839	0.000154093	-3.25008e-10	-0.967556
123432665	chr3:123432665:C:G	5.45404e-15	-3.25008e-10	-0.369772	2.62235e-07	-3.25008e-10	-0.493931	0.000281271	-3.25008e-10	-0.365797
123432870	chr3:123432870:G:A	3.56202e-15	-3.25008e-10	-0.795799	2.2134e-07	-3.25008e-10	-0.66347	0.000194005	-3.25008e-10	-0.737231
123432915	chr3:123432915:C:A	2.61691e-15	-3.25008e-10	-1.10413	1.52047e-07	-3.25008e-10	-1.03898	0.000136959	-3.25008e-10	-1.08543
123432920	chr3:123432920:A:G	4.097e-15	-3.25008e-10	-0.655873	2.60525e-07	-3.25008e-10	-0.500471	0.000225113	-3.25008e-10	-0.588514
123433591	chr3:123433591:T:A	4.31611e-15	-3.25008e-10	-0.603772	2.82373e-07	-3.25008e-10	-0.419944	0.000228221	-3.25008e-10	-0.574801
123433679	chr3:123433679:A:G	4.88786e-15	-3.25008e-10	-0.479372	3.24038e-07	-3.25008e-10	-0.28231	0.000258981	-3.25008e-10	-0.44836
123433799	chr3:123433799:C:T	2.48642e-15	-3.25008e-10	-1.15528	1.32292e-07	-3.25008e-10	-1.17816	0.000129387	-3.25008e-10	-1.14231
123433957	chr3:123433957:A:G	3.77703e-15	-3.25008e-10	-0.737188	2.37704e-07	-3.25008e-10	-0.592147	0.000206634	-3.25008e-10	-0.674167
123434050	chr3:123434050:A:G	4.21697e-15	-3.25008e-10	-0.627009	2.74936e-07	-3.25008e-10	-0.446633	0.000223023	-3.25008e-10	-0.597841
123434058	chr3:123434058:C:T	2.34632e-15	-3.25008e-10	-1.21328	1.25434e-07	-3.25008e-10	-1.2314	0.000122663	-3.25008e-10	-1.19567
123434095	chr3:123434095:G:T	1.08468e-15	-0.789628	-1.19522	2.0856e-08	-1.77674	-1.24879	4.05435e-05	-1.07923	-1.2235
123434255	chr3:123434255:G:A	4.0488e-15	-3.25008e-10	-0.667706	2.17297e-07	-3.25008e-10	-0.681907	0.00023893	-3.25008e-10	-0.528944
123434662	chr3:123434662:T:C	3.25471e-15	-3.25008e-10	-0.886024	1.84318e-07	-3.25008e-10	-0.846508	0.000167837	-3.25008e-10	-0.882122
123434738	chr3:123434738:A:G	1.27867e-15	-0.680826	-1.13948	2.31816e-08	-1.71423	-1.20558	4.74228e-05	-0.971348	-1.17466
123435148	chr3:123435148:G:C	4.79043e-15	-3.25008e-10	-0.499506	3.08209e-07	-3.25008e-10	-0.332395	0.00024906	-3.25008e-10	-0.487421
123435352	chr3:123435352:A:G	3.02824e-15	-3.25008e-10	-0.958147	1.78403e-07	-3.25008e-10	-0.879126	0.000158078	-3.25008e-10	-0.942027
123435358	chr3:123435358:G:A	2.65545e-15	-3.25008e-10	-1.08951	1.54547e-07	-3.25008e-10	-1.02267	0.00013911	-3.25008e-10	-1.06985
123435689	chr3:123435689:G:A	1.96874e-15	-1.38873	-3.18434e-10	9.46307e-08	-1.51319	-3.18434e-10	0.000116438	-1.24775	-3.18434e-10
123435993	chr3:123435993:C:T	9.59796e-15	-3.25008e-10	0.195423	5.93651e-07	-3.25008e-10	0.32312	0.000504285	-3.25008e-10	0.218026
123436126	chr3:123436126:G:A	4.50301e-15	-3.25008e-10	-0.56138	2.87911e-07	-3.25008e-10	-0.400521	0.000233957	-3.25008e-10	-0.549976
123436137	chr3:123436137:G:A	2.18216e-15	-3.25008e-10	-1.28581	1.20742e-07	-3.25008e-10	-1.26952	0.000112991	-3.25008e-10	-1.27781
123436208	chr3:123436208:T:A	2.57796e-15	-3.25008e-10	-1.11913	1.48832e-07	-3.25008e-10	-1.06035	0.000133646	-3.25008e-10	-1.10992
123436287	chr3:123436287:T:C	1.19054e-14	-3.25008e-10	0.410862	9.65281e-07	-3.25008e-10	0.809248	0.000642911	-3.25008e-10	0.460892
123436320	chr3:123436320:C:A	4.0475e-15	-3.25008e-10	-0.668029	2.17234e-07	-3.25008e-10	-0.682198	0.000238844	-3.25008e-10	-0.529305
123437045	chr3:123437045:A:C	3.22956e-14	-0.136227	1.54503	5.97801e-06	1.09826	1.53441	0.00169333	-0.0213225	1.45066
123438203	chr3:123438203:C:T	2.61954e-15	-3.25008e-10	-1.10313	1.55116e-07	-3.25008e-10	-1.019	0.000128043	-3.25008e-10	-1.15275
123438217	chr3:123438217:G:A	3.47558e-15	-3.25008e-10	-0.820366	1.97277e-07	-3.25008e-10	-0.778562	0.00017715	-3.25008e-10	-0.828117
123438398	chr3:123438398:C:T	1.19577e-15	-1.88733	-3.18434e-10	5.35489e-08	-2.08258	-3.18434e-10	5.48341e-05	-2.0008	-3.18434e-10
123438630	chr3:123438630:C:A	4.66823e-14	-0.448655	2.22589	8.64263e-06	0.691535	2.30976	0.00221265	-0.358867	2.0557
123439031	chr3:123439031:C:T	5.69199e-15	-3.25008e-10	-0.327068	4.08141e-07	-3.25008e-10	-0.051559	0.000304772	-3.25008e-10	-0.285551
123439305	chr3:123439305:G:A	2.42419e-15	-0.158629	-1.022	5.30994e-07	1.35354	-1.14196	0.00023486	0.539243	-1.08537
123439311	chr3:123439311:T:C	2.65591e-15	-3.25008e-10	-1.08934	1.54654e-07	-3.25008e-10	-1.02198	0.000138953	-3.25008e-10	-1.07098
123439355	chr3:123439355:C:A	2.63124e-15	-3.25008e-10	-1.09867	1.39588e-07	-3.25008e-10	-1.12448	0.00013894	-3.25008e-10	-1.07107
123439713	chr3:123439713:A:G	3.01492e-15	-3.25008e-10	-0.962555	1.77347e-07	-3.25008e-10	-0.885061	0.000157378	-3.25008e-10	-0.946464
123439890	chr3:123439890:T:TA	2.49148e-15	-3.25008e-10	-1.15325	1.45627e-07	-3.25008e-10	-1.08212	0.000133111	-3.25008e-10	-1.11393
123439947	chr3:123439947:C:T	2.45958e-15	-3.25008e-10	-1.16614	1.41532e-07	-3.25008e-10	-1.11065	0.00012831	-3.25008e-10	-1.15067
123440099	chr3:123440099:C:T	1.73129e-15	-0.326651	-1.19061	3.73863e-07	1.13303	-1.27232	0.000171117	0.358538	-1.2213
123440567	chr3:123440567:C:A	1.79859e-14	-3.25008e-10	0.823458	1.75466e-06	-3.25008e-10	1.40686	0.00119805	-3.25008e-10	1.08333
123440606	chr3:123440606:G:A	2.20435e-15	-3.25008e-10	-1.27569	1.17862e-07	-3.25008e-10	-1.29366	0.000112986	-3.25008e-10	-1.27785
123441433	chr3:123441433:C:T	5.68328e-16	-1.32237	-1.30882	6.16565e-08	-0.643408	-1.29819	3.24045e-05	-1.22163	-1.30519
123441503	chr3:123441503:T:C	8.10419e-15	-0.415706	0.441959	1.43621e-06	0.820359	0.386233	0.000538365	-0.0512379	0.33466
123441634	chr3:123441634:C:T	3.22089e-15	-3.25008e-10	-0.89647	1.74192e-07	-3.25008e-10	-0.903016	0.000170976	-3.25008e-10	-0.863594
123441853	chr3:123441853:A:G	6.42667e-15	-3.25008e-10	-0.205671	4.21489e-07	-3.25008e-10	-0.0193782	0.000352997	-3.25008e-10	-0.138655
123442475	chr3:123442475:A:C	2.61151e-15	-3.25008e-10	-1.1062	1.50944e-07	-3.25008e-10	-1.04627	0.000134306	-3.25008e-10	-1.10499
123442496	chr3:123442496:G:A	4.37323e-15	-0.761322	0.170695	5.52222e-07	0.260076	-0.00929734	0.000188154	-0.723345	-0.0445114
123442497	chr3:123442497:C:T	2.59856e-15	-3.25008e-10	-1.11117	1.50022e-07	-3.25008e-10	-1.05239	0.000133605	-3.25008e-10	-1.11023
123443174	chr3:123443174:T:C	3.36846e-15	-3.25008e-10	-0.851672	1.7715e-07	-3.25008e-10	-0.886175	0.000179742	-3.25008e-10	-0.813593
123443261	chr3:123443261:A:G	6.10092e-15	-3.25008e-10	-0.257688	3.3928e-07	-3.25008e-10	-0.236347	0.000307554	-3.25008e-10	-0.276463
123443751	chr3:123443751:T:C	2.34782e-15	-3.25008e-10	-1.21264	1.33183e-07	-3.25008e-10	-1.17145	0.000119488	-3.25008e-10	-1.2219
123444244	chr3:123444244:C:T	5.83863e-15	-3.25008e-10	-0.301631	3.69971e-07	-3.25008e-10	-0.149746	0.000322575	-3.25008e-10	-0.228781
123445513	chr3:123445513:A:T	2.40814e-15	-3.25008e-10	-1.18727	1.35616e-07	-3.25008e-10	-1.15334	0.000124517	-3.25008e-10	-1.18067
123445586	chr3:123445586:A:C	4.27812e-15	-3.25008e-10	-0.612614	2.29537e-07	-3.25008e-10	-0.627106	0.000253613	-3.25008e-10	-0.469306
123445742	chr3:123445742:T:C	2.8941e-15	-3.25008e-10	-1.00345	1.69686e-07	-3.25008e-10	-0.929225	0.000149376	-3.25008e-10	-0.998647
123446059	chr3:123446059:C:T	4.45585e-15	-3.25008e-10	-0.571909	2.77235e-07	-3.25008e-10	-0.438305	0.00024403	-3.25008e-10	-0.507824
123446269	chr3:123446269:A:G	6.23283e-15	-3.25008e-10	-0.236297	4.03921e-07	-3.25008e-10	-0.0619518	0.00032373	-3.25008e-10	-0.225205
123446357	chr3:123446357:A:G	3.20067e-15	-3.25008e-10	-0.902767	1.74584e-07	-3.25008e-10	-0.900765	0.000169752	-3.25008e-10	-0.870774
123446820	chr3:123446820:G:C	3.14566e-15	-3.25008e-10	-0.920103	1.85993e-07	-3.25008e-10	-0.837463	0.000162415	-3.25008e-10	-0.91496
123447268	chr3:123447268:C:A	4.79274e-14	-3.25008e-10	1.80356	2.86722e-06	-3.25008e-10	1.89792	0.00264591	-3.25008e-10	1.87565
123448195	chr3:123448195:C:T	1.07512e-15	-1.9937	-3.18434e-10	1.03759e-07	-1.4211	-3.18434e-10	8.7809e-05	-1.52995	-3.18434e-10
123448402	chr3:123448402:G:A	3.03388e-15	-3.25008e-10	-0.956286	1.78611e-07	-3.25008e-10	-0.87796	0.000156554	-3.25008e-10	-0.951715
123448732	chr3:123448732:C:G	4.34541e-15	-1.25569	0.658678	5.05898e-07	-0.34574	0.508903	0.000173964	-1.24044	0.394173
123448949	chr3:123448949:T:C	2.28042e-15	-1.24177	-3.18434e-10	7.69353e-08	-1.72021	-3.18434e-10	0.000109614	-1.30815	-3.18434e-10
123448985	chr3:123448985:G:A	4.92002e-15	-3.25008e-10	-0.472815	3.08404e-07	-3.25008e-10	-0.331762	0.000270577	-3.25008e-10	-0.404559
123449661	chr3:123449661:C:T	3.16101e-15	-3.25008e-10	-0.915237	1.72389e-07	-3.25008e-10	-0.913419	0.000167617	-3.25008e-10	-0.883434
123449931	chr3:123449931:G:C	5.69557e-15	-3.25008e-10	-0.326439	3.8298e-07	-3.25008e-10	-0.115188	0.000307679	-3.25008e-10	-0.276056
123450073	chr3:123450073:C:T	5.62496e-15	-3.25008e-10	-0.338913	3.7776e-07	-3.25008e-10	-0.128914	0.000303725	-3.25008e-10	-0.288993
123450158	chr3:123450158:G:T	4.50074e-15	-3.25008e-10	-0.561885	6.08098e-07	-3.25008e-10	0.347165	0.00024103	-3.25008e-10	-0.520193
123450697	chr3:123450697:T:C	3.06559e-14	-3.25008e-10	1.3567	1.82446e-06	-3.25008e-10	1.44587	0.00169414	-3.25008e-10	1.42982
123450780	chr3:123450780:G:C	3.46576e-15	-3.25008e-10	-0.823196	1.85783e-07	-3.25008e-10	-0.838595	0.000200227	-3.25008e-10	-0.705662
123451203	chr3:123451203:C:A	9.78356e-16	-2.08801	-3.18434e-10	5.32452e-08	-2.08826	-3.18434e-10	5.04366e-05	-2.0844	-3.18434e-10
123451487	chr3:123451487:G:A	1.14717e-15	-1.92883	-3.18434e-10	6.45258e-08	-1.89611	-3.18434e-10	7.2205e-05	-1.72561	-3.18434e-10
123451580	chr3:123451580:T:G	3.58414e-15	-3.25008e-10	-0.789609	1.90157e-07	-3.25008e-10	-0.815322	0.000191615	-3.25008e-10	-0.749626
123451611	chr3:123451611:A:G	6.23749e-15	-3.25008e-10	-0.23555	2.97565e-07	-3.25008e-10	-0.367538	0.000321779	-3.25008e-10	-0.231251
123451771	chr3:123451771:G:T	6.11934e-15	-3.25008e-10	-0.254673	2.92176e-07	-3.25008e-10	-0.385815	0.000315637	-3.25008e-10	-0.25052
123451910	chr3:123451910:G:A	2.43431e-15	-3.25008e-10	-1.17647	1.37408e-07	-3.25008e-10	-1.14022	0.00012591	-3.25008e-10	-1.16955
123452650	chr3:123452650:C:T	2.86396e-14	-3.25008e-10	1.28866	1.69798e-06	-3.25008e-10	1.37402	0.00151426	-3.25008e-10	1.31757
123452918	chr3:123452918:A:G	1.27655e-14	-3.25008e-10	0.480618	9.28765e-07	-3.25008e-10	0.770684	0.000707768	-3.25008e-10	0.557001
123453428	chr3:123453428:A:G	9.8409e-16	-2.08216	-3.18434e-10	7.25812e-08	-1.77847	-3.18434e-10	6.41721e-05	-1.84355	-3.18434e-10
123453488	chr3:123453488:G:T	2.40429e-15	-3.25008e-10	-1.18887	1.35368e-07	-3.25008e-10	-1.15517	0.000124312	-3.25008e-10	-1.18232
123454272	chr3:123454272:C:A	6.00245e-16	-1.32086	-1.25568	9.88126e-08	-0.174852	-1.29509	4.74274e-05	-0.866474	-1.27944
123454557	chr3:123454557:CTGATAATAG:C	6.24845e-15	-3.25008e-10	-0.233794	2.98061e-07	-3.25008e-10	-0.365875	0.000322342	-3.25008e-10	-0.229503
123454567	chr3:123454567:T:C	6.24855e-15	-3.25008e-10	-0.233778	2.98039e-07	-3.25008e-10	-0.365946	0.000322333	-3.25008e-10	-0.229528
123454577	chr3:123454577:T:C	3.38624e-15	-3.25008e-10	-0.846408	1.78973e-07	-3.25008e-10	-0.875938	0.000180307	-3.25008e-10	-0.810451
123454692	chr3:123454692:G:A	1.9055e-15	-1.42138	-3.18434e-10	9.48608e-08	-1.51076	-3.18434e-10	0.000112269	-1.28422	-3.18434e-10
123455077	chr3:123455077:G:T	6.54664e-16	-1.27757	-1.21219	1.13852e-07	-0.0618149	-1.26645	5.51462e-05	-0.750505	-1.24462
123455289	chr3:123455289:A:C	5.94059e-15	-3.25008e-10	-0.284319	3.78997e-07	-3.25008e-10	-0.125644	0.000319137	-3.25008e-10	-0.239494
123455985	chr3:123455985:C:T	2.62465e-15	-3.25008e-10	-1.10118	1.52171e-07	-3.25008e-10	-1.03817	0.000137379	-3.25008e-10	-1.08237
123456251	chr3:123456251:G:A	3.05542e-16	-2.0763	-1.1755	4.6608e-08	-1.57835	-0.643052	1.66053e-05	-2.00446	-1.19093
123456952	chr3:123456952:C:T	4.08243e-15	-3.25008e-10	-0.659435	2.5491e-07	-3.25008e-10	-0.522262	0.00022057	-3.25008e-10	-0.608899
123457070	chr3:123457070:G:A	7.32065e-15	-3.25008e-10	-0.0754281	3.89138e-07	-3.25008e-10	-0.0992378	0.000423903	-3.25008e-10	0.0443902
123457115	chr3:123457115:C:T	3.87434e-15	-3.25008e-10	-0.711752	1.91212e-07	-3.25008e-10	-0.809791	0.00019916	-3.25008e-10	-0.711005
123457900	chr3:123457900:G:A	4.91223e-15	-1.37485	0.900455	5.13662e-07	-0.42267	0.601064	0.000282201	-1.12686	0.764368
123458792	chr3:123458792:C:T	3.03717e-15	-3.25008e-10	-0.955203	2.7922e-07	-3.25008e-10	-0.431171	0.00016086	-3.25008e-10	-0.924581
123458795	chr3:123458795:A:T	1.55208e-15	-0.346705	-1.27983	3.94896e-08	-1.0888	-1.29833	7.30861e-05	-0.426526	-1.28695
123458874	chr3:123458874:C:T	1.75984e-15	-1.43408	-0.0668281	1.89327e-07	-0.494441	-0.325257	0.000106588	-1.17425	-0.161887
123459105	chr3:123459105:G:T	7.22302e-14	-3.25008e-10	2.21373	4.30352e-06	-3.25008e-10	2.30402	0.00398836	-3.25008e-10	2.28602
123459285	chr3:123459285:A:G	7.86284e-16	-1.1767	-1.12986	1.31066e-07	0.0046012	-1.19208	6.00018e-05	-0.724413	-1.18633
123459471	chr3:123459471:G:A	3.21223e-15	-3.25008e-10	-0.899162	1.79242e-07	-3.25008e-10	-0.874436	0.000170092	-3.25008e-10	-0.868774
123459675	chr3:123459675:C:T	3.77982e-15	-3.25008e-10	-0.73645	1.9909e-07	-3.25008e-10	-0.769415	0.000195976	-3.25008e-10	-0.727125
123459890	chr3:123459890:G:A	9.79943e-16	-2.08639	-3.18434e-10	6.61697e-08	-1.87095	-3.18434e-10	5.20766e-05	-2.0524	-3.18434e-10
123460285	chr3:123460285:C:T	3.1957e-16	-1.92741	-1.2795	4.53546e-08	-1.32769	-0.920971	2.35587e-05	-1.55814	-1.28748
123460535	chr3:123460535:G:A	1.0331e-15	-2.03357	-3.18434e-10	8.94235e-08	-1.56979	-3.18434e-10	7.78627e-05	-1.65017	-3.18434e-10
123460544	chr3:123460544:T:C	4.13878e-15	-3.25008e-10	-0.645725	2.49496e-07	-3.25008e-10	-0.543727	0.000211905	-3.25008e-10	-0.648976
123461060	chr3:123461060:T:C	2.9293e-16	-1.99441	-1.29954	3.55451e-08	-1.48245	-1.00992	2.03512e-05	-1.68814	-1.30383
123461192	chr3:123461192:A:G	3.85552e-14	-3.25008e-10	1.58596	2.29627e-06	-3.25008e-10	1.67587	0.0020993	-3.25008e-10	1.64425
123461394	chr3:123461394:T:C	3.92319e-15	-3.25008e-10	-0.699221	2.35505e-07	-3.25008e-10	-0.601438	0.000201017	-3.25008e-10	-0.701726
123461572	chr3:123461572:C:T	4.73799e-15	-3.25008e-10	-0.510513	4.11341e-07	-3.25008e-10	-0.0437504	0.000253788	-3.25008e-10	-0.468616
123461724	chr3:123461724:A:C	4.17166e-15	-3.25008e-10	-0.637814	2.4581e-07	-3.25008e-10	-0.558612	0.000218738	-3.25008e-10	-0.617238
123461803	chr3:123461803:T:C	2.95802e-15	-3.25008e-10	-0.981607	1.77126e-07	-3.25008e-10	-0.886309	0.000158944	-3.25008e-10	-0.93656
123461826	chr3:123461826:G:A	4.02433e-15	-3.25008e-10	-0.673769	2.42088e-07	-3.25008e-10	-0.573871	0.00020606	-3.25008e-10	-0.67695
123461868	chr3:123461868:T:C	3.26402e-15	-3.25008e-10	-0.883167	1.77997e-07	-3.25008e-10	-0.881407	0.000173229	-3.25008e-10	-0.850499
123462613	chr3:123462613:A:C	3.06697e-15	-3.25008e-10	-0.945436	1.8455e-07	-3.25008e-10	-0.84525	0.000165165	-3.25008e-10	-0.898172
123463137	chr3:123463137:G:A	2.48777e-14	-3.25008e-10	1.14784	1.69132e-06	-3.25008e-10	1.37009	0.00145971	-3.25008e-10	1.28088
123463529	chr3:123463529:C:G	2.97699e-15	-3.25008e-10	-0.975216	1.62281e-07	-3.25008e-10	-0.973841	0.000157445	-3.25008e-10	-0.946036
123463717	chr3:123463717:A:G	2.38872e-14	-3.25008e-10	1.10722	1.84122e-06	-3.25008e-10	1.45501	0.00147631	-3.25008e-10	1.29219
123463774	chr3:123463774:G:A	1.88228e-14	-3.25008e-10	0.868943	1.55787e-06	-3.25008e-10	1.2879	0.00113125	-3.25008e-10	1.02596
123463982	chr3:123463982:G:GCTA	3.08503e-15	-3.25008e-10	-0.939566	1.85789e-07	-3.25008e-10	-0.838561	0.000166204	-3.25008e-10	-0.891901
123464044	chr3:123464044:A:G	3.26136e-15	-3.25008e-10	-0.883984	2.2336e-07	-3.25008e-10	-0.654385	0.000180474	-3.25008e-10	-0.809531
123464099	chr3:123464099:G:A	4.36166e-15	-3.25008e-10	-0.593275	5.8228e-07	-3.25008e-10	0.30378	0.000233418	-3.25008e-10	-0.552283
123464115	chr3:123464115:G:A	2.50122e-14	-3.25008e-10	1.15324	1.70088e-06	-3.25008e-10	1.37573	0.00146774	-3.25008e-10	1.28637
123464606	chr3:123464606:T:A	7.87644e-15	-3.25008e-10	-0.00225163	5.61484e-07	-3.25008e-10	0.267411	0.000460002	-3.25008e-10	0.126116
123464776	chr3:123464776:C:T	1.95508e-14	-1.4864	2.39329	2.38492e-06	-0.704711	2.41846	0.000912075	-1.48024	2.29085
123464804	chr3:123464804:A:G	7.98656e-15	-3.25008e-10	0.0116333	5.70178e-07	-3.25008e-10	0.282776	0.000466764	-3.25008e-10	0.140709
123465096	chr3:123465096:G:A	3.54672e-16	-1.97056	-1.13213	2.75945e-08	-1.45891	-1.28664	2.35033e-05	-1.68581	-1.16216
123465204	chr3:123465204:C:T	4.98897e-16	-1.52908	-1.23241	7.02216e-08	-0.525504	-1.28601	3.68243e-05	-1.13207	-1.26689
123465322	chr3:123465322:GC:G	3.18114e-15	-3.25008e-10	-0.908887	2.16542e-07	-3.25008e-10	-0.685388	0.00017566	-3.25008e-10	-0.836563
123465524	chr3:123465524:A:G	7.8137e-15	-3.25008e-10	-0.0102489	5.53515e-07	-3.25008e-10	0.253118	0.000456167	-3.25008e-10	0.117743
123465718	chr3:123465718:T:C	7.27022e-15	-3.25008e-10	-0.082341	5.12965e-07	-3.25008e-10	0.177036	0.000423616	-3.25008e-10	0.0437118
123465733	chr3:123465733:G:A	2.4959e-14	-3.25008e-10	1.15111	1.69711e-06	-3.25008e-10	1.37351	0.00146464	-3.25008e-10	1.28425
123466040	chr3:123466040:G:A	6.98777e-15	-3.25008e-10	-0.121966	3.2991e-07	-3.25008e-10	-0.264351	0.000360029	-3.25008e-10	-0.118929
123466461	chr3:123466461:G:A	3.92047e-15	-3.25008e-10	-0.699916	2.34703e-07	-3.25008e-10	-0.604849	0.000200584	-3.25008e-10	-0.703884
123466475	chr3:123466475:G:A	5.69425e-15	-3.25008e-10	-0.32667	5.16468e-07	-3.25008e-10	0.183841	0.00030633	-3.25008e-10	-0.280451
123466883	chr3:123466883:C:T	2.36761e-15	-3.25008e-10	-1.20425	1.36174e-07	-3.25008e-10	-1.14924	0.000125148	-3.25008e-10	-1.17562
123466955	chr3:123466955:C:G	6.33795e-15	-3.25008e-10	-0.219571	3.02473e-07	-3.25008e-10	-0.351179	0.00032737	-3.25008e-10	-0.214024
123467205	chr3:123467205:T:C	1.66527e-15	-1.55614	-3.18434e-10	1.59592e-07	-0.990551	-3.18434e-10	0.000112344	-1.28355	-3.18434e-10
123467253	chr3:123467253:C:T	4.28625e-15	-3.25008e-10	-0.610715	5.66646e-07	-3.25008e-10	0.276562	0.000229339	-3.25008e-10	-0.569913
123467524	chr3:123467524:C:T	4.71261e-15	-0.515884	-3.18434e-10	2.42339e-07	-0.572836	-3.18434e-10	0.000341596	-0.171486	-3.18434e-10
123467597	chr3:123467597:C:G	1.28105e-15	-1.81845	-3.18434e-10	5.8428e-08	-1.99538	-3.18434e-10	5.90749e-05	-1.92631	-3.18434e-10
123467977	chr3:123467977:T:C	3.64667e-15	-3.25008e-10	-0.772312	2.23005e-07	-3.25008e-10	-0.655977	0.000197856	-3.25008e-10	-0.717576
123467991	chr3:123467991:C:T	3.02744e-15	-3.25008e-10	-0.958411	2.17731e-07	-3.25008e-10	-0.67991	0.000164126	-3.25008e-10	-0.904483
123468216	chr3:123468216:A:G	6.51305e-16	-1.2348	-1.26011	7.19634e-08	-0.483033	-1.30398	3.87775e-05	-1.10765	-1.23963
123468414	chr3:123468414:A:T	6.24908e-15	-3.25008e-10	-0.233693	4.17706e-07	-3.25008e-10	-0.0283948	0.000342986	-3.25008e-10	-0.167426
123469046	chr3:123469046:C:T	2.48119e-15	-3.25008e-10	-1.15739	1.29614e-07	-3.25008e-10	-1.19861	0.000128328	-3.25008e-10	-1.15053
123469189	chr3:123469189:C:T	4.28625e-15	-3.25008e-10	-0.610715	5.66646e-07	-3.25008e-10	0.276562	0.000229339	-3.25008e-10	-0.569913
123469338	chr3:123469338:G:A	2.11241e-14	-3.25008e-10	0.984287	1.42688e-06	-3.25008e-10	1.20007	0.00123566	-3.25008e-10	1.11424
123469508	chr3:123469508:C:T	2.74441e-15	-3.25008e-10	-1.05656	1.79234e-07	-3.25008e-10	-0.874479	0.000149357	-3.25008e-10	-0.998772
123470089	chr3:123470089:C:A	1.8184e-14	-3.25008e-10	0.834416	1.49616e-06	-3.25008e-10	1.24748	0.00109948	-3.25008e-10	0.997476
123470136	chr3:123470136:G:A	1.69183e-14	-3.25008e-10	0.76227	1.36922e-06	-3.25008e-10	1.15883	0.00102077	-3.25008e-10	0.923194
123470345	chr3:123470345:G:T	1.74378e-14	-3.25008e-10	0.792511	1.41488e-06	-3.25008e-10	1.19163	0.0010525	-3.25008e-10	0.953813
123470903	chr3:123470903:G:T	1.93158e-15	-1.40779	-3.18434e-10	1.05093e-07	-1.40832	-3.18434e-10	0.000127899	-1.15387	-3.18434e-10
123471884	chr3:123471884:C:T	5.53086e-16	-1.39268	-1.26569	8.99401e-08	-0.262248	-1.30178	4.27407e-05	-0.959365	-1.2906
123471954	chr3:123471954:T:C	2.46091e-15	-3.25008e-10	-1.1656	1.39209e-07	-3.25008e-10	-1.1272	0.000127594	-3.25008e-10	-1.15626
123472018	chr3:123472018:A:G	9.83428e-16	-2.08284	-3.18434e-10	5.7856e-08	-2.00522	-3.18434e-10	5.11956e-05	-2.06946	-3.18434e-10
123472159	chr3:123472159:T:C	2.28926e-14	-3.25008e-10	1.06469	2.76009e-06	-3.25008e-10	1.85985	0.00142484	-3.25008e-10	1.2567
123472587	chr3:123472587:A:T	2.47615e-15	-3.25008e-10	-1.15942	1.31823e-07	-3.25008e-10	-1.18171	0.000131659	-3.25008e-10	-1.1249
123472827	chr3:123472827:C:T	1.99335e-14	-3.25008e-10	0.926276	2.42471e-06	-3.25008e-10	1.73029	0.0012344	-3.25008e-10	1.11323
123473281	chr3:123473281:C:T	7.66146e-15	-3.25008e-10	-0.0299251	6.51703e-07	-3.25008e-10	0.416417	0.000449157	-3.25008e-10	0.102257
123473370	chr3:123473370:T:G	3.18295e-15	-3.25008e-10	-0.90832	1.80679e-07	-3.25008e-10	-0.86645	0.000152489	-3.25008e-10	-0.978024
123473451	chr3:123473451:C:A	1.09725e-14	-3.25008e-10	0.329269	8.76715e-07	-3.25008e-10	0.71301	0.000650618	-3.25008e-10	0.472807
123473482	chr3:123473482:AAAAT:A	1.17351e-14	-3.25008e-10	0.396455	9.45425e-07	-3.25008e-10	0.788463	0.000697429	-3.25008e-10	0.542286
123473546	chr3:123473546:A:G	8.45035e-15	-3.25008e-10	0.0680808	7.30789e-07	-3.25008e-10	0.530953	0.000498339	-3.25008e-10	0.206166
123473669	chr3:123473669:T:A	4.83553e-14	-3.25008e-10	1.81245	2.0047e-06	-3.25008e-10	1.54008	0.00240881	-3.25008e-10	1.78178
123473953	chr3:123473953:T:C	1.80361e-14	-3.25008e-10	0.826251	2.17287e-06	-3.25008e-10	1.62063	0.00111138	-3.25008e-10	1.00824
123474009	chr3:123474009:G:A	4.28625e-15	-3.25008e-10	-0.610715	5.66646e-07	-3.25008e-10	0.276562	0.000229339	-3.25008e-10	-0.569913
123474238	chr3:123474238:A:G	2.41444e-15	-3.25008e-10	-1.18466	1.25077e-07	-3.25008e-10	-1.23424	0.000124247	-3.25008e-10	-1.18284
123474420	chr3:123474420:T:G	2.16132e-14	-3.25008e-10	1.00718	2.68957e-06	-3.25008e-10	1.83397	0.00134378	-3.25008e-10	1.19813
123474423	chr3:123474423:T:C	2.63965e-15	-3.25008e-10	-1.09548	1.7581e-07	-3.25008e-10	-0.893767	0.000141828	-3.25008e-10	-1.0505
123474429	chr3:123474429:A:C	2.13208e-15	-3.25008e-10	-1.30903	1.1746e-07	-3.25008e-10	-1.29708	0.000109503	-3.25008e-10	-1.30916
123474461	chr3:123474461:T:C	2.31451e-15	-3.25008e-10	-1.22693	1.32366e-07	-3.25008e-10	-1.1776	0.000121991	-3.25008e-10	-1.20116
123474683	chr3:123474683:C:T	1.12236e-14	-3.25008e-10	0.351896	8.99144e-07	-3.25008e-10	0.738272	0.000665671	-3.25008e-10	0.495681
123474837	chr3:123474837:T:C	4.2732e-15	-3.25008e-10	-0.613764	5.64036e-07	-3.25008e-10	0.271947	0.00022862	-3.25008e-10	-0.573053
123474856	chr3:123474856:T:G	4.47284e-14	-3.25008e-10	1.73448	2.67263e-06	-3.25008e-10	1.82765	0.00246001	-3.25008e-10	1.80281
123474909	chr3:123474909:G:A	4.27824e-14	-3.25008e-10	1.69	2.55464e-06	-3.25008e-10	1.78249	0.00235173	-3.25008e-10	1.75779
123475276	chr3:123475276:T:C	1.22651e-14	-1.36833	1.80896	7.86056e-07	-0.960305	1.56416	0.000516577	-1.43259	1.6747
123475573	chr3:123475573:T:G	1.76669e-15	-1.49702	-3.18434e-10	6.81029e-08	-1.84215	-3.18434e-10	6.55994e-05	-1.82155	-3.18434e-10
123475741	chr3:123475741:G:A	1.06505e-15	-2.00311	-3.18434e-10	5.92753e-08	-1.98098	-3.18434e-10	6.21857e-05	-1.87499	-3.18434e-10
123476024	chr3:123476024:G:A	2.97404e-14	-3.25008e-10	1.32638	1.76673e-06	-3.25008e-10	1.41371	0.0016275	-3.25008e-10	1.38969
123476490	chr3:123476490:T:C	4.83245e-16	-1.60188	-1.19148	1.57969e-08	-2.05389	-1.24947	1.53023e-05	-2.05013	-1.22699
123476593	chr3:123476593:A:G	8.34596e-16	-1.16991	-1.07703	1.37211e-07	0.011368	-1.15302	6.17055e-05	-0.747838	-1.1349
123476769	chr3:123476769:T:C	1.59302e-14	-1.44735	2.14944	1.49408e-06	-0.96944	2.21553	0.000585414	-1.66542	2.03262
123476775	chr3:123476775:C:T	7.13869e-15	-3.25008e-10	-0.100598	4.48294e-07	-3.25008e-10	0.0422781	0.000370746	-3.25008e-10	-0.0895983
123476935	chr3:123476935:T:C	2.86287e-15	-3.25008e-10	-1.0143	1.70508e-07	-3.25008e-10	-0.924387	0.000153525	-3.25008e-10	-0.971254
123477099	chr3:123477099:G:A	2.65391e-14	-0.747775	1.96027	3.57856e-06	0.125612	1.99393	0.00119948	-0.787923	1.87245
123477289	chr3:123477289:T:C	4.93922e-15	-3.25008e-10	-0.468919	4.18906e-07	-3.25008e-10	-0.0255246	0.00022409	-3.25008e-10	-0.593065
123477400	chr3:123477400:G:A	2.88926e-15	-3.25008e-10	-1.00513	1.72222e-07	-3.25008e-10	-0.914387	0.000154925	-3.25008e-10	-0.962174
123477845	chr3:123477845:C:T	3.4453e-15	-0.533539	-0.295578	1.45931e-07	-0.873029	-0.20701	8.81012e-05	-1.10856	-0.41807
123477910	chr3:123477910:T:A	6.2683e-15	-3.25008e-10	-0.230623	3.8052e-07	-3.25008e-10	-0.121632	0.000337893	-3.25008e-10	-0.182386
123477911	chr3:123477911:A:T	6.26412e-15	-3.25008e-10	-0.231288	3.8026e-07	-3.25008e-10	-0.122317	0.000337656	-3.25008e-10	-0.183087
123478230	chr3:123478230:T:C	2.40847e-15	-3.25008e-10	-1.18713	1.50731e-07	-3.25008e-10	-1.04767	0.000125186	-3.25008e-10	-1.17532
123478501	chr3:123478501:C:T	5.3246e-16	-1.96741	-0.72897	4.2803e-08	-1.72244	-0.58412	2.77959e-05	-1.8946	-0.785621
123478690	chr3:123478690:G:T	2.79724e-16	-2.07926	-1.26082	1.70377e-08	-1.97875	-1.24899	1.90564e-05	-1.80166	-1.25605
123478694	chr3:123478694:G:C	5.86436e-16	-1.30698	-1.29283	2.39103e-08	-1.5882	-1.30066	1.76152e-05	-1.84194	-1.29441
123479628	chr3:123479628:C:T	2.40967e-15	-3.25008e-10	-1.18664	1.25434e-07	-3.25008e-10	-1.23139	0.000120794	-3.25008e-10	-1.21102
123480065	chr3:123480065:T:C	1.5505e-15	-1.62755	-3.18434e-10	1.3176e-07	-1.18219	-3.18434e-10	7.98278e-05	-1.62524	-3.18434e-10
123480277	chr3:123480277:G:A	3.51913e-15	-3.25008e-10	-0.807913	2.06762e-07	-3.25008e-10	-0.731605	0.000179295	-3.25008e-10	-0.816085
123480531	chr3:123480531:T:C	2.27334e-15	-3.25008e-10	-1.24488	1.36869e-07	-3.25008e-10	-1.14414	0.000118583	-3.25008e-10	-1.2295
123480572	chr3:123480572:C:T	3.33949e-16	-2.06929	-1.0936	1.93804e-08	-1.96628	-1.13263	1.91258e-05	-1.94812	-1.10595
123480620	chr3:123480620:C:A	3.58861e-16	-2.06498	-1.02597	2.08393e-08	-1.9559	-1.07043	2.06477e-05	-1.93688	-1.04063
123480675	chr3:123480675:G:A	3.23516e-16	-2.02271	-1.17192	1.64943e-08	-2.08665	-1.1735	1.5403e-05	-2.07094	-1.19961
123481096	chr3:123481096:A:G	1.00554e-15	-2.0606	-3.18434e-10	7.58341e-08	-1.73462	-3.18434e-10	6.20166e-05	-1.87771	-3.18434e-10
123481209	chr3:123481209:AG:A	1.07647e-14	0.310141	-3.18434e-10	5.67073e-07	0.277317	-3.18434e-10	0.000757362	0.624727	-3.18434e-10
123481286	chr3:123481286:G:T	4.44304e-14	-3.25008e-10	1.7278	1.78251e-06	-3.25008e-10	1.4226	0.00212143	-3.25008e-10	1.65473
123481320	chr3:123481320:C:G	2.38229e-15	-3.25008e-10	-1.19806	1.37225e-07	-3.25008e-10	-1.14155	0.000121927	-3.25008e-10	-1.20169
123481385	chr3:123481385:A:G	2.13278e-15	-3.25008e-10	-1.3087	1.1603e-07	-3.25008e-10	-1.30933	0.000109674	-3.25008e-10	-1.3076
123481554	chr3:123481554:C:G	2.17222e-15	-3.25008e-10	-1.29038	1.16747e-07	-3.25008e-10	-1.30317	0.000110522	-3.25008e-10	-1.2999
123481593	chr3:123481593:C:G	3.81852e-16	-1.78886	-1.23999	2.18214e-08	-1.9831	-0.997179	1.88463e-05	-1.83486	-1.23393
123481625	chr3:123481625:A:G	2.48752e-15	-3.25008e-10	-1.15484	1.36184e-07	-3.25008e-10	-1.14916	0.00012337	-3.25008e-10	-1.18993
123482086	chr3:123482086:A:G	2.99097e-15	-3.25008e-10	-0.970531	1.73328e-07	-3.25008e-10	-0.907988	0.000152398	-3.25008e-10	-0.978619
123482555	chr3:123482555:G:A	2.41811e-15	-3.25008e-10	-1.18314	1.32377e-07	-3.25008e-10	-1.17752	0.000120377	-3.25008e-10	-1.21449
123482665	chr3:123482665:AT:A	3.05607e-16	-2.03676	-1.21482	1.85046e-08	-1.90274	-1.24241	1.82361e-05	-1.87517	-1.22654
123482666	chr3:123482666:T:C	8.76041e-16	-2.08695	-0.111519	6.3535e-08	-2.06749	0.155907	5.08454e-05	-2.05317	-0.0231569
123483118	chr3:123483118:T:C	2.87047e-16	-2.08765	-1.22658	1.92987e-08	-1.96767	-1.13547	1.82199e-05	-1.87907	-1.22354
123483136	chr3:123483136:G:A	1.25104e-15	-1.84215	-3.18434e-10	9.44234e-08	-1.51538	-3.18434e-10	6.39965e-05	-1.84629	-3.18434e-10
123483298	chr3:123483298:T:C	6.80408e-16	-2.03075	-0.420436	4.52019e-08	-2.08662	-0.165413	2.9753e-05	-2.0642	-0.547981
123483687	chr3:123483687:C:T	2.66829e-14	-3.25008e-10	1.2179	5.68109e-06	-3.25008e-10	2.58173	0.00143926	-3.25008e-10	1.26677
123484109	chr3:123484109:CCGT:C	1.26911e-15	-1.82781	-3.18434e-10	6.87288e-08	-1.833	-3.18434e-10	6.27433e-05	-1.86606	-3.18434e-10
123484117	chr3:123484117:ACAC:A	1.06497e-15	-2.00318	-3.18434e-10	5.77625e-08	-2.00683	-3.18434e-10	5.35317e-05	-2.02484	-3.18434e-10
123484259	chr3:123484259:G:A	2.2774e-15	-3.25008e-10	-1.24309	1.24475e-07	-3.25008e-10	-1.23907	0.000114458	-3.25008e-10	-1.26491
123484337	chr3:123484337:C:T	2.233e-15	-3.25008e-10	-1.26278	1.29895e-07	-3.25008e-10	-1.19644	0.000113352	-3.25008e-10	-1.27462
123484560	chr3:123484560:C:G	2.85003e-15	-3.25008e-10	-1.0188	1.73828e-07	-3.25008e-10	-0.905106	0.000154197	-3.25008e-10	-0.966882
123485169	chr3:123485169:T:C	2.24758e-15	-3.25008e-10	-1.25628	1.25136e-07	-3.25008e-10	-1.23377	0.000114517	-3.25008e-10	-1.26439
123485936	chr3:123485936:A:T	2.64145e-15	-3.25008e-10	-1.0948	1.58947e-07	-3.25008e-10	-0.994598	0.000141725	-3.25008e-10	-1.05123
123486056	chr3:123486056:C:T	2.31444e-15	-3.25008e-10	-1.22696	1.37988e-07	-3.25008e-10	-1.136	0.00012064	-3.25008e-10	-1.2123
123486334	chr3:123486334:G:A	2.99312e-16	-2.00263	-1.26977	1.65251e-08	-1.95529	-1.303	1.53451e-05	-1.99838	-1.27594
123486523	chr3:123486523:C:T	6.47111e-15	-0.19878	-3.18434e-10	3.27935e-07	-0.270356	-3.18434e-10	0.000348993	-0.150062	-3.18434e-10
123486696	chr3:123486696:G:A	1.10976e-15	-1.96198	-3.18434e-10	7.14321e-08	-1.79442	-3.18434e-10	6.54015e-05	-1.82457	-3.18434e-10
123486780	chr3:123486780:G:A	6.7099e-15	0.895646	-1.05819	1.39478e-06	2.26563	-1.08831	0.00145584	2.27813	-0.999906
123486810	chr3:123486810:G:T	8.16341e-16	-2.04698	-0.222068	4.26664e-08	-2.08669	-0.223076	3.67355e-05	-2.08608	-0.315294
123486958	chr3:123486958:C:T	3.64613e-15	-3.25008e-10	-0.772461	2.29573e-07	-3.25008e-10	-0.626951	0.00020007	-3.25008e-10	-0.706448
123487016	chr3:123487016:G:A	7.07215e-15	-3.25008e-10	-0.109962	3.06279e-07	-3.25008e-10	-0.338676	0.000327314	-3.25008e-10	-0.214194
123487076	chr3:123487076:G:A	2.19079e-15	-3.25008e-10	-1.28186	1.20952e-07	-3.25008e-10	-1.26778	0.000111877	-3.25008e-10	-1.28771
123487146	chr3:123487146:T:C	7.44521e-15	-3.25008e-10	-0.0585565	4.68853e-07	-3.25008e-10	0.0871184	0.00038392	-3.25008e-10	-0.0546794
123487475	chr3:123487475:A:G	2.76753e-15	-3.25008e-10	-1.04817	1.67743e-07	-3.25008e-10	-0.94074	0.000147906	-3.25008e-10	-1.00854
123487580	chr3:123487580:G:A	1.22552e-15	-1.86276	-3.18434e-10	6.2419e-08	-1.9293	-3.18434e-10	6.07449e-05	-1.89843	-3.18434e-10
123487927	chr3:123487927:A:G	3.31257e-16	-1.90748	-1.26351	1.71166e-08	-1.92668	-1.29644	1.4955e-05	-2.02175	-1.27831
123488072	chr3:123488072:C:G	3.31872e-16	-1.89816	-1.27097	1.72015e-08	-1.91793	-1.30024	1.49509e-05	-2.01594	-1.2844
123488165	chr3:123488165:C:T	6.00803e-15	1.03231	-1.30534	1.805e-06	2.68608	-1.25093	0.00182579	2.79915	-1.2945
123488330	chr3:123488330:G:A	5.16109e-15	-3.25008e-10	-0.424979	3.35498e-07	-3.25008e-10	-0.247556	0.00029061	-3.25008e-10	-0.333133
123488424	chr3:123488424:G:A	3.28026e-16	-1.90255	-1.27824	1.70787e-08	-1.9217	-1.30364	1.48236e-05	-2.01865	-1.29024
123488747	chr3:123488747:A:G	3.1142e-15	-3.25008e-10	-0.930155	1.49181e-07	-3.25008e-10	-1.05801	0.000152126	-3.25008e-10	-0.980406
123488826	chr3:123488826:A:G	3.73728e-15	-3.25008e-10	-0.74777	2.36202e-07	-3.25008e-10	-0.598483	0.000205371	-3.25008e-10	-0.680294
123489053	chr3:123489053:T:C	4.98838e-16	-2.08236	-0.67924	2.68704e-08	-2.02446	-0.747684	2.74952e-05	-2.00999	-0.681117
123489326	chr3:123489326:G:A	9.79692e-16	-2.08664	-3.18434e-10	5.3472e-08	-2.08401	-3.18434e-10	5.1457e-05	-2.06437	-3.18434e-10
123489607	chr3:123489607:TACG:T	3.72995e-15	-3.25008e-10	-0.749732	2.35694e-07	-3.25008e-10	-0.600636	0.000204947	-3.25008e-10	-0.682362
123490313	chr3:123490313:T:C	2.82631e-16	-2.07114	-1.2586	1.61648e-08	-1.99919	-1.28114	1.57232e-05	-1.9766	-1.27339
123490362	chr3:123490362:A:G	2.13267e-15	-3.25008e-10	-1.30875	1.16615e-07	-3.25008e-10	-1.3043	0.000109809	-3.25008e-10	-1.30637
123490674	chr3:123490674:G:C	2.71758e-15	-3.25008e-10	-1.06638	1.64106e-07	-3.25008e-10	-0.96266	0.000145016	-3.25008e-10	-1.02827
123490704	chr3:123490704:G:A	2.75715e-15	0.239341	-1.29127	6.44402e-07	1.70851	-1.30336	0.000595795	1.68475	-1.29997
123491817	chr3:123491817:C:T	3.41695e-16	-1.85574	-1.28423	1.78108e-08	-1.87736	-1.30601	1.51964e-05	-1.98923	-1.29483
123492131	chr3:123492131:T:C	2.14025e-15	-3.25008e-10	-1.30521	1.17221e-07	-3.25008e-10	-1.29911	0.000109712	-3.25008e-10	-1.30725
123492448	chr3:123492448:G:A	4.69455e-15	0.7757	-1.29543	1.35294e-06	2.36819	-1.22133	0.00134427	2.47664	-1.27814
123492568	chr3:123492568:C:T	1.09625e-15	-1.97423	-3.18434e-10	5.87146e-08	-1.99048	-3.18434e-10	5.14517e-05	-2.06447	-3.18434e-10
123493032	chr3:123493032:A:G	2.40809e-15	-3.25008e-10	-1.18729	1.33794e-07	-3.25008e-10	-1.16687	0.00012346	-3.25008e-10	-1.1892
123493120	chr3:123493120:T:C	3.29042e-16	-1.89765	-1.28005	1.71381e-08	-1.91748	-1.30439	1.48449e-05	-2.01584	-1.29162
123493196	chr3:123493196:T:C	1.48201e-15	-0.55328	-1.11945	5.52132e-08	-0.904747	-1.14722	8.74201e-05	-0.464953	-1.06944
123493225	chr3:123493225:A:G	1.1951e-15	-1.8879	-3.18434e-10	1.1423e-07	-1.32496	-3.18434e-10	8.47073e-05	-1.56591	-3.18434e-10
123493229	chr3:123493229:A:G	1.17475e-15	-1.90508	-3.18434e-10	1.10405e-07	-1.35902	-3.18434e-10	8.24937e-05	-1.59239	-3.18434e-10
123493304	chr3:123493304:T:C	2.13191e-15	-3.25008e-10	-1.30911	1.16344e-07	-3.25008e-10	-1.30662	0.000109486	-3.25008e-10	-1.30932
123493342	chr3:123493342:C:T	8.85358e-15	-3.25008e-10	0.114695	5.64169e-07	-3.25008e-10	0.272181	0.000457159	-3.25008e-10	0.119916
123493423	chr3:123493423:A:T	6.88104e-15	-3.25008e-10	-0.137357	2.99214e-07	-3.25008e-10	-0.362012	0.000318826	-3.25008e-10	-0.24047
123493716	chr3:123493716:A:G	1.46801e-15	-2.0311	0.348882	7.78622e-08	-1.99059	0.282362	6.34341e-05	-2.07812	0.223011
123493848	chr3:123493848:G:A	2.74583e-15	-3.25008e-10	-1.05604	1.54302e-07	-3.25008e-10	-1.02426	0.000140782	-3.25008e-10	-1.0579
123493985	chr3:123493985:C:T	3.37272e-16	-1.87432	-1.27867	1.75385e-08	-1.89496	-1.30381	1.50843e-05	-2.00091	-1.29055
123494025	chr3:123494025:C:T	2.1315e-15	-3.25008e-10	-1.3093	1.16105e-07	-3.25008e-10	-1.30867	0.000109562	-3.25008e-10	-1.30862
123494079	chr3:123494079:C:T	3.44162e-15	-3.25008e-10	-0.830185	1.84296e-07	-3.25008e-10	-0.846629	0.000184944	-3.25008e-10	-0.785062
123494086	chr3:123494086:T:C	2.13617e-15	-3.25008e-10	-1.30711	1.16842e-07	-3.25008e-10	-1.30235	0.000109572	-3.25008e-10	-1.30853
123494172	chr3:123494172:T:C	7.78286e-15	-3.25008e-10	-0.0142034	3.58961e-07	-3.25008e-10	-0.179957	0.000381414	-3.25008e-10	-0.0612308
123494456	chr3:123494456:C:G	2.13169e-15	-3.25008e-10	-1.30921	1.16145e-07	-3.25008e-10	-1.30833	0.000109521	-3.25008e-10	-1.309
123494478	chr3:123494478:C:T	2.37568e-15	-3.25008e-10	-1.20084	1.30142e-07	-3.25008e-10	-1.19454	0.000121657	-3.25008e-10	-1.20391
123494702	chr3:123494702:T:C	2.13305e-15	-3.25008e-10	-1.30857	1.16384e-07	-3.25008e-10	-1.30628	0.000109496	-3.25008e-10	-1.30923
123495048	chr3:123495048:T:C	6.04828e-16	-2.08749	-0.481449	3.17734e-08	-2.04606	-0.558481	3.25659e-05	-2.03407	-0.487782
123495181	chr3:123495181:T:C	3.60708e-15	-3.25008e-10	-0.783229	1.93007e-07	-3.25008e-10	-0.800443	0.000194247	-3.25008e-10	-0.735983
123495243	chr3:123495243:C:T	7.09096e-15	-3.25008e-10	-0.107306	3.0741e-07	-3.25008e-10	-0.334988	0.000328103	-3.25008e-10	-0.211788
123495943	chr3:123495943:G:GTTT	4.99551e-16	-2.08093	-0.67924	2.69881e-08	-2.02009	-0.747684	2.76285e-05	-2.00515	-0.681117
123496105	chr3:123496105:T:C	2.13168e-15	-3.25008e-10	-1.30921	1.16293e-07	-3.25008e-10	-1.30706	0.000109492	-3.25008e-10	-1.30926
123496175	chr3:123496175:C:T	3.22857e-15	-3.25008e-10	-0.894088	1.99342e-07	-3.25008e-10	-0.768148	0.000154576	-3.25008e-10	-0.964427
123496434	chr3:123496434:A:T	5.50628e-16	-2.08764	-0.575186	2.90269e-08	-2.04731	-0.64764	2.96234e-05	-2.03541	-0.581139
123496462	chr3:123496462:G:A	4.82746e-16	-2.02249	-0.771904	2.42561e-08	-2.03446	-0.840038	2.27912e-05	-2.08201	-0.796732
123496600	chr3:123496600:G:A	1.2797e-15	-0.58782	-1.23168	4.86429e-08	-0.906554	-1.27211	7.93249e-05	-0.440148	-1.19141
123496656	chr3:123496656:C:G	3.17728e-15	-3.25008e-10	-0.910103	2.07334e-07	-3.25008e-10	-0.728839	0.000186059	-3.25008e-10	-0.779053
123496764	chr3:123496764:T:A	2.13149e-15	-3.25008e-10	-1.30931	1.16234e-07	-3.25008e-10	-1.30757	0.000109506	-3.25008e-10	-1.30913
123496901	chr3:123496901:C:T	6.86888e-15	-3.25008e-10	-0.139126	2.98737e-07	-3.25008e-10	-0.363607	0.000318286	-3.25008e-10	-0.242165
123497346	chr3:123497346:A:T	3.26974e-16	-1.89776	-1.28624	1.70953e-08	-1.91768	-1.30669	1.47729e-05	-2.01597	-1.29635
123497367	chr3:123497367:C:T	6.79778e-16	-1.97942	-0.472695	3.34629e-08	-1.99236	-0.560375	3.12563e-05	-2.06264	-0.500258
123497952	chr3:123497952:G:A	2.69764e-15	-3.25008e-10	-1.07375	1.6302e-07	-3.25008e-10	-0.969302	0.00014508	-3.25008e-10	-1.02783
123498358	chr3:123498358:A:T	7.76554e-15	-3.25008e-10	-0.0164313	3.58219e-07	-3.25008e-10	-0.182027	0.000380564	-3.25008e-10	-0.0634605
123498402	chr3:123498402:A:G	2.58915e-15	0.192015	-1.30681	6.02103e-07	1.63683	-1.29958	0.000543054	1.59421	-1.30211
123498495	chr3:123498495:C:A	1.30994e-15	-0.540109	-1.25604	4.99478e-08	-0.863988	-1.28821	8.08598e-05	-0.390544	-1.22185
123498839	chr3:123498839:C:T	4.14096e-15	-3.25008e-10	-0.6452	2.64751e-07	-3.25008e-10	-0.484382	0.000228797	-3.25008e-10	-0.57228
123498885	chr3:123498885:G:T	6.29446e-15	-3.25008e-10	-0.226458	2.76265e-07	-3.25008e-10	-0.441812	0.000292984	-3.25008e-10	-0.324996
123498922	chr3:123498922:A:G	5.65778e-15	0.973656	-1.30675	1.64837e-06	2.60094	-1.25658	0.00167807	2.71758	-1.29729
123499201	chr3:123499201:T:G	2.13179e-15	-3.25008e-10	-1.30917	1.18093e-07	-3.25008e-10	-1.2917	0.000109927	-3.25008e-10	-1.3053
123499298	chr3:123499298:C:T	3.3352e-16	-1.8866	-1.27758	1.73307e-08	-1.90743	-1.30326	1.49719e-05	-2.00923	-1.28971
123499382	chr3:123499382:G:C	5.61645e-15	0.966609	-1.30704	1.65818e-06	2.6083	-1.258	0.00168107	2.72	-1.29792
123499607	chr3:123499607:C:G	3.39614e-16	-1.86516	-1.28091	1.76758e-08	-1.88622	-1.30476	1.51484e-05	-1.99485	-1.29237
123499801	chr3:123499801:T:C	6.1856e-15	-3.25008e-10	-0.243903	2.71586e-07	-3.25008e-10	-0.458894	0.000288063	-3.25008e-10	-0.341935
123501178	chr3:123501178:TC:T	5.02474e-15	0.856791	-1.30855	1.42217e-06	2.46348	-1.26671	0.0014469	2.57389	-1.30182
123501391	chr3:123501391:C:T	2.29365e-15	-3.25008e-10	-1.23598	1.27555e-07	-3.25008e-10	-1.21462	0.000117455	-3.25008e-10	-1.23906
123501417	chr3:123501417:T:C	3.86023e-16	-1.99744	-1.02055	1.8317e-08	-2.04709	-1.10825	1.84467e-05	-2.08815	-1.00208
123501589	chr3:123501589:A:G	5.13305e-16	-1.96661	-0.766404	2.56781e-08	-1.98257	-0.834962	2.34592e-05	-2.05848	-0.791376
123501714	chr3:123501714:G:A	3.61731e-15	0.527129	-1.30753	1.07083e-06	2.18908	-1.27606	0.00117495	2.36627	-1.3024
123502342	chr3:123502342:T:C	3.39644e-16	-1.88802	-1.25796	1.74929e-08	-1.90795	-1.29343	1.52081e-05	-2.00949	-1.2738
123502395	chr3:123502395:AAAGTT:A	3.19839e-15	-3.25008e-10	-0.90348	1.76239e-07	-3.25008e-10	-0.891329	0.000165542	-3.25008e-10	-0.895889
123502936	chr3:123502936:C:T	2.1409e-15	-3.25008e-10	-1.3049	1.18088e-07	-3.25008e-10	-1.29175	0.000109929	-3.25008e-10	-1.30528
123503447	chr3:123503447:C:G	6.86236e-15	-3.25008e-10	-0.140076	2.98487e-07	-3.25008e-10	-0.364445	0.000317994	-3.25008e-10	-0.243081
123503521	chr3:123503521:A:G	4.05521e-16	-2.08844	-0.880274	2.41771e-08	-1.98896	-0.888809	2.04171e-05	-2.03493	-0.95381
123503716	chr3:123503716:A:C	3.52639e-15	-3.25008e-10	-0.805853	1.88749e-07	-3.25008e-10	-0.822755	0.000189717	-3.25008e-10	-0.759579
123504192	chr3:123504192:A:G	2.47147e-15	-3.25008e-10	-1.16132	1.35848e-07	-3.25008e-10	-1.15163	0.000126614	-3.25008e-10	-1.16398
123504293	chr3:123504293:G:A	6.8475e-15	-3.25008e-10	-0.142243	2.97893e-07	-3.25008e-10	-0.366437	0.000317317	-3.25008e-10	-0.245214
123504322	chr3:123504322:A:T	2.3985e-15	-3.25008e-10	-1.19128	1.31426e-07	-3.25008e-10	-1.18473	0.000122807	-3.25008e-10	-1.1945
123504453	chr3:123504453:T:G	3.54628e-15	-3.25008e-10	-0.800228	1.89804e-07	-3.25008e-10	-0.817178	0.000190829	-3.25008e-10	-0.753738
123504503	chr3:123504503:G:A	3.08665e-15	-3.25008e-10	-0.939041	1.88671e-07	-3.25008e-10	-0.823167	0.000148102	-3.25008e-10	-1.00721
123504774	chr3:123504774:C:G	2.13151e-15	-3.25008e-10	-1.3093	1.16097e-07	-3.25008e-10	-1.30874	0.000109528	-3.25008e-10	-1.30893
123504832	chr3:123504832:A:G	6.06346e-16	-2.08424	-0.48219	3.2249e-08	-2.0305	-0.559188	3.3118e-05	-2.01652	-0.488514
123505041	chr3:123505041:G:A	6.66516e-15	0.884896	-1.05413	1.3528e-06	2.23379	-1.08704	0.00143559	2.25965	-0.995433
123505700	chr3:123505700:T:C	4.94206e-16	-1.99188	-0.779049	2.47945e-08	-2.00584	-0.846712	2.29021e-05	-2.07018	-0.803709
123506041	chr3:123506041:G:A	4.33196e-15	0.705967	-1.30607	1.19134e-06	2.27338	-1.25372	0.0012058	2.38573	-1.29595
123506058	chr3:123506058:A:G	1.77653e-15	-0.383564	-1.1079	6.4878e-08	-0.753474	-1.13719	0.000105738	-0.287421	-1.05673
123506447	chr3:123506447:C:G	5.22559e-15	0.89639	-1.30895	1.46138e-06	2.5086	-1.28463	0.00152801	2.63437	-1.30776
123506617	chr3:123506617:T:C	6.04303e-15	-3.25008e-10	-0.267221	4.00825e-07	-3.25008e-10	-0.0696469	0.000343466	-3.25008e-10	-0.166027
123506924	chr3:123506924:A:G	4.33656e-16	-1.96067	-0.940965	2.07402e-08	-2.06901	-0.962091	1.84638e-05	-2.07905	-1.01025
123507006	chr3:123507006:C:T	1.39399e-15	-0.489759	-1.2442	5.24513e-08	-0.822705	-1.28058	8.62409e-05	-0.341277	-1.20669
123507169	chr3:123507169:T:C	3.34276e-16	-1.87824	-1.28368	1.74367e-08	-1.89882	-1.30577	1.49895e-05	-2.00335	-1.29441
123507533	chr3:123507533:C:T	4.998e-16	-1.98777	-0.771904	2.50631e-08	-2.00174	-0.840038	2.31061e-05	-2.06829	-0.796732
123507691	chr3:123507691:C:T	9.86598e-16	-2.07962	-3.18434e-10	5.34263e-08	-2.08487	-3.18434e-10	5.15303e-05	-2.06294	-3.18434e-10
123507892	chr3:123507892:G:A	7.8682e-15	1.26004	-1.26334	1.50623e-06	2.43178	-1.17759	0.00091387	2.05855	-1.24597
123508198	chr3:123508198:T:C	3.58944e-16	-1.81826	-1.27246	1.87327e-08	-1.8322	-1.30071	1.57786e-05	-1.96084	-1.28562
123508357	chr3:123508357:G:A	1.10936e-15	-1.96234	-3.18434e-10	9.34057e-08	-1.52622	-3.18434e-10	7.33912e-05	-1.70931	-3.18434e-10
123508827	chr3:123508827:T:G	1.28788e-15	-1.81313	-3.18434e-10	8.41735e-08	-1.63029	-3.18434e-10	7.35829e-05	-1.7067	-3.18434e-10
123508862	chr3:123508862:G:A	1.0671e-15	-2.00119	-3.18434e-10	5.74381e-08	-2.01246	-3.18434e-10	5.09282e-05	-2.0747	-3.18434e-10
123508997	chr3:123508997:A:T	2.95313e-15	-3.25008e-10	-0.98326	1.80821e-07	-3.25008e-10	-0.865664	0.000158524	-3.25008e-10	-0.93921
123509284	chr3:123509284:C:T	2.97052e-16	-1.98009	-1.29988	2.05828e-08	-1.73668	-1.30203	1.65502e-05	-1.8937	-1.30501
123509288	chr3:123509288:A:G	5.64034e-16	-2.073	-0.565768	3.67804e-08	-1.85925	-0.598954	3.31945e-05	-1.86984	-0.632886
123509428	chr3:123509428:G:A	6.26658e-15	-3.25008e-10	-0.230897	2.75142e-07	-3.25008e-10	-0.445883	0.000291749	-3.25008e-10	-0.329222
123509641	chr3:123509641:G:A	3.20928e-16	-1.98279	-1.21987	1.63899e-08	-1.99677	-1.26973	1.48456e-05	-2.06401	-1.2434
123509745	chr3:123509745:C:T	1.08655e-15	-1.98312	-3.18434e-10	5.83472e-08	-1.99676	-3.18434e-10	5.13308e-05	-2.06682	-3.18434e-10
123510333	chr3:123510333:C:T	2.49273e-15	-3.25008e-10	-1.15275	1.32336e-07	-3.25008e-10	-1.17783	0.000130539	-3.25008e-10	-1.13344
123510473	chr3:123510473:C:G	2.49856e-15	-3.25008e-10	-1.15041	1.32481e-07	-3.25008e-10	-1.17673	0.000130816	-3.25008e-10	-1.13132
123510716	chr3:123510716:G:T	5.82492e-16	-2.02499	-0.581581	3.09029e-08	-2.00054	-0.631777	2.63594e-05	-2.08237	-0.650918
123510963	chr3:123510963:T:G	8.82812e-15	-3.25008e-10	0.111815	5.62743e-07	-3.25008e-10	0.269652	0.000456072	-3.25008e-10	0.117535
123511007	chr3:123511007:A:G	5.29452e-15	0.76988	-1.16933	1.30203e-06	2.20969	-1.10118	0.00099774	2.04791	-1.14753
123511278	chr3:123511278:T:C	3.42418e-16	-1.93843	-1.19942	1.73078e-08	-1.95698	-1.25503	1.54585e-05	-2.04131	-1.22565
123511496	chr3:123511496:T:C	9.26251e-15	-3.25008e-10	0.159848	5.92238e-07	-3.25008e-10	0.320736	0.000478745	-3.25008e-10	0.166054
123511618	chr3:123511618:G:A	5.06313e-16	-1.94346	-0.803264	2.53232e-08	-1.9594	-0.872056	2.28707e-05	-2.04541	-0.829854
123511954	chr3:123511954:C:T	4.85462e-15	-3.25008e-10	-0.486196	2.19957e-07	-3.25008e-10	-0.66974	0.000229602	-3.25008e-10	-0.568766
123512221	chr3:123512221:C:T	2.39551e-15	-3.25008e-10	-1.19253	1.20618e-07	-3.25008e-10	-1.27054	0.000120742	-3.25008e-10	-1.21146
123512233	chr3:123512233:TGCTAAGCA:T	2.49609e-15	-3.25008e-10	-1.1514	1.32499e-07	-3.25008e-10	-1.1766	0.000130725	-3.25008e-10	-1.13202
123512305	chr3:123512305:A:C	1.12683e-15	-1.94672	-3.18434e-10	6.03388e-08	-1.9632	-3.18434e-10	5.22036e-05	-2.04996	-3.18434e-10
123512413	chr3:123512413:C:T	1.55614e-15	-1.62392	-3.18434e-10	7.88987e-08	-1.69501	-3.18434e-10	6.0716e-05	-1.89891	-3.18434e-10
123513058	chr3:123513058:A:G	1.37733e-15	-0.505238	-1.24074	5.19835e-08	-0.834074	-1.27817	8.53791e-05	-0.355457	-1.20256
123513404	chr3:123513404:T:C	5.40307e-15	0.838604	-1.21776	1.33078e-06	2.29176	-1.16141	0.0010218	2.1242	-1.2
123513846	chr3:123513846:T:C	3.45245e-16	-1.93032	-1.19931	1.7441e-08	-1.94936	-1.25498	1.55305e-05	-2.03675	-1.22556
123513860	chr3:123513860:G:C	6.0268e-15	-3.25008e-10	-0.26991	3.99617e-07	-3.25008e-10	-0.072664	0.000342498	-3.25008e-10	-0.16885
123514052	chr3:123514052:A:T	2.78637e-16	-2.03776	-1.30621	1.70366e-08	-1.9311	-1.29671	1.65139e-05	-1.89986	-1.30105
123514100	chr3:123514100:C:T	2.49605e-15	-3.25008e-10	-1.15142	1.32496e-07	-3.25008e-10	-1.17662	0.000130723	-3.25008e-10	-1.13204
123514189	chr3:123514189:C:T	5.54195e-16	-1.94122	-0.715143	2.77404e-08	-1.95554	-0.784745	2.50628e-05	-2.04243	-0.741298
123514480	chr3:123514480:A:C	2.4942e-15	-3.25008e-10	-1.15216	1.3241e-07	-3.25008e-10	-1.17727	0.00013062	-3.25008e-10	-1.13283
123514608	chr3:123514608:T:C	4.98698e-15	0.747001	-1.2063	1.20754e-06	2.18042	-1.14726	0.000927007	2.01433	-1.18748
123515101	chr3:123515101:T:C	2.82595e-15	-3.25008e-10	-1.02728	1.70387e-07	-3.25008e-10	-0.925101	0.000136835	-3.25008e-10	-1.08634
123515267	chr3:123515267:T:C	2.75697e-15	-3.25008e-10	-1.05199	1.41435e-07	-3.25008e-10	-1.11133	0.000141776	-3.25008e-10	-1.05086
123515900	chr3:123515900:G:A	3.54562e-16	-1.90249	-1.20051	1.78937e-08	-1.92296	-1.25576	1.5775e-05	-2.0201	-1.22659
123515989	chr3:123515989:A:G	1.13124e-15	-1.94281	-3.18434e-10	6.05765e-08	-1.95927	-3.18434e-10	5.23164e-05	-2.0478	-3.18434e-10
123516164	chr3:123516164:T:C	2.73824e-15	-3.25008e-10	-1.05881	1.40586e-07	-3.25008e-10	-1.11736	0.000140816	-3.25008e-10	-1.05766
123516213	chr3:123516213:G:C	5.59144e-16	-1.91263	-0.734848	2.77584e-08	-1.93433	-0.805302	2.48096e-05	-2.03189	-0.761994
123516383	chr3:123516383:C:T	3.63507e-16	-1.91475	-1.16334	1.81798e-08	-1.93342	-1.22944	1.61803e-05	-2.02733	-1.19399
123516421	chr3:123516421:AG:A	2.29088e-15	-3.25008e-10	-1.23719	1.27371e-07	-3.25008e-10	-1.21607	0.000117313	-3.25008e-10	-1.24027
123516542	chr3:123516542:A:T	3.20752e-15	-3.25008e-10	-0.900631	1.83036e-07	-3.25008e-10	-0.853489	0.00016398	-3.25008e-10	-0.905372
123516555	chr3:123516555:A:C	2.51897e-15	-3.25008e-10	-1.14228	1.499e-07	-3.25008e-10	-1.05321	0.00013453	-3.25008e-10	-1.10332
123516858	chr3:123516858:T:C	3.15782e-15	-3.25008e-10	-0.916245	1.79307e-07	-3.25008e-10	-0.874071	0.000161496	-3.25008e-10	-0.920633
123517053	chr3:123517053:T:C	2.17061e-15	-3.25008e-10	-1.29112	1.17375e-07	-3.25008e-10	-1.2978	0.000110643	-3.25008e-10	-1.29881
123517371	chr3:123517371:G:A	2.13214e-15	-3.25008e-10	-1.309	1.16455e-07	-3.25008e-10	-1.30566	0.00010972	-3.25008e-10	-1.30718
123518338	chr3:123518338:C:G	1.03261e-14	1.17385	-0.905299	2.05691e-06	2.33718	-0.771396	0.0012768	2.00993	-0.862935
123518368	chr3:123518368:T:C	3.42288e-16	-1.92594	-1.21229	1.73621e-08	-1.94516	-1.26372	1.53965e-05	-2.03413	-1.23684
123518433	chr3:123518433:C:T	2.5157e-15	-3.25008e-10	-1.14357	1.49663e-07	-3.25008e-10	-1.05479	0.000134339	-3.25008e-10	-1.10475
123518551	chr3:123518551:A:T	3.49821e-16	-1.91666	-1.1998	1.76615e-08	-1.93645	-1.25534	1.56509e-05	-2.02859	-1.22599
123518670	chr3:123518670:A:G	1.57818e-15	-0.459339	-1.15052	5.8573e-08	-0.811658	-1.18124	9.61373e-05	-0.337504	-1.10183
123519664	chr3:123519664:G:A	3.47913e-16	-1.92284	-1.19909	1.75724e-08	-1.94201	-1.25483	1.56032e-05	-2.03228	-1.22536
123519805	chr3:123519805:G:A	3.45861e-16	-1.92698	-1.20087	1.7481e-08	-1.94598	-1.25608	1.55415e-05	-2.03468	-1.22692
123519890	chr3:123519890:T:C	1.04939e-15	-2.01791	-3.18434e-10	5.57061e-08	-2.04308	-3.18434e-10	5.08747e-05	-2.07575	-3.18434e-10
123519902	chr3:123519902:A:G	2.97917e-15	-3.25008e-10	-0.974481	1.81581e-07	-3.25008e-10	-0.861469	0.000143424	-3.25008e-10	-1.03931
123520571	chr3:123520571:A:G	2.52803e-15	-3.25008e-10	-1.13869	1.44637e-07	-3.25008e-10	-1.08894	0.00012638	-3.25008e-10	-1.16582
123521152	chr3:123521152:A:C	2.77092e-15	-3.25008e-10	-1.04695	1.42056e-07	-3.25008e-10	-1.10695	0.000142498	-3.25008e-10	-1.04579
123521256	chr3:123521256:C:T	5.41065e-16	-1.92796	-0.752385	2.70603e-08	-1.94491	-0.820196	2.42887e-05	-2.03699	-0.778114
123521283	chr3:123521283:T:C	2.13198e-15	-3.25008e-10	-1.30908	1.161e-07	-3.25008e-10	-1.30872	0.000109517	-3.25008e-10	-1.30904
123521416	chr3:123521416:C:G	7.89361e-15	1.29649	-1.29656	2.55553e-06	3.00994	-1.22709	0.00259196	3.13429	-1.27923
123521568	chr3:123521568:A:G	2.18048e-15	-3.25008e-10	-1.28658	1.2045e-07	-3.25008e-10	-1.27194	0.000111235	-3.25008e-10	-1.29347
123521634	chr3:123521634:T:G	3.29977e-15	-3.25008e-10	-0.872276	1.582e-07	-3.25008e-10	-0.999314	0.000159623	-3.25008e-10	-0.9323
123522337	chr3:123522337:A:AG	3.15867e-15	-3.25008e-10	-0.915976	1.51652e-07	-3.25008e-10	-1.04158	0.000153223	-3.25008e-10	-0.973223
123522581	chr3:123522581:A:G	2.17628e-15	-3.25008e-10	-1.28851	1.16045e-07	-3.25008e-10	-1.30919	0.000111422	-3.25008e-10	-1.29179
123522875	chr3:123522875:T:C	8.73246e-15	1.4011	-1.30018	2.89203e-06	3.14331	-1.23676	0.00295961	3.27262	-1.28492
123523254	chr3:123523254:G:A	6.33951e-15	-3.25008e-10	-0.219326	3.40854e-07	-3.25008e-10	-0.231716	0.00032355	-3.25008e-10	-0.225762
123523373	chr3:123523373:G:A	3.37839e-16	-1.92307	-1.22824	1.722e-08	-1.94246	-1.27464	1.5214e-05	-2.03234	-1.25056
123523427	chr3:123523427:T:C	2.87705e-15	-3.25008e-10	-1.00936	1.38477e-07	-3.25008e-10	-1.13247	0.000141967	-3.25008e-10	-1.04952
123524579	chr3:123524579:C:T	1.47932e-15	-0.448599	-1.22594	5.48723e-08	-0.789793	-1.26837	9.18781e-05	-0.300478	-1.18417
123524968	chr3:123524968:G:A	1.46272e-14	1.72412	-1.10737	5.40984e-06	3.51487	-0.982064	0.00563422	3.69206	-1.06057
123524980	chr3:123524980:C:T	3.63145e-15	0.477764	-1.25426	9.38716e-07	2.01158	-1.23024	0.000850026	1.97351	-1.23336
123525269	chr3:123525269:A:T	4.89078e-16	-2.08507	-0.69629	2.62066e-08	-2.03318	-0.763978	2.67847e-05	-2.01939	-0.697896
123526022	chr3:123526022:C:T	5.07139e-16	-2.05993	-0.685169	3.45494e-08	-1.8076	-0.713178	3.11095e-05	-1.82142	-0.746181
123526262	chr3:123526262:A:G	7.88739e-15	1.30082	-1.30168	2.5333e-06	3.01471	-1.2406	0.00259383	3.1433	-1.28752
123526305	chr3:123526305:G:A	1.57538e-15	-0.417851	-1.19378	5.79385e-08	-0.78359	-1.2202	9.44249e-05	-0.305034	-1.15228
123526527	chr3:123526527:CTTTTCCTTTTTTTTTTT:C	2.57825e-15	-3.25008e-10	-1.11902	1.5424e-07	-3.25008e-10	-1.02466	0.000138039	-3.25008e-10	-1.07758
123526628	chr3:123526628:T:G	2.60666e-15	0.195555	-1.30361	6.13008e-07	1.65141	-1.29621	0.000563172	1.62422	-1.29575
123527155	chr3:123527155:C:T	2.59238e-15	-3.25008e-10	-1.11355	1.37203e-07	-3.25008e-10	-1.14171	0.000136048	-3.25008e-10	-1.09211
123527250	chr3:123527250:G:A	3.20074e-15	-3.25008e-10	-0.902744	1.82499e-07	-3.25008e-10	-0.856425	0.000163627	-3.25008e-10	-0.907522
123527278	chr3:123527278:C:T	3.41209e-16	-1.92987	-1.21152	1.73018e-08	-1.94872	-1.26364	1.53769e-05	-2.03613	-1.23611
123527592	chr3:123527592:G:C	2.89535e-15	-3.25008e-10	-1.00302	1.63799e-07	-3.25008e-10	-0.96453	0.000148062	-3.25008e-10	-1.00749
123527790	chr3:123527790:T:C	2.59238e-15	-3.25008e-10	-1.11355	1.37203e-07	-3.25008e-10	-1.14171	0.000136048	-3.25008e-10	-1.09211
123527874	chr3:123527874:C:T	2.15084e-15	-3.25008e-10	-1.30027	1.20976e-07	-3.25008e-10	-1.26758	0.000111651	-3.25008e-10	-1.28973
123528367	chr3:123528367:G:A	3.41621e-16	-1.93359	-1.20659	1.73036e-08	-1.95226	-1.26	1.54053e-05	-2.03848	-1.23192
123528607	chr3:123528607:T:C	6.13115e-15	0.956697	-1.20944	1.54754e-06	2.43271	-1.15147	0.00118851	2.26634	-1.191
123528630	chr3:123528630:T:C	2.51892e-15	-3.25008e-10	-1.1423	1.49895e-07	-3.25008e-10	-1.05324	0.000134529	-3.25008e-10	-1.10334
123528767	chr3:123528767:T:C	3.5287e-16	-1.90384	-1.20395	1.78245e-08	-1.92439	-1.25821	1.57138e-05	-2.02093	-1.22964
123529099	chr3:123529099:ATTTTC:A	3.37667e-15	-3.25008e-10	-0.849236	1.79611e-07	-3.25008e-10	-0.872377	0.000180605	-3.25008e-10	-0.808801
123529817	chr3:123529817:G:A	3.48219e-16	-1.91224	-1.20881	1.76232e-08	-1.93231	-1.26165	1.55664e-05	-2.02611	-1.2339
123530261	chr3:123530261:A:T	8.00603e-15	-3.25008e-10	0.014068	4.29234e-07	-3.25008e-10	-0.00116951	0.000407485	-3.25008e-10	0.00488936
123530433	chr3:123530433:G:A	3.1571e-15	-3.25008e-10	-0.916472	1.79882e-07	-3.25008e-10	-0.870872	0.000161366	-3.25008e-10	-0.921442
123530702	chr3:123530702:C:T	2.59072e-15	-3.25008e-10	-1.11419	1.55216e-07	-3.25008e-10	-1.01835	0.00013877	-3.25008e-10	-1.0723
123530781	chr3:123530781:A:G	6.17151e-15	0.841964	-1.08815	1.57058e-06	2.29508	-0.999053	0.00117631	2.12531	-1.06029
123531406	chr3:123531406:G:A	2.58128e-15	-3.25008e-10	-1.11784	1.3226e-07	-3.25008e-10	-1.1784	0.000128891	-3.25008e-10	-1.14615
123532275	chr3:123532275:C:T	2.15357e-15	-3.25008e-10	-1.299	1.16336e-07	-3.25008e-10	-1.30669	0.000110688	-3.25008e-10	-1.2984
123532391	chr3:123532391:T:C	3.33965e-15	-3.25008e-10	-0.860263	1.5989e-07	-3.25008e-10	-0.988683	0.000161445	-3.25008e-10	-0.920951
123532445	chr3:123532445:A:C	3.20581e-15	-3.25008e-10	-0.901161	1.82807e-07	-3.25008e-10	-0.854742	0.000163886	-3.25008e-10	-0.905943
123532566	chr3:123532566:T:C	3.42945e-16	-1.93588	-1.20043	1.73381e-08	-1.95452	-1.25575	1.54675e-05	-2.0398	-1.22657
123532705	chr3:123532705:A:G	5.7726e-15	-3.25008e-10	-0.313005	3.79183e-07	-3.25008e-10	-0.125152	0.000326695	-3.25008e-10	-0.216087
123532946	chr3:123532946:A:G	5.32148e-16	-2.05879	-0.638173	3.63463e-08	-1.80297	-0.667114	3.26643e-05	-1.8171	-0.701728
123533025	chr3:123533025:C:T	1.14514e-15	-1.9306	-3.18434e-10	5.56278e-08	-2.04449	-3.18434e-10	6.00679e-05	-1.90964	-3.18434e-10
123533114	chr3:123533114:G:C	2.92924e-16	-2.06271	-1.23126	1.59115e-08	-2.07928	-1.21685	1.49817e-05	-2.05705	-1.24124
123533395	chr3:123533395:C:T	3.32433e-15	-3.25008e-10	-0.864858	1.59268e-07	-3.25008e-10	-0.992586	0.000160757	-3.25008e-10	-0.925221
123534153	chr3:123534153:A:G	1.04536e-14	1.13558	-0.854765	2.29519e-06	2.42087	-0.745474	0.00158009	2.17496	-0.814836
123534366	chr3:123534366:C:T	7.20579e-15	1.15264	-1.24388	2.38083e-06	2.83183	-1.1198	0.00231121	2.94902	-1.20861
123534721	chr3:123534721:G:A	2.50576e-15	-3.25008e-10	-1.14754	1.3298e-07	-3.25008e-10	-1.17297	0.000131248	-3.25008e-10	-1.12803
123535068	chr3:123535068:G:A	2.49609e-15	-3.25008e-10	-1.1514	1.32499e-07	-3.25008e-10	-1.1766	0.000130725	-3.25008e-10	-1.13202
123535219	chr3:123535219:G:A	7.06341e-15	-3.25008e-10	-0.111199	4.74359e-07	-3.25008e-10	0.0987918	0.000405099	-3.25008e-10	-0.000983572
123535351	chr3:123535351:A:G	7.72747e-15	1.2291	-1.25045	2.60395e-06	2.93211	-1.1305	0.00254451	3.05341	-1.21683
123535492	chr3:123535492:T:G	1.61695e-15	-1.58558	-3.18434e-10	9.52271e-08	-1.50691	-3.18434e-10	8.57654e-05	-1.5535	-3.18434e-10
123535670	chr3:123535670:G:T	2.1797e-15	-3.25008e-10	-1.28694	1.16787e-07	-3.25008e-10	-1.30282	0.000112204	-3.25008e-10	-1.2848
123535907	chr3:123535907:G:T	2.71196e-15	-3.25008e-10	-1.06846	1.39413e-07	-3.25008e-10	-1.12573	0.000139445	-3.25008e-10	-1.06744
123536186	chr3:123536186:C:T	3.76419e-16	-2.01607	-1.02711	2.43258e-08	-1.82643	-1.0452	1.98008e-05	-1.96374	-1.05566
123536281	chr3:123536281:G:A	4.89883e-16	-1.97422	-0.805494	2.46393e-08	-1.98828	-0.870545	2.24976e-05	-2.06138	-0.830327
123536326	chr3:123536326:G:A	5.94337e-16	-2.08829	-0.498148	3.07957e-08	-2.06126	-0.574531	3.14914e-05	-2.05124	-0.504161
123536515	chr3:123536515:C:T	3.26416e-15	-3.25008e-10	-0.883124	1.56843e-07	-3.25008e-10	-1.00793	0.000158083	-3.25008e-10	-0.941996
123536756	chr3:123536756:A:G	5.92849e-16	-2.08835	-0.500594	3.09585e-08	-2.05365	-0.57687	3.16935e-05	-2.04238	-0.50662
123536896	chr3:123536896:G:A	5.96262e-16	-2.08762	-0.495585	3.07131e-08	-2.06641	-0.572076	3.13819e-05	-2.05729	-0.501597
123536930	chr3:123536930:G:A	2.83476e-16	-2.07354	-1.25322	1.7829e-08	-1.89967	-1.28267	1.71288e-05	-1.91755	-1.2468
123537108	chr3:123537108:A:G	2.71196e-15	-3.25008e-10	-1.06846	1.39413e-07	-3.25008e-10	-1.12573	0.000139445	-3.25008e-10	-1.06744
123537110	chr3:123537110:A:G	2.17897e-15	-3.25008e-10	-1.28728	1.16772e-07	-3.25008e-10	-1.30295	0.000112161	-3.25008e-10	-1.28518
123537279	chr3:123537279:A:C	4.74535e-15	-3.25008e-10	-0.508961	2.43367e-07	-3.25008e-10	-0.568599	0.000232997	-3.25008e-10	-0.554089
123537329	chr3:123537329:A:G	4.98398e-16	-1.93073	-0.831756	2.50502e-08	-1.94728	-0.895014	2.24413e-05	-2.03829	-0.855922
123537418	chr3:123537418:A:T	3.28757e-15	-3.25008e-10	-0.875978	2.16012e-07	-3.25008e-10	-0.687837	0.00019347	-3.25008e-10	-0.739992
123537556	chr3:123537556:C:T	2.45753e-15	0.0692812	-1.23625	5.82087e-07	1.51161	-1.20816	0.000537398	1.49238	-1.21075
123537884	chr3:123537884:AATC:A	6.39921e-15	1.02289	-1.23284	2.08722e-06	2.68125	-1.10083	0.00200418	2.79281	-1.19494
123538666	chr3:123538666:T:C	1.82486e-15	-0.425632	-1.03899	6.50726e-08	-0.774402	-1.11327	0.000116337	-0.285754	-0.962867
123539154	chr3:123539154:T:C	3.14647e-15	0.24688	-1.16673	7.77886e-07	1.71984	-1.12643	0.000695896	1.67388	-1.1338
123539613	chr3:123539613:C:T	2.75368e-15	-3.25008e-10	-1.05319	1.53902e-07	-3.25008e-10	-1.02685	0.000141136	-3.25008e-10	-1.05539
123540235	chr3:123540235:C:T	1.02016e-14	1.16044	-0.904018	2.25205e-06	2.45677	-0.800347	0.00154867	2.20626	-0.866224
123540490	chr3:123540490:A:G	2.51868e-15	-3.25008e-10	-1.14239	1.38681e-07	-3.25008e-10	-1.13099	0.000129554	-3.25008e-10	-1.14102
123540512	chr3:123540512:C:T	2.22822e-15	-1.26492	-3.18434e-10	2.9661e-07	-0.370753	-3.18434e-10	0.000172924	-0.852262	-3.18434e-10
123540633	chr3:123540633:G:T	3.47981e-16	-1.90423	-1.21751	1.76526e-08	-1.92463	-1.26766	1.55255e-05	-2.02115	-1.24148
123540677	chr3:123540677:T:C	5.4461e-16	-1.93915	-0.734662	2.72049e-08	-1.95548	-0.804299	2.45516e-05	-2.04316	-0.761182
123540738	chr3:123540738:CA:C	2.51971e-15	-3.25008e-10	-1.14198	1.49952e-07	-3.25008e-10	-1.05286	0.000134575	-3.25008e-10	-1.103
123540855	chr3:123540855:A:G	2.51984e-15	-3.25008e-10	-1.14193	1.49962e-07	-3.25008e-10	-1.05279	0.000134582	-3.25008e-10	-1.10294
123541055	chr3:123541055:G:A	2.33036e-15	-3.25008e-10	-1.22011	1.22013e-07	-3.25008e-10	-1.25905	0.00011929	-3.25008e-10	-1.22356
123541243	chr3:123541243:A:C	2.13166e-15	-3.25008e-10	-1.30923	1.16067e-07	-3.25008e-10	-1.309	0.0001095	-3.25008e-10	-1.30919
123541918	chr3:123541918:C:T	5.89422e-16	-2.08789	-0.506848	3.0475e-08	-2.0642	-0.582064	3.11132e-05	-2.05506	-0.512421
123542435	chr3:123542435:A:G	2.28965e-15	-3.25008e-10	-1.23773	1.2573e-07	-3.25008e-10	-1.22903	0.000116535	-3.25008e-10	-1.24693
123542543	chr3:123542543:C:T	2.49743e-15	-3.25008e-10	-1.15086	1.32562e-07	-3.25008e-10	-1.17612	0.000130804	-3.25008e-10	-1.13142
123542666	chr3:123542666:A:T	7.83741e-15	-3.25008e-10	-0.0072187	4.2061e-07	-3.25008e-10	-0.0214654	0.000399427	-3.25008e-10	-0.0150843
123542778	chr3:123542778:C:T	5.40202e-15	-3.25008e-10	-0.379354	3.55112e-07	-3.25008e-10	-0.19074	0.000305372	-3.25008e-10	-0.283583
123543121	chr3:123543121:C:T	2.76586e-14	2.12027	-0.866465	1.71909e-06	2.15951	-0.773133	0.00347559	2.97986	-0.831458
123543189	chr3:123543189:T:C	5.51326e-16	-2.0846	-0.576955	2.94804e-08	-2.03109	-0.648362	3.03045e-05	-2.01721	-0.576614
123543509	chr3:123543509:C:A	2.15029e-15	-3.25008e-10	-1.30053	1.1625e-07	-3.25008e-10	-1.30743	0.000110514	-3.25008e-10	-1.29998
123544272	chr3:123544272:A:G	2.1681e-15	-3.25008e-10	-1.29227	1.1603e-07	-3.25008e-10	-1.30932	0.000110982	-3.25008e-10	-1.29575
123544435	chr3:123544435:T:A	2.75182e-15	-3.25008e-10	-1.05386	1.41203e-07	-3.25008e-10	-1.11297	0.000141526	-3.25008e-10	-1.05263
123544559	chr3:123544559:A:C	3.35168e-15	-3.25008e-10	-0.856665	1.60388e-07	-3.25008e-10	-0.985574	0.000162112	-3.25008e-10	-0.916829
123544617	chr3:123544617:T:C	2.30262e-15	-3.25008e-10	-1.23208	1.21874e-07	-3.25008e-10	-1.26018	0.000119058	-3.25008e-10	-1.2255
123544742	chr3:123544742:T:C	2.85577e-16	-2.0865	-1.23287	1.64711e-08	-2.04374	-1.21782	1.58423e-05	-2.0006	-1.24183
123544766	chr3:123544766:TA:T	1.1328e-15	-1.94144	-3.18434e-10	6.06493e-08	-1.95806	-3.18434e-10	5.23549e-05	-2.04707	-3.18434e-10
123545170	chr3:123545170:T:C	2.01387e-15	-0.72873	-0.637341	9.83853e-08	-0.853878	-0.620402	9.20335e-05	-0.902406	-0.580556
123545363	chr3:123545363:T:C	2.07628e-14	-3.25008e-10	0.967034	1.10863e-06	-3.25008e-10	0.947708	0.00125697	-3.25008e-10	1.13134
123545690	chr3:123545690:C:A	1.52285e-14	1.70303	-1.04599	5.89936e-06	3.51771	-0.898279	0.00595559	3.67903	-0.992057
123546267	chr3:123546267:G:A	2.55164e-15	-3.25008e-10	-1.12939	1.523e-07	-3.25008e-10	-1.03732	0.000136439	-3.25008e-10	-1.08924
123546308	chr3:123546308:G:A	2.23044e-15	-3.25008e-10	-1.26393	1.24279e-07	-3.25008e-10	-1.24064	0.000113565	-3.25008e-10	-1.27274
123546977	chr3:123546977:T:C	7.68999e-16	-1.03185	-1.29694	4.79169e-08	-0.909113	-1.28459	4.61323e-05	-0.868146	-1.30546
123547023	chr3:123547023:C:G	2.06047e-15	-1.34319	-3.18434e-10	9.07615e-08	-1.55494	-3.18434e-10	8.8348e-05	-1.52383	-3.18434e-10
123547063	chr3:123547063:AT:A	3.7234e-15	-3.25008e-10	-0.75149	2.01257e-07	-3.25008e-10	-0.758588	0.000215878	-3.25008e-10	-0.630401
123547510	chr3:123547510:G:A	9.96416e-15	1.51308	-1.28021	3.00513e-06	3.10092	-1.15602	0.00258042	3.10564	-1.25505
123547803	chr3:123547803:C:T	1.53302e-15	-0.459533	-1.17935	5.68146e-08	-0.816491	-1.20689	9.22775e-05	-0.345404	-1.13491
123547904	chr3:123547904:C:T	1.26328e-15	-1.83242	-3.18434e-10	6.86619e-08	-1.83398	-3.18434e-10	6.5391e-05	-1.82473	-3.18434e-10
123548092	chr3:123548092:G:A	1.13267e-15	-1.94155	-3.18434e-10	6.06403e-08	-1.95821	-3.18434e-10	5.23506e-05	-2.04715	-3.18434e-10
123548250	chr3:123548250:T:C	1.60432e-15	-0.885872	-0.707553	7.91153e-08	-1.00274	-0.689527	7.40769e-05	-1.04677	-0.653237
123548417	chr3:123548417:A:G	2.46059e-15	-3.25008e-10	-1.16572	1.30728e-07	-3.25008e-10	-1.19006	0.000128738	-3.25008e-10	-1.14734
123548556	chr3:123548556:T:C	2.8364e-16	-2.08403	-1.24214	1.61632e-08	-2.05246	-1.22798	1.55155e-05	-2.01284	-1.25043
123548821	chr3:123548821:C:T	2.63495e-15	-3.25008e-10	-1.09726	1.33716e-07	-3.25008e-10	-1.16746	0.000133191	-3.25008e-10	-1.11333
123548833	chr3:123548833:C:T	2.55078e-15	-3.25008e-10	-1.12973	1.52238e-07	-3.25008e-10	-1.03773	0.000136388	-3.25008e-10	-1.08961
123549009	chr3:123549009:A:G	1.56505e-15	-0.415996	-1.20222	5.74189e-08	-0.785192	-1.22761	9.34364e-05	-0.306023	-1.16181
123549391	chr3:123549391:G:A	1.89478e-15	-0.216545	-1.21048	5.83666e-08	-0.792904	-1.20352	0.000104662	-0.19187	-1.16251
123549426	chr3:123549426:G:A	7.73206e-15	1.25983	-1.28059	2.22085e-06	2.79849	-1.15602	0.00190275	2.80132	-1.25538
123549500	chr3:123549500:C:A	2.76854e-15	-3.25008e-10	-1.04781	1.41957e-07	-3.25008e-10	-1.10765	0.00014238	-3.25008e-10	-1.04662
123549661	chr3:123549661:T:C	2.35894e-15	-3.25008e-10	-1.20792	1.2168e-07	-3.25008e-10	-1.26178	0.000119072	-3.25008e-10	-1.22538
123549663	chr3:123549663:G:T	2.13655e-15	-3.25008e-10	-1.30693	1.16896e-07	-3.25008e-10	-1.30189	0.000109596	-3.25008e-10	-1.30832
123549866	chr3:123549866:TGGGG:T	1.14876e-15	-1.92745	-3.18434e-10	5.69962e-08	-2.02019	-3.18434e-10	5.41276e-05	-2.01377	-3.18434e-10
123550086	chr3:123550086:A:C	2.13407e-15	-3.25008e-10	-1.3081	1.16649e-07	-3.25008e-10	-1.304	0.000109521	-3.25008e-10	-1.309
123550120	chr3:123550120:G:A	2.13789e-15	-3.25008e-10	-1.30631	1.17032e-07	-3.25008e-10	-1.30073	0.000109643	-3.25008e-10	-1.30788
123550154	chr3:123550154:C:A	3.43412e-16	-1.92205	-1.2129	1.74181e-08	-1.94126	-1.2644	1.54236e-05	-2.03196	-1.23726
123551265	chr3:123551265:A:C	3.37253e-15	-3.25008e-10	-0.850463	1.61239e-07	-3.25008e-10	-0.980282	0.000163051	-3.25008e-10	-0.911052
123551311	chr3:123551311:T:C	3.43908e-16	-1.92912	-1.20439	1.74008e-08	-1.94816	-1.25849	1.54756e-05	-2.03599	-1.22986
123551424	chr3:123551424:G:A	3.13036e-15	-3.25008e-10	-0.924978	1.78675e-07	-3.25008e-10	-0.877606	0.000160157	-3.25008e-10	-0.928959
123552837	chr3:123552837:A:G	7.55298e-16	-1.09608	-1.25069	4.30627e-08	-1.04095	-1.25956	3.93423e-05	-1.06349	-1.26933
123553009	chr3:123553009:T:TA	2.55105e-15	-3.25008e-10	-1.12962	1.52251e-07	-3.25008e-10	-1.03764	0.000136403	-3.25008e-10	-1.0895
123553449	chr3:123553449:A:G	2.55164e-15	-3.25008e-10	-1.12939	1.523e-07	-3.25008e-10	-1.03732	0.000136439	-3.25008e-10	-1.08924
123553571	chr3:123553571:G:A	4.26091e-15	-3.25008e-10	-0.616644	2.18532e-07	-3.25008e-10	-0.676239	0.000211812	-3.25008e-10	-0.649417
123553952	chr3:123553952:T:A	4.94446e-16	-1.94246	-0.827982	2.48543e-08	-1.95866	-0.891485	2.2376e-05	-2.04507	-0.852058
123553960	chr3:123553960:A:T	5.32176e-16	-1.9369	-0.760007	2.66164e-08	-1.95356	-0.828086	2.3982e-05	-2.04203	-0.785782
123554335	chr3:123554335:G:T	6.46817e-15	0.775643	-0.974876	1.71847e-06	2.4965	-1.11049	0.00204314	2.64867	-1.03154
123554987	chr3:123554987:C:T	1.14062e-15	-1.93456	-3.18434e-10	6.10414e-08	-1.95162	-3.18434e-10	5.25432e-05	-2.04348	-3.18434e-10
123555087	chr3:123555087:T:C	5.73374e-15	0.61408	-0.933839	1.43255e-06	2.28182	-1.07778	0.00172431	2.44131	-0.993842
123555431	chr3:123555431:A:G	7.35301e-15	0.902993	-0.974011	1.99669e-06	2.64543	-1.10936	0.00239167	2.80525	-1.03062
123556232	chr3:123556232:T:C	7.95117e-15	-3.25008e-10	0.00719237	3.405e-07	-3.25008e-10	-0.232755	0.000366337	-3.25008e-10	-0.101561
123556332	chr3:123556332:G:T	6.38537e-16	-1.2055	-1.3092	3.32522e-08	-1.25075	-1.30831	3.40522e-05	-1.17114	-1.30609
123556453	chr3:123556453:T:A	2.5901e-15	-3.25008e-10	-1.11443	1.37095e-07	-3.25008e-10	-1.1425	0.000135931	-3.25008e-10	-1.09297
123556551	chr3:123556551:A:G	2.13232e-15	-3.25008e-10	-1.30891	1.16541e-07	-3.25008e-10	-1.30493	0.00010951	-3.25008e-10	-1.3091
123557011	chr3:123557011:T:A	2.67671e-15	-3.25008e-10	-1.08154	1.46857e-07	-3.25008e-10	-1.07372	0.000136697	-3.25008e-10	-1.08734
123558166	chr3:123558166:G:A	6.76675e-15	-3.25008e-10	-0.154106	3.63802e-07	-3.25008e-10	-0.166563	0.000344926	-3.25008e-10	-0.161786
123558508	chr3:123558508:G:A	3.06772e-16	-2.07071	-1.17706	1.90455e-08	-1.88729	-1.22905	1.88162e-05	-1.9058	-1.1646
123558702	chr3:123558702:T:C	4.91906e-16	-2.04698	-0.728617	2.57508e-08	-1.96047	-0.854231	2.58889e-05	-2.04275	-0.708545
123559094	chr3:123559094:C:G	2.16667e-15	-3.25008e-10	-1.29294	1.19481e-07	-3.25008e-10	-1.28002	0.000110667	-3.25008e-10	-1.29859
123559183	chr3:123559183:T:G	5.38504e-16	-1.94735	-0.737741	2.6938e-08	-1.96279	-0.806845	2.43814e-05	-2.04744	-0.763853
123559750	chr3:123559750:C:T	2.72488e-15	-3.25008e-10	-1.0637	1.32875e-07	-3.25008e-10	-1.17376	0.000135012	-3.25008e-10	-1.09975
123560048	chr3:123560048:C:G	3.03357e-15	-0.956388	-3.18434e-10	1.22325e-07	-1.25649	-3.18434e-10	0.000184548	-0.787204	-3.18434e-10
123560180	chr3:123560180:G:A	2.84288e-16	-2.08134	-1.24255	1.74753e-08	-1.92743	-1.27495	1.6859e-05	-1.94266	-1.23758
123560234	chr3:123560234:G:A	2.71194e-15	-3.25008e-10	-1.06846	1.43029e-07	-3.25008e-10	-1.10012	0.000142623	-3.25008e-10	-1.04491
123560377	chr3:123560377:G:A	3.38146e-15	-3.25008e-10	-0.84782	1.61591e-07	-3.25008e-10	-0.978106	0.000163454	-3.25008e-10	-0.908585
123560679	chr3:123560679:C:G	3.36376e-15	-3.25008e-10	-0.853069	1.6088e-07	-3.25008e-10	-0.982513	0.000162656	-3.25008e-10	-0.913475
123560873	chr3:123560873:G:A	2.8422e-16	-2.08148	-1.24265	1.7445e-08	-1.9291	-1.27502	1.6844e-05	-1.94344	-1.23768
123560876	chr3:123560876:G:A	3.36376e-15	-3.25008e-10	-0.853069	1.6088e-07	-3.25008e-10	-0.982513	0.000162656	-3.25008e-10	-0.913475
123561129	chr3:123561129:C:G	2.14126e-15	-3.25008e-10	-1.30473	1.17326e-07	-3.25008e-10	-1.29822	0.000109768	-3.25008e-10	-1.30675
123561226	chr3:123561226:T:C	3.36376e-15	-3.25008e-10	-0.853069	1.6088e-07	-3.25008e-10	-0.982513	0.000162656	-3.25008e-10	-0.913475
123561254	chr3:123561254:G:A	7.74791e-16	-1.01404	-1.30725	4.83654e-08	-0.883603	-1.30078	4.66451e-05	-0.853227	-1.30932
123561551	chr3:123561551:T:TCACATCTTACCAAGAGTATCTTCAGTTC	8.18533e-15	0.0362163	-3.18434e-10	2.09215e-07	-0.719811	-3.18434e-10	0.000310969	-0.265422	-3.18434e-10
123561602	chr3:123561602:C:T	2.55133e-15	-3.25008e-10	-1.12951	1.52278e-07	-3.25008e-10	-1.03746	0.00013642	-3.25008e-10	-1.08937
123561613	chr3:123561613:A:T	3.17987e-15	-3.25008e-10	-0.909287	1.53412e-07	-3.25008e-10	-1.03004	0.000154349	-3.25008e-10	-0.965898
123561614	chr3:123561614:G:T	3.17037e-15	-3.25008e-10	-0.91228	1.53032e-07	-3.25008e-10	-1.03252	0.000153923	-3.25008e-10	-0.968665
123561777	chr3:123561777:G:A	3.0259e-15	-3.25008e-10	-0.95892	1.84202e-07	-3.25008e-10	-0.847138	0.000145427	-3.25008e-10	-1.02544
123561779	chr3:123561779:A:G	3.22978e-15	-3.25008e-10	-0.893712	1.54169e-07	-3.25008e-10	-1.02512	0.000155625	-3.25008e-10	-0.957663
123561881	chr3:123561881:G:A	5.5033e-16	-2.0865	-0.576865	2.92581e-08	-2.03874	-0.648275	3.00398e-05	-2.02606	-0.576533
123561905	chr3:123561905:G:A	2.13753e-15	-3.25008e-10	-1.30647	1.16998e-07	-3.25008e-10	-1.30102	0.00010963	-3.25008e-10	-1.308
123562104	chr3:123562104:G:A	3.18458e-15	-3.25008e-10	-0.907808	1.8196e-07	-3.25008e-10	-0.859385	0.000162917	-3.25008e-10	-0.911873
123562161	chr3:123562161:A:C	2.848e-16	-2.08059	-1.2415	1.75436e-08	-1.92425	-1.27423	1.69328e-05	-1.93936	-1.2365
123562315	chr3:123562315:T:G	2.24341e-15	-3.25008e-10	-1.25813	1.25184e-07	-3.25008e-10	-1.23338	0.000114142	-3.25008e-10	-1.26767
123562415	chr3:123562415:G:C	2.84748e-15	-3.25008e-10	-1.01969	1.71738e-07	-3.25008e-10	-0.917204	0.000137716	-3.25008e-10	-1.07992
123562517	chr3:123562517:ATAT:A	7.79491e-16	-1.00673	-1.30851	4.48119e-08	-0.95287	-1.30783	4.15331e-05	-0.969296	-1.30933
123562556	chr3:123562556:G:C	7.54672e-16	-1.03894	-1.30866	4.32318e-08	-0.988547	-1.30805	4.00201e-05	-1.00641	-1.30932
123562652	chr3:123562652:T:C	7.48603e-16	-1.04745	-1.30822	4.28523e-08	-0.997969	-1.30744	3.96594e-05	-1.01548	-1.30931
123562957	chr3:123562957:C:T	5.06207e-16	-2.06138	-0.685558	3.44946e-08	-1.81223	-0.710138	3.10788e-05	-1.82326	-0.745325
123563250	chr3:123563250:A:G	7.6941e-16	-1.02033	-1.30793	4.40754e-08	-0.970188	-1.30708	4.07658e-05	-0.988014	-1.30926
123563695	chr3:123563695:G:A	2.60256e-15	-3.25008e-10	-1.10963	1.56051e-07	-3.25008e-10	-1.01299	0.00013945	-3.25008e-10	-1.06741
123563834	chr3:123563834:C:T	7.20815e-16	-1.08423	-1.30927	4.12577e-08	-1.03431	-1.30902	3.82724e-05	-1.05151	-1.30887
123563937	chr3:123563937:C:T	7.48144e-16	-1.04733	-1.30895	4.28613e-08	-0.99674	-1.30846	3.97222e-05	-1.01397	-1.30923
123563957	chr3:123563957:G:A	7.07775e-16	-1.1112	-1.30056	4.40801e-08	-0.987212	-1.28995	4.21092e-05	-0.957503	-1.30735
123564071	chr3:123564071:C:G	7.36805e-16	-1.06277	-1.30879	4.21484e-08	-1.01375	-1.30822	3.90701e-05	-1.03046	-1.3093
123564073	chr3:123564073:T:G	7.34288e-16	-1.0662	-1.30878	4.20107e-08	-1.01702	-1.30823	3.89377e-05	-1.03385	-1.3093
123564183	chr3:123564183:G:A	2.19809e-15	-3.25008e-10	-1.27854	1.17352e-07	-3.25008e-10	-1.29799	0.000113177	-3.25008e-10	-1.27616
123564462	chr3:123564462:G:A	6.19259e-16	-1.2362	-1.30916	3.22566e-08	-1.28129	-1.30816	3.29539e-05	-1.2041	-1.3059
123564499	chr3:123564499:C:G	2.81916e-16	-2.07574	-1.25653	1.77182e-08	-1.90393	-1.28465	1.699e-05	-1.92046	-1.25203
123565572	chr3:123565572:A:C	3.35592e-15	-3.25008e-10	-0.8554	1.60561e-07	-3.25008e-10	-0.9845	0.000162304	-3.25008e-10	-0.915646
123565593	chr3:123565593:G:T	1.18457e-15	-1.89675	-3.18434e-10	6.31382e-08	-1.91785	-3.18434e-10	5.3723e-05	-2.02127	-3.18434e-10
123565751	chr3:123565751:T:A	2.60215e-15	-3.25008e-10	-1.10979	1.3764e-07	-3.25008e-10	-1.13853	0.000136577	-3.25008e-10	-1.08823
123565883	chr3:123565883:G:A	2.85562e-15	-3.25008e-10	-1.01684	1.45886e-07	-3.25008e-10	-1.08034	0.000146877	-3.25008e-10	-1.01552
123566039	chr3:123566039:T:G	1.12262e-15	-1.95046	-3.18434e-10	6.01288e-08	-1.96668	-3.18434e-10	5.21021e-05	-2.05191	-3.18434e-10
123566051	chr3:123566051:C:T	7.89762e-16	-1.00993	-1.29222	4.00045e-08	-1.07735	-1.29683	3.69181e-05	-1.11254	-1.28388
123566159	chr3:123566159:G:A	8.724e-15	1.00093	-0.900977	2.01974e-06	2.63305	-1.08549	0.00222523	2.66585	-0.963351
123566503	chr3:123566503:C:T	6.32004e-15	-3.25008e-10	-0.222402	4.17506e-07	-3.25008e-10	-0.028873	0.000359552	-3.25008e-10	-0.120256
123566727	chr3:123566727:T:C	1.11029e-15	-1.96151	-3.18434e-10	5.95131e-08	-1.97698	-3.18434e-10	5.18124e-05	-2.05748	-3.18434e-10
123567254	chr3:123567254:T:G	7.83459e-16	-1.0075	-1.30266	4.88384e-08	-0.881563	-1.29309	4.6989e-05	-0.846923	-1.30828
123567369	chr3:123567369:A:G	2.86245e-16	-2.07194	-1.24509	1.57694e-08	-2.07395	-1.23115	1.49833e-05	-2.04479	-1.25339
123567946	chr3:123567946:C:A	4.74581e-15	-3.25008e-10	-0.508865	2.43397e-07	-3.25008e-10	-0.568478	0.000233021	-3.25008e-10	-0.553984
123567966	chr3:123567966:A:G	1.96435e-14	-3.25008e-10	0.911619	1.31781e-06	-3.25008e-10	1.12055	0.00104717	-3.25008e-10	0.948728
123568152	chr3:123568152:C:T	2.97e-16	-1.97083	-1.30932	1.59444e-08	-1.98473	-1.30933	1.39469e-05	-2.06058	-1.30928
123568372	chr3:123568372:C:T	4.26091e-15	-3.25008e-10	-0.616644	2.18532e-07	-3.25008e-10	-0.676239	0.000211812	-3.25008e-10	-0.649417
123568713	chr3:123568713:T:C	3.12755e-15	-3.25008e-10	-0.925877	1.78506e-07	-3.25008e-10	-0.87855	0.000160016	-3.25008e-10	-0.929844
123568959	chr3:123568959:T:C	1.09941e-15	-1.48029	-0.491062	8.86035e-08	-1.27445	-0.304546	6.46012e-05	-1.21598	-0.620903
123569046	chr3:123569046:A:G	5.1079e-16	-2.08807	-0.649858	2.67897e-08	-2.05261	-0.722547	2.74956e-05	-2.03987	-0.65122
123569103	chr3:123569103:G:A	3.29918e-15	-3.25008e-10	-0.872453	1.58276e-07	-3.25008e-10	-0.998832	0.000159758	-3.25008e-10	-0.931455
123569305	chr3:123569305:G:A	3.12522e-15	-3.25008e-10	-0.926623	1.63349e-07	-3.25008e-10	-0.967282	0.000165417	-3.25008e-10	-0.896643
123569699	chr3:123569699:C:A	2.14936e-15	-3.25008e-10	-1.30096	1.2e-07	-3.25008e-10	-1.27568	0.000110011	-3.25008e-10	-1.30454
123569748	chr3:123569748:G:A	3.10794e-16	-2.05925	-1.17551	1.98965e-08	-1.84966	-1.22297	1.9466e-05	-1.86806	-1.16838
123569850	chr3:123569850:A:G	3.32378e-15	-3.25008e-10	-0.865025	1.80716e-07	-3.25008e-10	-0.866243	0.000190337	-3.25008e-10	-0.756318
123569888	chr3:123569888:C:T	2.39455e-15	-3.25008e-10	-1.19293	1.39392e-07	-3.25008e-10	-1.12588	0.000121905	-3.25008e-10	-1.20188
123570264	chr3:123570264:T:C	7.62953e-16	-1.68762	-0.649066	4.34007e-08	-1.61927	-0.673429	3.60994e-05	-1.72119	-0.697652
123570504	chr3:123570504:A:C	9.81771e-16	-2.08452	-3.18434e-10	5.40163e-08	-2.07389	-3.18434e-10	5.05575e-05	-2.082	-3.18434e-10
123570748	chr3:123570748:C:T	3.05519e-15	-3.25008e-10	-0.949284	1.74596e-07	-3.25008e-10	-0.900695	0.000156268	-3.25008e-10	-0.953541
123570749	chr3:123570749:G:A	1.03066e-15	-2.03592	-3.18434e-10	5.3451e-08	-2.08441	-3.18434e-10	5.02899e-05	-2.08731	-3.18434e-10
123571054	chr3:123571054:G:A	2.14923e-15	-3.25008e-10	-1.30102	1.18623e-07	-3.25008e-10	-1.28722	0.00011005	-3.25008e-10	-1.30418
123571259	chr3:123571259:G:A	2.73644e-15	-3.25008e-10	-1.05947	1.64121e-07	-3.25008e-10	-0.962568	0.000133021	-3.25008e-10	-1.11461
123571420	chr3:123571420:C:A	2.16845e-15	-3.25008e-10	-1.29212	1.18927e-07	-3.25008e-10	-1.28466	0.000110908	-3.25008e-10	-1.29641
123571470	chr3:123571470:C:G	2.51e-15	-3.25008e-10	-1.14585	1.30052e-07	-3.25008e-10	-1.19524	0.000129939	-3.25008e-10	-1.13805
123571526	chr3:123571526:G:A	2.18603e-15	-3.25008e-10	-1.28404	1.1657e-07	-3.25008e-10	-1.30468	0.000113062	-3.25008e-10	-1.27718
123571821	chr3:123571821:A:G	2.34435e-15	-3.25008e-10	-1.21412	1.24851e-07	-3.25008e-10	-1.23605	0.000121387	-3.25008e-10	-1.20613
123572244	chr3:123572244:A:G	1.07834e-15	-1.033	-0.957702	9.29109e-08	-0.727674	-0.803857	0.000108793	-0.262649	-1.05302
123572260	chr3:123572260:C:T	2.19588e-15	-3.25008e-10	-1.27955	1.177e-07	-3.25008e-10	-1.29503	0.000113437	-3.25008e-10	-1.27387
123572511	chr3:123572511:G:C	3.42042e-15	-3.25008e-10	-0.836364	1.63548e-07	-3.25008e-10	-0.966065	0.000165559	-3.25008e-10	-0.895784
123572619	chr3:123572619:T:A	1.1075e-15	-1.01486	-0.949162	9.58064e-08	-0.707307	-0.793536	0.000112231	-0.23859	-1.04596
123572772	chr3:123572772:G:C	2.81604e-16	-2.08419	-1.24919	1.72245e-08	-2.08657	-1.13027	1.4483e-05	-2.07048	-1.26166
123572861	chr3:123572861:C:T	2.01242e-14	-3.25008e-10	0.935796	1.08512e-06	-3.25008e-10	0.926274	0.00121461	-3.25008e-10	1.09707
123572940	chr3:123572940:G:A	3.84115e-15	-3.25008e-10	-0.720356	2.05189e-07	-3.25008e-10	-0.739242	0.000207338	-3.25008e-10	-0.670767
123573184	chr3:123573184:T:G	5.90908e-15	0.705124	-0.994761	1.48424e-06	2.16563	-0.926141	0.00132336	2.22335	-1.04054
123573212	chr3:123573212:T:C	1.2295e-15	-1.85952	-3.18434e-10	6.4065e-08	-1.90327	-3.18434e-10	5.44317e-05	-2.00817	-3.18434e-10
123573222	chr3:123573222:G:A	8.72137e-15	0.905611	-0.805962	2.32019e-06	2.6717	-0.985471	0.00283263	2.8193	-0.875454
123573920	chr3:123573920:G:C	2.69224e-15	-3.25008e-10	-1.07576	1.16612e-07	-3.25008e-10	-1.30432	0.000134743	-3.25008e-10	-1.10174
123574036	chr3:123574036:A:G	4.44418e-16	-1.91786	-0.959261	2.23952e-08	-1.94192	-1.0124	1.99463e-05	-2.03367	-0.978403
123574257	chr3:123574257:G:A	2.60253e-15	-3.25008e-10	-1.10964	1.23655e-07	-3.25008e-10	-1.24568	0.000134288	-3.25008e-10	-1.10513
123574444	chr3:123574444:T:C	1.31126e-15	-0.944057	-0.851085	1.28505e-07	-0.509554	-0.697651	0.000133011	-0.150922	-0.963763
123574680	chr3:123574680:CAT:C	3.02608e-16	-2.04602	-1.21543	1.69084e-08	-2.02375	-1.21161	1.58887e-05	-2.00043	-1.23908
123574742	chr3:123574742:C:T	2.24124e-15	-3.25008e-10	-1.2591	1.18029e-07	-3.25008e-10	-1.29224	0.000116249	-3.25008e-10	-1.24938
123575622	chr3:123575622:T:C	3.6945e-15	-3.25008e-10	-0.759281	1.91525e-07	-3.25008e-10	-0.808153	0.000196054	-3.25008e-10	-0.726723
123575689	chr3:123575689:T:G	2.71004e-16	-2.08557	-1.28618	1.46724e-08	-2.08783	-1.28937	1.40035e-05	-2.06572	-1.30009
123575739	chr3:123575739:C:T	4.99623e-16	-1.72716	-1.03287	2.57361e-08	-1.73804	-1.07724	2.11539e-05	-1.90324	-1.05005
123575938	chr3:123575938:T:A	3.69878e-15	-3.25008e-10	-0.758123	1.91736e-07	-3.25008e-10	-0.807051	0.00019629	-3.25008e-10	-0.72552
123576141	chr3:123576141:A:G	2.74064e-15	-1.05794	-3.18434e-10	1.06362e-07	-1.39632	-3.18434e-10	0.000126701	-1.16329	-3.18434e-10
123576186	chr3:123576186:T:A	3.81932e-15	-3.25008e-10	-0.726054	1.97799e-07	-3.25008e-10	-0.775921	0.000202942	-3.25008e-10	-0.692194
123576849	chr3:123576849:A:C	2.16735e-15	-3.25008e-10	-1.29262	1.18854e-07	-3.25008e-10	-1.28528	0.000110859	-3.25008e-10	-1.29685
123576974	chr3:123576974:C:G	2.18916e-15	-3.25008e-10	-1.28261	1.25126e-07	-3.25008e-10	-1.23385	0.000110201	-3.25008e-10	-1.3028
123577094	chr3:123577094:A:G	7.46528e-16	-1.88731	-0.471136	4.35289e-08	-1.9494	-0.340349	3.39615e-05	-1.94385	-0.53604
123577105	chr3:123577105:C:T	2.70883e-16	-2.08591	-1.28628	1.46736e-08	-2.08763	-1.28949	1.39879e-05	-2.06676	-1.30016
123577211	chr3:123577211:T:C	1.84637e-15	-1.4529	-3.18434e-10	1.57276e-07	-1.00517	-3.18434e-10	0.000131124	-1.12897	-3.18434e-10
123577326	chr3:123577326:T:C	2.39533e-15	-3.25008e-10	-1.19261	1.28245e-07	-3.25008e-10	-1.20923	0.000118407	-3.25008e-10	-1.23098
123577396	chr3:123577396:C:T	3.69694e-15	-3.25008e-10	-0.758622	1.91633e-07	-3.25008e-10	-0.807589	0.000196182	-3.25008e-10	-0.726072
123577471	chr3:123577471:A:G	1.49982e-14	-3.25008e-10	0.641803	7.41844e-07	-3.25008e-10	0.545967	0.000740102	-3.25008e-10	0.601673
123577481	chr3:123577481:T:C	2.20782e-15	-3.25008e-10	-1.27412	1.26817e-07	-3.25008e-10	-1.22043	0.000110701	-3.25008e-10	-1.29828
123577846	chr3:123577846:A:G	2.19715e-15	-3.25008e-10	-1.27897	1.259e-07	-3.25008e-10	-1.22768	0.000110408	-3.25008e-10	-1.30093
123577896	chr3:123577896:C:T	3.23538e-15	-3.25008e-10	-0.891981	1.8583e-07	-3.25008e-10	-0.838338	0.000165567	-3.25008e-10	-0.895739
123577930	chr3:123577930:G:C	2.37346e-15	-3.25008e-10	-1.20178	1.27133e-07	-3.25008e-10	-1.21794	0.000117519	-3.25008e-10	-1.23851
123578038	chr3:123578038:C:G	2.29926e-15	-3.25008e-10	-1.23354	1.21269e-07	-3.25008e-10	-1.26516	0.000118453	-3.25008e-10	-1.2306
123578559	chr3:123578559:T:C	2.13642e-15	-3.25008e-10	-1.307	1.19683e-07	-3.25008e-10	-1.27833	0.000110711	-3.25008e-10	-1.29819
123578664	chr3:123578664:T:C	2.71026e-16	-2.08558	-1.28609	1.46734e-08	-2.08781	-1.28933	1.40028e-05	-2.06582	-1.30004
123578893	chr3:123578893:G:C	2.56346e-15	-3.25008e-10	-1.12477	1.36711e-07	-3.25008e-10	-1.14531	0.00012538	-3.25008e-10	-1.17377
123579093	chr3:123579093:T:C	4.20315e-15	-3.25008e-10	-0.630292	2.24067e-07	-3.25008e-10	-0.651226	0.000227693	-3.25008e-10	-0.577115
123579211	chr3:123579211:G:A	9.89775e-16	-2.0764	-3.18434e-10	5.79855e-08	-2.00298	-3.18434e-10	5.06417e-05	-2.08034	-3.18434e-10
123579369	chr3:123579369:G:A	2.26534e-15	-3.25008e-10	-1.2484	1.16758e-07	-3.25008e-10	-1.30307	0.000113778	-3.25008e-10	-1.27087
123579768	chr3:123579768:T:C	2.71442e-16	-2.08696	-1.28318	1.4728e-08	-2.08681	-1.28661	1.39688e-05	-2.07012	-1.29817
123579887	chr3:123579887:G:A	2.15482e-15	-3.25008e-10	-1.29842	1.18172e-07	-3.25008e-10	-1.29103	0.000110545	-3.25008e-10	-1.29969
123579999	chr3:123579999:T:C	4.30691e-16	-2.01027	-0.898219	2.47268e-08	-1.91612	-0.939167	2.24171e-05	-2.00008	-0.895213
123580358	chr3:123580358:C:T	2.74347e-15	-3.25008e-10	-1.0569	1.39579e-07	-3.25008e-10	-1.12454	0.000136162	-3.25008e-10	-1.09127
123580389	chr3:123580389:T:C	2.25415e-15	-3.25008e-10	-1.25335	1.20847e-07	-3.25008e-10	-1.26865	0.000116565	-3.25008e-10	-1.24667
123580733	chr3:123580733:C:T	2.36863e-15	-3.25008e-10	-1.20382	1.26915e-07	-3.25008e-10	-1.21966	0.000117305	-3.25008e-10	-1.24034
123580916	chr3:123580916:C:T	7.91774e-15	-3.25008e-10	0.00297797	5.37428e-07	-3.25008e-10	0.223623	0.000457143	-3.25008e-10	0.119881
123581010	chr3:123581010:C:T	4.68667e-15	-0.521405	-3.18434e-10	4.26049e-07	-0.00861693	-3.18434e-10	0.000271239	-0.402113	-3.18434e-10
123581119	chr3:123581119:G:A	9.86767e-16	-2.07945	-3.18434e-10	5.79731e-08	-2.00319	-3.18434e-10	5.10437e-05	-2.07243	-3.18434e-10
123581501	chr3:123581501:T:C	2.97525e-15	-3.25008e-10	-0.975799	1.69587e-07	-3.25008e-10	-0.929804	0.000152313	-3.25008e-10	-0.979174
123581878	chr3:123581878:C:A	2.84625e-15	-3.25008e-10	-1.02012	1.69892e-07	-3.25008e-10	-0.928008	0.000137367	-3.25008e-10	-1.08246
123581940	chr3:123581940:T:C	2.79154e-16	-2.03876	-1.30336	1.43903e-08	-2.0873	-1.30932	1.41787e-05	-2.05443	-1.29894
123582177	chr3:123582177:G:A	4.88957e-16	-1.80373	-0.977881	2.51109e-08	-1.81281	-1.02706	2.11588e-05	-1.95654	-0.996513
123582395	chr3:123582395:C:G	2.15129e-15	-3.25008e-10	-1.30006	1.19573e-07	-3.25008e-10	-1.27924	0.000109485	-3.25008e-10	-1.30933
123582537	chr3:123582537:G:A	2.26641e-15	-3.25008e-10	-1.24793	1.20183e-07	-3.25008e-10	-1.27416	0.000116586	-3.25008e-10	-1.24648
123583083	chr3:123583083:G:A	8.47215e-16	-2.06578	-0.166148	4.49947e-08	-2.08836	-0.168272	3.84066e-05	-2.08837	-0.268519
123583430	chr3:123583430:G:GT	7.99714e-15	-3.25008e-10	0.0129564	3.45954e-07	-3.25008e-10	-0.216865	0.000369488	-3.25008e-10	-0.0929954
123583437	chr3:123583437:T:A	1.93162e-15	-1.40777	-3.18434e-10	1.42295e-07	-1.10527	-3.18434e-10	0.000174095	-0.845514	-3.18434e-10
123583688	chr3:123583688:T:C	3.1208e-16	-1.92804	-1.30258	1.46632e-08	-2.0685	-1.30932	1.37236e-05	-2.08813	-1.29787
123584245	chr3:123584245:A:T	2.46389e-15	-3.25008e-10	-1.16439	1.30861e-07	-3.25008e-10	-1.18903	0.000128931	-3.25008e-10	-1.14584
123584440	chr3:123584440:C:T	2.35258e-15	-3.25008e-10	-1.21061	1.23776e-07	-3.25008e-10	-1.2447	0.000121083	-3.25008e-10	-1.20864
123584476	chr3:123584476:T:C	4.90188e-16	-1.7774	-1.0017	2.94956e-08	-1.78109	-0.89784	2.47195e-05	-1.75824	-1.03928
123584650	chr3:123584650:G:A	1.51626e-15	-2.08743	0.437549	7.48387e-08	-2.04773	0.299893	8.00682e-05	-2.03592	0.413687
123584744	chr3:123584744:T:G	8.30136e-15	-3.25008e-10	0.0502926	3.57913e-07	-3.25008e-10	-0.182883	0.000383416	-3.25008e-10	-0.0559936
123584806	chr3:123584806:C:T	1.60503e-15	-2.08819	0.495206	7.86046e-08	-2.05401	0.355273	8.41782e-05	-2.04317	0.470986
123584965	chr3:123584965:C:T	1.42888e-14	-3.25008e-10	0.593348	7.07958e-07	-3.25008e-10	0.499213	0.000704246	-3.25008e-10	0.552013
123585203	chr3:123585203:G:C	2.13911e-15	-3.25008e-10	-1.30574	1.17755e-07	-3.25008e-10	-1.29456	0.000110061	-3.25008e-10	-1.30408
123585403	chr3:123585403:C:G	2.8555e-15	-3.25008e-10	-1.01688	1.70657e-07	-3.25008e-10	-0.923515	0.000137768	-3.25008e-10	-1.07954
123585437	chr3:123585437:T:C	6.57579e-15	-3.25008e-10	-0.182733	4.36455e-07	-3.25008e-10	0.0155126	0.000374088	-3.25008e-10	-0.0806242
123585709	chr3:123585709:G:C	3.60672e-15	-3.25008e-10	-0.783329	1.80093e-07	-3.25008e-10	-0.869701	0.000188317	-3.25008e-10	-0.766987
123585847	chr3:123585847:G:A	5.37271e-16	-1.61283	-1.07455	3.25095e-08	-1.60056	-0.98108	2.72157e-05	-1.59462	-1.1067
123585919	chr3:123585919:T:C	3.76244e-15	-3.25008e-10	-0.74106	1.94981e-07	-3.25008e-10	-0.790269	0.000199877	-3.25008e-10	-0.707411
123586362	chr3:123586362:G:A	3.92012e-15	-3.25008e-10	-0.700005	1.85006e-07	-3.25008e-10	-0.842783	0.000188045	-3.25008e-10	-0.768433
123586417	chr3:123586417:G:A	3.11512e-15	-3.25008e-10	-0.929859	1.87354e-07	-3.25008e-10	-0.830171	0.000150639	-3.25008e-10	-0.99023
123586690	chr3:123586690:A:G	2.64162e-15	-3.25008e-10	-1.09473	1.33133e-07	-3.25008e-10	-1.17182	0.000142891	-3.25008e-10	-1.04303
123586885	chr3:123586885:G:A	2.32869e-15	-3.25008e-10	-1.22082	1.33978e-07	-3.25008e-10	-1.1655	0.000116265	-3.25008e-10	-1.24924
123587182	chr3:123587182:A:G	2.7623e-15	-3.25008e-10	-1.05006	1.60504e-07	-3.25008e-10	-0.98485	0.00013054	-3.25008e-10	-1.13343
123587220	chr3:123587220:T:C	4.48672e-15	-3.25008e-10	-0.565006	2.30249e-07	-3.25008e-10	-0.62401	0.00023904	-3.25008e-10	-0.528485
123587630	chr3:123587630:G:A	4.20979e-15	-3.25008e-10	-0.628714	2.16189e-07	-3.25008e-10	-0.687017	0.000223801	-3.25008e-10	-0.594357
123588134	chr3:123588134:C:A	3.50649e-15	-3.25008e-10	-0.811513	1.73828e-07	-3.25008e-10	-0.905107	0.000184352	-3.25008e-10	-0.788269
123588203	chr3:123588203:A:G	3.98176e-15	-3.25008e-10	-0.684404	1.98258e-07	-3.25008e-10	-0.773603	0.000188093	-3.25008e-10	-0.768177
123588408	chr3:123588408:G:A	2.15706e-15	-3.25008e-10	-1.29738	1.18394e-07	-3.25008e-10	-1.28915	0.00011025	-3.25008e-10	-1.30236
123588611	chr3:123588611:C:T	3.43349e-15	-3.25008e-10	-0.832551	1.70238e-07	-3.25008e-10	-0.925972	0.000180017	-3.25008e-10	-0.812063
123588632	chr3:123588632:G:T	2.53329e-15	-3.25008e-10	-1.13661	1.39438e-07	-3.25008e-10	-1.12555	0.000126498	-3.25008e-10	-1.16489
123588902	chr3:123588902:T:G	3.3757e-16	-1.94408	-1.20804	1.92619e-08	-1.90924	-1.19581	1.82061e-05	-1.89729	-1.20607
123589053	chr3:123589053:C:T	2.86239e-15	-3.25008e-10	-1.01447	1.62781e-07	-3.25008e-10	-0.970764	0.000146438	-3.25008e-10	-1.01851
123589054	chr3:123589054:G:A	2.05814e-15	-2.05466	0.710341	1.03209e-07	-1.96483	0.538414	0.000115607	-1.94376	0.688848
123589092	chr3:123589092:T:C	2.72757e-15	-3.25008e-10	-1.06272	1.64836e-07	-3.25008e-10	-0.95822	0.000146802	-3.25008e-10	-1.01603
123589110	chr3:123589110:T:C	2.13227e-15	-3.25008e-10	-1.30894	1.17494e-07	-3.25008e-10	-1.29679	0.000109807	-3.25008e-10	-1.30639
123589359	chr3:123589359:A:G	5.46952e-15	-3.25008e-10	-0.366937	3.02539e-07	-3.25008e-10	-0.35096	0.000268574	-3.25008e-10	-0.411987
123589571	chr3:123589571:C:T	2.17423e-15	-2.08516	0.795705	1.03648e-07	-2.03831	0.616132	0.000116292	-2.02346	0.77445
123589643	chr3:123589643:G:A	2.14627e-15	-3.25008e-10	-1.3024	1.1659e-07	-3.25008e-10	-1.30451	0.000109595	-3.25008e-10	-1.30832
123589810	chr3:123589810:A:G	2.13149e-15	-3.25008e-10	-1.3093	1.17909e-07	-3.25008e-10	-1.29326	0.000109656	-3.25008e-10	-1.30777
123590382	chr3:123590382:A:T	1.17237e-15	-1.9071	-3.18434e-10	1.22714e-07	-1.25331	-3.18434e-10	8.7319e-05	-1.53555	-3.18434e-10
123590433	chr3:123590433:C:T	1.27804e-15	-1.8208	-3.18434e-10	6.90692e-08	-1.82806	-3.18434e-10	5.65351e-05	-1.97025	-3.18434e-10
123590888	chr3:123590888:C:T	3.16125e-16	-2.05234	-1.1654	1.77892e-08	-2.02233	-1.16224	1.65147e-05	-2.00558	-1.19528
123590889	chr3:123590889:G:A	2.23115e-15	-3.25008e-10	-1.26361	1.18794e-07	-3.25008e-10	-1.28578	0.000114763	-3.25008e-10	-1.26225
123590892	chr3:123590892:C:T	2.77778e-15	-3.25008e-10	-1.04448	1.63621e-07	-3.25008e-10	-0.965619	0.000136869	-3.25008e-10	-1.08609
123591045	chr3:123591045:G:A	3.05515e-15	-3.25008e-10	-0.9493	1.75217e-07	-3.25008e-10	-0.897145	0.000156164	-3.25008e-10	-0.954207
123591508	chr3:123591508:C:T	1.06268e-15	-2.00534	-3.18434e-10	5.85617e-08	-1.99309	-3.18434e-10	6.06633e-05	-1.89978	-3.18434e-10
123591594	chr3:123591594:G:A	1.12665e-14	-3.25008e-10	0.355703	7.76137e-07	-3.25008e-10	0.591157	0.000657017	-3.25008e-10	0.482595
123591638	chr3:123591638:G:A	1.40076e-14	-3.25008e-10	0.573475	6.8433e-07	-3.25008e-10	0.465269	0.00072053	-3.25008e-10	0.574872
123592065	chr3:123592065:G:A	2.94813e-15	-3.25008e-10	-0.984957	1.77221e-07	-3.25008e-10	-0.885775	0.000151711	-3.25008e-10	-0.983137
123592293	chr3:123592293:T:C	2.14568e-15	-3.25008e-10	-1.30267	1.17188e-07	-3.25008e-10	-1.29939	0.000109991	-3.25008e-10	-1.30472
123592453	chr3:123592453:G:A	3.50653e-15	-3.25008e-10	-0.811499	1.73838e-07	-3.25008e-10	-0.905047	0.000184365	-3.25008e-10	-0.7882
123592566	chr3:123592566:T:G	2.73946e-15	-3.25008e-10	-1.05837	1.59183e-07	-3.25008e-10	-0.993117	0.000129654	-3.25008e-10	-1.14025
123592700	chr3:123592700:A:G	1.27417e-15	-1.82383	-3.18434e-10	6.88645e-08	-1.83103	-3.18434e-10	5.64127e-05	-1.97242	-3.18434e-10
123592978	chr3:123592978:C:G	2.49458e-15	-3.25008e-10	-1.15201	1.32053e-07	-3.25008e-10	-1.17997	0.000122929	-3.25008e-10	-1.19351
123592998	chr3:123592998:A:G	2.23108e-15	-3.25008e-10	-1.26364	1.18789e-07	-3.25008e-10	-1.28582	0.000114757	-3.25008e-10	-1.2623
123593568	chr3:123593568:G:A	2.20668e-15	-3.25008e-10	-1.27464	1.23376e-07	-3.25008e-10	-1.24794	0.000114025	-3.25008e-10	-1.2687
123593954	chr3:123593954:A:G	2.14246e-15	-3.25008e-10	-1.30417	1.16997e-07	-3.25008e-10	-1.30102	0.00010984	-3.25008e-10	-1.30609
123594328	chr3:123594328:T:C	1.04534e-15	-1.92242	-0.0993643	5.73424e-08	-1.79095	-0.22318	5.4949e-05	-1.904	-0.0947051
123594947	chr3:123594947:C:T	2.20312e-15	-3.25008e-10	-1.27625	1.23901e-07	-3.25008e-10	-1.24369	0.000113305	-3.25008e-10	-1.27503
123594958	chr3:123594958:C:A	2.20642e-15	-3.25008e-10	-1.27476	1.19313e-07	-3.25008e-10	-1.28142	0.000113757	-3.25008e-10	-1.27105
123595006	chr3:123595006:A:C	2.64108e-15	-3.25008e-10	-1.09494	1.39074e-07	-3.25008e-10	-1.12816	0.000129223	-3.25008e-10	-1.14357
123595067	chr3:123595067:C:A	2.35628e-15	-3.25008e-10	-1.20904	1.21492e-07	-3.25008e-10	-1.26332	0.000120289	-3.25008e-10	-1.21522
123595344	chr3:123595344:A:G	3.66259e-15	-3.25008e-10	-0.767957	1.80892e-07	-3.25008e-10	-0.865272	0.000192744	-3.25008e-10	-0.74375
123595634	chr3:123595634:C:T	2.34281e-15	-3.25008e-10	-1.21478	1.34993e-07	-3.25008e-10	-1.15795	0.000116803	-3.25008e-10	-1.24462
123595755	chr3:123595755:G:T	3.85543e-15	-3.25008e-10	-0.716644	1.92149e-07	-3.25008e-10	-0.804902	0.000182418	-3.25008e-10	-0.798815
123596025	chr3:123596025:G:A	2.1317e-15	-3.25008e-10	-1.30921	1.18476e-07	-3.25008e-10	-1.28846	0.000109542	-3.25008e-10	-1.30881
123596231	chr3:123596231:A:G	2.23242e-15	-3.25008e-10	-1.26304	1.18842e-07	-3.25008e-10	-1.28538	0.000114829	-3.25008e-10	-1.26167
123596344	chr3:123596344:C:T	2.61635e-15	-3.25008e-10	-1.10435	1.37846e-07	-3.25008e-10	-1.13703	0.000128156	-3.25008e-10	-1.15187
123596370	chr3:123596370:T:C	3.67193e-15	-3.25008e-10	-0.765409	1.81293e-07	-3.25008e-10	-0.86306	0.000193247	-3.25008e-10	-0.741145
123596882	chr3:123596882:A:G	2.05459e-15	-2.08436	0.738305	9.86274e-08	-2.03599	0.564163	0.000110169	-2.01999	0.716888
123596978	chr3:123596978:G:A	3.53195e-15	-3.25008e-10	-0.804276	1.77229e-07	-3.25008e-10	-0.88573	0.000167997	-3.25008e-10	-0.88117
123597006	chr3:123597006:T:C	2.16799e-15	-2.08287	0.790544	1.04093e-07	-2.03047	0.612587	0.000116808	-2.01424	0.769651
123597051	chr3:123597051:G:C	2.24795e-15	-3.25008e-10	-1.25611	1.19436e-07	-3.25008e-10	-1.28039	0.000115628	-3.25008e-10	-1.25473
123597337	chr3:123597337:A:G	3.33781e-15	-3.25008e-10	-0.860811	1.92176e-07	-3.25008e-10	-0.804761	0.000170412	-3.25008e-10	-0.866893
123597531	chr3:123597531:A:G	3.06982e-15	-3.25008e-10	-0.944508	1.89348e-07	-3.25008e-10	-0.819587	0.000166721	-3.25008e-10	-0.888793
123597564	chr3:123597564:A:G	2.48222e-15	-3.25008e-10	-1.15697	1.31418e-07	-3.25008e-10	-1.18479	0.000122386	-3.25008e-10	-1.19793
123597574	chr3:123597574:G:C	2.20655e-15	-3.25008e-10	-1.2747	1.1669e-07	-3.25008e-10	-1.30365	0.00011136	-3.25008e-10	-1.29235
123598163	chr3:123598163:G:T	2.46009e-15	-3.25008e-10	-1.16593	1.33164e-07	-3.25008e-10	-1.17159	0.000131034	-3.25008e-10	-1.12966
123598239	chr3:123598239:A:T	3.6825e-15	-3.25008e-10	-0.762536	1.81774e-07	-3.25008e-10	-0.860409	0.000193816	-3.25008e-10	-0.738207
123598988	chr3:123598988:T:G	4.47348e-15	-3.25008e-10	-0.567961	2.296e-07	-3.25008e-10	-0.626833	0.000238316	-3.25008e-10	-0.531519
123599507	chr3:123599507:C:T	2.7393e-15	-3.25008e-10	-1.05843	1.65684e-07	-3.25008e-10	-0.953087	0.000147492	-3.25008e-10	-1.01134
123599667	chr3:123599667:C:T	1.321e-15	-1.78774	-3.18434e-10	7.12234e-08	-1.79735	-3.18434e-10	5.7749e-05	-1.94901	-3.18434e-10
123599673	chr3:123599673:A:G	2.58821e-15	-3.25008e-10	-1.11516	1.36528e-07	-3.25008e-10	-1.14664	0.000126951	-3.25008e-10	-1.16131
123599736	chr3:123599736:C:T	2.3381e-15	-3.25008e-10	-1.21679	1.34615e-07	-3.25008e-10	-1.16075	0.000116658	-3.25008e-10	-1.24587
123600035	chr3:123600035:T:C	2.86849e-15	-3.25008e-10	-1.01234	1.75562e-07	-3.25008e-10	-0.895181	0.000155147	-3.25008e-10	-0.960744
123600096	chr3:123600096:T:C	4.10412e-15	-3.25008e-10	-0.654136	2.1136e-07	-3.25008e-10	-0.709609	0.000218276	-3.25008e-10	-0.619353
123600239	chr3:123600239:C:T	2.30847e-15	-3.25008e-10	-1.22954	1.32441e-07	-3.25008e-10	-1.17703	0.000115441	-3.25008e-10	-1.25635
123600389	chr3:123600389:A:G	3.50053e-15	-3.25008e-10	-0.813214	1.73592e-07	-3.25008e-10	-0.906466	0.000184036	-3.25008e-10	-0.789986
123600454	chr3:123600454:TTA:T	2.22929e-15	-3.25008e-10	-1.26444	1.18722e-07	-3.25008e-10	-1.28639	0.000114666	-3.25008e-10	-1.26309
123600866	chr3:123600866:G:A	1.2921e-15	-1.80986	-3.18434e-10	6.97321e-08	-1.81851	-3.18434e-10	5.68426e-05	-1.96483	-3.18434e-10
123600921	chr3:123600921:C:T	2.96651e-15	-3.25008e-10	-0.97874	1.69776e-07	-3.25008e-10	-0.92869	0.000151665	-3.25008e-10	-0.983441
123601105	chr3:123601105:C:T	3.50787e-15	-3.25008e-10	-0.811118	1.73899e-07	-3.25008e-10	-0.904698	0.000184432	-3.25008e-10	-0.787832
123601609	chr3:123601609:A:G	3.50052e-15	-3.25008e-10	-0.813215	1.7358e-07	-3.25008e-10	-0.906536	0.000184038	-3.25008e-10	-0.789973
123601637	chr3:123601637:G:A	1.08064e-14	-3.25008e-10	0.314008	5.11225e-07	-3.25008e-10	0.173637	0.000520162	-3.25008e-10	0.249026
123602440	chr3:123602440:T:C	7.13997e-16	-1.79981	-0.603191	3.52324e-08	-1.80582	-0.695386	3.15831e-05	-1.94825	-0.604244
123602740	chr3:123602740:T:C	1.26055e-15	-1.83458	-3.18434e-10	6.80807e-08	-1.84248	-3.18434e-10	5.59931e-05	-1.97989	-3.18434e-10
123603207	chr3:123603207:C:T	3.51082e-15	-3.25008e-10	-0.810276	1.74039e-07	-3.25008e-10	-0.903893	0.000184597	-3.25008e-10	-0.786939
123603216	chr3:123603216:A:T	2.5692e-15	-3.25008e-10	-1.12253	1.35577e-07	-3.25008e-10	-1.15363	0.000126119	-3.25008e-10	-1.16789
123603229	chr3:123603229:G:A	4.01088e-15	-3.25008e-10	-0.677116	1.99473e-07	-3.25008e-10	-0.767491	0.00018919	-3.25008e-10	-0.762361
123603270	chr3:123603270:C:T	7.22192e-16	-1.81773	-0.573858	3.56242e-08	-1.82246	-0.66769	3.21413e-05	-1.9601	-0.574875
123603416	chr3:123603416:C:T	2.20679e-15	-3.25008e-10	-1.27459	1.19085e-07	-3.25008e-10	-1.28333	0.000113965	-3.25008e-10	-1.26922
123603496	chr3:123603496:G:A	2.47085e-15	-3.25008e-10	-1.16156	1.43953e-07	-3.25008e-10	-1.09368	0.000122245	-3.25008e-10	-1.19909
123603798	chr3:123603798:G:A	7.19312e-16	-1.8124	-0.583187	3.54871e-08	-1.81744	-0.676561	3.19486e-05	-1.95671	-0.584277
123604317	chr3:123604317:A:G	2.70134e-15	-3.25008e-10	-1.07238	1.56761e-07	-3.25008e-10	-1.00845	0.000128181	-3.25008e-10	-1.15167
123604482	chr3:123604482:G:A	1.26652e-15	-1.82986	-3.18434e-10	6.84425e-08	-1.83718	-3.18434e-10	5.61954e-05	-1.97628	-3.18434e-10
123604518	chr3:123604518:A:G	2.23202e-15	-3.25008e-10	-1.26322	1.18828e-07	-3.25008e-10	-1.2855	0.000114807	-3.25008e-10	-1.26186
123604551	chr3:123604551:T:G	1.276e-15	-1.82239	-3.18434e-10	6.89517e-08	-1.82976	-3.18434e-10	5.64637e-05	-1.97152	-3.18434e-10
123604727	chr3:123604727:C:T	2.85422e-16	-2.0192	-1.30071	1.88667e-08	-1.82215	-1.30362	1.56069e-05	-1.95178	-1.30563
123604745	chr3:123604745:T:C	3.85312e-15	-3.25008e-10	-0.717245	2.09662e-07	-3.25008e-10	-0.717674	0.000195113	-3.25008e-10	-0.731537
123604750	chr3:123604750:CA:C	7.37311e-16	-1.79628	-0.574598	3.63809e-08	-1.80078	-0.668347	3.26058e-05	-1.94499	-0.575635
123605054	chr3:123605054:G:T	1.12743e-14	-3.25008e-10	0.356398	5.55427e-07	-3.25008e-10	0.256565	0.000582024	-3.25008e-10	0.361397
123605189	chr3:123605189:G:A	1.29433e-15	-1.80813	-3.18434e-10	6.99764e-08	-1.81501	-3.18434e-10	5.70289e-05	-1.96156	-3.18434e-10
123605377	chr3:123605377:C:T	2.28789e-15	-3.25008e-10	-1.2385	1.32515e-07	-3.25008e-10	-1.17648	0.000120683	-3.25008e-10	-1.21195
123605467	chr3:123605467:TTAAA:T	1.29999e-15	-1.80377	-3.18434e-10	7.02084e-08	-1.8117	-3.18434e-10	5.71618e-05	-1.95923	-3.18434e-10
123605607	chr3:123605607:A:G	2.22656e-15	-3.25008e-10	-1.26567	1.18615e-07	-3.25008e-10	-1.28729	0.000114523	-3.25008e-10	-1.26434
123605680	chr3:123605680:A:G	2.52457e-15	-3.25008e-10	-1.14005	1.33482e-07	-3.25008e-10	-1.16921	0.000124244	-3.25008e-10	-1.18287
123606340	chr3:123606340:T:C	1.30822e-15	-1.79746	-3.18434e-10	7.04116e-08	-1.80881	-3.18434e-10	5.82713e-05	-1.94	-3.18434e-10
123606397	chr3:123606397:T:C	2.30113e-15	-3.25008e-10	-1.23273	1.34508e-07	-3.25008e-10	-1.16155	0.000113759	-3.25008e-10	-1.27103
123606445	chr3:123606445:A:G	3.39503e-16	-2.05746	-1.08894	1.94248e-08	-1.98114	-1.11548	1.7689e-05	-2.00735	-1.12482
123606558	chr3:123606558:TTGAG:T	3.91894e-15	-3.25008e-10	-0.700305	1.95075e-07	-3.25008e-10	-0.789788	0.000185188	-3.25008e-10	-0.783741
123606803	chr3:123606803:A:C	2.16235e-15	-2.08729	0.79236	1.02335e-07	-2.04792	0.613005	0.000114635	-2.03449	0.771121
123607294	chr3:123607294:G:A	9.83447e-16	-2.08282	-3.18434e-10	5.69181e-08	-2.02156	-3.18434e-10	5.05505e-05	-2.08214	-3.18434e-10
123608144	chr3:123608144:G:C	2.17053e-15	-3.25008e-10	-1.29116	1.17413e-07	-3.25008e-10	-1.29748	0.000111971	-3.25008e-10	-1.28687
123608293	chr3:123608293:T:C	3.3832e-16	-1.9397	-1.21019	1.93849e-08	-1.90068	-1.198	1.82903e-05	-1.8907	-1.20805
123608693	chr3:123608693:C:G	3.81167e-15	-3.25008e-10	-0.728059	2.07311e-07	-3.25008e-10	-0.72895	0.000193126	-3.25008e-10	-0.741772
123608743	chr3:123608743:A:G	2.91242e-15	-3.25008e-10	-0.997144	1.66487e-07	-3.25008e-10	-0.948253	0.000148905	-3.25008e-10	-1.00181
123608828	chr3:123608828:T:C	2.59787e-15	-3.25008e-10	-1.11144	1.36968e-07	-3.25008e-10	-1.14342	0.000127351	-3.25008e-10	-1.15817
123609074	chr3:123609074:G:T	4.08613e-15	-3.25008e-10	-0.658528	2.00767e-07	-3.25008e-10	-0.761025	0.000215041	-3.25008e-10	-0.634285
123609127	chr3:123609127:C:T	7.11647e-16	-1.77925	-0.627053	3.49763e-08	-1.78807	-0.720429	3.13828e-05	-1.92937	-0.629487
123609128	chr3:123609128:G:A	4.39758e-15	-3.25008e-10	-0.585073	2.03659e-07	-3.25008e-10	-0.746726	0.000209142	-3.25008e-10	-0.662103
123609327	chr3:123609327:C:A	3.27287e-16	-1.96733	-1.21571	1.86652e-08	-1.93244	-1.20407	1.76161e-05	-1.92261	-1.21369
123609784	chr3:123609784:C:T	4.14276e-15	-3.25008e-10	-0.644765	2.05431e-07	-3.25008e-10	-0.738062	0.000195148	-3.25008e-10	-0.731355
123610133	chr3:123610133:T:C	3.38169e-16	-1.97179	-1.17855	1.92285e-08	-1.9435	-1.16328	1.80935e-05	-1.93358	-1.17598
123610695	chr3:123610695:T:C	2.70903e-15	-3.25008e-10	-1.06954	1.63629e-07	-3.25008e-10	-0.965569	0.000145709	-3.25008e-10	-1.0235
123610846	chr3:123610846:A:C	2.51394e-15	-2.08057	0.936298	1.20929e-07	-2.02124	0.753269	0.000136281	-2.00449	0.9141
123611085	chr3:123611085:T:C	2.8127e-15	-3.25008e-10	-1.03198	1.64149e-07	-3.25008e-10	-0.962397	0.000132527	-3.25008e-10	-1.11833
123611140	chr3:123611140:T:C	2.77547e-15	-3.25008e-10	-1.04531	1.65138e-07	-3.25008e-10	-0.956393	0.000135448	-3.25008e-10	-1.09653
123611323	chr3:123611323:T:TA	2.45806e-15	-3.25008e-10	-1.16675	1.28785e-07	-3.25008e-10	-1.20503	0.000126533	-3.25008e-10	-1.16461
123611822	chr3:123611822:G:A	4.95268e-15	-3.25008e-10	-0.466198	1.46778e-07	-3.25008e-10	-1.07425	0.000248003	-3.25008e-10	-0.491675
123611888	chr3:123611888:T:C	2.33705e-15	-3.25008e-10	-1.21724	1.37525e-07	-3.25008e-10	-1.13937	0.000115074	-3.25008e-10	-1.25954
123612017	chr3:123612017:G:A	2.46075e-15	-3.25008e-10	-1.16566	1.28995e-07	-3.25008e-10	-1.2034	0.000121632	-3.25008e-10	-1.20412
123612296	chr3:123612296:T:C	4.13115e-15	-3.25008e-10	-0.647572	2.05299e-07	-3.25008e-10	-0.738703	0.000194677	-3.25008e-10	-0.733771
123612567	chr3:123612567:T:C	2.41782e-15	-3.25008e-10	-1.18326	1.23732e-07	-3.25008e-10	-1.24505	0.000123448	-3.25008e-10	-1.18929
123612803	chr3:123612803:A:G	4.52945e-15	-3.25008e-10	-0.555527	2.33307e-07	-3.25008e-10	-0.610818	0.000240907	-3.25008e-10	-0.520702
123612927	chr3:123612927:T:TTAAG	9.90889e-16	-2.07528	-3.18434e-10	5.75549e-08	-2.01043	-3.18434e-10	5.55978e-05	-1.98697	-3.18434e-10
123612928	chr3:123612928:TA:T	2.13176e-15	-3.25008e-10	-1.30918	1.17012e-07	-3.25008e-10	-1.30089	0.000109685	-3.25008e-10	-1.3075
123613015	chr3:123613015:T:C	1.40058e-14	-3.25008e-10	0.573341	6.84179e-07	-3.25008e-10	0.465047	0.000720427	-3.25008e-10	0.574729
123613160	chr3:123613160:C:T	4.29295e-15	-3.25008e-10	-0.609154	2.09986e-07	-3.25008e-10	-0.716132	0.000226401	-3.25008e-10	-0.582807
123613493	chr3:123613493:G:T	2.49628e-15	-3.25008e-10	-1.15133	1.39202e-07	-3.25008e-10	-1.12725	0.000120314	-3.25008e-10	-1.21501
123613686	chr3:123613686:G:A	2.43454e-15	-3.25008e-10	-1.17637	1.23058e-07	-3.25008e-10	-1.25051	0.000122417	-3.25008e-10	-1.19768
123613701	chr3:123613701:C:T	2.15039e-15	-3.25008e-10	-1.30048	1.17704e-07	-3.25008e-10	-1.295	0.000110133	-3.25008e-10	-1.30343
123613892	chr3:123613892:A:T	3.24773e-15	-3.25008e-10	-0.888171	1.57192e-07	-3.25008e-10	-1.0057	0.000160211	-3.25008e-10	-0.928623
123613908	chr3:123613908:A:T	3.24582e-15	-3.25008e-10	-0.888758	1.57117e-07	-3.25008e-10	-1.00618	0.000160123	-3.25008e-10	-0.929175
123614032	chr3:123614032:T:G	1.2952e-15	-1.80746	-3.18434e-10	5.86236e-08	-1.99204	-3.18434e-10	5.27425e-05	-2.03969	-3.18434e-10
123614381	chr3:123614381:G:C	2.16807e-15	-2.08686	0.794573	1.0278e-07	-2.04567	0.615098	0.000115184	-2.0319	0.773316
123614582	chr3:123614582:A:C	1.29977e-15	-1.80394	-3.18434e-10	7.02297e-08	-1.8114	-3.18434e-10	5.71447e-05	-1.95953	-3.18434e-10
123614772	chr3:123614772:A:G	1.72985e-14	-3.25008e-10	0.784495	8.45251e-07	-3.25008e-10	0.676462	0.000883633	-3.25008e-10	0.778927
123614781	chr3:123614781:C:T	9.78055e-16	-2.08832	-3.18434e-10	5.33921e-08	-2.08551	-3.18434e-10	5.18387e-05	-2.05698	-3.18434e-10
123615301	chr3:123615301:C:A	1.98764e-15	-2.08834	0.709158	9.29529e-08	-2.06291	0.531832	0.000103601	-2.05264	0.688072
123616163	chr3:123616163:T:C	2.45849e-15	-3.25008e-10	-1.16658	1.28803e-07	-3.25008e-10	-1.20489	0.000126572	-3.25008e-10	-1.1643
123617665	chr3:123617665:T:G	4.0051e-15	-3.25008e-10	-0.678558	2.49313e-07	-3.25008e-10	-0.544461	0.000189754	-3.25008e-10	-0.759384
123617837	chr3:123617837:C:T	2.71996e-15	-3.25008e-10	-1.06551	1.34923e-07	-3.25008e-10	-1.15847	0.000137871	-3.25008e-10	-1.07879
123618135	chr3:123618135:G:A	2.16878e-15	-3.25008e-10	-1.29196	1.16523e-07	-3.25008e-10	-1.30508	0.000110046	-3.25008e-10	-1.30421
123618545	chr3:123618545:C:T	4.27048e-15	-3.25008e-10	-0.614402	2.18809e-07	-3.25008e-10	-0.674971	0.000226638	-3.25008e-10	-0.581763
123619091	chr3:123619091:A:G	3.60777e-16	-1.82373	-1.26189	2.19214e-08	-1.70689	-1.26882	1.85291e-05	-1.82497	-1.2608
123619296	chr3:123619296:C:T	2.7393e-15	-3.25008e-10	-1.05843	1.65684e-07	-3.25008e-10	-0.953087	0.000147492	-3.25008e-10	-1.01134
123619339	chr3:123619339:G:T	2.27682e-15	-3.25008e-10	-1.24335	1.19669e-07	-3.25008e-10	-1.27844	0.000113877	-3.25008e-10	-1.26999
123619602	chr3:123619602:G:A	2.13208e-15	-3.25008e-10	-1.30903	1.17746e-07	-3.25008e-10	-1.29464	0.000109624	-3.25008e-10	-1.30806
123619610	chr3:123619610:T:C	2.30061e-15	-3.25008e-10	-1.23295	1.34538e-07	-3.25008e-10	-1.16133	0.000113778	-3.25008e-10	-1.27087
123619989	chr3:123619989:A:G	2.1418e-15	-3.25008e-10	-1.30448	1.20909e-07	-3.25008e-10	-1.26813	0.000109622	-3.25008e-10	-1.30807
123620495	chr3:123620495:A:G	2.59758e-15	-3.25008e-10	-1.11155	1.55467e-07	-3.25008e-10	-1.01674	0.000139135	-3.25008e-10	-1.06967
123620928	chr3:123620928:T:G	4.78626e-15	-3.25008e-10	-0.500378	2.34518e-07	-3.25008e-10	-0.605638	0.000253682	-3.25008e-10	-0.469031
123620987	chr3:123620987:A:G	2.86808e-15	-3.25008e-10	-1.01249	1.49054e-07	-3.25008e-10	-1.05886	0.000139168	-3.25008e-10	-1.06943
123621403	chr3:123621403:A:G	2.59751e-15	-3.25008e-10	-1.11157	1.55461e-07	-3.25008e-10	-1.01678	0.000139132	-3.25008e-10	-1.06969
123621456	chr3:123621456:T:C	2.91083e-15	-3.25008e-10	-0.99769	1.66396e-07	-3.25008e-10	-0.948799	0.000148827	-3.25008e-10	-1.00233
123621617	chr3:123621617:T:C	2.25012e-15	-3.25008e-10	-1.25514	1.21593e-07	-3.25008e-10	-1.2625	0.00011615	-3.25008e-10	-1.25023
123621873	chr3:123621873:A:AG	2.17631e-15	-3.25008e-10	-1.2885	1.1915e-07	-3.25008e-10	-1.28279	0.000111304	-3.25008e-10	-1.29285
```
