## Supplementary material for "Characterization of shared and ancestry-specific signals driving complex traits using multi-ancestry fine-mapping": susiex_nc3.cs80.summary

```
# chr3:122614155-123621884
CS_ID	CS_LENGTH	CS_PURITY	MAX_PIP_SNP	BP	REF_ALLELE	ALT_ALLELE	REF_FRQ	BETA	SE	-LOG10P	MAX_PIP	POST-HOC_PROB_POP1	POST-HOC_PROB_POP2
1	8	0.95865	chr3:123114156:C:T	123114156	T,T	C,C	1,1	inf,inf	inf,inf	14.7591,0.877763	0.149866	1	0.320798
2	1	1	chr3:123391929:C:T	123391929	T,T	C,C	1,1	inf,inf	inf,inf	6.38301,2.41682	0.837352	0.996959	0.887918
3	1613	0	chr3:123327824:T:C	123327824	NA,C	NA,T	NA,1	NA,inf	NA,inf	NA,2.90889	0.0190748	0.432491	0.427298
```
