## Supplementary material for "Characterization of shared and ancestry-specific signals driving complex traits using multi-ancestry fine-mapping": susiex_nc1.cs80.cs

```
CS_ID	SNP	BP	REF_ALLELE	ALT_ALLELE	REF_FRQ	BETA	SE	-LOG10P	CS_PIP	OVRL_PIP
1	chr3:124627030:G:A	124627030	A,A	G,G	1,1	inf,inf	inf,inf	8.65421,0.368993	0.729839	0.729839
1	chr3:124658973:A:G	124658973	G,G	A,A	1,1	inf,-inf	inf,inf	7.07268,0.350046	0.0227998	0.0227998
1	chr3:124665007:C:G	124665007	G,G	C,C	1,1	inf,inf	inf,inf	6.3387,1.21804	0.0186515	0.0186515
1	chr3:124660970:T:C	124660970	C,C	T,T	1,1	inf,inf	inf,inf	6.53621,0.837923	0.014761	0.014761
1	chr3:124660184:T:C	124660184	C,C	T,T	1,1	inf,inf	inf,inf	6.4794,0.866428	0.0136907	0.0136907
1	chr3:124660794:C:A	124660794	A,A	C,C	1,1	inf,inf	inf,inf	6.53405,0.767196	0.0130775	0.0130775
```
