## Supplementary material for "Characterization of shared and ancestry-specific signals driving complex traits using multi-ancestry fine-mapping": susiex_nc1.cs80.snp

```
BP	SNP	PIP(CS1)	LogBF(CS1,Pop1)	LogBF(CS1,Pop2)
124127185	chr3:124127185:T:C	7.66091e-07	-1.11193	1.80794
124127278	chr3:124127278:C:A	1.43597e-07	-1.81288e-10	-0.97828
124127568	chr3:124127568:AT:A	1.06203e-07	-1.81288e-10	-1.27994
124128721	chr3:124128721:T:C	1.2573e-07	-1.81288e-10	-1.11115
124129455	chr3:124129455:A:G	9.08029e-08	-1.81288e-10	-1.4366
124129928	chr3:124129928:C:T	7.38055e-07	-1.08839	1.74712
124130371	chr3:124130371:A:G	2.76567e-07	-1.81288e-10	-0.322835
124131045	chr3:124131045:A:G	5.83611e-07	-1.81288e-10	0.423946
124131070	chr3:124131070:T:C	4.77252e-07	-1.81288e-10	0.222757
124131541	chr3:124131541:T:G	7.12529e-08	-1.67905	-4.18686e-10
124131828	chr3:124131828:C:A	2.48163e-07	-1.81288e-10	-0.431202
124132170	chr3:124132170:CT:C	9.34595e-08	-1.81288e-10	-1.40776
124132417	chr3:124132417:T:C	1.33209e-06	-1.79616	3.04538
124132814	chr3:124132814:C:T	1.57279e-07	-1.81288e-10	-0.887264
124132945	chr3:124132945:C:G	9.31437e-08	-1.81288e-10	-1.41114
124133041	chr3:124133041:C:T	2.80848e-07	-1.81288e-10	-0.307476
124133053	chr3:124133053:C:T	9.07955e-08	-1.81288e-10	-1.43668
124133125	chr3:124133125:G:A	1.1722e-07	-1.19204	0.0108088
124133306	chr3:124133306:A:C	2.08683e-07	-1.81288e-10	-0.60447
124133342	chr3:124133342:C:CA	1.05262e-07	-1.81288e-10	-1.28884
124133435	chr3:124133435:T:A	8.91603e-07	-1.81288e-10	0.847734
124133600	chr3:124133600:C:T	1.42708e-07	-0.984487	-4.18686e-10
124133893	chr3:124133893:T:C	9.8115e-08	-1.81288e-10	-1.35915
124134395	chr3:124134395:G:A	1.21921e-07	-1.14192	-4.18686e-10
124134481	chr3:124134481:C:T	2.74267e-08	-1.70019	-0.933583
124134555	chr3:124134555:T:C	2.15529e-06	-1.79221	3.5226
124134932	chr3:124134932:T:A	3.42323e-08	-1.20143	-1.21069
124135381	chr3:124135381:A:G	9.08766e-08	-1.81288e-10	-1.43579
124135402	chr3:124135402:A:G	9.14426e-08	-1.81288e-10	-1.42958
124135428	chr3:124135428:G:A	2.4732e-07	-1.81288e-10	-0.434603
124135680	chr3:124135680:TG:T	3.73483e-07	-1.81288e-10	-0.022416
124135880	chr3:124135880:G:A	6.91732e-07	-1.81288e-10	0.593911
124135888	chr3:124135888:T:A	5.44114e-07	-1.10431	1.45818
124135985	chr3:124135985:T:G	9.49602e-08	-1.81288e-10	-1.39183
124136058	chr3:124136058:A:G	1.91579e-07	-1.81288e-10	-0.689987
124137060	chr3:124137060:AG:A	3.34e-08	-1.21575	-1.22098
124137902	chr3:124137902:T:C	4.59044e-07	-1.17142	1.35528
124138146	chr3:124138146:C:T	9.21646e-08	-1.81288e-10	-1.42171
124138974	chr3:124138974:G:A	1.07041e-07	-1.81288e-10	-1.27208
124139067	chr3:124139067:A:G	4.77869e-07	-1.16724	1.39129
124139159	chr3:124139159:A:G	1.93971e-08	-1.79794	-1.18223
124139267	chr3:124139267:G:A	1.66747e-07	-1.81288e-10	-0.828811
124139562	chr3:124139562:G:A	2.77426e-08	-1.64746	-0.974861
124139902	chr3:124139902:C:T	5.56391e-07	-1.24699	1.62317
124140030	chr3:124140030:G:A	1.66887e-07	-1.81288e-10	-0.827973
124140037	chr3:124140037:C:G	9.28409e-08	-1.81288e-10	-1.4144
124140076	chr3:124140076:C:T	2.98252e-06	-1.81288e-10	2.05524
124141214	chr3:124141214:G:A	1.71133e-07	-1.81288e-10	-0.802846
124141394	chr3:124141394:A:G	6.00893e-07	-1.29801	1.75114
124141419	chr3:124141419:T:C	7.45212e-07	-1.38992	2.0583
124141718	chr3:124141718:T:C	7.39941e-07	-1.18515	1.84643
124142168	chr3:124142168:C:T	1.54871e-07	-1.81288e-10	-0.902695
124142211	chr3:124142211:G:C	3.529e-08	-1.145	-1.23669
124142242	chr3:124142242:C:T	6.36824e-08	-1.79138	-4.18686e-10
124142665	chr3:124142665:G:A	9.69727e-08	-1.81288e-10	-1.37086
124142929	chr3:124142929:T:C	2.95981e-08	-1.13446	-1.42312
124143172	chr3:124143172:A:G	3.03732e-08	-1.21032	-1.32141
124143201	chr3:124143201:C:T	7.03804e-07	-1.81288e-10	0.611212
124143293	chr3:124143293:T:C	4.70947e-07	-1.18008	1.38954
124143561	chr3:124143561:T:A	5.61884e-07	-1.81288e-10	0.386007
124143878	chr3:124143878:T:A	4.60074e-07	-1.32234	1.50844
124144140	chr3:124144140:G:A	7.51352e-07	-1.81288e-10	0.676587
124144437	chr3:124144437:A:G	9.31916e-08	-1.81288e-10	-1.41063
124144440	chr3:124144440:TC:T	9.84746e-08	-1.35549	-4.18686e-10
124144481	chr3:124144481:C:T	1.5988e-07	-1.81288e-10	-0.870867
124144899	chr3:124144899:G:A	2.5331e-06	-1.81288e-10	1.89191
124144919	chr3:124144919:C:T	2.56688e-08	-1.27375	-1.42626
124145129	chr3:124145129:C:A	3.17479e-07	-1.23276	1.04788
124145573	chr3:124145573:G:A	1.04455e-07	-1.81288e-10	-1.29653
124145724	chr3:124145724:T:G	1.65337e-07	-1.81288e-10	-0.837304
124145789	chr3:124145789:T:C	1.14222e-07	-1.20714	-4.18686e-10
124146184	chr3:124146184:A:G	2.31536e-07	-1.81288e-10	-0.500552
124146398	chr3:124146398:T:C	2.71806e-07	-1.81288e-10	-0.340198
124146406	chr3:124146406:A:G	2.71907e-08	-1.2863	-1.35611
124146761	chr3:124146761:T:C	1.01638e-07	-1.81288e-10	-1.32387
124147015	chr3:124147015:G:A	2.21433e-07	-1.81288e-10	-0.545168
124147705	chr3:124147705:G:A	9.08566e-08	-1.81288e-10	-1.43601
124147954	chr3:124147954:A:G	5.84036e-07	-1.81288e-10	0.424675
124148247	chr3:124148247:T:A	2.81497e-08	-1.22861	-1.37914
124149586	chr3:124149586:A:T	9.23346e-08	-1.81288e-10	-1.41987
124149678	chr3:124149678:G:A	1.59904e-07	-1.81288e-10	-0.870714
124149717	chr3:124149717:A:G	9.52369e-08	-1.81288e-10	-1.38892
124149880	chr3:124149880:C:T	8.35779e-08	-1.51951	-4.18686e-10
124149917	chr3:124149917:G:A	2.96637e-08	-1.2162	-1.33917
124149923	chr3:124149923:C:T	2.90345e-08	-1.23902	-1.33779
124150460	chr3:124150460:T:C	4.64695e-07	-1.81288e-10	0.196094
124150783	chr3:124150783:G:C	1.59904e-07	-1.81288e-10	-0.870714
124151663	chr3:124151663:TATG:T	2.71122e-08	-1.21215	-1.43315
124152165	chr3:124152165:G:A	7.62891e-08	-1.61076	-4.18686e-10
124152350	chr3:124152350:C:T	2.7457e-08	-1.19639	-1.43628
124152640	chr3:124152640:C:G	3.21233e-06	-1.81288e-10	2.12946
124152688	chr3:124152688:G:A	1.0647e-07	-1.81288e-10	-1.27742
124152903	chr3:124152903:C:T	6.90333e-08	-1.7107	-4.18686e-10
124153201	chr3:124153201:T:C	3.12e-08	-1.17701	-1.32786
124153203	chr3:124153203:G:A	3.38448e-07	-1.1093	0.98838
124153343	chr3:124153343:C:G	1.67835e-06	-1.81288e-10	1.48028
124153460	chr3:124153460:T:C	2.71766e-08	-1.25289	-1.39004
124153810	chr3:124153810:C:G	2.72134e-08	-1.27246	-1.36912
124154194	chr3:124154194:T:C	9.92075e-08	-1.81288e-10	-1.34807
124154265	chr3:124154265:A:G	2.05308e-07	-1.81288e-10	-0.620775
124154798	chr3:124154798:G:A	1.04356e-07	-1.81288e-10	-1.29748
124154854	chr3:124154854:C:T	7.55981e-08	-1.61986	-4.18686e-10
124155181	chr3:124155181:T:C	1.3034e-07	-1.81288e-10	-1.07514
124155301	chr3:124155301:T:C	3.07237e-08	-1.19892	-1.32134
124155566	chr3:124155566:A:G	3.1527e-08	-1.05749	-1.43695
124155618	chr3:124155618:C:T	1.09012e-07	-1.81288e-10	-1.25383
124155721	chr3:124155721:C:G	2.11944e-07	-1.81288e-10	-0.588966
124156996	chr3:124156996:G:A	2.44159e-08	-1.68578	-1.06428
124157501	chr3:124157501:G:A	9.9186e-08	-1.81288e-10	-1.34829
124158117	chr3:124158117:G:A	9.98395e-08	-1.81288e-10	-1.34172
124158322	chr3:124158322:A:C	1.08664e-07	-1.81288e-10	-1.25702
124158343	chr3:124158343:T:G	1.07382e-07	-1.81288e-10	-1.2689
124158389	chr3:124158389:G:A	1.04627e-07	-1.81288e-10	-1.29489
124159067	chr3:124159067:C:T	2.73203e-07	-1.81288e-10	-0.335072
124159086	chr3:124159086:C:T	1.60133e-07	-1.81288e-10	-0.869282
124159089	chr3:124159089:C:T	1.59904e-07	-1.81288e-10	-0.870714
124159269	chr3:124159269:G:A	1.5253e-06	-1.81288e-10	1.38466
124159419	chr3:124159419:T:C	1.07053e-07	-1.81288e-10	-1.27197
124159454	chr3:124159454:T:G	1.34158e-07	-1.04627	-4.18686e-10
124159826	chr3:124159826:C:T	2.78026e-08	-1.18333	-1.43683
124159834	chr3:124159834:A:G	1.22855e-07	-1.81288e-10	-1.13428
124160875	chr3:124160875:T:C	1.10103e-07	-1.81288e-10	-1.24387
124160918	chr3:124160918:TCTC:T	1.08393e-07	-1.81288e-10	-1.25952
124161594	chr3:124161594:C:T	3.03405e-08	-1.14732	-1.38549
124162988	chr3:124162988:A:G	2.75012e-08	-1.2255	-1.40556
124163052	chr3:124163052:C:A	2.46656e-07	0.903108	-1.3404
124163322	chr3:124163322:A:G	1.23788e-07	-1.81288e-10	-1.12671
124163836	chr3:124163836:G:T	2.67049e-08	-1.22796	-1.43248
124164014	chr3:124164014:C:T	4.06035e-07	-1.81288e-10	0.0611523
124164770	chr3:124164770:C:T	1.26855e-07	-1.81288e-10	-1.10225
124165348	chr3:124165348:A:G	3.2855e-07	-1.81288e-10	-0.150599
124165906	chr3:124165906:A:G	1.26878e-07	-1.81288e-10	-1.10206
124166412	chr3:124166412:T:C	3.0595e-08	-1.13556	-1.38889
124166699	chr3:124166699:G:A	3.75664e-07	-1.81288e-10	-0.016592
124167172	chr3:124167172:G:A	2.76113e-08	-1.21018	-1.41688
124167283	chr3:124167283:C:T	1.86212e-07	-1.81288e-10	-0.718402
124167575	chr3:124167575:A:G	1.30034e-07	-1.81288e-10	-1.07749
124168144	chr3:124168144:G:A	1.65202e-07	-1.81288e-10	-0.838116
124168754	chr3:124168754:G:A	1.18837e-07	-1.16753	-4.18686e-10
124168921	chr3:124168921:A:G	2.37303e-08	-1.66417	-1.11437
124169335	chr3:124169335:A:G	2.64738e-08	-1.25136	-1.41777
124169508	chr3:124169508:G:A	1.14658e-07	-1.81288e-10	-1.20333
124169598	chr3:124169598:C:G	2.67332e-08	-1.26437	-1.39502
124169631	chr3:124169631:G:T	5.81915e-07	-1.199	1.62004
124170601	chr3:124170601:C:T	1.01912e-07	-1.81288e-10	-1.32118
124170602	chr3:124170602:G:A	1.78277e-07	-1.81288e-10	-0.761948
124170624	chr3:124170624:G:T	2.52899e-07	-1.81288e-10	-0.412297
124172430	chr3:124172430:A:G	4.69498e-07	-1.81288e-10	0.206377
124173029	chr3:124173029:A:G	1.29899e-07	-1.81288e-10	-1.07853
124173682	chr3:124173682:C:T	2.97267e-08	-1.15845	-1.39479
124174301	chr3:124174301:G:A	7.51811e-07	-1.81288e-10	0.677197
124174497	chr3:124174497:A:G	9.88149e-08	-1.81288e-10	-1.35204
124174890	chr3:124174890:G:A	1.24668e-07	-1.81288e-10	-1.11963
124175160	chr3:124175160:C:T	1.26316e-07	-1.81288e-10	-1.1065
124175226	chr3:124175226:T:TG	1.00695e-07	-1.81288e-10	-1.33319
124175282	chr3:124175282:G:A	3.96041e-07	-1.81288e-10	0.0362302
124175478	chr3:124175478:T:C	2.11932e-08	-1.61679	-1.27482
124175604	chr3:124175604:C:T	1.24287e-07	-1.81288e-10	-1.12269
124175921	chr3:124175921:C:T	2.25983e-07	-0.524828	-4.18686e-10
124176372	chr3:124176372:G:A	3.94138e-07	-1.81288e-10	0.0314125
124176617	chr3:124176617:C:T	2.98314e-08	-1.20222	-1.34751
124176618	chr3:124176618:G:A	2.45779e-07	-1.81288e-10	-0.440854
124177261	chr3:124177261:A:G	1.31578e-07	-1.81288e-10	-1.06569
124177749	chr3:124177749:A:C	2.48668e-07	-1.81288e-10	-0.429169
124177883	chr3:124177883:C:T	3.00447e-08	-1.2104	-1.3322
124177925	chr3:124177925:C:T	2.2024e-07	-0.550569	-4.18686e-10
124178185	chr3:124178185:C:A	1.07552e-07	-1.26731	-4.18686e-10
124178459	chr3:124178459:C:T	9.38263e-07	-1.81288e-10	0.898743
124178511	chr3:124178511:T:C	4.95131e-07	-1.08969	1.34923
124179032	chr3:124179032:A:G	3.04457e-08	-1.16886	-1.36048
124179625	chr3:124179625:T:A	2.09548e-07	-1.81288e-10	-0.600336
124179714	chr3:124179714:G:A	6.37814e-07	-1.81288e-10	0.512759
124180030	chr3:124180030:A:C	3.84573e-08	-1.02457	-1.27117
124180089	chr3:124180089:T:TA	7.23114e-07	-1.81288e-10	0.638279
124180298	chr3:124180298:C:T	8.2579e-07	-1.81288e-10	0.771053
124180854	chr3:124180854:ACAC:A	1.12874e-07	-1.81288e-10	-1.21902
124180988	chr3:124180988:C:T	4.57108e-07	-0.106156	0.285789
124181294	chr3:124181294:G:A	6.15872e-07	0.477751	-4.18686e-10
124181470	chr3:124181470:G:A	2.43819e-08	-1.69192	-1.05953
124181601	chr3:124181601:C:T	1.03396e-07	-1.81288e-10	-1.30672
124181982	chr3:124181982:C:T	9.11475e-08	-1.81288e-10	-1.43281
124182060	chr3:124182060:C:T	1.09338e-07	-1.81288e-10	-1.25085
124182130	chr3:124182130:T:C	9.09661e-08	-1.81288e-10	-1.4348
124183410	chr3:124183410:G:A	2.3822e-08	-1.7065	-1.06818
124183753	chr3:124183753:C:T	6.29971e-08	-1.8022	-4.18686e-10
124184457	chr3:124184457:G:A	3.06707e-08	-1.37526	-1.14672
124185344	chr3:124185344:T:C	2.24883e-08	-1.39554	-1.43676
124185428	chr3:124185428:A:G	2.70227e-07	-1.81288e-10	-0.346026
124185675	chr3:124185675:G:A	1.53804e-07	-1.81288e-10	-0.909607
124185916	chr3:124185916:G:A	9.48444e-08	-1.81288e-10	-1.39305
124186707	chr3:124186707:A:G	6.98055e-07	-1.81288e-10	0.60301
124186792	chr3:124186792:C:T	2.80283e-07	-0.309488	-4.18686e-10
124187018	chr3:124187018:G:T	9.73428e-08	-1.36705	-4.18686e-10
124187548	chr3:124187548:C:T	9.17873e-08	-1.81288e-10	-1.42581
124187845	chr3:124187845:T:G	3.32969e-07	-1.81288e-10	-0.137238
124188191	chr3:124188191:A:T	3.8556e-08	-1.06228	-1.23089
124188353	chr3:124188353:C:G	9.29819e-08	-1.81288e-10	-1.41288
124188592	chr3:124188592:A:G	9.2325e-08	-1.81288e-10	-1.41997
124188907	chr3:124188907:G:A	1.84198e-07	-1.81288e-10	-0.729279
124189185	chr3:124189185:C:T	3.59688e-08	-1.15272	-1.20992
124189286	chr3:124189286:T:G	5.09471e-07	-0.928249	1.21633
124190138	chr3:124190138:C:A	9.9175e-08	-1.81288e-10	-1.3484
124190802	chr3:124190802:C:T	1.94297e-07	-1.81288e-10	-0.675901
124190984	chr3:124190984:G:A	6.90088e-07	-1.0614	1.65293
124192469	chr3:124192469:A:G	2.1663e-08	-1.44004	-1.42965
124193435	chr3:124193435:A:C	5.53621e-07	-0.901278	1.27247
124193887	chr3:124193887:T:A	6.49613e-07	-1.81288e-10	0.53109
124194147	chr3:124194147:A:G	6.78566e-07	-1.81288e-10	0.574694
124194156	chr3:124194156:GAGA:G	1.20031e-07	-1.81288e-10	-1.15754
124194473	chr3:124194473:ACTAC:A	2.52495e-08	-1.59387	-1.12261
124194982	chr3:124194982:G:A	5.88091e-07	-1.81288e-10	0.431595
124195555	chr3:124195555:T:C	1.66177e-07	-1.81288e-10	-0.832237
124195899	chr3:124195899:G:A	1.04867e-07	-1.81288e-10	-1.29259
124196308	chr3:124196308:C:G	2.08054e-07	-1.81288e-10	-0.607491
124196578	chr3:124196578:C:T	3.23887e-08	-1.15275	-1.31473
124196898	chr3:124196898:GTGCTATCATTATGCT:G	7.99821e-08	-0.175577	-1.38791
124196965	chr3:124196965:A:T	1.10525e-07	-1.81288e-10	-1.24005
124197183	chr3:124197183:A:G	6.16786e-08	-1.20228	-0.621071
124197224	chr3:124197224:G:A	8.04714e-08	-1.15155	-0.405837
124197797	chr3:124197797:C:T	1.18188e-07	-1.81288e-10	-1.17301
124198704	chr3:124198704:C:CATGT	8.81401e-08	-1.46636	-4.18686e-10
124199165	chr3:124199165:G:A	9.9175e-08	-1.81288e-10	-1.3484
124199554	chr3:124199554:TAAG:T	5.1125e-08	-1.19623	-0.814789
124200567	chr3:124200567:T:C	6.55008e-07	-0.736458	1.27582
124200655	chr3:124200655:G:C	8.30051e-08	-1.52639	-4.18686e-10
124200798	chr3:124200798:C:T	7.38291e-07	-1.81288e-10	0.65905
124201154	chr3:124201154:G:C	7.07953e-07	-1.81288e-10	0.61709
124201179	chr3:124201179:T:C	1.17e-07	-1.81288e-10	-1.18312
124201433	chr3:124201433:G:A	5.56555e-07	-0.781562	1.15804
124201548	chr3:124201548:A:G	1.00339e-07	-1.53303	0.196288
124201640	chr3:124201640:G:T	3.59334e-07	-1.81288e-10	-0.0610364
124203417	chr3:124203417:G:A	4.89017e-08	-0.744045	-1.31143
124203562	chr3:124203562:C:T	4.63781e-08	-0.807212	-1.30125
124203571	chr3:124203571:T:C	6.36572e-08	-1.79177	-4.18686e-10
124204386	chr3:124204386:A:G	5.44007e-08	-1.08806	-0.860847
124204441	chr3:124204441:G:A	5.38097e-08	-1.06036	-0.899478
124204599	chr3:124204599:GA:G	2.77896e-08	-1.53734	-1.08329
124204974	chr3:124204974:CT:C	2.49887e-08	-1.60188	-1.12498
124205075	chr3:124205075:G:A	3.22678e-06	-0.738727	2.87268
124205140	chr3:124205140:C:T	9.17346e-08	-1.81288e-10	-1.42639
124205956	chr3:124205956:T:G	1.96484e-08	-1.7651	-1.2022
124206424	chr3:124206424:A:G	4.37667e-08	-0.900706	-1.26571
124206430	chr3:124206430:A:G	1.64975e-08	-1.70588	-1.4362
124206448	chr3:124206448:A:G	1.64034e-08	-1.71175	-1.43605
124206631	chr3:124206631:C:T	9.10863e-08	-1.81288e-10	-1.43348
124206748	chr3:124206748:T:A	6.71046e-08	-0.362331	-1.3767
124207209	chr3:124207209:C:T	1.62689e-07	-1.81288e-10	-0.853447
124207675	chr3:124207675:G:A	3.0869e-07	-1.81288e-10	-0.212949
124207961	chr3:124207961:A:G	9.38689e-08	-1.81288e-10	-1.40339
124208167	chr3:124208167:G:A	5.88439e-08	-0.91522	-0.955178
124208321	chr3:124208321:T:G	1.81536e-07	-1.81288e-10	-0.743836
124208460	chr3:124208460:C:T	1.02411e-07	-1.81288e-10	-1.31629
124208498	chr3:124208498:G:A	9.84834e-08	-1.81288e-10	-1.3554
124208687	chr3:124208687:A:G	7.03145e-08	-0.398433	-1.29388
124208987	chr3:124208987:C:A	2.90999e-08	-1.65179	-0.922768
124208990	chr3:124208990:C:A	2.02753e-07	-1.81288e-10	-0.633299
124209080	chr3:124209080:A:G	3.08606e-07	-1.81288e-10	-0.213223
124209097	chr3:124209097:A:G	9.1276e-08	-1.81288e-10	-1.4314
124209101	chr3:124209101:T:G	1.98564e-08	-1.74619	-1.21058
124209104	chr3:124209104:G:A	1.68242e-07	-1.81288e-10	-0.819886
124209438	chr3:124209438:G:A	1.70316e-07	-1.81288e-10	-0.80763
124209631	chr3:124209631:A:G	2.36369e-08	-1.51712	-1.26536
124209832	chr3:124209832:T:C	2.2433e-08	-1.72959	-1.10516
124209931	chr3:124209931:A:G	2.24046e-08	-1.72209	-1.11393
124210139	chr3:124210139:T:C	5.10746e-08	-0.904317	-1.10768
124210196	chr3:124210196:A:G	2.40388e-08	-1.56651	-1.19911
124210687	chr3:124210687:C:T	2.66252e-07	-1.81288e-10	-0.360846
124210983	chr3:124210983:A:G	9.96799e-08	-1.81288e-10	-1.34332
124211102	chr3:124211102:C:A	1.33392e-06	-1.81288e-10	1.25059
124211687	chr3:124211687:G:C	2.11404e-07	-1.81288e-10	-0.591519
124211695	chr3:124211695:C:T	2.80672e-06	-0.735063	2.72955
124211858	chr3:124211858:G:A	9.08405e-08	-1.81288e-10	-1.43618
124212414	chr3:124212414:C:T	2.73899e-06	-0.755541	2.7256
124212480	chr3:124212480:A:G	1.13432e-06	-1.81288e-10	1.0885
124212891	chr3:124212891:T:C	9.82909e-08	-1.81288e-10	-1.35736
124212925	chr3:124212925:A:G	6.09682e-08	-0.485445	-1.34949
124213166	chr3:124213166:A:T	5.11015e-07	-0.784308	1.07542
124213325	chr3:124213325:T:C	5.10133e-08	-0.847463	-1.16574
124213643	chr3:124213643:CAT:C	4.16261e-07	-1.81288e-10	0.0860237
124214795	chr3:124214795:C:T	5.77866e-08	-0.827215	-1.06131
124215185	chr3:124215185:G:A	6.84454e-08	-1.71925	-4.18686e-10
124215795	chr3:124215795:C:T	3.14542e-08	-1.80149	-0.695269
124215870	chr3:124215870:C:A	9.29471e-08	-1.81288e-10	-1.41326
124216250	chr3:124216250:T:C	2.3567e-07	-1.81288e-10	-0.482857
124216413	chr3:124216413:C:T	9.0913e-08	-1.81288e-10	-1.43538
124216461	chr3:124216461:A:G	1.74773e-08	-1.74958	-1.3348
124216522	chr3:124216522:C:T	9.07867e-08	-1.81288e-10	-1.43677
124216718	chr3:124216718:TG:T	7.31095e-08	-1.65333	-4.18686e-10
124216982	chr3:124216982:A:G	9.09182e-08	-1.81288e-10	-1.43533
124217539	chr3:124217539:A:G	6.81648e-08	-0.418918	-1.30444
124217572	chr3:124217572:A:G	4.38314e-07	-1.81288e-10	0.137648
124217708	chr3:124217708:C:T	3.113e-08	-1.79074	-0.716377
124217881	chr3:124217881:A:G	7.20795e-08	-0.360034	-1.30748
124219304	chr3:124219304:G:C	1.00471e-07	-1.81288e-10	-1.33542
124219328	chr3:124219328:A:T	2.83886e-07	-1.81288e-10	-0.296714
124219363	chr3:124219363:T:C	1.03543e-07	-1.81288e-10	-1.3053
124219370	chr3:124219370:C:T	5.53584e-08	-1.16764	-0.763816
124219475	chr3:124219475:C:T	8.2897e-07	-1.81288e-10	0.774896
124219784	chr3:124219784:G:A	1.11327e-07	-1.81288e-10	-1.23282
124219788	chr3:124219788:A:G	9.34375e-08	-1.81288e-10	-1.408
124219858	chr3:124219858:A:G	9.10438e-08	-1.81288e-10	-1.43395
124220178	chr3:124220178:C:T	1.47604e-07	-1.81288e-10	-0.950752
124220213	chr3:124220213:T:G	9.42438e-08	-1.81288e-10	-1.3994
124220242	chr3:124220242:C:T	1.67923e-07	-1.81288e-10	-0.821783
124220760	chr3:124220760:A:G	1.56797e-08	-1.75589	-1.43702
124221026	chr3:124221026:C:T	1.76646e-07	-0.771142	-4.18686e-10
124221190	chr3:124221190:G:A	9.07801e-08	-1.81288e-10	-1.43685
124221845	chr3:124221845:T:C	1.05936e-07	-1.81288e-10	-1.28246
124221932	chr3:124221932:G:C	9.30147e-08	-1.81288e-10	-1.41253
124222283	chr3:124222283:T:C	9.08747e-08	-1.81288e-10	-1.43581
124222321	chr3:124222321:A:G	4.02298e-08	-0.962382	-1.2883
124223098	chr3:124223098:G:A	9.15603e-08	-1.81288e-10	-1.42829
124223261	chr3:124223261:C:T	1.74139e-08	-1.74767	-1.34035
124223492	chr3:124223492:A:G	1.67541e-08	-1.71578	-1.41087
124223554	chr3:124223554:A:C	9.30562e-08	-1.81288e-10	-1.41208
124224076	chr3:124224076:C:G	9.12993e-08	-1.81288e-10	-1.43115
124224143	chr3:124224143:C:T	9.99985e-08	-1.81288e-10	-1.34013
124224197	chr3:124224197:T:A	4.18625e-08	-0.891842	-1.31906
124224566	chr3:124224566:G:A	9.98268e-08	-1.81288e-10	-1.34185
124224658	chr3:124224658:C:T	1.00591e-07	-1.81288e-10	-1.33422
124224940	chr3:124224940:A:T	3.62067e-08	-1.79796	-0.558086
124225036	chr3:124225036:G:A	6.30259e-08	-1.80174	-4.18686e-10
124225076	chr3:124225076:G:A	6.39352e-08	-1.78742	-4.18686e-10
124225199	chr3:124225199:A:G	9.37072e-08	-1.81288e-10	-1.40511
124225251	chr3:124225251:T:C	5.10572e-08	-0.762059	-1.25028
124225477	chr3:124225477:G:A	4.10245e-08	-0.925624	-1.3055
124225570	chr3:124225570:T:A	1.00075e-07	-1.81288e-10	-1.33937
124226203	chr3:124226203:G:A	1.69163e-08	-1.79809	-1.31892
124226480	chr3:124226480:C:T	2.89139e-08	-1.79406	-0.786904
124226607	chr3:124226607:C:T	1.03335e-07	-1.81288e-10	-1.30731
124226875	chr3:124226875:A:G	1.64047e-08	-1.74979	-1.39793
124226953	chr3:124226953:CAT:C	9.43087e-08	-1.81288e-10	-1.39871
124226963	chr3:124226963:A:T	9.25057e-08	-1.81288e-10	-1.41802
124227167	chr3:124227167:A:G	9.19946e-08	-1.81288e-10	-1.42356
124227323	chr3:124227323:G:A	6.31997e-08	-1.79899	-4.18686e-10
124228048	chr3:124228048:G:A	1.66961e-08	-1.77985	-1.35027
124228298	chr3:124228298:C:T	7.93867e-08	-1.57096	-4.18686e-10
124228383	chr3:124228383:C:T	1.65393e-08	-1.7799	-1.35966
124228524	chr3:124228524:A:T	1.61818e-08	-1.75459	-1.40681
124228930	chr3:124228930:G:A	6.44525e-08	-1.77936	-4.18686e-10
124229266	chr3:124229266:A:G	2.68145e-07	-1.81288e-10	-0.35376
124229537	chr3:124229537:C:T	3.99569e-08	-0.937402	-1.32008
124229956	chr3:124229956:C:T	1.05827e-07	-1.81288e-10	-1.28348
124230528	chr3:124230528:C:T	2.73513e-07	-1.81288e-10	-0.333937
124230682	chr3:124230682:C:T	1.88525e-08	-1.79516	-1.21348
124230721	chr3:124230721:G:A	9.32906e-08	-1.81288e-10	-1.40957
124230864	chr3:124230864:A:C	9.38978e-08	-1.81288e-10	-1.40308
124231251	chr3:124231251:C:G	1.68359e-08	-1.77765	-1.34413
124231266	chr3:124231266:C:T	1.66694e-08	-1.78168	-1.35003
124231566	chr3:124231566:A:T	9.70837e-08	-1.81288e-10	-1.36971
124231567	chr3:124231567:T:C	2.70785e-07	-1.81288e-10	-0.343964
124231699	chr3:124231699:G:A	9.25514e-08	-1.81288e-10	-1.41752
124231752	chr3:124231752:A:G	9.68033e-08	-1.81288e-10	-1.37261
124231940	chr3:124231940:G:A	9.0077e-08	-1.78999	0.345369
124231999	chr3:124231999:T:C	3.72664e-07	-1.81288e-10	-0.0246095
124232158	chr3:124232158:T:C	9.68372e-08	-1.81288e-10	-1.37226
124232290	chr3:124232290:C:T	4.25879e-08	-0.910751	-1.28297
124232472	chr3:124232472:T:G	3.60898e-08	-1.7955	-0.563779
124232528	chr3:124232528:G:A	9.09905e-08	-1.81288e-10	-1.43453
124232749	chr3:124232749:T:C	3.07881e-08	-1.79267	-0.725489
124232923	chr3:124232923:G:A	1.77234e-08	-1.73136	-1.33904
124233037	chr3:124233037:G:A	9.13821e-08	-1.81288e-10	-1.43024
124233370	chr3:124233370:C:T	4.18723e-08	-0.900226	-1.31044
124233429	chr3:124233429:A:G	3.00765e-08	-1.79984	-0.741701
124234296	chr3:124234296:T:C	9.36143e-08	-1.81288e-10	-1.40611
124234493	chr3:124234493:A:G	1.33055e-07	-1.81288e-10	-1.05452
124234679	chr3:124234679:C:T	2.7939e-08	-1.17934	-1.43592
124234823	chr3:124234823:T:G	1.33036e-07	-1.81288e-10	-1.05467
124235399	chr3:124235399:G:A	5.00096e-08	-1.79952	-0.233556
124235533	chr3:124235533:T:G	3.59445e-07	-1.81288e-10	-0.0607257
124236006	chr3:124236006:A:G	5.82859e-07	-1.81288e-10	0.422657
124236092	chr3:124236092:G:A	5.95041e-08	-0.555985	-1.30326
124236125	chr3:124236125:G:A	5.61308e-07	-1.81288e-10	0.384982
124236144	chr3:124236144:TG:T	1.02782e-07	-1.81288e-10	-1.31268
124236187	chr3:124236187:C:G	5.64412e-07	-1.81288e-10	0.390497
124236271	chr3:124236271:A:G	1.66091e-08	-1.77611	-1.35923
124236273	chr3:124236273:A:G	3.99005e-07	-1.81288e-10	0.0436865
124236373	chr3:124236373:T:C	4.43438e-07	-1.81288e-10	0.14927
124236500	chr3:124236500:G:A	1.05269e-07	-1.81288e-10	-1.28877
124236512	chr3:124236512:A:G	1.30788e-07	-1.07171	-4.18686e-10
124236641	chr3:124236641:G:A	3.94441e-07	-1.81288e-10	0.0321828
124236683	chr3:124236683:G:A	3.62678e-07	-1.81288e-10	-0.0517726
124236735	chr3:124236735:G:A	3.48049e-08	-1.21621	-1.17932
124236997	chr3:124236997:T:C	3.97795e-07	-1.81288e-10	0.0406499
124237009	chr3:124237009:C:T	1.00282e-07	-1.81288e-10	-1.3373
124237045	chr3:124237045:C:T	1.08042e-07	-1.81288e-10	-1.26277
124237070	chr3:124237070:C:T	3.98999e-07	-1.81288e-10	0.0436714
124237071	chr3:124237071:A:G	3.98809e-07	-1.81288e-10	0.0431945
124237230	chr3:124237230:G:T	3.86297e-07	-1.81288e-10	0.0113186
124237419	chr3:124237419:G:A	3.43292e-08	-1.7889	-0.620395
124237454	chr3:124237454:C:T	3.80195e-07	-1.81288e-10	-0.00460238
124237513	chr3:124237513:C:A	3.74788e-07	-1.81288e-10	-0.0189271
124237537	chr3:124237537:A:C	3.73154e-07	-1.81288e-10	-0.0232977
124237551	chr3:124237551:T:C	3.61756e-07	-1.81288e-10	-0.0543175
124237749	chr3:124237749:T:C	2.90098e-08	-1.7924	-0.785253
124237865	chr3:124237865:G:A	9.77282e-08	-1.81288e-10	-1.3631
124237921	chr3:124237921:T:A	9.07696e-08	-1.81288e-10	-1.43696
124237957	chr3:124237957:T:C	9.34132e-08	-1.81288e-10	-1.40825
124238255	chr3:124238255:C:T	2.02237e-07	-0.635848	-4.18686e-10
124238316	chr3:124238316:C:T	9.10396e-08	-1.81288e-10	-1.43399
124238447	chr3:124238447:C:G	9.30446e-08	-1.81288e-10	-1.41221
124238548	chr3:124238548:A:G	2.02492e-08	-1.50082	-1.43635
124238711	chr3:124238711:C:T	1.92957e-08	-1.63427	-1.35114
124238829	chr3:124238829:G:A	9.07648e-08	-1.81288e-10	-1.43702
124238972	chr3:124238972:A:G	3.6612e-08	-1.25581	-1.0891
124239095	chr3:124239095:T:C	1.67226e-08	-1.80218	-1.32635
124239337	chr3:124239337:G:A	7.54155e-08	-1.62227	-4.18686e-10
124239404	chr3:124239404:A:T	4.51674e-07	0.167674	-4.18686e-10
124239569	chr3:124239569:A:C	1.44746e-07	-1.81288e-10	-0.970305
124239662	chr3:124239662:A:G	9.07545e-08	-1.81288e-10	-1.43713
124239721	chr3:124239721:C:A	1.16804e-07	-1.81288e-10	-1.18479
124239882	chr3:124239882:AG:A	9.11269e-08	-1.81288e-10	-1.43304
124239977	chr3:124239977:T:G	6.17786e-08	-1.80253	-0.0191959
124240062	chr3:124240062:G:A	1.44646e-07	-1.81288e-10	-0.970995
124240124	chr3:124240124:G:T	1.41381e-07	-1.81288e-10	-0.993831
124240388	chr3:124240388:G:A	1.33133e-07	-1.81288e-10	-1.05394
124240525	chr3:124240525:G:A	1.38252e-07	-1.81288e-10	-1.01621
124240615	chr3:124240615:C:G	9.75078e-08	-1.81288e-10	-1.36536
124240715	chr3:124240715:GT:G	9.11938e-08	-1.81288e-10	-1.4323
124240738	chr3:124240738:T:C	4.12139e-08	-0.835919	-1.39059
124240903	chr3:124240903:G:A	1.12182e-07	-1.81288e-10	-1.22516
124241090	chr3:124241090:C:G	1.14077e-07	-1.81288e-10	-1.20841
124241161	chr3:124241161:A:C	2.4753e-08	-1.75702	-0.979315
124241399	chr3:124241399:C:T	3.86266e-08	-0.900503	-1.39084
124241515	chr3:124241515:A:G	1.15033e-07	-1.81288e-10	-1.20007
124241539	chr3:124241539:G:A	1.14132e-07	-1.81288e-10	-1.20793
124241541	chr3:124241541:G:A	1.17685e-07	-1.81288e-10	-1.17727
124241774	chr3:124241774:G:A	1.15122e-07	-1.81288e-10	-1.1993
124241883	chr3:124241883:A:G	2.40823e-07	-1.1647	0.703476
124241983	chr3:124241983:C:T	1.40062e-07	-1.81288e-10	-1.0032
124242093	chr3:124242093:C:A	9.1015e-08	-1.81288e-10	-1.43426
124242241	chr3:124242241:T:A	1.69908e-08	-1.73601	-1.3766
124242392	chr3:124242392:G:A	1.50184e-07	-1.81288e-10	-0.933429
124242649	chr3:124242649:C:G	2.03761e-08	-1.76956	-1.16137
124242808	chr3:124242808:G:A	6.24446e-08	-1.62454	-0.186464
124243319	chr3:124243319:G:A	1.11958e-07	-1.81288e-10	-1.22716
124243586	chr3:124243586:G:A	1.53623e-07	-1.81288e-10	-0.910786
124243883	chr3:124243883:T:C	8.10387e-08	-1.5852	0.0348388
124244394	chr3:124244394:G:A	1.65263e-07	-1.81288e-10	-0.837749
124244465	chr3:124244465:G:T	9.19876e-08	-1.81288e-10	-1.42363
124244821	chr3:124244821:G:A	4.13188e-08	-1.67948	-0.544494
124244834	chr3:124244834:G:T	6.96226e-08	-0.302705	-1.39949
124244928	chr3:124244928:T:G	1.29123e-07	-1.81288e-10	-1.08452
124245002	chr3:124245002:C:A	5.46433e-08	-1.78736	-0.1571
124245043	chr3:124245043:ATTG:A	2.78086e-08	-1.77052	-0.849425
124245542	chr3:124245542:TA:T	2.62276e-08	-1.27156	-1.40691
124245568	chr3:124245568:T:C	7.47298e-08	-1.76778	0.136376
124245638	chr3:124245638:A:T	2.30291e-08	-1.38114	-1.42739
124245665	chr3:124245665:T:TA	2.13366e-08	-1.44875	-1.43612
124245835	chr3:124245835:C:T	2.86624e-08	-1.75989	-0.829814
124246129	chr3:124246129:G:A	2.85885e-08	-1.76113	-0.831147
124246158	chr3:124246158:G:A	2.83782e-08	-1.75572	-0.843945
124246191	chr3:124246191:C:T	9.08409e-08	-1.81288e-10	-1.43618
124246351	chr3:124246351:A:G	9.08409e-08	-1.81288e-10	-1.43618
124246460	chr3:124246460:TG:T	9.08467e-08	-1.81288e-10	-1.43611
124246517	chr3:124246517:TTGGCTGGTTGTGTAGTCAGTTCTGGCA:T	1.02181e-07	-1.81288e-10	-1.31854
124246902	chr3:124246902:A:G	2.25822e-08	-1.41184	-1.41629
124246946	chr3:124246946:T:C	9.08409e-08	-1.81288e-10	-1.43618
124247102	chr3:124247102:G:A	9.09377e-08	-1.81288e-10	-1.43511
124247209	chr3:124247209:T:C	9.07528e-08	-1.81288e-10	-1.43715
124247249	chr3:124247249:A:G	1.51681e-07	-1.81288e-10	-0.923506
124247346	chr3:124247346:G:A	1.20952e-07	-1.81288e-10	-1.14989
124247387	chr3:124247387:A:G	1.5436e-07	-1.81288e-10	-0.906003
124247672	chr3:124247672:A:G	9.14384e-08	-1.81288e-10	-1.42962
124247719	chr3:124247719:T:C	5.99578e-08	-1.71445	-0.137201
124247773	chr3:124247773:C:T	9.08359e-08	-1.81288e-10	-1.43623
124247785	chr3:124247785:A:C	9.084e-08	-1.81288e-10	-1.43619
124247912	chr3:124247912:C:G	1.53026e-07	-1.81288e-10	-0.914682
124248497	chr3:124248497:G:A	1.20952e-07	-1.81288e-10	-1.14989
124248501	chr3:124248501:C:G	9.81577e-08	-1.81288e-10	-1.35871
124249073	chr3:124249073:A:G	2.26961e-08	-1.38934	-1.43375
124249086	chr3:124249086:G:C	9.11392e-08	-1.81288e-10	-1.4329
124249105	chr3:124249105:T:C	1.57057e-07	-1.76279	0.874111
124249165	chr3:124249165:A:G	9.08409e-08	-1.81288e-10	-1.43618
124249515	chr3:124249515:C:A	1.74312e-07	-1.81288e-10	-0.784442
124249572	chr3:124249572:T:C	9.10253e-08	-1.81288e-10	-1.43415
124249670	chr3:124249670:G:A	8.76806e-08	-0.732208	-0.739379
124249808	chr3:124249808:A:T	3.09838e-08	-1.70207	-0.809754
124249969	chr3:124249969:A:T	6.73656e-08	-1.59776	-0.137395
124250289	chr3:124250289:C:A	1.28653e-07	-1.81288e-10	-1.08817
124250372	chr3:124250372:G:C	2.43296e-07	-1.81288e-10	-0.451009
124250670	chr3:124250670:A:T	1.07257e-07	-0.161915	-1.10815
124250687	chr3:124250687:A:G	1.79575e-07	-1.81288e-10	-0.754693
124250712	chr3:124250712:G:A	9.13163e-08	-1.81288e-10	-1.43096
124250727	chr3:124250727:G:T	7.38548e-08	-0.583912	-1.05927
124251611	chr3:124251611:G:T	5.06347e-08	-1.70624	-0.314409
124251620	chr3:124251620:T:C	4.91505e-08	-1.69767	-0.352731
124251838	chr3:124251838:A:G	2.58824e-08	-1.77809	-0.913637
124252017	chr3:124252017:T:C	1.41577e-07	0.133915	-1.12636
124252288	chr3:124252288:T:C	1.7364e-08	-1.74495	-1.34594
124253011	chr3:124253011:A:G	8.10451e-07	0.752304	-4.18686e-10
124253471	chr3:124253471:A:G	4.21696e-08	-1.77712	-0.426465
124253823	chr3:124253823:A:T	8.6967e-08	-0.741593	-0.738166
124254184	chr3:124254184:A:T	1.63331e-07	-1.81288e-10	-0.849509
124254232	chr3:124254232:A:G	9.32101e-08	-1.81288e-10	-1.41043
124254849	chr3:124254849:G:A	1.06838e-07	-1.81288e-10	-1.27397
124254949	chr3:124254949:T:A	5.51017e-08	-1.65195	-0.284154
124255267	chr3:124255267:C:T	9.20494e-08	-1.81288e-10	-1.42296
124255317	chr3:124255317:C:T	6.73735e-08	-0.615131	-1.1199
124255346	chr3:124255346:T:G	2.09726e-07	-1.81288e-10	-0.599484
124255505	chr3:124255505:T:C	9.09384e-08	-1.81288e-10	-1.43511
124255509	chr3:124255509:T:C	6.77364e-08	-1.73817	0.0085089
124255560	chr3:124255560:G:A	6.47287e-08	-0.646428	-1.12865
124255729	chr3:124255729:A:G	5.90789e-08	-0.928946	-0.937468
124255850	chr3:124255850:G:A	3.87589e-07	-1.47204	1.4867
124255956	chr3:124255956:G:A	8.18894e-05	5.36784	-4.18686e-10
124256029	chr3:124256029:G:A	2.1571e-08	-1.45284	-1.4211
124256040	chr3:124256040:T:C	5.97789e-08	-0.934394	-0.920242
124256123	chr3:124256123:G:A	5.6529e-08	-0.97877	-0.931764
124256233	chr3:124256233:G:A	1.0654e-07	-1.81288e-10	-1.27676
124256454	chr3:124256454:G:A	5.14339e-08	-1.71868	-0.28631
124256598	chr3:124256598:T:G	7.42964e-08	-0.767204	-0.870021
124256718	chr3:124256718:G:A	6.05553e-08	-1.71587	-0.125859
124256741	chr3:124256741:G:A	1.17775e-07	-1.81288e-10	-1.17651
124257166	chr3:124257166:CTCTA:C	1.14771e-07	-1.81288e-10	-1.20235
124257338	chr3:124257338:T:C	1.08476e-07	-1.25876	-4.18686e-10
124257447	chr3:124257447:C:T	1.17943e-07	-1.81288e-10	-1.17509
124257483	chr3:124257483:G:A	6.91596e-08	-1.57242	-0.136446
124257860	chr3:124257860:A:G	1.13241e-07	-1.81288e-10	-1.21577
124257947	chr3:124257947:T:C	6.69757e-07	-0.995492	1.55712
124258012	chr3:124258012:T:C	1.1706e-07	-1.81288e-10	-1.1826
124258111	chr3:124258111:G:A	1.60418e-07	-1.00479	0.137288
124258631	chr3:124258631:G:A	5.70217e-08	-1.75326	-0.148599
124259175	chr3:124259175:A:G	2.4084e-08	-1.43199	-1.33175
124259560	chr3:124259560:G:A	1.81682e-08	-1.78931	-1.25631
124259787	chr3:124259787:T:C	6.60199e-08	-1.74863	-0.0067054
124259830	chr3:124259830:C:T	1.77594e-07	-1.81288e-10	-0.76579
124259839	chr3:124259839:A:C	1.07879e-07	-1.81288e-10	-1.26428
124259971	chr3:124259971:A:C	2.27424e-08	-1.46779	-1.35327
124260018	chr3:124260018:T:A	4.56134e-08	-0.692786	-1.4323
124260107	chr3:124260107:T:A	9.96779e-08	-1.81288e-10	-1.34334
124260474	chr3:124260474:A:G	3.85974e-08	-1.80036	-0.491739
124260804	chr3:124260804:A:G	3.82245e-08	-1.80163	-0.500183
124260846	chr3:124260846:TG:T	8.94895e-08	-0.0160096	-1.43516
124260916	chr3:124260916:G:A	3.67049e-08	-1.80247	-0.539906
124261092	chr3:124261092:G:A	3.0704e-07	-1.81288e-10	-0.21831
124261233	chr3:124261233:C:T	3.30266e-07	-0.145389	-4.18686e-10
124261423	chr3:124261423:C:A	9.95301e-08	-1.81288e-10	-1.34483
124261720	chr3:124261720:C:A	2.35147e-07	-0.485078	-4.18686e-10
124261761	chr3:124261761:A:G	3.01204e-08	-1.80037	-0.739718
124262274	chr3:124262274:C:T	4.38197e-07	-1.81288e-10	0.137381
124263554	chr3:124263554:A:C	1.51872e-07	-0.922253	-4.18686e-10
124263684	chr3:124263684:A:G	2.63097e-07	-0.372765	-4.18686e-10
124263764	chr3:124263764:C:T	3.55777e-08	-1.13843	-1.23514
124264037	chr3:124264037:G:A	1.03362e-07	-1.81288e-10	-1.30705
124264099	chr3:124264099:A:G	1.75767e-07	-1.81288e-10	-0.77613
124264125	chr3:124264125:G:A	1.19567e-07	-1.77975	0.618337
124264140	chr3:124264140:G:A	9.77934e-08	-1.81288e-10	-1.36243
124264757	chr3:124264757:C:T	1.20323e-07	-1.7903	0.635193
124265052	chr3:124265052:G:A	9.4348e-08	-1.81288e-10	-1.3983
124265187	chr3:124265187:T:C	1.71103e-07	-0.803024	-4.18686e-10
124265817	chr3:124265817:T:C	3.75267e-08	-1.80039	-0.519846
124266837	chr3:124266837:C:T	2.00822e-08	-1.51253	-1.43292
124266847	chr3:124266847:C:T	6.49586e-08	-1.77154	-4.18686e-10
124266927	chr3:124266927:C:G	1.25983e-07	-1.49776	0.388621
124267191	chr3:124267191:A:G	1.73178e-08	-1.71575	-1.3778
124267235	chr3:124267235:G:A	1.01569e-07	-1.81288e-10	-1.32455
124267242	chr3:124267242:G:A	6.74299e-07	-1.81288e-10	0.568387
124267268	chr3:124267268:G:C	1.95641e-07	-1.79934	1.13034
124267419	chr3:124267419:G:A	1.513e-08	-1.80025	-1.42836
124267672	chr3:124267672:C:A	1.69786e-08	-1.73394	-1.3794
124267915	chr3:124267915:G:A	1.03412e-07	-1.81288e-10	-1.30657
124268369	chr3:124268369:G:A	1.97381e-08	-1.53051	-1.43222
124268649	chr3:124268649:A:G	9.47275e-08	-1.39428	-4.18686e-10
124268745	chr3:124268745:G:A	1.28057e-07	-1.81288e-10	-1.09281
124269192	chr3:124269192:T:C	1.96532e-08	-1.54752	-1.41953
124269407	chr3:124269407:C:G	1.31162e-07	-1.81288e-10	-1.06885
124269820	chr3:124269820:G:A	9.57556e-08	-1.81288e-10	-1.38349
124269953	chr3:124269953:T:C	1.77979e-07	-1.81288e-10	-0.763623
124270306	chr3:124270306:A:G	3.15305e-07	-0.191748	-4.18686e-10
124270529	chr3:124270529:TTTTTTAATGCATATCAC:T	1.41617e-07	-1.81288e-10	-0.99216
124270597	chr3:124270597:G:A	1.39957e-07	-1.78493	0.780981
124270618	chr3:124270618:T:G	1.5339e-07	-1.78218	0.86988
124270679	chr3:124270679:G:A	1.00728e-07	-1.40777	0.0749062
124271052	chr3:124271052:C:T	1.05317e-07	-1.81288e-10	-1.28831
124271259	chr3:124271259:G:A	1.53392e-07	-1.81288e-10	-0.912292
124271385	chr3:124271385:G:A	1.9906e-08	-1.5177	-1.43657
124271518	chr3:124271518:A:G	6.37834e-07	-1.81288e-10	0.512791
124271916	chr3:124271916:C:T	1.13557e-07	-1.79896	0.585969
124272803	chr3:124272803:T:G	3.85622e-08	-1.0916	-1.20142
124272807	chr3:124272807:C:T	1.78724e-08	-1.77561	-1.28642
124272969	chr3:124272969:G:T	1.81672e-07	-1.81288e-10	-0.743084
124273400	chr3:124273400:C:A	1.25469e-07	-1.79344	0.680209
124273749	chr3:124273749:AAC:A	8.57935e-08	-1.39366	-0.0996804
124274226	chr3:124274226:G:A	9.10631e-08	-1.81288e-10	-1.43374
124274271	chr3:124274271:G:A	1.88459e-07	-1.81288e-10	-0.70641
124274536	chr3:124274536:G:A	1.1166e-07	-1.81288e-10	-1.22982
124274763	chr3:124274763:T:G	2.07298e-07	-1.81288e-10	-0.611129
124274971	chr3:124274971:C:T	6.17774e-07	0.480835	-4.18686e-10
124275717	chr3:124275717:C:G	4.34429e-08	-1.78836	-0.385485
124275851	chr3:124275851:C:T	6.62801e-07	-1.81288e-10	0.551186
124276675	chr3:124276675:A:G	5.93146e-07	-1.81288e-10	0.440153
124276804	chr3:124276804:G:A	1.72566e-08	-1.79927	-1.29782
124277180	chr3:124277180:G:T	9.91797e-08	-1.81288e-10	-1.34835
124277241	chr3:124277241:C:T	2.82826e-07	-0.300456	-4.18686e-10
124277776	chr3:124277776:G:A	1.66553e-07	-1.79072	0.960745
124278061	chr3:124278061:C:T	3.36415e-07	-0.126943	-4.18686e-10
124278109	chr3:124278109:T:C	1.14619e-06	-1.81288e-10	1.09891
124278608	chr3:124278608:A:G	1.72549e-07	-1.81288e-10	-0.794605
124278946	chr3:124278946:C:A	6.30534e-08	-1.80131	-4.18686e-10
124280124	chr3:124280124:G:A	1.02294e-07	-1.81288e-10	-1.31743
124280439	chr3:124280439:G:A	1.09813e-06	-1.81288e-10	1.05607
124280583	chr3:124280583:C:A	1.75233e-07	-1.7914	1.01222
124281150	chr3:124281150:C:T	2.92188e-07	-1.54063	1.27274
124281185	chr3:124281185:G:A	1.02328e-07	-1.81288e-10	-1.31711
124282165	chr3:124282165:A:C	1.23481e-07	-1.1292	-4.18686e-10
124282730	chr3:124282730:G:C	7.2413e-08	-1.6629	-4.18686e-10
124283295	chr3:124283295:A:G	9.17338e-08	-1.81288e-10	-1.4264
124283453	chr3:124283453:A:G	9.24719e-08	-1.81288e-10	-1.41838
124283813	chr3:124283813:CT:C	9.75533e-07	-0.994674	1.93237
124284077	chr3:124284077:G:A	9.43981e-08	-1.81288e-10	-1.39777
124284381	chr3:124284381:T:C	4.97792e-08	-1.7976	-0.240089
124284435	chr3:124284435:T:C	1.98845e-07	-1.81288e-10	-0.652763
124284558	chr3:124284558:C:T	1.02339e-07	-1.81288e-10	-1.317
124285513	chr3:124285513:A:G	1.12575e-07	-1.81288e-10	-1.22167
124285816	chr3:124285816:G:A	9.32999e-08	-1.81288e-10	-1.40947
124286203	chr3:124286203:TTC:T	1.55078e-08	-1.78242	-1.42152
124286892	chr3:124286892:T:C	9.43144e-08	-1.81288e-10	-1.39865
124286974	chr3:124286974:A:G	7.98586e-08	-1.73322	0.168192
124288055	chr3:124288055:A:G	1.98394e-07	-0.655033	-4.18686e-10
124288153	chr3:124288153:G:A	1.78272e-07	-1.81288e-10	-0.761979
124288383	chr3:124288383:G:A	1.48128e-07	-1.77921	0.831998
124289240	chr3:124289240:T:C	4.18034e-07	-1.5188	1.60908
124289692	chr3:124289692:G:T	4.83473e-08	-1.78534	-0.281534
124289791	chr3:124289791:T:C	2.20597e-08	-1.42843	-1.4231
124289812	chr3:124289812:A:G	2.1414e-07	-1.76798	1.18932
124290066	chr3:124290066:G:C	1.62075e-08	-1.72528	-1.43453
124290826	chr3:124290826:G:A	9.07847e-08	-1.81288e-10	-1.4368
124290834	chr3:124290834:T:C	9.1427e-08	-1.81288e-10	-1.42975
124291195	chr3:124291195:A:G	9.09153e-08	-1.81288e-10	-1.43536
124291417	chr3:124291417:G:A	2.55362e-08	-1.60157	-1.10362
124291487	chr3:124291487:C:T	1.77198e-07	-1.81288e-10	-0.768022
124291952	chr3:124291952:A:T	1.90768e-07	-1.81288e-10	-0.694227
124292223	chr3:124292223:A:G	9.56717e-08	-1.81288e-10	-1.38436
124292243	chr3:124292243:C:T	2.25826e-07	-1.81288e-10	-0.525522
124292446	chr3:124292446:G:A	3.01466e-08	-1.37393	-1.16528
124292548	chr3:124292548:T:C	4.92161e-08	-1.77737	-0.271692
124292639	chr3:124292639:G:A	9.68926e-08	-1.81288e-10	-1.37169
124293086	chr3:124293086:C:T	1.52412e-07	-1.5595	0.6408
124293288	chr3:124293288:G:C	6.69306e-08	-1.74956	0.0079331
124293393	chr3:124293393:T:C	2.23638e-07	-1.81288e-10	-0.53526
124293462	chr3:124293462:CTAT:C	2.48643e-07	-1.81288e-10	-0.42927
124293570	chr3:124293570:A:G	5.33565e-08	-1.79477	-0.173521
124293638	chr3:124293638:A:G	3.03181e-08	-1.15917	-1.37438
124293774	chr3:124293774:C:A	4.76713e-08	-1.80031	-0.280653
124293882	chr3:124293882:C:T	1.14026e-07	-1.81288e-10	-1.20886
124294258	chr3:124294258:A:G	9.23037e-08	-1.81288e-10	-1.4202
124294332	chr3:124294332:T:C	6.83509e-08	-1.72063	-4.18686e-10
124294758	chr3:124294758:A:G	9.46666e-08	-1.81288e-10	-1.39493
124294863	chr3:124294863:A:G	1.13877e-07	-1.81288e-10	-1.21017
124294935	chr3:124294935:G:A	5.42995e-08	-1.79582	-0.154953
124294972	chr3:124294972:C:T	4.79425e-08	-1.07216	-1.00312
124294975	chr3:124294975:G:A	1.65609e-07	-0.83566	-4.18686e-10
124295016	chr3:124295016:T:C	7.84692e-08	-1.58258	-4.18686e-10
124295033	chr3:124295033:G:A	1.89621e-07	-1.77934	1.07908
124295100	chr3:124295100:A:C	2.5022e-07	-1.48111	1.05817
124295108	chr3:124295108:G:A	1.13272e-07	-1.81288e-10	-1.2155
124295164	chr3:124295164:T:C	2.53996e-07	-1.48271	1.07474
124295173	chr3:124295173:T:C	2.45778e-07	-1.48906	1.0482
124296212	chr3:124296212:C:T	3.78973e-08	-0.901131	-1.40928
124296594	chr3:124296594:C:T	7.72169e-08	-1.59867	-4.18686e-10
124297033	chr3:124297033:G:A	9.11601e-08	-1.81288e-10	-1.43267
124297142	chr3:124297142:C:T	9.11016e-08	-1.81288e-10	-1.43331
124297384	chr3:124297384:A:G	9.10715e-08	-1.81288e-10	-1.43364
124297494	chr3:124297494:C:T	9.19061e-08	-1.81288e-10	-1.42452
124297616	chr3:124297616:T:C	5.31221e-08	-1.07622	-0.896479
124297984	chr3:124297984:CAT:C	3.71927e-08	-0.919897	-1.40928
124297991	chr3:124297991:T:C	1.96254e-07	-1.81288e-10	-0.66588
124298251	chr3:124298251:T:C	1.93817e-07	-1.81288e-10	-0.678375
124298472	chr3:124298472:C:T	3.31228e-07	-1.81288e-10	-0.142481
124298587	chr3:124298587:TG:T	6.54981e-08	-1.76327	-4.18686e-10
124299183	chr3:124299183:C:T	6.67412e-08	-1.7736	0.0291336
124299398	chr3:124299398:A:G	0.000151718	5.98449	-4.18686e-10
124299515	chr3:124299515:T:G	1.94887e-07	-1.81288e-10	-0.672865
124299575	chr3:124299575:T:C	8.95066e-08	-1.7011	0.25012
124299808	chr3:124299808:A:G	9.68635e-08	-1.81288e-10	-1.37199
124300540	chr3:124300540:T:C	9.595e-08	-1.72034	0.33888
124300620	chr3:124300620:G:A	2.56704e-08	-1.43671	-1.26324
124302135	chr3:124302135:T:A	1.0781e-07	-1.76403	0.499107
124302405	chr3:124302405:A:G	4.5843e-08	-1.11699	-1.00307
124302841	chr3:124302841:A:AC	3.8777e-08	-1.78254	-0.504926
124303015	chr3:124303015:A:C	1.18509e-07	-1.75981	0.589513
124303156	chr3:124303156:G:A	7.20863e-08	-1.23674	-0.43068
124303376	chr3:124303376:G:C	9.39645e-08	-1.81288e-10	-1.40237
124303895	chr3:124303895:G:A	1.22393e-07	-1.76962	0.631574
124305596	chr3:124305596:C:T	1.91146e-07	-1.81288e-10	-0.692249
124305705	chr3:124305705:T:TAG	4.18812e-08	-1.79579	-0.414662
124306282	chr3:124306282:C:A	4.57373e-08	-1.22665	-0.89572
124306564	chr3:124306564:CAG:C	1.00166e-07	-1.81288e-10	-1.33846
124306584	chr3:124306584:A:G	9.34968e-08	-1.81288e-10	-1.40736
124306675	chr3:124306675:A:G	9.77188e-08	-1.81288e-10	-1.36319
124307656	chr3:124307656:T:C	7.49823e-08	-0.236874	-1.39116
124307701	chr3:124307701:A:G	1.78371e-07	-1.81288e-10	-0.761424
124307711	chr3:124307711:T:A	5.25669e-08	-1.6857	-0.297503
124307728	chr3:124307728:G:A	8.12758e-08	-0.353539	-1.1939
124308076	chr3:124308076:A:G	9.13206e-08	-1.81288e-10	-1.43091
124308419	chr3:124308419:T:C	4.78648e-08	-1.75611	-0.320796
124308641	chr3:124308641:A:G	5.64815e-08	-1.37445	-0.536926
124308652	chr3:124308652:C:T	1.22171e-07	-1.78506	0.645196
124308991	chr3:124308991:T:C	1.39178e-07	-1.00954	-4.18686e-10
124309378	chr3:124309378:G:A	1.3147e-07	-1.76963	0.703121
124309450	chr3:124309450:A:G	1.57785e-08	-1.7586	-1.42804
124309517	chr3:124309517:G:A	1.65071e-08	-1.73293	-1.40857
124309672	chr3:124309672:A:T	4.87454e-08	-1.16336	-0.895313
124309687	chr3:124309687:T:C	1.37467e-07	-1.76754	0.745639
124310163	chr3:124310163:A:C	6.29869e-08	-1.80236	-4.18686e-10
124310185	chr3:124310185:G:A	4.36474e-08	-1.8025	-0.366646
124310239	chr3:124310239:A:G	4.82099e-08	-1.15192	-0.917801
124310240	chr3:124310240:TA:T	4.74533e-08	-1.1744	-0.911145
124310815	chr3:124310815:G:A	1.30454e-07	-1.76918	0.694907
124311050	chr3:124311050:A:G	8.72414e-08	-1.47661	-4.18686e-10
124311340	chr3:124311340:A:G	8.549e-08	-1.71514	0.218251
124311377	chr3:124311377:C:T	1.97221e-07	-1.81288e-10	-0.660961
124311640	chr3:124311640:A:G	1.35371e-07	-1.7739	0.736633
124312149	chr3:124312149:T:C	9.11183e-08	-1.81288e-10	-1.43313
124312312	chr3:124312312:C:T	9.2425e-08	-1.81288e-10	-1.41889
124312817	chr3:124312817:A:G	9.0879e-08	-1.81288e-10	-1.43576
124312880	chr3:124312880:G:A	1.85015e-07	-1.77472	1.04987
124312908	chr3:124312908:G:A	9.17311e-08	-1.81288e-10	-1.42643
124312932	chr3:124312932:C:T	1.69663e-08	-1.72001	-1.39405
124313024	chr3:124313024:G:A	4.54981e-08	-1.18736	-0.940255
124313325	chr3:124313325:T:A	7.18008e-08	-1.67139	-4.18686e-10
124313380	chr3:124313380:T:C	3.27922e-07	-0.152512	-4.18686e-10
124313839	chr3:124313839:A:G	4.97136e-07	-1.81288e-10	0.263576
124314200	chr3:124314200:G:A	8.75268e-08	-1.47334	-4.18686e-10
124314267	chr3:124314267:G:A	7.33722e-08	-1.64974	-4.18686e-10
124314276	chr3:124314276:T:C	1.35761e-07	-1.69828	0.663894
124314745	chr3:124314745:C:T	1.14097e-07	-1.77937	0.571131
124314821	chr3:124314821:A:AT	2.27494e-08	-1.62076	-1.19999
124315124	chr3:124315124:T:A	5.8646e-07	-1.81288e-10	0.428816
124315520	chr3:124315520:G:C	1.23132e-07	-1.76231	0.630281
124315894	chr3:124315894:G:A	3.93257e-08	-1.04421	-1.2292
124316315	chr3:124316315:C:T	9.5765e-08	-1.81288e-10	-1.38339
124316447	chr3:124316447:T:C	2.46349e-07	-1.49256	1.05402
124316623	chr3:124316623:T:C	3.68239e-07	-0.0365559	-4.18686e-10
124317018	chr3:124317018:C:T	1.35196e-07	-1.79173	0.75317
124317381	chr3:124317381:T:A	9.42009e-08	-1.81288e-10	-1.39986
124317413	chr3:124317413:G:A	9.08486e-08	-1.81288e-10	-1.43609
124317578	chr3:124317578:A:G	9.11559e-08	-1.81288e-10	-1.43272
124317812	chr3:124317812:T:G	9.07692e-08	-1.81288e-10	-1.43697
124318171	chr3:124318171:G:A	7.16307e-08	-1.67376	-4.18686e-10
124318688	chr3:124318688:T:A	1.45839e-07	-1.81288e-10	-0.962784
124318754	chr3:124318754:A:G	1.36873e-07	-1.81288e-10	-1.02624
124318913	chr3:124318913:C:T	1.50278e-07	-1.81288e-10	-0.932801
124319300	chr3:124319300:T:C	1.07002e-07	-1.81288e-10	-1.27244
124319309	chr3:124319309:G:A	6.33197e-08	-1.79709	-4.18686e-10
124319504	chr3:124319504:A:C	1.65954e-08	-1.79951	-1.33666
124320100	chr3:124320100:G:C	1.41612e-07	-1.81288e-10	-0.992197
124320117	chr3:124320117:G:A	9.10045e-08	-1.81288e-10	-1.43438
124320185	chr3:124320185:T:C	6.55561e-08	-1.76238	-4.18686e-10
124320812	chr3:124320812:T:C	1.10053e-07	-1.81288e-10	-1.24433
124321463	chr3:124321463:G:A	1.58818e-08	-1.8024	-1.37771
124321575	chr3:124321575:G:A	2.40938e-07	-1.81288e-10	-0.460747
124321710	chr3:124321710:C:T	2.88449e-07	-1.81288e-10	-0.28077
124321793	chr3:124321793:C:G	1.54847e-07	-1.81288e-10	-0.90285
124322300	chr3:124322300:G:A	1.09891e-07	-1.81288e-10	-1.2458
124322457	chr3:124322457:G:A	1.32843e-07	-1.81288e-10	-1.05612
124322490	chr3:124322490:A:G	8.48897e-08	-1.50394	-4.18686e-10
124322532	chr3:124322532:G:A	2.28054e-07	-1.81288e-10	-0.515703
124322680	chr3:124322680:G:A	2.65157e-07	-1.81288e-10	-0.364967
124322793	chr3:124322793:A:G	1.92887e-08	-1.79629	-1.18948
124322934	chr3:124322934:A:C	1.81836e-07	-1.81288e-10	-0.742184
124323468	chr3:124323468:G:C	3.8069e-08	-1.7625	-0.543384
124323511	chr3:124323511:T:C	1.70589e-07	-1.62746	0.821433
124323754	chr3:124323754:C:A	6.87983e-08	-1.71411	-4.18686e-10
124323918	chr3:124323918:G:T	1.60483e-07	-1.81288e-10	-0.867097
124323966	chr3:124323966:GGTCT:G	2.47376e-07	-1.81288e-10	-0.434379
124324034	chr3:124324034:A:G	1.66958e-08	-1.78485	-1.34528
124324360	chr3:124324360:C:T	1.66165e-08	-1.78334	-1.35155
124324919	chr3:124324919:T:C	1.6872e-08	-1.79007	-1.32957
124325258	chr3:124325258:G:A	1.13092e-07	-1.81288e-10	-1.21708
124325400	chr3:124325400:C:T	2.49841e-07	-1.81288e-10	-0.424462
124325676	chr3:124325676:T:C	1.15258e-07	-1.31307	0.114954
124325708	chr3:124325708:A:G	1.32712e-07	-1.81288e-10	-1.05711
124325804	chr3:124325804:T:G	1.32834e-07	-1.81288e-10	-1.05619
124326102	chr3:124326102:C:T	5.56285e-08	-1.26878	-0.657809
124326181	chr3:124326181:A:G	9.50245e-08	-1.81288e-10	-1.39115
124326528	chr3:124326528:A:G	7.00503e-08	-1.69607	-4.18686e-10
124326550	chr3:124326550:G:A	3.23393e-08	-1.25981	-1.20919
124326860	chr3:124326860:G:A	1.35871e-07	-1.31564	0.282053
124327549	chr3:124327549:G:A	2.1805e-08	-1.55825	-1.3049
124327602	chr3:124327602:C:T	1.51722e-08	-1.80047	-1.42536
124328239	chr3:124328239:T:C	9.28178e-08	-1.81288e-10	-1.41465
124328247	chr3:124328247:G:A	1.92403e-08	-1.64814	-1.34014
124328273	chr3:124328273:T:C	9.4337e-08	-1.81288e-10	-1.39841
124328562	chr3:124328562:C:T	9.26894e-08	-1.65304	0.237009
124329300	chr3:124329300:T:C	9.76377e-08	-1.81288e-10	-1.36402
124329488	chr3:124329488:C:T	1.4595e-07	-1.81288e-10	-0.962023
124329639	chr3:124329639:C:A	1.07329e-07	-1.81288e-10	-1.26939
124330260	chr3:124330260:A:T	9.09996e-08	-1.81288e-10	-1.43443
124330262	chr3:124330262:A:T	9.1467e-08	-1.81288e-10	-1.42931
124330378	chr3:124330378:G:T	3.91624e-08	-1.75446	-0.52311
124330904	chr3:124330904:A:G	1.82496e-08	-1.76807	-1.27308
124331221	chr3:124331221:A:T	2.9356e-08	-1.55922	-1.00657
124331437	chr3:124331437:A:G	5.06558e-07	-1.81288e-10	0.28235
124331647	chr3:124331647:G:A	1.00682e-06	0.969266	-4.18686e-10
124331701	chr3:124331701:T:C	2.13333e-07	-1.81288e-10	-0.582433
124331838	chr3:124331838:A:G	1.05671e-05	3.32022	-4.18686e-10
124332034	chr3:124332034:T:C	9.20857e-08	-1.81288e-10	-1.42257
124332092	chr3:124332092:C:T	6.32108e-08	-1.7337	-0.0651095
124332256	chr3:124332256:T:C	1.83929e-07	-1.81288e-10	-0.730739
124332814	chr3:124332814:T:C	1.77776e-08	-1.78387	-1.28348
124332963	chr3:124332963:A:T	1.70978e-07	-0.803754	-4.18686e-10
124332983	chr3:124332983:T:C	2.86051e-08	-1.59205	-0.999651
124333117	chr3:124333117:A:G	7.25015e-08	-1.66168	-4.18686e-10
124333339	chr3:124333339:A:G	9.13204e-08	-1.81288e-10	-1.43091
124333716	chr3:124333716:C:T	1.02427e-07	-1.6183	0.302159
124333843	chr3:124333843:G:A	9.55411e-08	-1.81288e-10	-1.38573
124333999	chr3:124333999:T:A	6.32005e-08	-1.64698	-0.151994
124334098	chr3:124334098:C:T	9.57849e-08	-1.81288e-10	-1.38318
124334654	chr3:124334654:G:A	6.108e-08	-1.67554	-0.157561
124336117	chr3:124336117:C:T	2.75642e-08	-1.63402	-0.994744
124336170	chr3:124336170:A:G	9.67647e-08	-1.81288e-10	-1.37301
124336809	chr3:124336809:A:C	1.07861e-07	-1.81288e-10	-1.26445
124336945	chr3:124336945:T:C	2.02644e-07	-1.81288e-10	-0.633837
124337308	chr3:124337308:T:A	9.80719e-08	-1.81288e-10	-1.35959
124337374	chr3:124337374:A:G	9.83017e-08	-1.81288e-10	-1.35725
124337391	chr3:124337391:A:G	8.99168e-08	-1.74349	0.297084
124337479	chr3:124337479:C:T	9.85832e-08	-1.81288e-10	-1.35439
124337584	chr3:124337584:G:A	9.44535e-08	-1.73695	0.339772
124337644	chr3:124337644:G:T	9.50132e-08	-1.81288e-10	-1.39127
124337785	chr3:124337785:T:G	4.83784e-08	-1.78575	-0.280481
124337863	chr3:124337863:G:A	2.04063e-07	-1.81288e-10	-0.626857
124338068	chr3:124338068:T:A	4.08877e-07	-1.81288e-10	0.0681274
124338121	chr3:124338121:A:G	9.47758e-08	-1.81288e-10	-1.39377
124338185	chr3:124338185:A:G	7.18309e-08	-1.67097	-4.18686e-10
124339043	chr3:124339043:T:G	1.43743e-07	-0.977258	-4.18686e-10
124339858	chr3:124339858:T:C	1.89276e-08	-1.70246	-1.30221
124339914	chr3:124339914:G:A	1.93897e-08	-1.54446	-1.43609
124340045	chr3:124340045:G:A	1.94143e-08	-1.54454	-1.43474
124340378	chr3:124340378:C:T	1.13865e-07	-1.81288e-10	-1.21027
124340558	chr3:124340558:G:A	1.24378e-07	-1.81288e-10	-1.12196
124340757	chr3:124340757:C:A	2.16832e-07	-1.81288e-10	-0.566163
124341434	chr3:124341434:A:C	1.07327e-07	-1.81288e-10	-1.26941
124341511	chr3:124341511:C:T	9.05954e-08	-1.73785	0.298963
124341544	chr3:124341544:A:G	1.41419e-06	1.30903	-4.18686e-10
124341627	chr3:124341627:G:A	9.36935e-08	-1.81288e-10	-1.40526
124341739	chr3:124341739:G:A	9.06079e-07	0.863839	-4.18686e-10
124342233	chr3:124342233:T:C	2.00006e-08	-1.60468	-1.34484
124342595	chr3:124342595:A:C	3.50604e-08	-1.56564	-0.822572
124342739	chr3:124342739:T:C	2.1149e-08	-1.46866	-1.42504
124342923	chr3:124342923:A:G	1.28218e-07	-1.81288e-10	-1.09156
124343284	chr3:124343284:G:C	9.18259e-08	-1.81288e-10	-1.42539
124343318	chr3:124343318:T:C	0.000166938	6.08009	-4.18686e-10
124343553	chr3:124343553:G:A	1.97543e-07	-1.81288e-10	-0.659334
124344769	chr3:124344769:G:C	1.02501e-07	-1.31542	-4.18686e-10
124345166	chr3:124345166:C:T	1.59261e-07	-1.78008	0.905335
124345454	chr3:124345454:C:T	1.00397e-07	-1.81288e-10	-1.33616
124345519	chr3:124345519:A:C	3.53822e-07	-0.0764951	-4.18686e-10
124346131	chr3:124346131:T:C	9.2739e-08	-1.81288e-10	-1.4155
124346531	chr3:124346531:G:T	2.94555e-07	-1.81288e-10	-0.259821
124346586	chr3:124346586:C:G	3.21869e-08	-1.74154	-0.732184
124347040	chr3:124347040:G:A	1.47297e-07	-0.952837	-4.18686e-10
124347573	chr3:124347573:G:A	6.03947e-08	-1.69834	-0.146052
124348174	chr3:124348174:ATGGGACAGAGAGG:A	1.11253e-07	-1.40995	0.176469
124348346	chr3:124348346:C:T	6.46622e-08	-1.77611	-4.18686e-10
124348366	chr3:124348366:A:G	2.44805e-07	-1.81288e-10	-0.444827
124348748	chr3:124348748:C:T	2.94019e-07	-1.81288e-10	-0.261642
124348870	chr3:124348870:AC:A	1.69981e-08	-1.76362	-1.34856
124349004	chr3:124349004:C:T	2.32713e-07	-1.81288e-10	-0.495483
124349406	chr3:124349406:C:T	9.10015e-08	-1.81288e-10	-1.43441
124349489	chr3:124349489:A:G	2.9176e-08	-1.15035	-1.42159
124349761	chr3:124349761:C:T	3.79618e-08	-1.08379	-1.22492
124350010	chr3:124350010:C:G	1.6718e-08	-1.71297	-1.41583
124350307	chr3:124350307:C:T	1.74243e-08	-1.77475	-1.31267
124350438	chr3:124350438:T:C	3.22876e-07	-1.81288e-10	-0.168018
124350604	chr3:124350604:A:T	6.67423e-08	-1.74445	-4.18686e-10
124351143	chr3:124351143:C:G	3.8565e-07	1.16485	-1.15521
124351282	chr3:124351282:G:A	4.22216e-08	-0.857554	-1.3448
124351786	chr3:124351786:T:C	2.31477e-07	-1.81288e-10	-0.500808
124351855	chr3:124351855:G:T	2.35114e-07	-1.81288e-10	-0.485218
124351953	chr3:124351953:A:G	1.76364e-08	-1.8005	-1.27482
124351987	chr3:124351987:A:G	1.63809e-07	-1.40813	0.561542
124352009	chr3:124352009:G:A	1.4008e-07	-1.81288e-10	-1.00307
124352075	chr3:124352075:G:A	1.57395e-07	-0.886529	-4.18686e-10
124352392	chr3:124352392:T:G	7.78182e-08	-1.44011	-0.150804
124352842	chr3:124352842:C:T	2.67878e-08	-1.22077	-1.43658
124352844	chr3:124352844:T:G	1.56624e-07	-1.81288e-10	-0.891441
124353124	chr3:124353124:A:C	9.85898e-08	-1.81288e-10	-1.35432
124353680	chr3:124353680:G:A	3.73309e-08	-1.61265	-0.712816
124354017	chr3:124354017:A:G	6.22808e-07	-1.81288e-10	0.488951
124354065	chr3:124354065:A:C	3.61366e-07	-1.81288e-10	-0.0553974
124354193	chr3:124354193:G:T	1.29526e-07	-1.81288e-10	-1.0814
124354410	chr3:124354410:G:A	1.64585e-08	-1.71995	-1.4245
124354564	chr3:124354564:A:G	5.98951e-08	-1.35866	-0.494031
124354816	chr3:124354816:G:A	1.38864e-07	-1.81288e-10	-1.01179
124355263	chr3:124355263:T:C	3.54249e-07	-1.81288e-10	-0.0752885
124355506	chr3:124355506:C:T	2.2146e-08	-1.4909	-1.35673
124355656	chr3:124355656:C:T	1.60333e-07	-0.868035	-4.18686e-10
124355921	chr3:124355921:G:A	2.74672e-08	-1.24803	-1.38427
124355942	chr3:124355942:T:C	2.6494e-07	-0.365786	-4.18686e-10
124356226	chr3:124356226:C:T	1.07105e-07	-1.81288e-10	-1.27148
124356509	chr3:124356509:T:C	1.06881e-07	-1.81288e-10	-1.27357
124356623	chr3:124356623:C:T	9.13258e-08	-1.81288e-10	-1.43085
124357000	chr3:124357000:G:A	9.11803e-08	-1.81288e-10	-1.43245
124357164	chr3:124357164:T:C	1.88329e-08	-1.79778	-1.2119
124357326	chr3:124357326:G:A	1.56911e-07	-0.889608	-4.18686e-10
124357513	chr3:124357513:T:C	9.13267e-08	-1.81288e-10	-1.43084
124358816	chr3:124358816:A:G	7.74249e-08	-1.79971	0.20373
124359267	chr3:124359267:C:G	9.50244e-08	-1.81288e-10	-1.39115
124359521	chr3:124359521:G:A	9.13454e-08	-1.81288e-10	-1.43064
124359560	chr3:124359560:C:T	1.15144e-07	-1.1991	-4.18686e-10
124360023	chr3:124360023:A:C	1.71202e-08	-1.66987	-1.43516
124360239	chr3:124360239:G:T	1.92408e-07	-1.81288e-10	-0.685669
124360425	chr3:124360425:A:C	1.55069e-08	-1.8009	-1.4031
124360442	chr3:124360442:C:T	2.99821e-08	-1.15044	-1.39424
124360673	chr3:124360673:C:T	1.95032e-07	-1.81288e-10	-0.672124
124361070	chr3:124361070:T:G	1.51567e-07	-1.81288e-10	-0.924261
124361306	chr3:124361306:A:G	6.52213e-07	-1.81288e-10	0.535084
124361391	chr3:124361391:C:T	4.11998e-07	0.0757315	-4.18686e-10
124361534	chr3:124361534:C:A	1.28236e-07	-1.81288e-10	-1.09142
124361880	chr3:124361880:G:A	9.12721e-08	-1.81288e-10	-1.43144
124361896	chr3:124361896:T:C	1.82452e-08	-1.60453	-1.43686
124361963	chr3:124361963:C:A	9.17593e-08	-1.81288e-10	-1.42612
124361975	chr3:124361975:T:C	1.09336e-07	-1.81288e-10	-1.25086
124362687	chr3:124362687:A:T	6.9312e-08	-1.70667	-4.18686e-10
124362873	chr3:124362873:G:A	1.15654e-07	-1.81288e-10	-1.19469
124362898	chr3:124362898:A:C	1.09412e-07	-1.81288e-10	-1.25017
124362910	chr3:124362910:A:G	2.89547e-07	-1.81288e-10	-0.276969
124363043	chr3:124363043:A:G	6.52378e-08	-1.79821	0.0309659
124363699	chr3:124363699:G:A	7.02965e-07	-1.81288e-10	0.610019
124364041	chr3:124364041:A:C	1.81304e-07	-1.81288e-10	-0.745114
124364178	chr3:124364178:C:T	1.06506e-07	-1.81288e-10	-1.27708
124364195	chr3:124364195:CA:C	9.0792e-08	-1.81288e-10	-1.43672
124364290	chr3:124364290:T:A	9.2618e-08	-1.81288e-10	-1.4168
124364323	chr3:124364323:C:T	1.61604e-08	-1.78379	-1.37893
124364553	chr3:124364553:G:C	1.59618e-07	-0.872505	-4.18686e-10
124364705	chr3:124364705:C:T	7.17862e-07	-1.81288e-10	0.63099
124364860	chr3:124364860:G:A	1.03056e-07	-1.81288e-10	-1.31001
124365110	chr3:124365110:A:G	1.95534e-08	-1.80036	-1.17177
124365352	chr3:124365352:G:T	1.15396e-07	-1.81288e-10	-1.19692
124365760	chr3:124365760:TG:T	9.60123e-08	-1.81288e-10	-1.38081
124365765	chr3:124365765:G:T	9.5984e-08	-1.81288e-10	-1.38111
124366073	chr3:124366073:C:T	9.54135e-08	-1.81288e-10	-1.38707
124366127	chr3:124366127:T:A	1.52313e-08	-1.78579	-1.43614
124366140	chr3:124366140:G:C	1.79195e-07	-0.756815	-4.18686e-10
124366167	chr3:124366167:T:A	7.41996e-08	-1.33452	-0.304012
124366172	chr3:124366172:T:A	9.07658e-08	-1.81288e-10	-1.437
124366182	chr3:124366182:T:C	1.81896e-08	-1.62074	-1.4237
124366263	chr3:124366263:C:G	1.66838e-08	-1.77077	-1.36008
124366538	chr3:124366538:C:G	1.70929e-07	-1.81288e-10	-0.804038
124368275	chr3:124368275:GCCGGGCGGAGACGCTCCTCACTTCCCAGATGGGGTGGCT:G	9.35966e-08	-1.81288e-10	-1.40629
124368296	chr3:124368296:C:A	3.1883e-07	-1.81288e-10	-0.18063
124368334	chr3:124368334:C:T	2.92403e-08	-1.67282	-0.896919
124368405	chr3:124368405:G:A	5.14528e-08	-1.48556	-0.519059
124368777	chr3:124368777:G:C	1.67531e-07	-1.81288e-10	-0.824117
124368846	chr3:124368846:G:A	1.52603e-07	-1.49397	0.576523
124369085	chr3:124369085:A:G	9.07544e-08	-1.81288e-10	-1.43713
124369162	chr3:124369162:A:G	1.58897e-08	-1.79792	-1.3817
124369314	chr3:124369314:T:C	1.27846e-07	-1.81288e-10	-1.09446
124369602	chr3:124369602:G:A	1.64844e-08	-1.76514	-1.37774
124369838	chr3:124369838:A:C	3.08776e-08	-1.51217	-1.00308
124370458	chr3:124370458:C:T	2.61295e-08	-1.38162	-1.3006
124370484	chr3:124370484:G:A	1.9173e-08	-1.60453	-1.38726
124370518	chr3:124370518:A:G	5.45197e-07	-1.81288e-10	0.355859
124370900	chr3:124370900:C:T	1.22639e-07	-1.5065	0.370451
124371069	chr3:124371069:A:C	2.56505e-07	-1.81288e-10	-0.398139
124371160	chr3:124371160:C:A	1.85127e-07	-0.724246	-4.18686e-10
124371260	chr3:124371260:C:T	1.74102e-08	-1.68702	-1.40121
124371292	chr3:124371292:G:A	2.55335e-08	-1.39757	-1.30773
124371419	chr3:124371419:T:C	2.68749e-08	-1.50516	-1.14894
124371575	chr3:124371575:A:G	9.67228e-08	-1.81288e-10	-1.37344
124371719	chr3:124371719:A:G	9.09779e-08	-1.81288e-10	-1.43467
124371735	chr3:124371735:A:G	1.95464e-08	-1.80247	-1.17002
124372324	chr3:124372324:C:G	9.94254e-08	-1.81288e-10	-1.34588
124372432	chr3:124372432:C:T	9.43425e-08	-1.81288e-10	-1.39836
124372612	chr3:124372612:TTTA:T	9.24794e-08	-1.81288e-10	-1.4183
124373103	chr3:124373103:T:C	3.57922e-08	-1.51539	-0.852168
124373204	chr3:124373204:G:A	9.07695e-08	-1.81288e-10	-1.43696
124373256	chr3:124373256:C:T	2.91583e-08	-1.16243	-1.41012
124373257	chr3:124373257:T:C	2.93766e-08	-1.15681	-1.40828
124373298	chr3:124373298:C:T	3.02375e-08	-1.52225	-1.01396
124373589	chr3:124373589:C:G	1.03451e-07	-1.81288e-10	-1.30619
124373705	chr3:124373705:C:T	3.50695e-08	-1.70604	-0.681914
124373711	chr3:124373711:A:G	9.27023e-08	-1.81288e-10	-1.41589
124373857	chr3:124373857:G:T	9.95384e-08	-1.81288e-10	-1.34474
124374070	chr3:124374070:G:A	5.31317e-08	-1.47396	-0.498551
124374254	chr3:124374254:A:G	1.69305e-07	-1.81288e-10	-0.813583
124374373	chr3:124374373:G:A	1.21674e-07	-1.49681	0.352869
124374443	chr3:124374443:T:C	9.63269e-08	-1.48429	0.106746
124374936	chr3:124374936:T:C	1.03027e-07	-1.81288e-10	-1.31029
124374950	chr3:124374950:G:A	3.23279e-08	-1.42578	-1.04358
124375226	chr3:124375226:T:C	2.88232e-08	-1.43223	-1.15188
124375242	chr3:124375242:C:G	1.10162e-07	-1.81288e-10	-1.24334
124375328	chr3:124375328:T:C	1.31138e-07	-1.81288e-10	-1.06904
124375439	chr3:124375439:C:T	2.77574e-07	-1.81288e-10	-0.3192
124376016	chr3:124376016:T:A	2.64687e-08	-1.45744	-1.21188
124376386	chr3:124376386:A:G	9.09399e-08	-1.81288e-10	-1.43509
124376637	chr3:124376637:T:G	9.3279e-08	-1.81288e-10	-1.40969
124376784	chr3:124376784:T:C	1.03222e-07	-1.48549	0.177085
124376902	chr3:124376902:C:T	1.1962e-07	-1.81288e-10	-1.16096
124376995	chr3:124376995:T:A	1.16534e-07	-1.81288e-10	-1.1871
124377067	chr3:124377067:G:C	2.8888e-07	-1.81288e-10	-0.279275
124377150	chr3:124377150:C:T	9.44975e-08	-1.81288e-10	-1.39671
124377750	chr3:124377750:C:T	2.71534e-08	-1.2076	-1.43619
124377787	chr3:124377787:A:G	1.93426e-07	-0.68039	-4.18686e-10
124377841	chr3:124377841:C:T	2.70466e-08	-1.21167	-1.43606
124378033	chr3:124378033:A:G	8.14301e-08	-1.77263	0.227082
124378038	chr3:124378038:A:G	9.49595e-08	-1.52114	0.129304
124378595	chr3:124378595:A:G	2.1286e-08	-1.47221	-1.41503
124378620	chr3:124378620:A:G	0.000623666	7.39808	-4.18686e-10
124378663	chr3:124378663:G:T	9.27335e-08	-1.81288e-10	-1.41556
124378824	chr3:124378824:T:TCTG	1.40075e-07	-1.81288e-10	-1.00311
124379259	chr3:124379259:C:G	1.92524e-07	-0.685069	-4.18686e-10
124379330	chr3:124379330:C:T	2.75444e-08	-1.61935	-1.01014
124380223	chr3:124380223:C:T	1.19688e-07	-1.1604	-4.18686e-10
124380912	chr3:124380912:A:T	1.1584e-07	-1.81288e-10	-1.19308
124382569	chr3:124382569:G:A	1.78061e-07	-1.81288e-10	-0.763161
124382655	chr3:124382655:A:C	9.25183e-08	-1.81288e-10	-1.41788
124382689	chr3:124382689:C:T	1.80813e-08	-1.61778	-1.43263
124382866	chr3:124382866:C:T	1.77439e-07	-1.81288e-10	-0.76666
124382915	chr3:124382915:ACTTC:A	1.02233e-07	-1.81288e-10	-1.31804
124383080	chr3:124383080:A:T	3.16634e-07	-1.81288e-10	-0.187541
124383349	chr3:124383349:C:A	2.51767e-07	-1.81288e-10	-0.416782
124383445	chr3:124383445:C:T	1.8635e-08	-1.77611	-1.24414
124383541	chr3:124383541:A:G	6.02074e-08	-1.69462	-0.152871
124383919	chr3:124383919:C:T	2.22044e-07	-1.81288e-10	-0.542414
124384004	chr3:124384004:A:G	1.18789e-07	-1.81288e-10	-1.16794
124384006	chr3:124384006:G:C	9.19459e-08	-1.81288e-10	-1.42409
124384240	chr3:124384240:A:G	9.87407e-08	-1.81288e-10	-1.35279
124384388	chr3:124384388:G:A	9.16438e-08	-1.81288e-10	-1.42738
124385179	chr3:124385179:A:T	9.94865e-08	-1.49354	0.148274
124385344	chr3:124385344:C:T	1.25921e-07	-1.81288e-10	-1.10963
124385558	chr3:124385558:T:C	2.25586e-07	-1.81288e-10	-0.526587
124385657	chr3:124385657:G:A	1.02956e-07	-1.81288e-10	-1.31098
124385996	chr3:124385996:A:G	1.38065e-07	-1.81288e-10	-1.01756
124386133	chr3:124386133:G:A	6.42865e-08	-1.78194	-4.18686e-10
124386380	chr3:124386380:T:C	1.41442e-07	-1.81288e-10	-0.993398
124386498	chr3:124386498:T:C	2.44525e-07	-1.81288e-10	-0.445972
124386575	chr3:124386575:G:A	1.9722e-07	-0.660966	-4.18686e-10
124387209	chr3:124387209:C:T	2.20799e-08	-1.41351	-1.43711
124387452	chr3:124387452:A:G	3.50743e-07	-1.81288e-10	-0.0852353
124387662	chr3:124387662:A:G	1.18006e-07	-1.50116	0.326606
124387671	chr3:124387671:T:C	1.2252e-07	-1.81288e-10	-1.13701
124388137	chr3:124388137:C:T	2.24668e-08	-1.39765	-1.4356
124388274	chr3:124388274:T:C	1.26097e-07	-1.48766	0.379423
124388488	chr3:124388488:G:A	1.25855e-07	-1.48851	0.378349
124388515	chr3:124388515:C:T	2.24932e-08	-1.39562	-1.43645
124388612	chr3:124388612:G:A	9.87072e-08	-1.81288e-10	-1.35313
124389849	chr3:124389849:T:C	1.48876e-07	-1.81288e-10	-0.942174
124390131	chr3:124390131:C:T	9.69558e-08	-1.81288e-10	-1.37103
124390262	chr3:124390262:C:T	9.36282e-08	-1.76004	0.354088
124390609	chr3:124390609:A:G	1.00597e-07	-1.81288e-10	-1.33417
124390701	chr3:124390701:T:C	2.89026e-07	-0.27877	-4.18686e-10
124391382	chr3:124391382:C:T	9.66488e-08	-1.81288e-10	-1.3742
124391447	chr3:124391447:C:T	2.04297e-07	-1.81288e-10	-0.625712
124391582	chr3:124391582:G:A	1.30175e-07	-1.81288e-10	-1.07641
124391702	chr3:124391702:C:A	1.38646e-07	-1.81288e-10	-1.01336
124391703	chr3:124391703:T:G	1.02694e-07	-1.31353	-4.18686e-10
124391713	chr3:124391713:A:C	2.46688e-08	-1.41615	-1.3236
124392230	chr3:124392230:T:A	2.0271e-07	-0.633512	-4.18686e-10
124392662	chr3:124392662:C:T	1.15082e-07	-1.81288e-10	-1.19964
124393034	chr3:124393034:C:T	2.48384e-07	-0.969213	0.538901
124393189	chr3:124393189:T:C	1.09719e-07	-1.44395	0.19658
124393248	chr3:124393248:G:C	2.6672e-08	-1.24132	-1.42036
124393258	chr3:124393258:G:A	2.11518e-08	-1.55942	-1.33414
124393423	chr3:124393423:G:T	1.27716e-07	-1.81288e-10	-1.09548
124393596	chr3:124393596:TC:T	1.73147e-07	-0.791146	-4.18686e-10
124393836	chr3:124393836:T:C	2.62565e-07	-1.10684	0.732051
124394041	chr3:124394041:C:T	1.36947e-07	-1.81288e-10	-1.02569
124394114	chr3:124394114:A:T	1.35819e-07	-1.81288e-10	-1.03396
124394438	chr3:124394438:A:G	1.48479e-07	-1.49555	0.550706
124394559	chr3:124394559:A:G	3.46658e-08	-0.996199	-1.40334
124394595	chr3:124394595:G:A	1.12836e-07	-1.81288e-10	-1.21935
124394913	chr3:124394913:G:A	2.01473e-07	-1.81288e-10	-0.639634
124394933	chr3:124394933:G:T	1.00622e-07	-1.81288e-10	-1.33391
124395082	chr3:124395082:A:T	2.75941e-08	-1.65232	-0.975368
124395236	chr3:124395236:G:A	6.4197e-07	-1.81288e-10	0.519254
124395389	chr3:124395389:C:T	2.05995e-07	-1.81288e-10	-0.617435
124395519	chr3:124395519:A:G	3.1442e-08	-1.33914	-1.158
124395951	chr3:124395951:T:C	7.81358e-08	-1.58684	-4.18686e-10
124396324	chr3:124396324:C:T	1.46591e-07	-1.81288e-10	-0.957639
124396454	chr3:124396454:T:C	9.22268e-08	-1.81288e-10	-1.42104
124396561	chr3:124396561:C:T	2.93003e-07	-1.81288e-10	-0.265106
124396641	chr3:124396641:A:T	1.88007e-08	-1.60302	-1.40838
124396870	chr3:124396870:G:C	9.89563e-08	-1.81288e-10	-1.35061
124396944	chr3:124396944:T:C	1.14497e-07	-1.81288e-10	-1.20474
124397256	chr3:124397256:G:C	7.74872e-08	-1.45114	-0.144036
124397284	chr3:124397284:T:C	7.79286e-08	-1.44161	-0.147882
124397721	chr3:124397721:C:T	1.08431e-07	-1.81288e-10	-1.25917
124397756	chr3:124397756:A:G	2.88316e-07	-1.81288e-10	-0.281231
124397968	chr3:124397968:A:T	2.91544e-07	-1.81288e-10	-0.270097
124398284	chr3:124398284:G:T	6.47445e-08	-1.10524	-0.669598
124398319	chr3:124398319:T:A	9.36404e-08	-1.81288e-10	-1.40583
124398362	chr3:124398362:T:C	1.34057e-07	-1.81288e-10	-1.04702
124399199	chr3:124399199:C:T	1.73719e-07	-0.871276	0.0834281
124399379	chr3:124399379:C:A	9.83592e-08	-1.06923	-0.287436
124400104	chr3:124400104:C:T	1.73335e-07	-0.790063	-4.18686e-10
124400188	chr3:124400188:T:C	1.66441e-07	-0.830649	-4.18686e-10
124400248	chr3:124400248:A:C	1.3116e-07	-1.81288e-10	-1.06887
124400862	chr3:124400862:A:T	1.00942e-07	-1.33074	-4.18686e-10
124400951	chr3:124400951:A:G	3.84696e-08	-1.15637	-1.13905
124401193	chr3:124401193:C:T	2.96603e-08	-1.32515	-1.23033
124401385	chr3:124401385:G:A	5.39814e-08	-1.77077	-0.185882
124401554	chr3:124401554:G:A	9.87258e-08	-1.81288e-10	-1.35294
124401578	chr3:124401578:C:T	9.35453e-08	-1.81288e-10	-1.40684
124401670	chr3:124401670:C:G	5.4529e-08	-1.77241	-0.174147
124401701	chr3:124401701:G:A	2.8888e-07	-1.81288e-10	-0.279275
124401752	chr3:124401752:T:C	2.87478e-08	-1.21803	-1.3687
124401877	chr3:124401877:T:C	1.49548e-07	-0.937669	-4.18686e-10
124401972	chr3:124401972:T:G	5.59733e-08	-1.76856	-0.151849
124402465	chr3:124402465:T:C	2.89154e-07	-1.81288e-10	-0.278327
124402905	chr3:124402905:A:G	9.27148e-08	-1.81288e-10	-1.41576
124403064	chr3:124403064:A:G	4.976e-08	-1.79136	-0.246721
124403265	chr3:124403265:T:A	9.70208e-08	-1.81288e-10	-1.37036
124403723	chr3:124403723:C:T	1.04227e-07	-1.81288e-10	-1.29872
124403753	chr3:124403753:A:G	5.09701e-08	-1.77567	-0.238384
124403999	chr3:124403999:T:C	1.51821e-07	-1.81288e-10	-0.922583
124404227	chr3:124404227:A:G	2.87535e-07	-1.81288e-10	-0.283943
124404387	chr3:124404387:T:C	1.50487e-07	-1.81288e-10	-0.931408
124404393	chr3:124404393:G:T	4.52468e-08	-0.866279	-1.26688
124404443	chr3:124404443:T:C	1.31024e-07	-1.81288e-10	-1.06991
124404621	chr3:124404621:G:T	9.31236e-08	-1.81288e-10	-1.41136
124404986	chr3:124404986:A:T	1.17702e-07	-1.17713	-4.18686e-10
124405387	chr3:124405387:G:A	1.25725e-07	-1.81288e-10	-1.11119
124405475	chr3:124405475:T:C	1.65478e-07	-1.81288e-10	-0.836448
124405494	chr3:124405494:G:A	1.17696e-07	-1.17718	-4.18686e-10
124405700	chr3:124405700:A:G	1.48681e-07	-0.943482	-4.18686e-10
124405779	chr3:124405779:G:T	8.53787e-08	-1.48326	-0.0149294
124405890	chr3:124405890:C:T	2.83154e-08	-1.72099	-0.880889
124406246	chr3:124406246:A:G	2.85987e-08	-1.67477	-0.917161
124406675	chr3:124406675:T:C	2.37919e-08	-1.52587	-1.25007
124407652	chr3:124407652:TA:T	9.41717e-08	-1.81288e-10	-1.40017
124407726	chr3:124407726:C:T	4.64687e-07	-1.81288e-10	0.196077
124408202	chr3:124408202:A:T	2.35475e-08	-1.77273	-1.01354
124408463	chr3:124408463:G:A	6.83446e-08	-1.80243	0.081703
124408748	chr3:124408748:A:AT	6.43762e-08	-1.38801	-0.392529
124408764	chr3:124408764:T:A	1.60819e-08	-1.73599	-1.4316
124409114	chr3:124409114:A:G	1.99726e-08	-1.78867	-1.16226
124409296	chr3:124409296:A:G	1.36903e-07	-1.81288e-10	-1.02602
124409621	chr3:124409621:C:T	1.52982e-07	-1.81288e-10	-0.914968
124409772	chr3:124409772:C:T	4.98959e-08	-1.22461	-0.810741
124409809	chr3:124409809:A:G	7.25954e-08	-1.66039	-4.18686e-10
124409819	chr3:124409819:G:C	1.27714e-07	-1.81288e-10	-1.0955
124410026	chr3:124410026:A:G	8.30486e-08	-1.52586	-4.18686e-10
124410054	chr3:124410054:G:A	8.09148e-08	-1.55189	-4.18686e-10
124410130	chr3:124410130:T:C	8.05921e-08	-1.55589	-4.18686e-10
124410138	chr3:124410138:C:T	7.95337e-08	-1.56911	-4.18686e-10
124410194	chr3:124410194:C:G	8.05951e-08	-1.55585	-4.18686e-10
124410221	chr3:124410221:C:T	1.46623e-07	-1.81288e-10	-0.957423
124410533	chr3:124410533:G:T	1.25819e-07	-1.81288e-10	-1.11045
124410777	chr3:124410777:A:C	8.15182e-08	-1.54446	-4.18686e-10
124410809	chr3:124410809:A:C	7.63708e-08	-1.60969	-4.18686e-10
124410945	chr3:124410945:C:CAAT	1.26639e-07	-1.81288e-10	-1.10395
124411899	chr3:124411899:A:G	8.34924e-08	-1.52053	-4.18686e-10
124411968	chr3:124411968:G:C	7.94902e-08	-1.56965	-4.18686e-10
124411975	chr3:124411975:G:A	1.38071e-07	-1.81288e-10	-1.01752
124412425	chr3:124412425:C:G	3.78646e-08	-1.25083	-1.06045
124412773	chr3:124412773:C:T	9.37591e-08	-1.81288e-10	-1.40456
124412832	chr3:124412832:A:G	2.67526e-07	-1.81288e-10	-0.35607
124412878	chr3:124412878:G:A	9.86777e-08	-1.81288e-10	-1.35343
124413007	chr3:124413007:A:T	4.8382e-08	-1.11473	-0.951431
124413416	chr3:124413416:A:T	4.97515e-08	-1.16918	-0.869065
124413721	chr3:124413721:T:G	1.73023e-08	-1.673	-1.42145
124413828	chr3:124413828:A:G	3.76311e-08	-1.27489	-1.04256
124415099	chr3:124415099:G:A	8.05113e-08	-1.55689	-4.18686e-10
124415133	chr3:124415133:C:T	7.90354e-08	-1.57539	-4.18686e-10
124415148	chr3:124415148:C:T	8.57323e-08	-1.49406	-4.18686e-10
124415818	chr3:124415818:G:C	1.54459e-07	-1.81288e-10	-0.905356
124415955	chr3:124415955:T:C	8.69204e-08	-1.4803	-4.18686e-10
124416057	chr3:124416057:G:A	9.16397e-08	-1.81288e-10	-1.42742
124416663	chr3:124416663:A:T	1.50687e-07	-1.81288e-10	-0.930084
124416840	chr3:124416840:A:T	4.98683e-08	-1.11288	-0.92302
124417292	chr3:124417292:C:G	2.1905e-08	-1.45232	-1.40625
124417293	chr3:124417293:T:C	9.12719e-08	-1.81288e-10	-1.43145
124417681	chr3:124417681:T:C	1.50777e-07	-1.81288e-10	-0.929484
124417694	chr3:124417694:C:T	1.02459e-07	-1.81288e-10	-1.31582
124417799	chr3:124417799:G:A	1.02148e-07	-1.81288e-10	-1.31887
124417852	chr3:124417852:A:G	3.04182e-08	-1.51018	-1.02006
124418048	chr3:124418048:G:A	1.19136e-07	-1.81288e-10	-1.16502
124418246	chr3:124418246:G:A	1.67864e-08	-1.69734	-1.42738
124418585	chr3:124418585:T:C	1.04417e-07	-1.81288e-10	-1.2969
124418899	chr3:124418899:G:A	1.35761e-07	-1.81288e-10	-1.03439
124418969	chr3:124418969:A:G	2.01345e-08	-1.51064	-1.43222
124419132	chr3:124419132:A:G	9.82784e-08	-1.81288e-10	-1.35748
124419379	chr3:124419379:C:T	9.77374e-08	-1.81288e-10	-1.363
124419890	chr3:124419890:T:C	4.42546e-08	-1.20614	-0.949186
124420376	chr3:124420376:A:G	1.61108e-08	-1.74464	-1.42116
124420388	chr3:124420388:C:T	1.42895e-07	-1.81288e-10	-0.983178
124420692	chr3:124420692:A:G	9.09418e-08	-1.81288e-10	-1.43507
124421282	chr3:124421282:T:G	1.65644e-08	-1.70531	-1.43272
124421605	chr3:124421605:G:A	1.82152e-07	-1.81288e-10	-0.740448
124421969	chr3:124421969:G:A	9.08731e-08	-1.81288e-10	-1.43582
124422417	chr3:124422417:A:G	1.00322e-07	-1.81288e-10	-1.3369
124422656	chr3:124422656:G:A	4.02636e-08	-1.25334	-0.996501
124423172	chr3:124423172:G:A	9.12955e-08	-1.81288e-10	-1.43119
124423178	chr3:124423178:C:T	1.43238e-07	-1.81288e-10	-0.980777
124423402	chr3:124423402:G:A	9.10018e-08	-1.81288e-10	-1.43441
124423615	chr3:124423615:C:T	1.23717e-06	1.70059	-0.525293
124423738	chr3:124423738:G:A	2.59814e-08	-1.29505	-1.39286
124423877	chr3:124423877:A:T	1.48482e-07	-1.81288e-10	-0.944827
124423919	chr3:124423919:G:T	9.55696e-08	-1.81288e-10	-1.38543
124424155	chr3:124424155:G:A	9.74131e-08	-1.81288e-10	-1.36633
124424187	chr3:124424187:A:G	6.35363e-08	-1.79368	-4.18686e-10
124424202	chr3:124424202:C:T	1.33521e-07	-1.81288e-10	-1.05103
124424236	chr3:124424236:C:CA	1.61917e-08	-1.74486	-1.41593
124424243	chr3:124424243:C:A	1.02948e-07	-1.81288e-10	-1.31107
124424354	chr3:124424354:T:G	1.61227e-08	-1.73948	-1.42557
124424631	chr3:124424631:G:T	9.7611e-08	-1.81288e-10	-1.3643
124424723	chr3:124424723:G:A	9.37705e-08	-1.81288e-10	-1.40444
124424876	chr3:124424876:G:T	1.61503e-07	-1.81288e-10	-0.860762
124425034	chr3:124425034:C:T	6.68594e-08	-1.7427	-4.18686e-10
124425199	chr3:124425199:G:A	5.59271e-08	-0.501452	-1.41979
124425752	chr3:124425752:C:T	3.47328e-08	-0.984032	-1.41357
124426033	chr3:124426033:A:G	7.84006e-08	-1.58346	-4.18686e-10
124426059	chr3:124426059:T:G	9.89248e-08	-1.81288e-10	-1.35093
124426265	chr3:124426265:G:A	1.02193e-07	-1.81288e-10	-1.31842
124426578	chr3:124426578:C:T	5.7676e-08	-0.539556	-1.35089
124427498	chr3:124427498:G:A	9.97699e-08	-1.34242	-4.18686e-10
124427625	chr3:124427625:A:C	1.8546e-08	-1.59601	-1.42902
124427727	chr3:124427727:A:T	9.30587e-08	-0.659026	-0.753032
124427885	chr3:124427885:T:C	1.80797e-08	-1.62528	-1.42522
124428024	chr3:124428024:A:G	6.34599e-08	-1.79488	-4.18686e-10
124428231	chr3:124428231:A:G	9.0756e-08	-1.81288e-10	-1.43711
124428370	chr3:124428370:A:G	1.30453e-07	-1.81288e-10	-1.07427
124428676	chr3:124428676:A:G	1.89591e-08	-1.57862	-1.42438
124428700	chr3:124428700:A:G	9.24535e-08	-1.81288e-10	-1.41858
124428761	chr3:124428761:G:A	1.10716e-07	-1.81288e-10	-1.23832
124429931	chr3:124429931:C:T	9.08501e-08	-1.81288e-10	-1.43608
124430327	chr3:124430327:A:G	1.67263e-07	0.490285	-1.31601
124430459	chr3:124430459:A:C	9.07768e-08	-1.81288e-10	-1.43688
124430810	chr3:124430810:C:T	9.07644e-08	-1.81288e-10	-1.43702
124430909	chr3:124430909:C:T	9.07755e-08	-1.81288e-10	-1.4369
124430973	chr3:124430973:G:T	9.40216e-08	-1.81288e-10	-1.40176
124431334	chr3:124431334:T:G	6.567e-08	-0.442356	-1.31829
124431720	chr3:124431720:T:C	9.07582e-08	-1.81288e-10	-1.43709
124431843	chr3:124431843:G:A	1.47163e-07	-0.953745	-4.18686e-10
124432930	chr3:124432930:A:G	5.90082e-08	-0.543545	-1.32407
124433134	chr3:124433134:T:C	9.55854e-08	-1.81288e-10	-1.38527
124433644	chr3:124433644:T:C	1.05419e-07	-1.81288e-10	-1.28735
124433710	chr3:124433710:ACT:A	9.30171e-08	-1.81288e-10	-1.4125
124433751	chr3:124433751:G:T	9.72474e-08	-1.81288e-10	-1.36803
124434133	chr3:124434133:C:A	1.521e-07	-1.81288e-10	-0.920752
124434136	chr3:124434136:T:C	5.82708e-07	1.17619	-0.753796
124434655	chr3:124434655:G:A	9.18213e-08	-1.81288e-10	-1.42544
124434871	chr3:124434871:A:C	1.80735e-07	-0.748256	-4.18686e-10
124435525	chr3:124435525:A:G	1.68318e-08	-1.77674	-1.34528
124436005	chr3:124436005:C:T	1.88963e-08	-1.5793	-1.42702
124436263	chr3:124436263:T:A	1.70137e-07	-1.81288e-10	-0.808683
124436338	chr3:124436338:A:AC	9.07543e-08	-1.81288e-10	-1.43713
124437325	chr3:124437325:G:A	7.50935e-08	-1.62655	-4.18686e-10
124437417	chr3:124437417:C:T	1.02852e-07	-1.81288e-10	-1.312
124437784	chr3:124437784:G:A	1.58392e-08	-1.75965	-1.42315
124438676	chr3:124438676:AGAT:A	7.92149e-08	-1.71293	0.139803
124438959	chr3:124438959:G:A	7.52214e-08	-1.62485	-4.18686e-10
124439157	chr3:124439157:TTC:T	1.05295e-07	-1.28852	-4.18686e-10
124439206	chr3:124439206:A:T	2.69206e-07	-1.81288e-10	-0.349809
124439864	chr3:124439864:A:G	1.72186e-07	-1.81288e-10	-0.796715
124440859	chr3:124440859:G:C	9.29565e-08	-1.81288e-10	-1.41316
124441770	chr3:124441770:G:A	2.00755e-07	-1.81288e-10	-0.643204
124442704	chr3:124442704:C:T	9.5901e-08	-1.81288e-10	-1.38197
124442744	chr3:124442744:G:A	6.32811e-08	-1.7977	-4.18686e-10
124442991	chr3:124442991:A:G	1.46279e-07	-1.81288e-10	-0.959771
124443320	chr3:124443320:T:C	1.04338e-07	-1.81288e-10	-1.29765
124443782	chr3:124443782:A:G	7.19252e-08	-1.66966	-4.18686e-10
124444105	chr3:124444105:G:A	6.89372e-08	-1.71209	-4.18686e-10
124444315	chr3:124444315:G:A	1.61073e-08	-1.787	-1.37901
124444555	chr3:124444555:T:C	6.32548e-07	-1.17345	1.67792
124445015	chr3:124445015:A:G	1.00599e-07	-1.81288e-10	-1.33415
124445069	chr3:124445069:G:A	6.69745e-08	-1.74098	-4.18686e-10
124445309	chr3:124445309:A:G	3.8756e-08	-1.31442	-0.973585
124445371	chr3:124445371:A:G	1.97913e-07	-1.81288e-10	-0.657461
124445436	chr3:124445436:G:A	1.0633e-07	-1.81288e-10	-1.27874
124445682	chr3:124445682:T:C	2.86982e-08	-1.6941	-0.89435
124446356	chr3:124446356:G:A	1.06528e-07	-1.81288e-10	-1.27688
124446370	chr3:124446370:G:A	3.61192e-08	-1.42261	-0.935858
124446501	chr3:124446501:T:A	9.3651e-08	-1.81288e-10	-1.40571
124446563	chr3:124446563:A:C	9.19848e-08	-1.81288e-10	-1.42366
124447616	chr3:124447616:C:T	1.67822e-08	-1.74696	-1.37801
124447656	chr3:124447656:T:C	1.98682e-08	-1.64014	-1.31603
124447661	chr3:124447661:G:A	6.53138e-08	-1.01289	-0.753197
124448061	chr3:124448061:A:T	3.19574e-08	-1.06158	-1.4193
124448082	chr3:124448082:G:A	4.23486e-08	-1.00596	-1.1934
124448339	chr3:124448339:T:C	1.41369e-07	-1.81288e-10	-0.993911
124448601	chr3:124448601:G:A	9.25653e-08	-1.81288e-10	-1.41737
124448660	chr3:124448660:A:G	3.49053e-08	-1.79787	-0.594775
124448749	chr3:124448749:A:G	8.45219e-08	-1.50828	-4.18686e-10
124448991	chr3:124448991:G:A	1.80334e-07	-1.81288e-10	-0.75048
124449881	chr3:124449881:G:T	3.80434e-08	-1.03781	-1.26875
124450025	chr3:124450025:G:A	1.66668e-07	-1.81288e-10	-0.829284
124450697	chr3:124450697:C:T	9.26192e-08	-1.81288e-10	-1.41679
124450743	chr3:124450743:A:G	6.95666e-08	-1.703	-4.18686e-10
124450842	chr3:124450842:C:T	9.5838e-07	-1.81288e-10	0.919957
124451460	chr3:124451460:T:C	1.64539e-07	-1.81288e-10	-0.842142
124451971	chr3:124451971:A:G	1.45573e-07	-1.81288e-10	-0.964613
124452192	chr3:124452192:G:A	2.40788e-08	-1.352	-1.41196
124452411	chr3:124452411:G:A	6.36061e-08	-1.79258	-4.18686e-10
124452446	chr3:124452446:G:A	1.7454e-07	-1.81288e-10	-0.783132
124452537	chr3:124452537:A:G	1.72482e-07	-1.81288e-10	-0.794994
124452662	chr3:124452662:G:A	9.41079e-08	-1.81288e-10	-1.40085
124452911	chr3:124452911:T:C	1.61297e-07	-1.81288e-10	-0.86204
124453065	chr3:124453065:C:G	9.62701e-08	-1.81288e-10	-1.37813
124453232	chr3:124453232:A:G	1.09293e-07	-1.81288e-10	-1.25126
124453349	chr3:124453349:G:A	1.99662e-07	-0.648661	-4.18686e-10
124453403	chr3:124453403:G:A	6.66282e-08	-1.0602	-0.685958
124453470	chr3:124453470:ATC:A	3.65516e-08	-0.90983	-1.43673
124453711	chr3:124453711:C:T	2.20568e-07	-1.81288e-10	-0.549083
124453722	chr3:124453722:A:T	2.13358e-07	-1.81288e-10	-0.582318
124454266	chr3:124454266:A:G	2.10638e-07	-1.81288e-10	-0.595149
124454642	chr3:124454642:G:A	9.74956e-08	-1.81288e-10	-1.36548
124454658	chr3:124454658:A:G	1.56915e-08	-1.80171	-1.39045
124454691	chr3:124454691:G:A	1.09255e-07	-1.81288e-10	-1.25161
124454975	chr3:124454975:T:C	1.45018e-07	-1.81288e-10	-0.968429
124455011	chr3:124455011:A:G	8.58008e-08	-1.49326	-4.18686e-10
124455547	chr3:124455547:T:C	2.2661e-07	-1.81288e-10	-0.522056
124455775	chr3:124455775:A:G	9.82536e-08	-1.81288e-10	-1.35774
124455805	chr3:124455805:C:T	6.71463e-08	-1.73841	-4.18686e-10
124456412	chr3:124456412:TTTTA:T	1.07657e-07	-1.81288e-10	-1.26634
124457144	chr3:124457144:A:G	9.90427e-08	-1.81288e-10	-1.34974
124457575	chr3:124457575:A:G	8.69523e-08	-0.431196	-1.04873
124458334	chr3:124458334:G:A	1.29802e-07	-1.81288e-10	-1.07927
124458899	chr3:124458899:A:C	6.66315e-08	-1.74611	-4.18686e-10
124459033	chr3:124459033:CAAAT:C	6.79711e-08	-1.7262	-4.18686e-10
124459117	chr3:124459117:A:C	1.11615e-07	-1.81288e-10	-1.23023
124459316	chr3:124459316:G:A	1.67336e-08	-1.73196	-1.39591
124459429	chr3:124459429:T:C	2.49668e-08	-1.40624	-1.3215
124459550	chr3:124459550:G:A	1.34154e-07	-1.81288e-10	-1.0463
124460433	chr3:124460433:G:A	9.65627e-08	-1.81288e-10	-1.37509
124460793	chr3:124460793:A:G	1.15731e-07	-1.81288e-10	-1.19402
124460809	chr3:124460809:C:T	2.17061e-08	-1.7945	-1.07319
124460818	chr3:124460818:G:A	1.40262e-07	-0.269731	-0.732042
124460823	chr3:124460823:G:A	1.66211e-06	-1.39381	2.86437
124461031	chr3:124461031:C:T	9.12073e-08	-1.81288e-10	-1.43215
124461479	chr3:124461479:T:A	1.33471e-07	-0.0624992	-0.988904
124462414	chr3:124462414:C:T	2.26222e-08	-1.78462	-1.04174
124462607	chr3:124462607:C:T	7.05008e-08	-0.58983	-1.09983
124462707	chr3:124462707:A:G	9.11833e-08	-1.81288e-10	-1.43242
124462892	chr3:124462892:G:A	1.55595e-07	-0.153957	-0.744072
124463307	chr3:124463307:A:G	9.65627e-08	-1.81288e-10	-1.37509
124463744	chr3:124463744:G:C	3.56342e-08	-1.80254	-0.569445
124463846	chr3:124463846:C:T	1.51662e-08	-1.7963	-1.42991
124464280	chr3:124464280:AGCAC:A	1.41814e-07	-1.81288e-10	-0.990772
124465146	chr3:124465146:G:C	9.18265e-08	-1.81288e-10	-1.42539
124465319	chr3:124465319:C:G	1.57286e-06	1.41536	-4.18686e-10
124465644	chr3:124465644:G:C	9.72999e-08	-1.81288e-10	-1.36749
124465724	chr3:124465724:G:A	1.65843e-07	0.102975	-0.93722
124465890	chr3:124465890:C:T	9.07216e-08	-1.43749	-4.18686e-10
124466352	chr3:124466352:A:G	6.14592e-08	-0.731038	-1.09588
124466405	chr3:124466405:T:C	1.41073e-07	-1.81288e-10	-0.996009
124466494	chr3:124466494:G:GA	6.08594e-08	-0.46631	-1.37041
124467029	chr3:124467029:A:G	2.3756e-08	-1.43462	-1.34283
124467218	chr3:124467218:C:T	1.32518e-07	-1.81288e-10	-1.05857
124467236	chr3:124467236:T:A	9.17362e-08	-1.42637	-4.18686e-10
124467387	chr3:124467387:C:A	1.26236e-07	-1.81288e-10	-1.10714
124467664	chr3:124467664:A:T	2.59115e-07	-0.358373	-0.0296446
124467966	chr3:124467966:G:C	6.9745e-07	-1.27781	1.87995
124468160	chr3:124468160:C:G	7.95326e-08	-0.211394	-1.35773
124468623	chr3:124468623:A:G	1.64077e-08	-1.78179	-1.36575
124468832	chr3:124468832:C:T	1.14509e-07	-1.81288e-10	-1.20463
124468956	chr3:124468956:A:C	6.31959e-08	-1.79905	-4.18686e-10
124468970	chr3:124468970:G:A	1.16206e-07	-1.81288e-10	-1.18992
124469099	chr3:124469099:A:G	6.32254e-08	-0.402899	-1.39568
124469121	chr3:124469121:A:G	7.20394e-08	-1.66807	-4.18686e-10
124469265	chr3:124469265:A:AT	9.07724e-08	-1.81288e-10	-1.43693
124470352	chr3:124470352:T:C	3.4347e-07	-1.81288e-10	-0.106189
124470562	chr3:124470562:C:T	2.80912e-07	-0.253304	-0.0539432
124470809	chr3:124470809:T:C	7.75448e-08	-0.22224	-1.37219
124471399	chr3:124471399:C:A	4.5775e-08	-1.57988	-0.541672
124471442	chr3:124471442:C:T	3.71228e-08	-1.56705	-0.764005
124471748	chr3:124471748:G:A	1.39255e-07	-1.81288e-10	-1.00898
124471777	chr3:124471777:C:T	1.00565e-07	-1.81288e-10	-1.33448
124471961	chr3:124471961:C:T	1.8607e-07	0.644644	-1.36381
124472131	chr3:124472131:G:A	1.09858e-07	-1.81288e-10	-1.2461
124472171	chr3:124472171:C:T	7.89846e-08	-1.57604	-4.18686e-10
124472306	chr3:124472306:T:C	6.20658e-08	-0.405544	-1.41155
124472776	chr3:124472776:T:A	1.44732e-07	-1.81288e-10	-0.970406
124472913	chr3:124472913:C:A	1.06871e-07	-1.81288e-10	-1.27367
124473565	chr3:124473565:A:G	1.23343e-07	-1.81288e-10	-1.13032
124474037	chr3:124474037:C:T	4.32981e-08	-1.79722	-0.379959
124474085	chr3:124474085:G:A	1.63027e-08	-1.78239	-1.37157
124474452	chr3:124474452:ATTATT:A	9.20333e-08	-1.81288e-10	-1.42314
124474847	chr3:124474847:G:A	1.5143e-07	-1.81288e-10	-0.925162
124475555	chr3:124475555:A:G	6.89154e-08	-1.71241	-4.18686e-10
124476352	chr3:124476352:C:T	1.10226e-07	-1.81288e-10	-1.24276
124476485	chr3:124476485:C:T	9.11341e-08	-1.81288e-10	-1.43296
124476757	chr3:124476757:C:T	7.10229e-08	-0.257318	-1.42497
124477062	chr3:124477062:A:G	6.7391e-07	-1.81288e-10	0.567809
124477140	chr3:124477140:T:C	1.21001e-07	-1.81288e-10	-1.14949
124477247	chr3:124477247:A:T	2.07056e-08	-1.78279	-1.13209
124477717	chr3:124477717:A:G	9.09247e-08	-1.81288e-10	-1.43526
124477839	chr3:124477839:A:G	2.9284e-07	-0.265662	-4.18686e-10
124478160	chr3:124478160:G:A	7.7077e-08	-1.60048	-4.18686e-10
124478273	chr3:124478273:A:C	1.27351e-07	-1.81288e-10	-1.09834
124478584	chr3:124478584:G:C	8.18275e-08	-1.54067	-4.18686e-10
124480167	chr3:124480167:C:T	1.08302e-07	-1.81288e-10	-1.26036
124480213	chr3:124480213:G:C	6.92678e-08	-0.363902	-1.3434
124480228	chr3:124480228:G:A	1.00002e-07	-1.81288e-10	-1.3401
124480339	chr3:124480339:C:A	1.16441e-07	0.192336	-1.38024
124480607	chr3:124480607:C:T	1.13997e-07	-1.81288e-10	-1.20912
124481077	chr3:124481077:A:G	1.05652e-06	-0.671334	1.68878
124481417	chr3:124481417:G:A	1.11376e-07	-1.81288e-10	-1.23238
124481888	chr3:124481888:C:T	9.1443e-08	-1.81288e-10	-1.42957
124481935	chr3:124481935:C:T	7.82479e-08	-1.58541	-4.18686e-10
124481954	chr3:124481954:T:A	4.33221e-08	-0.911018	-1.26561
124481994	chr3:124481994:G:T	8.51147e-08	-0.169217	-1.33207
124482852	chr3:124482852:C:T	2.02044e-06	1.66578	-4.18686e-10
124483260	chr3:124483260:G:T	4.8927e-08	-0.671493	-1.38346
124483509	chr3:124483509:G:T	3.6075e-08	-1.79267	-0.567023
124483520	chr3:124483520:G:C	4.32781e-07	-1.81288e-10	0.124943
124484149	chr3:124484149:C:T	1.04984e-07	0.0829354	-1.37441
124484925	chr3:124484925:G:A	1.00953e-07	0.0544734	-1.38511
124485087	chr3:124485087:C:T	1.37401e-07	-1.81288e-10	-1.02238
124485091	chr3:124485091:G:A	1.60375e-07	-0.867774	-4.18686e-10
124486099	chr3:124486099:T:C	1.71863e-08	-1.74724	-1.35393
124486160	chr3:124486160:G:C	1.29737e-07	-1.81288e-10	-1.07978
124486248	chr3:124486248:G:A	4.10078e-08	-0.843074	-1.38845
124486610	chr3:124486610:T:C	3.57479e-08	-1.79999	-0.568805
124486645	chr3:124486645:T:C	7.80273e-08	-1.58823	-4.18686e-10
124487109	chr3:124487109:G:A	7.11925e-08	-1.6799	-4.18686e-10
124487133	chr3:124487133:C:G	1.66103e-06	0.922584	0.54732
124487180	chr3:124487180:G:A	1.25085e-07	-1.81288e-10	-1.11629
124488520	chr3:124488520:G:A	1.16152e-07	-1.19039	-4.18686e-10
124489235	chr3:124489235:A:T	9.72489e-08	-1.36801	-4.18686e-10
124489470	chr3:124489470:C:T	1.06297e-07	-1.81288e-10	-1.27905
124489954	chr3:124489954:A:G	2.04657e-07	-1.81288e-10	-0.623951
124490148	chr3:124490148:C:T	1.91006e-07	0.117772	-0.810757
124490149	chr3:124490149:T:G	1.91406e-07	0.115647	-0.806536
124490591	chr3:124490591:A:G	2.40831e-08	-1.38545	-1.37833
124490978	chr3:124490978:C:T	1.02067e-07	-1.81288e-10	-1.31966
124491497	chr3:124491497:C:A	2.95064e-08	-1.46535	-1.09533
124491697	chr3:124491697:G:A	2.55354e-08	-1.58414	-1.12108
124491780	chr3:124491780:C:T	1.56708e-08	-1.75813	-1.43536
124492095	chr3:124492095:AC:A	1.59837e-08	-1.75626	-1.41746
124492203	chr3:124492203:T:C	4.293e-08	-1.20313	-0.982586
124492237	chr3:124492237:C:T	1.05534e-07	-1.81288e-10	-1.28625
124493389	chr3:124493389:A:C	3.05715e-06	2.07995	-4.18686e-10
124493564	chr3:124493564:C:T	9.10214e-08	-1.81288e-10	-1.43419
124493800	chr3:124493800:C:T	9.50493e-08	-1.81288e-10	-1.39089
124494487	chr3:124494487:A:G	9.29231e-08	-1.81288e-10	-1.41352
124494531	chr3:124494531:T:G	2.81795e-07	-0.304109	-4.18686e-10
124494534	chr3:124494534:G:A	1.06064e-07	-1.81288e-10	-1.28124
124495281	chr3:124495281:A:G	8.92492e-08	-1.45386	-4.18686e-10
124495308	chr3:124495308:C:A	9.43115e-08	-1.81288e-10	-1.39869
124496184	chr3:124496184:T:C	8.48145e-08	-1.50482	-4.18686e-10
124497259	chr3:124497259:C:G	1.01285e-07	-1.81288e-10	-1.32735
124497755	chr3:124497755:C:T	1.7662e-07	-1.81288e-10	-0.771286
124497761	chr3:124497761:A:G	3.10177e-08	-1.33387	-1.17686
124498304	chr3:124498304:G:T	9.22282e-08	-1.42102	-4.18686e-10
124498822	chr3:124498822:T:C	8.04638e-07	1.34051	-0.595402
124499140	chr3:124499140:T:A	1.40281e-07	-1.81288e-10	-1.00164
124499753	chr3:124499753:G:A	5.96554e-07	1.66101	-1.21513
124500408	chr3:124500408:C:T	1.36446e-07	-1.81288e-10	-1.02936
124500627	chr3:124500627:A:G	1.60199e-07	-0.987316	0.118443
124500865	chr3:124500865:C:T	3.44535e-07	0.795315	-0.898406
124500883	chr3:124500883:CT:C	3.31227e-07	0.752686	-0.89517
124501035	chr3:124501035:A:G	6.28934e-08	-1.51448	-0.289371
124501058	chr3:124501058:C:A	1.90549e-07	-1.81288e-10	-0.695378
124501492	chr3:124501492:T:C	4.26456e-08	-1.48546	-0.706904
124501617	chr3:124501617:A:C	9.18218e-08	-1.81288e-10	-1.42544
124501771	chr3:124501771:C:T	4.44884e-08	-1.41417	-0.735892
124501855	chr3:124501855:G:T	1.34226e-05	3.9758	-0.416392
124501934	chr3:124501934:T:C	9.10587e-08	-1.81288e-10	-1.43378
124502299	chr3:124502299:G:A	7.79817e-08	-0.860975	-0.727839
124502446	chr3:124502446:A:G	9.0838e-08	-1.81288e-10	-1.43621
124502887	chr3:124502887:T:G	9.1075e-08	-1.81288e-10	-1.4336
124503902	chr3:124503902:T:C	5.03782e-08	-1.45174	-0.573993
124504049	chr3:124504049:C:T	1.31959e-07	-1.3466	0.283809
124504088	chr3:124504088:G:A	4.86915e-08	-1.46153	-0.598252
124504451	chr3:124504451:A:G	4.07383e-08	-1.21502	-1.02309
124504570	chr3:124504570:A:T	1.07681e-07	-1.81288e-10	-1.26611
124505749	chr3:124505749:C:T	7.3507e-08	-1.64791	-4.18686e-10
124506061	chr3:124506061:C:G	2.94005e-07	1.09625	-1.35794
124506087	chr3:124506087:G:A	9.92655e-08	-0.855395	-0.492094
124506146	chr3:124506146:G:A	3.37143e-08	-1.08751	-1.33985
124506244	chr3:124506244:A:G	4.14876e-07	1.01726	-0.934563
124506358	chr3:124506358:G:A	4.1957e-07	1.08441	-0.990469
124506618	chr3:124506618:T:C	9.61393e-08	-1.81288e-10	-1.37949
124506996	chr3:124506996:C:T	4.02502e-08	-1.40695	-0.843226
124508107	chr3:124508107:C:T	9.34034e-08	-1.81288e-10	-1.40836
124508166	chr3:124508166:A:T	6.3303e-08	-1.79736	-4.18686e-10
124508700	chr3:124508700:G:A	7.22158e-08	-0.266533	-1.3991
124509525	chr3:124509525:G:C	4.36931e-07	-1.81288e-10	0.134489
124509576	chr3:124509576:T:C	9.34306e-07	1.61402	-0.719506
124509850	chr3:124509850:A:G	1.60493e-07	-1.81288e-10	-0.867037
124510192	chr3:124510192:T:C	4.5447e-06	-0.161947	2.63838
124510273	chr3:124510273:G:A	1.93212e-08	-1.68392	-1.30017
124510540	chr3:124510540:A:G	5.86264e-08	-0.953163	-0.920939
124511043	chr3:124511043:G:A	3.68604e-08	-1.26116	-1.07699
124511047	chr3:124511047:T:C	1.43484e-07	-1.81288e-10	-0.979062
124511455	chr3:124511455:C:G	1.1385e-07	-1.21041	-4.18686e-10
124511877	chr3:124511877:C:T	1.30774e-07	-1.81288e-10	-1.07182
124512361	chr3:124512361:G:A	3.62153e-08	-1.3147	-1.04111
124512637	chr3:124512637:C:T	6.31432e-08	-1.79988	-4.18686e-10
124512684	chr3:124512684:A:T	9.77676e-08	0.00602734	-1.36872
124512698	chr3:124512698:A:C	9.43547e-08	-1.39823	-4.18686e-10
124513189	chr3:124513189:C:T	1.8664e-08	-1.74561	-1.27308
124513274	chr3:124513274:G:C	1.23789e-07	-1.81288e-10	-1.12671
124513343	chr3:124513343:C:T	1.94022e-08	-1.72411	-1.25579
124513864	chr3:124513864:G:A	1.00195e-07	-1.81288e-10	-1.33817
124514169	chr3:124514169:G:A	1.38976e-07	-0.88535	-0.125635
124514228	chr3:124514228:T:A	2.45682e-06	1.15699	0.70435
124514238	chr3:124514238:C:T	2.90222e-06	-0.522324	2.55027
124514412	chr3:124514412:A:G	3.44304e-07	-1.81288e-10	-0.103761
124514479	chr3:124514479:A:G	6.93297e-08	-0.955577	-0.750837
124514698	chr3:124514698:C:T	2.52974e-08	-1.31822	-1.39637
124514699	chr3:124514699:A:G	1.86277e-07	-1.81288e-10	-0.718054
124515313	chr3:124515313:A:G	9.91339e-08	-1.81288e-10	-1.34882
124515800	chr3:124515800:C:T	2.0779e-07	-1.81288e-10	-0.608759
124516343	chr3:124516343:A:G	8.59272e-08	-1.49179	-4.18686e-10
124516838	chr3:124516838:G:A	1.2711e-07	-1.81288e-10	-1.10023
124517167	chr3:124517167:G:A	5.169e-08	-1.14303	-0.856998
124517229	chr3:124517229:T:C	4.67513e-07	0.20214	-4.18686e-10
124518070	chr3:124518070:C:T	1.09177e-07	-0.906555	-0.345762
124518098	chr3:124518098:A:G	1.06466e-07	-1.14697	-0.130491
124518551	chr3:124518551:C:A	6.96563e-08	-1.70171	-4.18686e-10
124518744	chr3:124518744:C:T	2.9862e-07	-0.589467	0.34335
124519184	chr3:124519184:G:A	2.01099e-07	-1.81288e-10	-0.641491
124519386	chr3:124519386:A:T	1.03194e-07	-1.81288e-10	-1.30868
124519954	chr3:124519954:A:C	1.58423e-07	-1.81288e-10	-0.880018
124520027	chr3:124520027:A:T	2.89092e-07	-0.278544	-4.18686e-10
124522275	chr3:124522275:C:G	1.03528e-07	-1.08339	-0.222056
124522293	chr3:124522293:G:A	5.62771e-08	-0.880547	-1.03445
124522510	chr3:124522510:G:A	5.75842e-08	-0.910101	-0.981938
124522875	chr3:124522875:G:T	9.09893e-08	-1.81288e-10	-1.43455
124523596	chr3:124523596:A:T	9.16503e-08	-1.81288e-10	-1.42731
124523862	chr3:124523862:C:T	1.00405e-07	-1.81288e-10	-1.33607
124524139	chr3:124524139:G:A	9.40692e-08	-1.81288e-10	-1.40126
124524599	chr3:124524599:A:G	1.33558e-07	-1.81288e-10	-1.05075
124524801	chr3:124524801:T:G	2.11637e-08	-1.47779	-1.41521
124525269	chr3:124525269:G:A	1.50058e-07	-1.81288e-10	-0.934265
124525392	chr3:124525392:G:A	1.50175e-07	-1.81288e-10	-0.933489
124525467	chr3:124525467:A:C	3.96135e-07	-1.81288e-10	0.0364672
124525632	chr3:124525632:G:A	1.11274e-07	-0.742015	-0.491274
124526444	chr3:124526444:G:A	1.63389e-07	-1.81288e-10	-0.849155
124527542	chr3:124527542:G:A	1.6405e-07	-1.81288e-10	-0.845116
124527762	chr3:124527762:T:A	2.02859e-07	-1.81288e-10	-0.632775
124527971	chr3:124527971:A:G	1.20101e-07	-0.849732	-0.307224
124528302	chr3:124528302:G:A	9.67208e-05	6.51774	-0.983443
124528583	chr3:124528583:G:A	9.61431e-08	-1.81288e-10	-1.37945
124528868	chr3:124528868:A:G	1.36519e-07	-1.81288e-10	-1.02883
124529010	chr3:124529010:T:C	1.04241e-07	-1.81288e-10	-1.29859
124529031	chr3:124529031:T:C	1.91401e-06	1.41505	0.196612
124529821	chr3:124529821:A:G	1.09855e-07	-1.81288e-10	-1.24613
124530128	chr3:124530128:T:C	2.25057e-08	-1.70679	-1.12473
124530229	chr3:124530229:T:C	9.21078e-08	-1.03003	-0.3923
124530664	chr3:124530664:C:T	9.39968e-07	-1.81288e-10	0.900558
124531417	chr3:124531417:G:A	1.43612e-07	-1.81288e-10	-0.978176
124531778	chr3:124531778:C:T	1.48144e-07	0.178574	-1.12567
124532897	chr3:124532897:C:T	1.35623e-07	-1.03541	-4.18686e-10
124532931	chr3:124532931:T:A	1.59532e-07	-1.81288e-10	-0.873045
124532967	chr3:124532967:A:G	6.33878e-08	-1.79602	-4.18686e-10
124533137	chr3:124533137:C:A	9.03249e-07	-0.331722	1.19243
124533290	chr3:124533290:A:G	8.65162e-08	-0.857755	-0.627201
124533537	chr3:124533537:C:T	2.26667e-08	-1.42018	-1.40421
124533683	chr3:124533683:C:T	1.66022e-05	3.772	-4.18686e-10
124534133	chr3:124534133:G:A	9.2415e-08	-1.81288e-10	-1.419
124534290	chr3:124534290:A:G	7.82722e-05	6.31858	-0.995919
124534636	chr3:124534636:A:G	2.45717e-08	-1.6406	-1.10309
124534734	chr3:124534734:A:G	2.4321e-08	-1.65117	-1.10278
124535591	chr3:124535591:T:G	1.76376e-07	0.658129	-1.4308
124536134	chr3:124536134:T:C	1.0435e-07	-1.81288e-10	-1.29754
124536153	chr3:124536153:G:A	1.68153e-07	-0.820414	-4.18686e-10
124537142	chr3:124537142:G:A	1.63684e-07	-1.81288e-10	-0.847347
124537288	chr3:124537288:T:C	2.4804e-06	1.4513	0.419585
124538105	chr3:124538105:A:G	9.42544e-08	-1.81288e-10	-1.39929
124539000	chr3:124539000:C:T	5.24795e-07	-1.81288e-10	0.317719
124539058	chr3:124539058:T:A	2.24062e-06	1.25362	0.515605
124539129	chr3:124539129:C:T	9.33654e-08	-1.81288e-10	-1.40877
124539161	chr3:124539161:A:T	9.26528e-08	-1.81288e-10	-1.41643
124539630	chr3:124539630:T:C	9.73969e-08	-1.81288e-10	-1.36649
124539853	chr3:124539853:G:A	8.38209e-06	0.984672	2.10389
124540052	chr3:124540052:G:A	1.59452e-07	-0.873542	-4.18686e-10
124540140	chr3:124540140:C:T	9.13717e-08	-1.81288e-10	-1.43035
124540224	chr3:124540224:TA:T	9.11859e-08	-1.81288e-10	-1.43239
124541035	chr3:124541035:A:G	4.11793e-07	-1.81288e-10	0.0752337
124541396	chr3:124541396:G:A	9.10844e-08	-1.81288e-10	-1.4335
124541948	chr3:124541948:C:T	1.51843e-08	-1.80225	-1.42277
124542272	chr3:124542272:T:A	1.65918e-08	-1.79496	-1.34142
124542337	chr3:124542337:A:C	0.000109057	6.5967	-0.942367
124542774	chr3:124542774:G:A	5.13414e-07	0.295795	-4.18686e-10
124542925	chr3:124542925:G:C	6.88491e-08	-0.963347	-0.750023
124543022	chr3:124543022:A:G	0.000153796	6.88633	-0.888233
124543829	chr3:124543829:T:C	9.21729e-08	-1.81288e-10	-1.42162
124544580	chr3:124544580:C:T	9.40045e-08	-1.81288e-10	-1.40195
124544748	chr3:124544748:T:C	1.86931e-07	-0.205694	-0.508852
124544944	chr3:124544944:T:C	7.40326e-07	-1.81288e-10	0.661802
124545335	chr3:124545335:G:A	4.21687e-08	-1.47292	-0.730688
124545470	chr3:124545470:A:AT	9.81877e-08	-1.81288e-10	-1.35841
124545858	chr3:124545858:G:A	8.33156e-08	-1.52265	-4.18686e-10
124547459	chr3:124547459:C:T	1.14248e-07	-1.81288e-10	-1.20692
124547547	chr3:124547547:C:A	1.96887e-06	0.427533	1.21239
124547645	chr3:124547645:T:C	1.42949e-07	-1.81288e-10	-0.982797
124547700	chr3:124547700:G:A	2.73466e-08	-1.42703	-1.20967
124547790	chr3:124547790:C:T	5.13355e-06	2.16855	0.429718
124547843	chr3:124547843:G:A	1.17722e-07	-1.81288e-10	-1.17696
124548162	chr3:124548162:G:C	1.01254e-07	-1.81288e-10	-1.32766
124548449	chr3:124548449:C:T	3.59257e-08	-0.950622	-1.41321
124549057	chr3:124549057:G:A	1.62816e-07	-1.81288e-10	-0.852666
124549699	chr3:124549699:C:G	1.04672e-07	-1.81288e-10	-1.29445
124549778	chr3:124549778:A:G	1.73685e-07	-1.81288e-10	-0.788046
124549819	chr3:124549819:A:G	4.48719e-08	-0.865009	-1.27647
124549836	chr3:124549836:C:A	6.40034e-08	-1.78635	-4.18686e-10
124550093	chr3:124550093:A:G	4.53539e-08	-1.12895	-1.00184
124550153	chr3:124550153:C:T	1.47206e-07	-1.81288e-10	-0.953456
124550891	chr3:124550891:C:T	1.1532e-07	-1.81288e-10	-1.19757
124551158	chr3:124551158:G:T	1.10593e-07	-1.23943	-4.18686e-10
124551887	chr3:124551887:T:G	1.0137e-07	-1.81288e-10	-1.32651
124552267	chr3:124552267:A:G	2.21864e-07	0.464771	-1.008
124552353	chr3:124552353:C:T	1.26456e-07	0.0939408	-1.19934
124552419	chr3:124552419:G:A	1.12391e-07	-1.81288e-10	-1.22331
124552617	chr3:124552617:G:A	1.08772e-07	-1.81288e-10	-1.25604
124552983	chr3:124552983:C:G	3.06086e-08	-1.11839	-1.40562
124553058	chr3:124553058:G:A	1.20325e-07	-1.81288e-10	-1.15509
124553170	chr3:124553170:A:G	3.66403e-08	-1.37957	-0.96457
124554237	chr3:124554237:T:A	4.34222e-07	-1.81288e-10	0.128268
124554720	chr3:124554720:AAT:A	1.00089e-07	-1.81288e-10	-1.33923
124554822	chr3:124554822:A:G	1.55774e-07	-0.200659	-0.696225
124554938	chr3:124554938:G:A	2.63495e-08	-1.77856	-0.895274
124555060	chr3:124555060:A:G	0.00132352	9.15528	-1.00476
124555593	chr3:124555593:G:T	1.49399e-07	-1.81288e-10	-0.938666
124555822	chr3:124555822:G:A	1.35936e-06	1.26948	-4.18686e-10
124556064	chr3:124556064:A:T	1.10164e-07	-1.81288e-10	-1.24332
124556127	chr3:124556127:T:C	7.96343e-08	-1.56784	-4.18686e-10
124556686	chr3:124556686:C:T	1.65421e-07	-1.81288e-10	-0.836796
124556912	chr3:124556912:A:T	5.56494e-08	-0.883538	-1.04268
124558518	chr3:124558518:A:G	5.97641e-08	-1.19376	-0.661119
124558533	chr3:124558533:C:T	3.87352e-08	-0.874054	-1.41449
124558565	chr3:124558565:C:T	1.00345e-07	-1.81288e-10	-1.33668
124558912	chr3:124558912:A:G	1.06839e-07	-1.81288e-10	-1.27396
124559321	chr3:124559321:G:A	3.66867e-08	-0.916925	-1.42595
124559341	chr3:124559341:T:C	1.4049e-07	-1.81288e-10	-1.00015
124559745	chr3:124559745:A:T	8.3101e-08	-1.52523	-4.18686e-10
124559798	chr3:124559798:C:T	7.19774e-08	-1.66894	-4.18686e-10
124560233	chr3:124560233:G:C	9.17574e-08	-1.81288e-10	-1.42614
124560339	chr3:124560339:G:A	6.29785e-08	-1.8025	-4.18686e-10
124560344	chr3:124560344:C:T	5.88186e-08	-1.18655	-0.684285
124560576	chr3:124560576:T:G	6.31139e-08	-1.80035	-4.18686e-10
124560721	chr3:124560721:TGGTACACACCTGTACCACCTACTG:T	1.44896e-07	-1.81288e-10	-0.969271
124561941	chr3:124561941:C:A	9.72432e-08	-1.81288e-10	-1.36807
124562051	chr3:124562051:C:T	6.82061e-08	-1.72275	-4.18686e-10
124562315	chr3:124562315:G:T	9.07564e-08	-1.81288e-10	-1.43711
124562482	chr3:124562482:C:T	9.14881e-08	-1.81288e-10	-1.42908
124562526	chr3:124562526:C:T	8.3225e-08	-1.52374	-4.18686e-10
124562585	chr3:124562585:C:T	3.44914e-07	-1.66791	1.56592
124562757	chr3:124562757:G:A	9.23646e-08	-1.81288e-10	-1.41954
124563309	chr3:124563309:T:C	1.01424e-07	-1.81288e-10	-1.32598
124563980	chr3:124563980:T:C	4.35035e-07	-0.188718	0.318856
124564096	chr3:124564096:T:A	6.08758e-07	-0.389402	0.855536
124564518	chr3:124564518:C:A	6.85288e-07	-0.351435	0.935986
124564569	chr3:124564569:C:T	8.93465e-08	-1.45277	-4.18686e-10
124564601	chr3:124564601:G:A	5.83336e-07	-0.279142	0.702617
124565054	chr3:124565054:A:G	4.95183e-07	-0.275544	0.535183
124565071	chr3:124565071:C:T	5.69953e-07	-0.160123	0.560389
124565146	chr3:124565146:A:C	2.70603e-07	-0.112101	-0.232535
124565174	chr3:124565174:G:A	3.90605e-07	0.022409	-4.18686e-10
124565208	chr3:124565208:G:A	5.51755e-07	-0.200739	0.568555
124565409	chr3:124565409:G:A	2.86866e-08	-1.15587	-1.43299
124565611	chr3:124565611:C:T	5.57836e-07	-1.81288e-10	0.378777
124565802	chr3:124565802:C:T	4.79416e-07	-0.156655	0.383935
124566257	chr3:124566257:T:C	5.74444e-07	-0.0713867	0.479502
124566347	chr3:124566347:T:G	1.03559e-07	-1.81288e-10	-1.30514
124566610	chr3:124566610:C:T	3.31331e-07	-1.18097	1.0388
124566719	chr3:124566719:C:T	5.4285e-07	-0.122899	0.474445
124566735	chr3:124566735:A:C	3.78193e-08	-0.876467	-1.436
124566800	chr3:124566800:A:G	3.21694e-08	-1.03924	-1.43503
124567045	chr3:124567045:G:A	1.20771e-06	1.60347	-0.452282
124567737	chr3:124567737:T:C	3.84748e-07	1.38958	-1.38228
124567859	chr3:124567859:C:T	9.08984e-07	1.3751	-0.50806
124567904	chr3:124567904:G:A	1.89978e-07	-1.81288e-10	-0.69838
124568124	chr3:124568124:G:A	4.24592e-07	1.52917	-1.42333
124568133	chr3:124568133:A:G	6.27344e-07	0.496208	-4.18686e-10
124568429	chr3:124568429:A:G	8.45096e-05	5.67098	-0.271646
124568694	chr3:124568694:A:G	1.41464e-07	-1.81288e-10	-0.993243
124568807	chr3:124568807:G:A	1.17291e-07	-1.66561	0.484976
124569211	chr3:124569211:C:T	9.07761e-08	-1.81288e-10	-1.43689
124569340	chr3:124569340:C:T	9.13335e-08	-1.81288e-10	-1.43077
124569366	chr3:124569366:G:A	2.89947e-08	-1.1413	-1.43688
124569478	chr3:124569478:T:C	5.5557e-07	-0.045505	0.420212
124570032	chr3:124570032:C:T	1.38144e-07	-1.75933	0.742341
124570115	chr3:124570115:T:C	2.44022e-07	0.0934033	-0.541433
124570438	chr3:124570438:G:A	2.03853e-07	-1.81288e-10	-0.627891
124570440	chr3:124570440:A:G	3.9051e-08	-1.01425	-1.26617
124570566	chr3:124570566:A:T	5.22251e-07	-0.0806171	0.393479
124570727	chr3:124570727:C:T	5.00615e-07	-0.0933998	0.363949
124570785	chr3:124570785:A:T	5.18976e-07	-0.0578359	0.364406
124571237	chr3:124571237:C:T	1.22333e-07	-1.81288e-10	-1.13854
124571459	chr3:124571459:T:C	5.77353e-07	0.540371	-0.127206
124571473	chr3:124571473:C:G	5.8621e-07	0.654382	-0.225992
124571528	chr3:124571528:G:T	6.5396e-08	-1.76483	-4.18686e-10
124571848	chr3:124571848:G:A	1.02208e-07	-1.81288e-10	-1.31827
124572071	chr3:124572071:C:T	2.24184e-07	-1.81288e-10	-0.532821
124572096	chr3:124572096:A:G	2.19974e-05	5.11756	-1.06417
124572222	chr3:124572222:G:A	2.73435e-07	1.08569	-1.41991
124572398	chr3:124572398:A:G	1.3388e-07	0.382791	-1.43114
124572504	chr3:124572504:A:G	1.26236e-07	0.32972	-1.43686
124572732	chr3:124572732:T:C	1.21684e-07	0.293277	-1.43714
124573024	chr3:124573024:G:A	1.24615e-07	-1.62674	0.506677
124573174	chr3:124573174:T:G	1.11294e-07	0.200312	-1.43343
124573258	chr3:124573258:A:G	1.09863e-07	0.185918	-1.43197
124573372	chr3:124573372:G:A	1.08721e-07	0.174523	-1.43103
124573449	chr3:124573449:T:A	4.32324e-08	-1.79709	-0.381608
124573457	chr3:124573457:AT:A	1.58989e-07	-1.81288e-10	-0.87645
124573524	chr3:124573524:C:G	5.13914e-08	-1.79783	-0.207984
124573582	chr3:124573582:G:T	3.27505e-07	1.15692	-1.3107
124574036	chr3:124574036:G:T	1.08703e-07	0.169907	-1.42657
124574527	chr3:124574527:C:T	5.08293e-08	-1.79891	-0.217907
124574981	chr3:124574981:T:G	5.01176e-08	-1.09699	-0.93393
124575184	chr3:124575184:A:G	0.000155158	6.25311	-0.246198
124575281	chr3:124575281:C:A	4.00113e-07	-1.81288e-10	0.0464595
124575434	chr3:124575434:A:C	9.74931e-08	-0.0969982	-1.26851
124575853	chr3:124575853:G:A	4.3036e-06	3.35733	-0.93541
124576025	chr3:124576025:G:A	5.61477e-08	-1.05188	-0.86542
124576477	chr3:124576477:C:G	8.69915e-06	3.31753	-0.191838
124576541	chr3:124576541:G:T	1.84852e-07	-1.81288e-10	-0.725733
124576916	chr3:124576916:T:C	4.28609e-07	1.46878	-1.35352
124577079	chr3:124577079:T:C	0.000210949	6.79493	-0.480847
124577493	chr3:124577493:G:A	1.41234e-07	-0.994866	-4.18686e-10
124577889	chr3:124577889:AC:A	5.91922e-08	-0.908925	-0.955573
124577904	chr3:124577904:A:G	9.87445e-08	-1.81288e-10	-1.35275
124578072	chr3:124578072:T:G	6.09049e-08	-0.962072	-0.873902
124578700	chr3:124578700:T:C	8.83343e-08	-0.6286	-0.835559
124578701	chr3:124578701:G:A	6.4793e-08	-1.01822	-0.755873
124578728	chr3:124578728:C:T	9.0506e-08	-0.597204	-0.842668
124578729	chr3:124578729:CT:C	2.67588e-08	-1.22134	-1.43708
124578798	chr3:124578798:A:C	8.82344e-08	-0.638157	-0.827134
124578886	chr3:124578886:TG:T	1.38707e-05	4.55308	-0.96083
124579003	chr3:124579003:G:C	9.11943e-08	-1.81288e-10	-1.4323
124579018	chr3:124579018:A:G	4.02087e-06	3.54738	-1.19341
124579159	chr3:124579159:C:G	4.75878e-06	3.44448	-0.92202
124579327	chr3:124579327:C:T	1.8629e-06	1.40182	0.182779
124579365	chr3:124579365:T:C	6.31433e-07	1.31445	-0.811742
124579378	chr3:124579378:A:G	3.9181e-05	1.22018	3.41048
124579576	chr3:124579576:G:A	8.82742e-07	1.39271	-0.554965
124579605	chr3:124579605:T:G	3.24081e-07	-0.750461	0.586165
124579717	chr3:124579717:T:C	1.03906e-06	-0.721563	1.72234
124579754	chr3:124579754:A:G	8.52058e-07	1.3265	-0.524137
124579965	chr3:124579965:C:A	9.3701e-07	1.52673	-0.62932
124580056	chr3:124580056:C:T	2.02115e-06	1.55912	0.107019
124580108	chr3:124580108:C:G	3.86228e-07	-1.81288e-10	0.0111396
124580175	chr3:124580175:A:G	8.77297e-07	1.49811	-0.666556
124580200	chr3:124580200:A:G	8.43009e-07	1.45839	-0.666704
124580207	chr3:124580207:C:T	8.6186e-07	1.4836	-0.669794
124580248	chr3:124580248:G:A	1.04265e-07	-0.0161207	-1.28223
124580249	chr3:124580249:C:T	0.000267441	6.85171	-0.300343
124580279	chr3:124580279:C:T	1.36149e-06	2.6859	-1.41486
124580328	chr3:124580328:C:T	1.61472e-07	-1.81288e-10	-0.860953
124580569	chr3:124580569:A:C	7.08805e-07	1.31475	-0.696458
124580774	chr3:124580774:G:A	8.83834e-07	1.49047	-0.651489
124580883	chr3:124580883:A:G	5.37734e-07	1.64365	-1.30157
124580949	chr3:124580949:A:ATAATAATAG	1.24615e-07	-1.81288e-10	-1.12006
124581216	chr3:124581216:T:C	7.1214e-07	1.2718	-0.648808
124581254	chr3:124581254:A:G	7.3393e-07	1.325	-0.67187
124581265	chr3:124581265:C:T	8.60035e-07	2.17534	-1.36365
124581287	chr3:124581287:A:G	0.000900882	8.66572	-0.899877
124581348	chr3:124581348:G:A	9.48716e-08	-0.05262	-1.34014
124581358	chr3:124581358:G:A	0.000247501	7.0797	-0.605814
124581518	chr3:124581518:C:G	8.1022e-07	2.17446	-1.42244
124581540	chr3:124581540:G:T	0.00126106	8.9855	-0.883319
124581622	chr3:124581622:G:C	7.00963e-07	1.26566	-0.658496
124581918	chr3:124581918:G:A	7.14212e-07	1.23935	-0.613454
124581944	chr3:124581944:T:C	6.84159e-07	1.21363	-0.630724
124582066	chr3:124582066:G:T	1.22602e-07	-1.81288e-10	-1.13635
124582174	chr3:124582174:C:T	6.79169e-07	1.23189	-0.656311
124582219	chr3:124582219:C:T	7.34272e-07	1.27512	-0.621532
124582310	chr3:124582310:T:C	8.08088e-07	1.31556	-0.566176
124582317	chr3:124582317:A:C	4.28534e-07	-1.81288e-10	0.115083
124582543	chr3:124582543:A:G	7.52637e-07	1.28103	-0.602737
124582633	chr3:124582633:G:A	6.71556e-07	1.19438	-0.630067
124582810	chr3:124582810:C:T	8.76931e-07	2.23674	-1.4056
124582993	chr3:124582993:G:A	1.69846e-08	-1.71481	-1.39817
124583323	chr3:124583323:A:G	6.59995e-07	1.07755	-0.530605
124583354	chr3:124583354:T:TGTTCTCTC	7.68315e-07	2.12291	-1.424
124583355	chr3:124583355:A:C	7.44193e-07	2.09139	-1.42438
124583357	chr3:124583357:T:TGA	7.9379e-07	2.15563	-1.4241
124583541	chr3:124583541:G:A	4.65107e-06	0.864182	1.63538
124583754	chr3:124583754:G:C	6.68544e-08	-1.57589	-0.166877
124584070	chr3:124584070:A:T	5.57717e-07	-1.81288e-10	0.378564
124584113	chr3:124584113:T:G	6.77836e-07	1.22981	-0.656195
124584186	chr3:124584186:C:T	2.94443e-08	-1.17974	-1.38305
124584243	chr3:124584243:T:C	1.93677e-08	-1.65928	-1.3224
124584329	chr3:124584329:G:A	6.91598e-07	1.21945	-0.625731
124584356	chr3:124584356:T:C	4.21938e-07	-1.81288e-10	0.0995703
124584490	chr3:124584490:G:T	9.89333e-08	-1.81288e-10	-1.35084
124584546	chr3:124584546:A:G	0.000670196	8.58593	-1.1159
124585003	chr3:124585003:T:G	3.40671e-07	-1.81288e-10	-0.114372
124585285	chr3:124585285:T:G	1.23094e-07	-1.81288e-10	-1.13234
124585462	chr3:124585462:G:A	7.772e-07	1.43564	-0.725231
124585536	chr3:124585536:C:T	5.22056e-07	1.74939	-1.4369
124585642	chr3:124585642:T:C	5.49394e-07	1.72746	-1.36393
124585730	chr3:124585730:G:C	1.38701e-07	-1.81288e-10	-1.01297
124585834	chr3:124585834:A:G	0.000167199	6.29681	-0.21516
124586137	chr3:124586137:C:G	0.000137461	5.9941	-0.108299
124586448	chr3:124586448:T:G	0.000183571	6.71534	-0.540266
124586453	chr3:124586453:G:C	1.25783e-07	-1.81288e-10	-1.11073
124586456	chr3:124586456:ACT:A	1.70498e-07	-1.81288e-10	-0.806566
124586582	chr3:124586582:G:A	1.24218e-07	-1.81288e-10	-1.12325
124586667	chr3:124586667:A:G	1.72396e-07	-1.81288e-10	-0.795493
124586998	chr3:124586998:A:C	0.000213052	6.18489	0.139113
124587137	chr3:124587137:G:A	0.000221028	6.41931	-0.0585549
124587161	chr3:124587161:G:A	6.85459e-07	-1.81288e-10	0.584801
124587213	chr3:124587213:A:C	0.000260503	6.48128	0.0437957
124587228	chr3:124587228:G:GATAAAGGC	5.42713e-07	1.76131	-1.41002
124587356	chr3:124587356:G:A	0.000346031	6.56445	0.244549
124587365	chr3:124587365:A:G	0.000372201	6.62305	0.258851
124587519	chr3:124587519:C:G	0.000122108	5.60671	0.160658
124587571	chr3:124587571:G:A	0.000137498	5.56432	0.321751
124587760	chr3:124587760:T:C	0.00125786	8.09964	-4.18686e-10
124587974	chr3:124587974:G:A	7.34296e-05	5.15965	0.0991443
124588039	chr3:124588039:AGAT:A	7.03086e-05	5.07665	0.138715
124588074	chr3:124588074:G:A	3.82697e-07	-1.81288e-10	0.00195701
124588125	chr3:124588125:A:G	1.65739e-06	-1.81288e-10	1.46771
124588341	chr3:124588341:A:G	1.34002e-07	-1.81288e-10	-1.04743
124588593	chr3:124588593:T:G	7.78551e-05	5.11135	0.205969
124588615	chr3:124588615:G:A	6.46049e-05	4.99322	0.137534
124588679	chr3:124588679:GCCT:G	6.72561e-05	5.00687	0.164108
124588704	chr3:124588704:G:T	6.96755e-05	5.05611	0.15021
124588711	chr3:124588711:T:C	1.80506e-06	0.222609	1.33045
124589014	chr3:124589014:T:C	6.99053e-07	-1.81288e-10	0.604439
124589361	chr3:124589361:C:T	1.64869e-08	-1.75131	-1.39142
124589374	chr3:124589374:C:T	3.03291e-05	5.09996	-0.725381
124589377	chr3:124589377:T:C	3.61648e-06	2.79093	-0.542963
124589477	chr3:124589477:C:T	7.38001e-05	5.10078	0.163043
124589486	chr3:124589486:G:A	8.45032e-05	5.14295	0.256308
124589516	chr3:124589516:C:T	7.37111e-07	-1.81288e-10	0.657451
124589787	chr3:124589787:T:C	9.16929e-05	5.29059	0.190323
124589866	chr3:124589866:G:A	1.11213e-07	-1.23384	-4.18686e-10
124590019	chr3:124590019:T:C	1.62707e-07	-1.81288e-10	-0.853335
124590088	chr3:124590088:T:C	1.65562e-08	-1.74181	-1.39671
124590169	chr3:124590169:A:G	1.48437e-07	-1.81288e-10	-0.945127
124590292	chr3:124590292:T:C	0.00172383	8.41477	-4.18686e-10
124590315	chr3:124590315:T:C	1.02422e-07	-1.81288e-10	-1.31619
124590491	chr3:124590491:A:G	7.9996e-07	-0.076791	0.816065
124590647	chr3:124590647:G:A	2.73757e-07	0.604761	-0.937806
124590827	chr3:124590827:A:G	3.9283e-08	-0.893492	-1.381
124590963	chr3:124590963:G:A	1.48011e-07	-1.81288e-10	-0.948001
124591043	chr3:124591043:G:A	1.05601e-06	-1.81288e-10	1.01697
124591070	chr3:124591070:T:C	9.15493e-07	1.96624	-1.09206
124591172	chr3:124591172:T:G	7.82e-07	-0.0829486	0.799516
124591217	chr3:124591217:C:T	7.5612e-08	-1.61967	-4.18686e-10
124591363	chr3:124591363:T:C	7.48684e-05	5.37193	-0.0937257
124591491	chr3:124591491:T:C	8.55308e-07	1.89314	-1.08697
124591687	chr3:124591687:A:G	2.16104e-08	-1.74636	-1.12576
124591769	chr3:124591769:G:A	1.12341e-07	-1.81288e-10	-1.22375
124591821	chr3:124591821:C:T	9.20945e-07	1.98167	-1.10156
124591862	chr3:124591862:T:C	1.19382e-07	-1.81288e-10	-1.16296
124592071	chr3:124592071:C:T	1.47492e-07	-1.81288e-10	-0.951511
124592489	chr3:124592489:T:C	9.57272e-07	2.06348	-1.14468
124592585	chr3:124592585:GTTC:G	9.33478e-07	2.05206	-1.15843
124592722	chr3:124592722:G:A	1.48308e-07	-1.81288e-10	-0.945997
124592743	chr3:124592743:G:C	9.09647e-07	2.04626	-1.17849
124593028	chr3:124593028:A:G	1.04106e-07	-1.81288e-10	-1.29987
124593036	chr3:124593036:T:C	9.44252e-07	2.00512	-1.10002
124593082	chr3:124593082:C:A	1.0338e-06	-1.81288e-10	0.995709
124593213	chr3:124593213:TAA:T	9.07537e-08	-1.81288e-10	-1.43714
124593505	chr3:124593505:C:T	8.05072e-07	1.86139	-1.11575
124593880	chr3:124593880:A:T	6.45488e-07	-1.81288e-10	0.524718
124593910	chr3:124593910:C:T	5.60212e-07	-1.81288e-10	0.383028
124594137	chr3:124594137:C:T	1.94243e-07	0.149261	-0.825437
124594181	chr3:124594181:A:T	9.41147e-08	-1.81288e-10	-1.40077
124594257	chr3:124594257:C:T	8.0024e-08	-0.45308	-1.10988
124594339	chr3:124594339:C:T	2.7736e-07	-1.81288e-10	-0.319971
124594483	chr3:124594483:C:T	1.68111e-07	0.455094	-1.27576
124594757	chr3:124594757:A:G	8.52084e-07	1.79848	-0.996086
124594803	chr3:124594803:A:T	9.51145e-07	1.88276	-0.970385
124594969	chr3:124594969:T:A	1.14003e-06	1.90606	-0.812531
124594991	chr3:124594991:T:A	3.07745e-07	-1.81288e-10	-0.216015
124595106	chr3:124595106:A:T	1.60601e-07	0.394341	-1.26071
124595556	chr3:124595556:T:C	1.48283e-07	-1.81288e-10	-0.946167
124595713	chr3:124595713:A:G	7.91352e-08	-1.08585	-0.488285
124595950	chr3:124595950:A:T	1.04804e-06	1.91103	-0.901638
124596201	chr3:124596201:G:A	5.58333e-08	-0.716465	-1.20645
124596214	chr3:124596214:T:C	1.06006e-06	1.95191	-0.931117
124596243	chr3:124596243:G:A	7.97161e-07	0.735768	-4.18686e-10
124596274	chr3:124596274:A:G	9.27338e-07	1.9037	-1.01667
124596338	chr3:124596338:T:G	0.000116839	5.14673	0.576529
124596489	chr3:124596489:C:A	8.75753e-07	0.0470465	0.78275
124596963	chr3:124596963:C:T	2.68802e-07	-1.81288e-10	-0.351312
124597031	chr3:124597031:G:T	1.01846e-06	-1.81288e-10	0.980764
124597417	chr3:124597417:A:G	7.99503e-08	-1.07911	-0.48477
124597798	chr3:124597798:CTT:C	1.50924e-07	0.339634	-1.26814
124597906	chr3:124597906:A:C	1.46474e-07	-1.81288e-10	-0.958441
124597945	chr3:124597945:C:T	9.61114e-07	1.9376	-1.01479
124598034	chr3:124598034:C:T	1.47492e-07	-1.81288e-10	-0.951511
124598193	chr3:124598193:T:C	9.31122e-08	-1.81288e-10	-1.41148
124598266	chr3:124598266:T:A	1.08607e-07	-1.81288e-10	-1.25756
124598304	chr3:124598304:A:G	9.17366e-07	1.89464	-1.01842
124598529	chr3:124598529:A:G	9.65392e-07	1.95584	-1.0286
124598690	chr3:124598690:T:G	7.24378e-07	0.640025	-4.18686e-10
124598732	chr3:124598732:A:G	1.50368e-07	0.349329	-1.28153
124598896	chr3:124598896:G:C	1.4754e-07	0.333947	-1.28513
124598929	chr3:124598929:A:G	9.66962e-07	1.94795	-1.01908
124598996	chr3:124598996:C:T	1.37832e-07	0.269951	-1.2892
124599012	chr3:124599012:A:G	1.02813e-06	1.97907	-0.988859
124599068	chr3:124599068:G:A	1.07526e-07	-1.81288e-10	-1.26756
124599179	chr3:124599179:G:A	9.60029e-07	1.92925	-1.00758
124599288	chr3:124599288:A:G	9.89973e-07	1.98719	-1.03481
124599292	chr3:124599292:G:A	1.12886e-07	-1.81288e-10	-1.21891
124599933	chr3:124599933:C:T	1.02077e-07	-1.81288e-10	-1.31956
124600053	chr3:124600053:T:G	1.02335e-06	1.97034	-0.98479
124600117	chr3:124600117:C:T	1.0276e-07	-1.81288e-10	-1.31289
124600275	chr3:124600275:C:A	1.10068e-07	-1.81288e-10	-1.24419
124600451	chr3:124600451:G:A	1.03559e-06	2.00331	-1.00588
124600481	chr3:124600481:A:G	1.58011e-07	0.404719	-1.28734
124601063	chr3:124601063:G:A	1.00896e-06	1.99005	-1.01867
124601087	chr3:124601087:C:T	1.06027e-07	-1.81288e-10	-1.2816
124601366	chr3:124601366:G:C	1.03134e-06	1.99976	-1.00643
124601596	chr3:124601596:A:G	1.03412e-06	1.99188	-0.995861
124601715	chr3:124601715:AT:A	1.98734e-05	5.14918	-1.19733
124601832	chr3:124601832:C:T	2.26444e-06	0.153845	1.62595
124601837	chr3:124601837:C:G	9.60726e-08	-1.81288e-10	-1.38018
124601958	chr3:124601958:A:G	1.12211e-06	2.09765	-1.01997
124601959	chr3:124601959:G:A	1.62124e-07	0.458444	-1.31537
124602128	chr3:124602128:G:T	4.92762e-08	-0.887096	-1.16075
124602134	chr3:124602134:A:G	1.24608e-06	2.06522	-0.882749
124602287	chr3:124602287:A:G	1.70852e-07	0.555327	-1.35982
124602288	chr3:124602288:A:G	1.88102e-05	5.11857	-1.2217
124602338	chr3:124602338:T:C	1.08885e-07	-1.81288e-10	-1.25499
124602376	chr3:124602376:G:A	1.23571e-07	-1.81288e-10	-1.12847
124602377	chr3:124602377:G:A	1.57519e-07	-1.81288e-10	-0.885739
124602857	chr3:124602857:C:T	1.41149e-05	4.1607	-0.550999
124602884	chr3:124602884:C:G	1.91593e-05	5.127	-1.21175
124602953	chr3:124602953:TG:T	5.35443e-07	1.63533	-1.29752
124603046	chr3:124603046:A:G	9.26573e-08	-0.276904	-1.13948
124603295	chr3:124603295:T:A	1.94749e-05	5.15166	-1.22007
124603386	chr3:124603386:C:T	1.58426e-05	5.0301	-1.30493
124603546	chr3:124603546:T:C	1.89357e-05	5.12832	-1.2248
124603664	chr3:124603664:T:C	0.000128032	5.17267	0.642081
124603671	chr3:124603671:C:T	1.99132e-05	5.17227	-1.21842
124603676	chr3:124603676:A:G	1.94582e-05	5.16915	-1.23841
124603969	chr3:124603969:G:A	3.98494e-08	-0.980797	-1.27938
124604119	chr3:124604119:T:C	2.86193e-07	-1.81288e-10	-0.288621
124604152	chr3:124604152:TTTA:T	1.7127e-07	0.424288	-1.22633
124604293	chr3:124604293:T:A	8.02376e-08	-1.5603	-4.18686e-10
124604321	chr3:124604321:A:G	0.000120344	5.20569	0.547129
124604379	chr3:124604379:C:G	5.112e-07	-1.81288e-10	0.291474
124604381	chr3:124604381:C:A	1.80225e-08	-1.70503	-1.34863
124604438	chr3:124604438:T:C	5.00309e-07	-1.81288e-10	0.269938
124604479	chr3:124604479:G:C	1.58943e-07	0.444588	-1.32133
124604499	chr3:124604499:C:T	1.89789e-05	5.26175	-1.35596
124604557	chr3:124604557:A:G	1.52097e-07	-1.81288e-10	-0.92077
124604585	chr3:124604585:A:T	2.0985e-05	5.22322	-1.21695
124604748	chr3:124604748:A:G	2.12983e-05	5.24343	-1.22233
124604915	chr3:124604915:G:A	9.7266e-08	-0.271773	-1.09607
124604931	chr3:124604931:A:G	9.4883e-06	4.18758	-0.975053
124605080	chr3:124605080:T:C	8.86211e-08	-1.46092	-4.18686e-10
124605320	chr3:124605320:C:T	1.6987e-05	4.99067	-1.19575
124605487	chr3:124605487:T:C	2.06156e-05	5.24169	-1.25317
124605686	chr3:124605686:C:T	1.995e-05	5.13289	-1.1772
124605785	chr3:124605785:C:T	1.3687e-07	-1.81288e-10	-1.02626
124605848	chr3:124605848:G:A	2.23092e-05	5.27085	-1.20339
124605874	chr3:124605874:C:T	9.41831e-08	-1.81288e-10	-1.40005
124606009	chr3:124606009:A:G	2.04201e-05	5.1593	-1.18032
124606054	chr3:124606054:AT:A	2.23247e-05	5.25273	-1.18457
124606100	chr3:124606100:A:C	2.0709e-05	5.19008	-1.19704
124606123	chr3:124606123:T:C	2.03879e-05	5.17337	-1.19596
124606600	chr3:124606600:G:A	4.74022e-07	-1.81288e-10	0.215966
124606948	chr3:124606948:G:A	1.8292e-05	5.15695	-1.28802
124607276	chr3:124607276:A:G	7.98588e-05	5.43385	-0.0911204
124607378	chr3:124607378:T:C	8.56456e-05	5.49597	-0.0832806
124607488	chr3:124607488:A:G	8.68006e-05	5.51539	-0.0893088
124607807	chr3:124607807:G:A	1.11532e-05	2.46107	0.913118
124607811	chr3:124607811:A:G	9.92786e-06	2.58369	0.674121
124607909	chr3:124607909:G:A	9.96658e-08	-1.81288e-10	-1.34347
124607954	chr3:124607954:G:T	1.20797e-05	3.03931	0.414684
124607980	chr3:124607980:G:C	3.35502e-07	-0.129659	-4.18686e-10
124608075	chr3:124608075:C:T	9.16127e-08	-1.81288e-10	-1.42772
124608172	chr3:124608172:G:A	6.36873e-08	-0.993132	-0.798171
124608218	chr3:124608218:G:A	1.04644e-07	-1.81288e-10	-1.29472
124608250	chr3:124608250:G:A	3.41212e-07	-1.81288e-10	-0.112784
124608284	chr3:124608284:G:A	3.13119e-06	0.721571	1.38231
124608358	chr3:124608358:C:T	1.27289e-07	-1.81288e-10	-1.09882
124608432	chr3:124608432:T:C	0.00339152	10.3762	-1.28471
124608458	chr3:124608458:G:A	0.00294039	10.1953	-1.24654
124608547	chr3:124608547:T:A	3.22849e-07	-0.168104	-4.18686e-10
124608901	chr3:124608901:C:A	1.58164e-07	-1.81288e-10	-0.881658
124609499	chr3:124609499:C:G	1.54868e-05	5.06257	-1.36011
124609541	chr3:124609541:G:A	1.53225e-05	5.03986	-1.34807
124609584	chr3:124609584:G:A	1.74203e-08	-1.66059	-1.42706
124609647	chr3:124609647:C:T	1.41568e-05	4.96417	-1.35151
124609659	chr3:124609659:C:A	6.72677e-08	-0.304337	-1.43227
124609786	chr3:124609786:A:T	7.60581e-08	-0.178669	-1.43512
124610314	chr3:124610314:G:T	3.81411e-08	-0.981545	-1.32245
124610385	chr3:124610385:G:T	9.87371e-08	-1.81288e-10	-1.35283
124610621	chr3:124610621:T:C	1.22136e-07	-1.14015	-4.18686e-10
124610644	chr3:124610644:G:A	1.46406e-05	-1.81288e-10	3.64627
124610654	chr3:124610654:C:A	4.56054e-07	-1.81288e-10	0.177323
124610760	chr3:124610760:C:T	9.16112e-08	-1.81288e-10	-1.42773
124610822	chr3:124610822:G:A	3.83044e-06	1.91898	0.386471
124611122	chr3:124611122:G:A	1.86961e-07	-1.81288e-10	-0.714387
124611364	chr3:124611364:G:A	5.46436e-07	-1.81288e-10	0.358129
124611469	chr3:124611469:A:G	8.36148e-07	0.258048	0.52547
124611568	chr3:124611568:A:T	6.8383e-07	1.88379	-1.30137
124611897	chr3:124611897:G:A	0.000949137	8.35847	-0.540449
124612128	chr3:124612128:G:A	2.20259e-08	-1.71552	-1.13754
124612226	chr3:124612226:G:A	0.00015862	-1.81288e-10	6.02898
124612297	chr3:124612297:G:A	2.05014e-05	-1.81288e-10	3.98296
124612402	chr3:124612402:C:T	2.10956e-07	-1.81288e-10	-0.593637
124612495	chr3:124612495:G:A	9.10547e-08	-1.81288e-10	-1.43383
124612637	chr3:124612637:G:A	0.000729905	8.06459	-0.509209
124612724	chr3:124612724:T:C	0.00295056	10.2683	-1.31613
124612753	chr3:124612753:C:T	0.00296176	10.276	-1.31998
124612909	chr3:124612909:TTAAA:T	0.0027369	10.2026	-1.32558
124612990	chr3:124612990:T:C	0.00015566	-1.81288e-10	6.01014
124613781	chr3:124613781:A:C	9.44836e-08	-1.81288e-10	-1.39686
124614008	chr3:124614008:T:A	1.52135e-05	2.68535	0.999303
124614013	chr3:124614013:G:C	1.29016e-07	-1.81288e-10	-1.08535
124614654	chr3:124614654:T:C	8.13431e-06	3.75505	-0.696496
124614860	chr3:124614860:T:C	9.16123e-08	-1.81288e-10	-1.42772
124615075	chr3:124615075:C:T	8.50805e-07	-1.81288e-10	0.800895
124615214	chr3:124615214:G:A	7.04661e-08	-1.69016	-4.18686e-10
124615218	chr3:124615218:A:T	4.05102e-07	-1.81288e-10	0.0588521
124615404	chr3:124615404:C:G	1.11227e-06	0.53867	0.530199
124615718	chr3:124615718:G:A	6.48257e-08	-1.77359	-4.18686e-10
124615752	chr3:124615752:G:T	0.000145385	5.75466	0.187191
124615756	chr3:124615756:A:G	1.69932e-08	-1.79339	-1.31909
124615996	chr3:124615996:C:T	9.40613e-08	-1.81288e-10	-1.40134
124616046	chr3:124616046:C:T	3.31248e-07	-1.81288e-10	-0.142419
124616229	chr3:124616229:C:T	8.47435e-08	-1.09788	-0.407777
124616317	chr3:124616317:G:T	9.84659e-08	-1.81288e-10	-1.35558
124616434	chr3:124616434:G:A	3.31095e-07	-1.81288e-10	-0.142882
124616589	chr3:124616589:T:C	2.39379e-06	0.533974	1.30137
124616651	chr3:124616651:G:C	1.62004e-07	-1.81288e-10	-0.857664
124616726	chr3:124616726:G:T	7.97044e-05	5.46489	-0.124098
124616740	chr3:124616740:C:T	1.12792e-07	-1.81288e-10	-1.21974
124616822	chr3:124616822:G:A	1.08401e-07	-1.81288e-10	-1.25945
124616838	chr3:124616838:G:A	1.07013e-07	-1.81288e-10	-1.27234
124617039	chr3:124617039:G:T	4.41901e-07	1.48254	-1.33674
124617149	chr3:124617149:C:T	9.602e-08	-1.81288e-10	-1.38073
124617178	chr3:124617178:A:T	3.03971e-07	-1.81288e-10	-0.228356
124617674	chr3:124617674:C:T	5.77983e-06	3.0815	-0.364658
124618265	chr3:124618265:A:G	8.62957e-05	4.48179	0.938461
124618306	chr3:124618306:G:A	1.74494e-07	-1.81288e-10	-0.783399
124618555	chr3:124618555:G:A	9.46665e-05	4.34025	1.17258
124618743	chr3:124618743:G:A	1.60246e-07	-1.81288e-10	-0.86858
124619892	chr3:124619892:C:G	1.0321e-07	-1.30852	-4.18686e-10
124620246	chr3:124620246:G:A	0.00584256	10.6637	-1.0283
124620627	chr3:124620627:C:G	2.42266e-06	-0.948851	2.79618
124620680	chr3:124620680:G:A	0.000215695	5.08626	1.25007
124620903	chr3:124620903:A:G	2.62397e-06	-0.909658	2.83681
124621246	chr3:124621246:G:A	0.000169716	4.87131	1.22528
124621302	chr3:124621302:C:T	0.00562121	10.6988	-1.10204
124621375	chr3:124621375:G:C	0.000156825	4.80176	1.21584
124621585	chr3:124621585:G:A	2.53115e-08	-1.39998	-1.31405
124621744	chr3:124621744:G:A	0.00610904	10.7221	-1.04215
124621807	chr3:124621807:T:C	1.49818e-07	-1.81288e-10	-0.935864
124621983	chr3:124621983:T:C	1.14526e-05	3.72296	-0.322274
124622000	chr3:124622000:G:A	0.00557159	10.644	-1.05612
124622252	chr3:124622252:G:A	2.54395e-06	-0.903805	2.79999
124622301	chr3:124622301:C:T	0.002335	9.94838	-1.23014
124622305	chr3:124622305:T:G	0.000144351	4.69001	1.24471
124622372	chr3:124622372:A:G	1.0325e-07	-1.81288e-10	-1.30813
124622688	chr3:124622688:T:C	2.40951e-06	-0.908926	2.75082
124622689	chr3:124622689:T:G	9.13316e-08	-1.81288e-10	-1.43079
124622959	chr3:124622959:T:C	0.000167703	4.9012	1.18346
124622966	chr3:124622966:T:G	9.40782e-08	-1.81288e-10	-1.40116
124623047	chr3:124623047:G:A	1.98251e-07	-1.81288e-10	-0.655755
124623164	chr3:124623164:G:A	3.04782e-07	-1.81288e-10	-0.225693
124623567	chr3:124623567:T:C	2.73325e-06	-0.897697	2.86566
124623780	chr3:124623780:T:C	2.60931e-06	-0.909081	2.83064
124623938	chr3:124623938:G:A	2.40795e-06	-0.899076	2.74032
124624066	chr3:124624066:A:G	4.13937e-07	-1.81288e-10	0.0804249
124624220	chr3:124624220:T:A	9.24406e-08	-1.48462	0.0659017
124624409	chr3:124624409:T:G	1.10516e-07	-1.81288e-10	-1.24013
124624514	chr3:124624514:T:C	2.04753e-07	-1.81288e-10	-0.623484
124624547	chr3:124624547:T:C	1.38384e-06	1.31166	-0.0243333
124624819	chr3:124624819:G:T	3.67522e-08	-1.19505	-1.14603
124624961	chr3:124624961:C:T	9.97337e-07	0.959801	-4.18686e-10
124625241	chr3:124625241:A:C	4.47055e-08	-1.41744	-0.727756
124625262	chr3:124625262:A:G	6.76268e-07	1.8828	-1.31149
124625492	chr3:124625492:A:G	4.98224e-07	1.52986	-1.2641
124625532	chr3:124625532:A:G	4.90796e-07	1.49604	-1.2453
124625729	chr3:124625729:T:TTCA	4.44637e-07	1.43281	-1.28084
124625753	chr3:124625753:AT:A	4.41601e-07	1.43412	-1.289
124625758	chr3:124625758:G:A	4.30689e-07	1.40627	-1.28617
124625932	chr3:124625932:T:G	1.31623e-06	-1.81288e-10	1.23724
124626036	chr3:124626036:G:A	4.90423e-07	1.44951	-1.19953
124626297	chr3:124626297:T:C	4.58504e-07	1.4061	-1.22341
124626527	chr3:124626527:C:T	1.59349e-05	3.89913	-0.168153
124627030	chr3:124627030:G:A	0.729839	15.6033	-1.14021
124627063	chr3:124627063:C:A	3.6248e-07	1.14029	-1.19261
124627136	chr3:124627136:G:A	1.82557e-08	-1.63623	-1.40458
124627294	chr3:124627294:G:T	3.48933e-07	1.08967	-1.18008
124627592	chr3:124627592:A:T	3.43074e-07	1.05283	-1.16017
124627783	chr3:124627783:A:G	1.85198e-08	-1.65836	-1.36809
124627826	chr3:124627826:TGA:T	1.00239e-06	0.964858	-4.18686e-10
124627871	chr3:124627871:T:C	9.12041e-08	-1.81288e-10	-1.43219
124627876	chr3:124627876:G:A	3.39629e-07	1.07705	-1.19448
124627905	chr3:124627905:C:T	2.04827e-07	-1.81288e-10	-0.623124
124627936	chr3:124627936:T:G	1.18558e-05	4.24064	-0.805352
124628016	chr3:124628016:C:T	1.1074e-07	-1.2381	-4.18686e-10
124628092	chr3:124628092:G:A	3.23892e-07	1.029	-1.19388
124628550	chr3:124628550:T:A	2.60752e-06	-1.81288e-10	1.92087
124628596	chr3:124628596:T:C	1.82097e-08	-1.66469	-1.37865
124628612	chr3:124628612:G:A	0.000952832	9.237	-1.41509
124628621	chr3:124628621:G:A	4.05777e-07	0.959835	-0.899319
124628785	chr3:124628785:T:C	2.05501e-05	3.98533	-4.18686e-10
124628882	chr3:124628882:GC:G	3.69471e-07	0.865515	-0.89873
124628936	chr3:124628936:G:A	0.00131789	9.58307	-1.43682
124629115	chr3:124629115:G:A	3.25666e-06	0.0840517	2.05912
124629127	chr3:124629127:C:T	3.9037e-07	0.950992	-0.929184
124629154	chr3:124629154:C:T	1.96899e-07	0.580877	-1.24347
124629169	chr3:124629169:T:A	4.02916e-07	-0.180292	0.233733
124629374	chr3:124629374:G:A	3.96188e-07	0.938723	-0.902123
124629800	chr3:124629800:C:T	2.81741e-06	1.99829	-4.18686e-10
124629831	chr3:124629831:C:T	4.27146e-07	0.9952	-0.883362
124629881	chr3:124629881:C:T	1.61876e-06	1.44413	-4.18686e-10
124630076	chr3:124630076:T:C	6.49205e-08	-1.77212	-4.18686e-10
124630152	chr3:124630152:C:T	4.13581e-07	0.915486	-0.83592
124630273	chr3:124630273:G:A	3.94376e-07	1.02935	-0.997332
124630279	chr3:124630279:G:A	1.37425e-05	1.57055	2.01241
124631192	chr3:124631192:C:G	8.97561e-05	5.47091	-0.0113481
124631226	chr3:124631226:T:C	0.00230993	2.25989	6.44756
124631591	chr3:124631591:A:G	3.0741e-08	-1.47019	-1.0495
124631701	chr3:124631701:C:G	9.22931e-08	-1.81288e-10	-1.42032
124631767	chr3:124631767:C:T	1.07658e-07	-1.81288e-10	-1.26632
124631772	chr3:124631772:C:A	8.79188e-07	-0.567132	1.40084
124631774	chr3:124631774:G:A	5.40589e-06	2.59666	0.0532954
124631808	chr3:124631808:A:G	2.63533e-08	-1.75036	-0.923331
124631831	chr3:124631831:T:C	0.000108883	7.00127	-1.34853
124631874	chr3:124631874:C:G	9.20114e-08	-1.81288e-10	-1.42338
124632003	chr3:124632003:T:C	1.71563e-07	0.618793	-1.41913
124632009	chr3:124632009:C:G	5.15289e-05	6.20582	-1.30121
124632258	chr3:124632258:C:T	9.76189e-08	-1.81288e-10	-1.36422
124632469	chr3:124632469:G:A	6.15842e-05	6.5005	-1.41763
124632726	chr3:124632726:T:C	6.60013e-08	-1.75561	-4.18686e-10
124633223	chr3:124633223:C:T	1.15781e-05	4.7095	-1.29792
124633238	chr3:124633238:T:C	1.54018e-07	0.450398	-1.35861
124633262	chr3:124633262:C:T	2.20699e-06	1.82708	-0.0729886
124633389	chr3:124633389:A:G	1.56863e-06	0.512529	0.900141
124633726	chr3:124633726:A:G	0.0126635	11.3839	-0.974905
124633749	chr3:124633749:A:T	1.2703e-07	-1.81288e-10	-1.10087
124633881	chr3:124633881:G:A	4.16443e-08	-0.84027	-1.37585
124633911	chr3:124633911:A:T	9.14754e-08	-1.81288e-10	-1.42922
124633999	chr3:124633999:G:A	4.33459e-07	-1.81288e-10	0.12651
124634053	chr3:124634053:T:C	9.69135e-08	-1.81288e-10	-1.37147
124634057	chr3:124634057:G:A	4.33459e-07	-1.81288e-10	0.12651
124634546	chr3:124634546:C:A	1.81217e-08	-1.63914	-1.40904
124634685	chr3:124634685:T:C	5.72637e-05	6.37125	-1.36111
124634739	chr3:124634739:A:G	5.59999e-05	6.35651	-1.3687
124634925	chr3:124634925:T:C	5.64211e-05	6.37293	-1.37762
124635021	chr3:124635021:G:A	4.70975e-07	1.5797	-1.37019
124635468	chr3:124635468:G:C	7.83334e-05	6.68415	-1.36071
124635760	chr3:124635760:A:G	8.55785e-05	6.75621	-1.3443
124635837	chr3:124635837:T:C	8.57804e-05	6.75994	-1.34568
124636030	chr3:124636030:G:A	0.000220617	6.62264	-0.263748
124636308	chr3:124636308:T:C	0.0117027	11.3898	-1.05979
124636517	chr3:124636517:C:T	2.9143e-08	-1.18752	-1.38555
124636720	chr3:124636720:CATA:C	1.61049e-07	0.427751	-1.29133
124636975	chr3:124636975:C:T	1.39469e-07	-1.81288e-10	-1.00744
124637087	chr3:124637087:C:T	2.48807e-08	-1.80232	-0.928874
124637735	chr3:124637735:C:G	1.49385e-07	-1.81288e-10	-0.938763
124637815	chr3:124637815:A:C	3.49355e-07	0.611066	-0.700265
124638690	chr3:124638690:A:C	1.73976e-08	-1.66782	-1.42114
124638755	chr3:124638755:A:T	1.09838e-07	-1.24628	-4.18686e-10
124638882	chr3:124638882:A:G	2.44987e-08	-1.5531	-1.19357
124638907	chr3:124638907:AGTTACAT:A	4.0876e-07	-1.81288e-10	0.0678409
124638929	chr3:124638929:G:A	2.45311e-08	-1.55432	-1.19102
124639055	chr3:124639055:C:G	6.45468e-07	1.06982	-0.545127
124639194	chr3:124639194:T:C	3.8072e-07	0.681513	-0.684736
124639245	chr3:124639245:TC:T	0.012598	11.4715	-1.06771
124639301	chr3:124639301:G:A	2.14217e-07	-1.81288e-10	-0.578296
124639425	chr3:124639425:ATAT:A	2.38391e-08	-1.55855	-1.21541
124639868	chr3:124639868:A:G	1.18587e-06	0.465654	0.667294
124640060	chr3:124640060:A:G	1.74444e-08	-1.64914	-1.43712
124640245	chr3:124640245:A:G	1.74872e-08	-1.64669	-1.43713
124640441	chr3:124640441:T:C	9.56808e-06	3.2209	-4.18686e-10
124640894	chr3:124640894:C:T	9.63852e-08	-1.81288e-10	-1.37694
124640995	chr3:124640995:C:T	2.00707e-07	0.690187	-1.33363
124641226	chr3:124641226:C:T	2.94473e-08	-1.12768	-1.43501
124641315	chr3:124641315:A:G	4.61743e-08	-1.78408	-0.328789
124641580	chr3:124641580:A:G	8.49921e-06	3.10244	-4.18686e-10
124641589	chr3:124641589:G:A	1.0409e-07	-1.81288e-10	-1.30003
124641652	chr3:124641652:T:C	1.77009e-08	-1.65677	-1.4149
124641676	chr3:124641676:G:A	1.85453e-08	-1.61071	-1.41436
124641762	chr3:124641762:T:G	4.71474e-07	-1.81288e-10	0.210576
124642048	chr3:124642048:A:G	1.81074e-08	-1.63312	-1.41584
124642085	chr3:124642085:C:T	2.86441e-07	-1.81288e-10	-0.287756
124642156	chr3:124642156:C:T	1.82077e-08	-1.62953	-1.41391
124642172	chr3:124642172:T:C	1.83573e-08	-1.62091	-1.41435
124642251	chr3:124642251:T:C	6.29846e-07	1.77808	-1.27789
124642355	chr3:124642355:C:T	2.58655e-08	-1.47012	-1.22226
124642486	chr3:124642486:G:A	6.26431e-07	1.76758	-1.27283
124642579	chr3:124642579:C:T	1.81406e-08	-1.63258	-1.41455
124642598	chr3:124642598:C:A	6.57646e-07	1.81148	-1.2681
124643006	chr3:124643006:A:G	1.88412e-08	-1.59508	-1.41416
124643025	chr3:124643025:C:T	1.20816e-07	-1.81288e-10	-1.15102
124643773	chr3:124643773:A:AT	8.36089e-08	-1.51914	-4.18686e-10
124643887	chr3:124643887:T:C	1.93001e-07	-1.81288e-10	-0.682592
124643982	chr3:124643982:C:T	2.14596e-07	-1.81288e-10	-0.57653
124643983	chr3:124643983:C:G	7.31833e-07	0.650264	-4.18686e-10
124644154	chr3:124644154:A:G	1.35931e-07	0.322516	-1.35566
124644206	chr3:124644206:TA:T	1.82811e-08	-1.62333	-1.41609
124644373	chr3:124644373:G:A	2.40472e-07	0.952675	-1.41536
124644638	chr3:124644638:C:A	5.03211e-07	0.275722	-4.18686e-10
124644693	chr3:124644693:A:T	6.30416e-08	-1.80149	-4.18686e-10
124644820	chr3:124644820:G:A	2.37605e-07	0.942171	-1.41685
124644949	chr3:124644949:T:C	1.30252e-07	0.216323	-1.29214
124644974	chr3:124644974:T:C	2.44054e-07	0.973087	-1.42099
124644988	chr3:124644988:G:A	1.80224e-08	-1.62806	-1.42561
124645013	chr3:124645013:G:A	1.41089e-07	-1.81288e-10	-0.995893
124645498	chr3:124645498:G:T	1.84782e-08	-1.61415	-1.41455
124645637	chr3:124645637:TC:T	6.54126e-07	1.80386	-1.26584
124645639	chr3:124645639:TCTCTCTCTC:T	6.48751e-07	1.81805	-1.28829
124645737	chr3:124645737:C:T	1.07047e-07	-1.81288e-10	-1.27202
124645777	chr3:124645777:G:A	1.82343e-08	-1.62979	-1.41219
124645933	chr3:124645933:C:T	1.83524e-08	-1.62489	-1.41063
124645937	chr3:124645937:C:G	1.82945e-08	-1.62508	-1.41361
124645956	chr3:124645956:C:T	2.52039e-08	-1.49873	-1.21956
124645981	chr3:124645981:A:G	1.78421e-08	-1.65806	-1.40567
124646073	chr3:124646073:A:G	1.80962e-08	-1.63128	-1.4183
124646338	chr3:124646338:T:C	1.88752e-08	-1.59302	-1.41441
124646567	chr3:124646567:T:G	1.33529e-07	0.345024	-1.39599
124646624	chr3:124646624:C:G	2.9084e-08	-1.13798	-1.43712
124646746	chr3:124646746:A:G	1.83534e-08	-1.60555	-1.42992
124646777	chr3:124646777:T:C	2.80586e-07	-1.81288e-10	-0.308409
124646784	chr3:124646784:T:C	1.4333e-07	-1.81288e-10	-0.980138
124646829	chr3:124646829:GAT:G	2.95944e-07	0.548436	-0.803555
124646956	chr3:124646956:C:T	2.89422e-07	0.518845	-0.796245
124646957	chr3:124646957:G:A	1.85612e-08	-1.59713	-1.42709
124647121	chr3:124647121:C:T	3.55546e-08	-0.940048	-1.43417
124647177	chr3:124647177:C:T	2.92703e-07	-1.81288e-10	-0.266128
124647202	chr3:124647202:C:T	4.8497e-08	-1.77695	-0.286834
124647426	chr3:124647426:G:A	1.02024e-07	-1.81288e-10	-1.32008
124647427	chr3:124647427:T:C	2.33298e-07	0.91684	-1.40981
124647430	chr3:124647430:T:C	1.83151e-08	-1.60557	-1.43199
124647500	chr3:124647500:C:T	1.82673e-08	-1.60961	-1.43057
124647636	chr3:124647636:A:G	3.02071e-08	-1.10024	-1.43698
124647815	chr3:124647815:G:A	2.88729e-07	0.796122	-1.07592
124648037	chr3:124648037:T:G	1.81988e-08	-1.61159	-1.43235
124648043	chr3:124648043:C:T	7.2816e-07	0.645233	-4.18686e-10
124648727	chr3:124648727:G:T	7.54817e-07	1.9497	-1.26851
124649034	chr3:124649034:G:A	4.10218e-07	-1.81288e-10	0.0714004
124649498	chr3:124649498:A:G	0.00011307	6.82104	-1.13057
124650364	chr3:124650364:A:G	8.57256e-07	2.20057	-1.39212
124650803	chr3:124650803:T:C	1.35403e-07	0.314495	-1.35153
124650897	chr3:124650897:C:T	6.10827e-07	1.76229	-1.29276
124650935	chr3:124650935:G:T	1.39105e-07	-1.81288e-10	-1.01006
124651125	chr3:124651125:G:A	1.45699e-07	-0.963744	-4.18686e-10
124651494	chr3:124651494:T:C	8.60511e-07	2.20354	-1.39131
124651516	chr3:124651516:C:G	4.31286e-07	-1.81288e-10	0.121484
124651679	chr3:124651679:C:T	6.61428e-08	-0.437851	-1.31562
124651686	chr3:124651686:A:G	9.3188e-08	-1.81288e-10	-1.41067
124651886	chr3:124651886:T:C	7.25458e-05	5.9413	-0.694617
124651944	chr3:124651944:T:A	3.3149e-08	-1.18771	-1.25656
124652188	chr3:124652188:C:T	8.58484e-07	2.20846	-1.39857
124652310	chr3:124652310:T:C	8.30172e-05	6.57429	-1.19277
124652385	chr3:124652385:G:A	4.67129e-07	-1.81288e-10	0.201317
124652648	chr3:124652648:C:T	1.56869e-07	0.527138	-1.41701
124652663	chr3:124652663:G:A	1.49809e-07	-1.81288e-10	-0.935925
124652697	chr3:124652697:C:T	1.27309e-07	-1.81288e-10	-1.09867
124652732	chr3:124652732:C:T	3.01522e-07	-1.81288e-10	-0.236445
124653087	chr3:124653087:C:T	5.4691e-07	0.358996	-4.18686e-10
124653167	chr3:124653167:A:G	1.15064e-06	1.84252	-0.739731
124653219	chr3:124653219:G:C	2.91945e-07	-1.81288e-10	-0.268721
124653228	chr3:124653228:G:A	7.75978e-05	6.53012	-1.21611
124653256	chr3:124653256:T:C	0.000214677	6.43984	-0.108243
124653261	chr3:124653261:A:G	9.28051e-08	-1.81288e-10	-1.41479
124654319	chr3:124654319:C:T	9.561e-08	-1.81288e-10	-1.38501
124654361	chr3:124654361:C:T	3.12043e-07	-0.202146	-4.18686e-10
124654585	chr3:124654585:T:C	4.31408e-08	-1.78211	-0.398707
124654876	chr3:124654876:G:T	2.37924e-08	-1.6278	-1.14812
124654925	chr3:124654925:A:G	3.06991e-07	-1.81288e-10	-0.218468
124655255	chr3:124655255:C:T	7.0788e-07	1.8948	-1.27781
124655412	chr3:124655412:G:A	1.17733e-07	0.143575	-1.32044
124655476	chr3:124655476:A:G	2.50462e-07	-0.421979	-4.18686e-10
124655558	chr3:124655558:A:C	1.26094e-07	0.180803	-1.28906
124656093	chr3:124656093:C:T	1.2247e-07	0.166772	-1.30419
124656399	chr3:124656399:A:C	4.24323e-07	-1.81288e-10	0.105206
124656588	chr3:124656588:G:A	4.03792e-07	-1.81288e-10	0.0556112
124656952	chr3:124656952:C:T	1.1906e-07	0.169201	-1.33486
124657061	chr3:124657061:G:A	9.4278e-08	-1.81288e-10	-1.39904
124657165	chr3:124657165:T:C	7.84895e-05	5.63061	-0.305181
124657806	chr3:124657806:G:A	4.3071e-08	-0.843304	-1.33913
124657815	chr3:124657815:C:T	2.20878e-07	-1.81288e-10	-0.547677
124657829	chr3:124657829:C:T	1.08032e-07	-1.81288e-10	-1.26286
124657958	chr3:124657958:G:A	5.03335e-07	0.275969	-4.18686e-10
124658318	chr3:124658318:G:A	1.30231e-07	0.312225	-1.3882
124658332	chr3:124658332:C:G	9.38535e-08	-1.40355	-4.18686e-10
124658349	chr3:124658349:G:A	1.13413e-07	-0.446278	-0.767977
124658451	chr3:124658451:C:T	9.08053e-08	-1.81288e-10	-1.43657
124658479	chr3:124658479:T:G	8.83533e-07	0.838641	-4.18686e-10
124658490	chr3:124658490:C:T	9.15627e-08	-1.81288e-10	-1.42826
124658505	chr3:124658505:C:T	9.35286e-08	-1.81288e-10	-1.40702
124658583	chr3:124658583:G:A	6.32542e-08	-1.79813	-4.18686e-10
124658585	chr3:124658585:A:T	3.2321e-07	-0.166985	-4.18686e-10
124658885	chr3:124658885:G:A	4.08258e-07	1.18456	-1.11795
124658920	chr3:124658920:C:G	2.13059e-06	2.41851	-0.699642
124658973	chr3:124658973:A:G	0.0227998	12.1609	-1.16391
124659011	chr3:124659011:G:A	4.10773e-07	1.17519	-1.10244
124659068	chr3:124659068:T:C	0.00828358	10.5247	-0.540176
124659565	chr3:124659565:A:G	5.65049e-06	1.66516	1.02905
124659673	chr3:124659673:A:G	0.00697684	10.7787	-0.965849
124659824	chr3:124659824:AATATT:A	3.64124e-07	1.0601	-1.1079
124659991	chr3:124659991:A:G	0.012612	10.8059	-0.401045
124660184	chr3:124660184:T:C	0.0136907	10.8756	-0.388631
124660419	chr3:124660419:C:T	1.27912e-06	1.9238	-0.715167
124660641	chr3:124660641:A:G	4.97127e-08	-1.375	-0.664024
124660650	chr3:124660650:C:T	9.16097e-08	-1.81288e-10	-1.42775
124660794	chr3:124660794:C:A	0.0130775	10.9938	-0.552669
124660901	chr3:124660901:G:C	0.0107622	10.5848	-0.338544
124660970	chr3:124660970:T:C	0.014761	10.9985	-0.436257
124661367	chr3:124661367:G:T	2.1151e-07	-1.78831	1.1973
124661562	chr3:124661562:C:A	4.09018e-07	1.40842	-1.33994
124661600	chr3:124661600:G:A	4.09954e-05	6.0693	-1.39337
124661992	chr3:124661992:G:A	5.09062e-06	2.58987	-4.18686e-10
124662002	chr3:124662002:C:T	2.17636e-07	-1.81288e-10	-0.562464
124662145	chr3:124662145:A:G	6.83723e-07	1.29418	-0.711913
124662351	chr3:124662351:C:T	4.23651e-07	1.22347	-1.11985
124662839	chr3:124662839:C:G	1.02672e-07	0.027739	-1.34149
124663198	chr3:124663198:C:T	6.83823e-07	1.07049	-0.48808
124663300	chr3:124663300:A:G	8.93484e-07	1.60393	-0.754086
124663790	chr3:124663790:A:G	9.59841e-08	-1.81288e-10	-1.38111
124663829	chr3:124663829:A:G	0.00714817	10.4128	-0.575742
124663877	chr3:124663877:A:G	9.20282e-07	2.17603	-1.29664
124664122	chr3:124664122:A:AT	3.9209e-07	1.09008	-1.06387
124664138	chr3:124664138:AC:A	4.00324e-07	1.09009	-1.04311
124664520	chr3:124664520:C:T	9.22864e-08	-1.81288e-10	-1.42039
124664559	chr3:124664559:C:T	1.15917e-07	-1.81288e-10	-1.19241
124664567	chr3:124664567:C:T	2.49811e-08	-1.58906	-1.13811
124664696	chr3:124664696:A:C	6.02815e-07	1.71116	-1.25483
124664839	chr3:124664839:T:C	2.81364e-06	1.39022	0.606727
124664964	chr3:124664964:T:G	6.59705e-07	1.80132	-1.25482
124665007	chr3:124665007:C:G	0.0186515	10.5713	0.224817
124665023	chr3:124665023:G:A	1.92094e-07	-1.81288e-10	-0.687304
124665092	chr3:124665092:A:C	5.44216e-07	1.71831	-1.36425
124665094	chr3:124665094:AG:A	6.254e-07	1.69408	-1.20098
124665316	chr3:124665316:T:C	2.07631e-07	-1.81288e-10	-0.609527
124665340	chr3:124665340:G:A	6.01715e-07	1.72263	-1.26813
124665584	chr3:124665584:C:T	6.4033e-07	1.77044	-1.25374
124665707	chr3:124665707:C:T	6.08018e-07	1.71873	-1.25382
124665754	chr3:124665754:A:G	6.2517e-07	1.74757	-1.25483
124666007	chr3:124666007:T:G	4.98114e-07	1.61545	-1.34991
124666454	chr3:124666454:T:C	5.95197e-07	1.68203	-1.23843
124666514	chr3:124666514:A:G	4.61908e-07	1.42803	-1.23795
124666772	chr3:124666772:C:T	6.03873e-07	1.69715	-1.23907
124666775	chr3:124666775:C:A	6.10007e-07	1.70814	-1.23996
124666976	chr3:124666976:T:C	6.01501e-07	1.69209	-1.23795
124666988	chr3:124666988:A:G	1.06327e-06	-1.81288e-10	1.02382
124667095	chr3:124667095:T:C	5.95784e-07	1.68769	-1.2431
124667113	chr3:124667113:C:T	7.10932e-07	1.84797	-1.22668
124667355	chr3:124667355:G:A	1.16681e-07	-1.81288e-10	-1.18584
124667492	chr3:124667492:C:T	5.98335e-07	1.68681	-1.23795
124667746	chr3:124667746:A:G	5.0256e-07	1.32829	-1.05387
124668071	chr3:124668071:C:T	5.85208e-07	1.67936	-1.25268
124668169	chr3:124668169:C:T	3.49975e-06	2.89452	-0.679359
124668198	chr3:124668198:G:A	5.81456e-07	1.77079	-1.35055
124668201	chr3:124668201:C:T	6.19311e-07	1.7388	-1.25548
124668305	chr3:124668305:A:C	5.76014e-07	1.66641	-1.25557
124668399	chr3:124668399:G:A	6.33647e-07	1.76103	-1.25483
124668488	chr3:124668488:A:C	4.90098e-06	2.5519	-4.18686e-10
124668563	chr3:124668563:A:T	2.16575e-06	1.31136	0.42388
124668592	chr3:124668592:G:T	6.06676e-06	1.71958	1.04571
124668734	chr3:124668734:C:A	6.14811e-07	1.73086	-1.25483
124668751	chr3:124668751:G:A	9.10515e-08	-1.81288e-10	-1.43386
124668832	chr3:124668832:ATT:A	1.73988e-07	-1.81288e-10	-0.786304
124669397	chr3:124669397:T:C	6.40978e-07	1.7485	-1.23079
124669527	chr3:124669527:A:G	6.47047e-07	1.74241	-1.21527
124669782	chr3:124669782:C:T	4.79891e-07	1.2947	-1.06643
124669809	chr3:124669809:C:T	1.01147e-07	-1.81288e-10	-1.32871
124669996	chr3:124669996:GTC:G	9.23794e-08	-1.81288e-10	-1.41938
124670031	chr3:124670031:G:A	6.16069e-07	1.71393	-1.23586
124670085	chr3:124670085:T:C	6.25047e-07	1.71583	-1.22329
124670252	chr3:124670252:G:T	5.81783e-07	1.65043	-1.22962
124670254	chr3:124670254:G:A	9.10191e-08	-1.81288e-10	-1.43422
124670439	chr3:124670439:C:A	5.13493e-06	2.59853	-4.18686e-10
124670599	chr3:124670599:T:G	6.14508e-07	1.68123	-1.20569
124670621	chr3:124670621:T:C	6.40588e-07	1.70684	-1.18974
124670750	chr3:124670750:A:G	6.14598e-07	1.70447	-1.22879
124670758	chr3:124670758:C:T	1.18546e-07	-1.81288e-10	-1.16999
124670840	chr3:124670840:C:T	9.66907e-08	-1.81288e-10	-1.37377
124670912	chr3:124670912:C:T	5.92309e-07	1.66837	-1.22962
124671395	chr3:124671395:G:A	5.19266e-07	1.63706	-1.32993
124671474	chr3:124671474:C:T	9.23384e-08	-1.81288e-10	-1.41983
124671505	chr3:124671505:G:A	6.46025e-07	1.73352	-1.20797
124671875	chr3:124671875:G:A	4.9212e-06	2.55602	-4.18686e-10
124672138	chr3:124672138:G:T	1.23712e-07	-1.81288e-10	-1.12733
124672432	chr3:124672432:G:A	9.08427e-08	-1.81288e-10	-1.43616
124672614	chr3:124672614:T:C	1.44059e-07	-1.81288e-10	-0.975067
124672780	chr3:124672780:C:G	6.89807e-07	1.78696	-1.19583
124672807	chr3:124672807:GC:G	6.13305e-07	1.72315	-1.24958
124672890	chr3:124672890:A:G	2.27449e-07	-1.81288e-10	-0.518362
124672948	chr3:124672948:A:G	0.0039828	9.92154	-0.669328
124672996	chr3:124672996:C:T	1.88712e-06	2.05981	-0.462291
124673010	chr3:124673010:G:A	6.66626e-07	1.83754	-1.2806
124673174	chr3:124673174:T:C	6.60331e-07	1.73826	-1.19081
124673387	chr3:124673387:A:AAAAC	0.00919709	9.9754	0.113707
124673972	chr3:124673972:T:C	9.53603e-08	-1.81288e-10	-1.38762
124674012	chr3:124674012:A:G	6.75478e-07	1.75426	-1.18413
124674044	chr3:124674044:T:C	7.09809e-07	1.84341	-1.2237
124674064	chr3:124674064:A:G	5.41031e-07	1.68573	-1.33754
124674193	chr3:124674193:A:G	3.43738e-07	0.91365	-1.01906
124674227	chr3:124674227:A:G	0.000911472	8.82665	-1.04912
124674748	chr3:124674748:A:G	7.12223e-07	1.56695	-0.943849
124674763	chr3:124674763:A:G	2.74456e-05	4.2118	0.0628731
124675054	chr3:124675054:A:G	9.78525e-08	-1.81288e-10	-1.36183
124675093	chr3:124675093:T:C	8.0756e-06	3.81335	-0.76203
124675429	chr3:124675429:T:C	3.90631e-08	-1.5144	-0.765712
124675474	chr3:124675474:C:A	3.38881e-08	-1.63919	-0.783032
124675794	chr3:124675794:C:A	2.2454e-08	-1.62501	-1.20881
124675810	chr3:124675810:A:G	2.0606e-07	-0.860945	0.243825
124675820	chr3:124675820:G:A	1.93821e-08	-1.69942	-1.28151
124675944	chr3:124675944:C:A	1.70835e-07	-1.81288e-10	-0.80459
124676234	chr3:124676234:A:G	1.23215e-07	-1.81288e-10	-1.13136
124676291	chr3:124676291:G:A	8.26946e-07	1.56656	-0.79411
124676540	chr3:124676540:C:T	3.43169e-05	5.68839	-1.19029
124676760	chr3:124676760:A:G	3.5145e-06	1.56313	0.656233
124677003	chr3:124677003:C:T	9.41026e-08	-1.81288e-10	-1.4009
124677140	chr3:124677140:G:A	1.47978e-06	1.64965	-0.295284
124677257	chr3:124677257:C:T	1.2245e-07	-1.81288e-10	-1.13758
124677491	chr3:124677491:T:G	0.000103893	6.75639	-1.15056
124677803	chr3:124677803:A:T	2.03673e-05	4.07217	-0.095774
124677894	chr3:124677894:A:G	9.85876e-08	-1.81288e-10	-1.35434
124678081	chr3:124678081:G:A	9.16201e-08	-1.42764	-4.18686e-10
124678590	chr3:124678590:C:A	1.70215e-07	-1.81288e-10	-0.808224
124678674	chr3:124678674:T:TAA	1.69273e-07	-0.813774	-4.18686e-10
124678978	chr3:124678978:GCCAATGGA:G	2.22842e-05	4.06635	-4.18686e-10
124678992	chr3:124678992:GGA:G	1.32286e-07	-1.81288e-10	-1.06032
124679184	chr3:124679184:A:G	1.23013e-06	1.51917	-0.349587
124679265	chr3:124679265:C:T	4.78246e-06	1.40068	1.12674
124679333	chr3:124679333:G:A	1.22803e-07	-1.81288e-10	-1.13471
124679404	chr3:124679404:C:T	1.07405e-07	-1.81288e-10	-1.26868
124679724	chr3:124679724:A:T	2.85936e-05	5.33142	-1.01577
124679742	chr3:124679742:A:C	3.17536e-05	5.46652	-1.04604
124679839	chr3:124679839:A:G	1.34541e-07	-1.81288e-10	-1.04342
124680269	chr3:124680269:G:A	2.75732e-08	-1.70658	-0.921864
124680338	chr3:124680338:C:T	9.2425e-08	-1.81288e-10	-1.41889
124680349	chr3:124680349:C:T	7.17874e-08	-1.67158	-4.18686e-10
124680446	chr3:124680446:A:G	1.48596e-06	1.58238	-0.223845
124681245	chr3:124681245:A:G	2.3467e-06	3.24775	-1.43227
124681260	chr3:124681260:A:G	1.40012e-06	1.52903	-0.229999
124681345	chr3:124681345:C:T	2.64927e-08	-1.58997	-1.07845
124681364	chr3:124681364:G:A	1.13271e-07	-0.650684	-0.564819
124681443	chr3:124681443:T:C	1.15785e-07	-1.81288e-10	-1.19355
124681872	chr3:124681872:T:C	2.4901e-07	-1.81288e-10	-0.427794
124682378	chr3:124682378:G:T	2.38536e-08	-1.35562	-1.41774
124682498	chr3:124682498:C:T	2.54449e-07	-1.81288e-10	-0.406186
124682592	chr3:124682592:T:C	9.12418e-08	-1.81288e-10	-1.43177
124682845	chr3:124682845:T:C	4.72506e-08	-0.957874	-1.13195
124682950	chr3:124682950:G:A	4.90421e-08	-1.65991	-0.392695
124683024	chr3:124683024:C:T	1.41586e-07	-1.81288e-10	-0.992379
124683315	chr3:124683315:C:T	9.08269e-08	-1.81288e-10	-1.43633
124683374	chr3:124683374:G:T	6.54252e-08	-1.76438	-4.18686e-10
124683410	chr3:124683410:A:G	5.7664e-08	-1.24475	-0.645905
124683518	chr3:124683518:C:T	3.53578e-08	-1.19566	-1.1841
124683771	chr3:124683771:G:T	3.07305e-06	1.20612	0.879017
124684006	chr3:124684006:T:C	1.46545e-05	4.29619	-0.648977
124684179	chr3:124684179:C:T	9.32441e-08	-1.81288e-10	-1.41007
124684660	chr3:124684660:A:G	8.74911e-06	3.13142	-4.18686e-10
124684708	chr3:124684708:C:T	4.2231e-08	-1.70195	-0.50018
124684892	chr3:124684892:C:T	9.44847e-06	3.20832	-4.18686e-10
124685003	chr3:124685003:C:G	1.22212e-07	-1.81288e-10	-1.13953
124685013	chr3:124685013:G:A	6.16291e-05	6.04146	-0.957862
124685552	chr3:124685552:A:G	2.51135e-06	1.15059	0.732697
124685667	chr3:124685667:A:G	5.68833e-08	-0.567242	-1.33704
124685706	chr3:124685706:G:A	9.82863e-08	-1.81288e-10	-1.3574
124685849	chr3:124685849:G:A	5.69752e-08	-0.55676	-1.34591
124685973	chr3:124685973:G:A	9.36722e-08	-1.81288e-10	-1.40549
124686111	chr3:124686111:T:A	2.89602e-06	1.23491	0.79089
124686329	chr3:124686329:C:T	1.75781e-06	2.26261	-0.736072
124686550	chr3:124686550:A:G	5.55927e-08	-0.591259	-1.33598
124687251	chr3:124687251:C:A	8.13173e-08	-1.70968	0.162755
124687495	chr3:124687495:C:G	9.32686e-08	-1.81288e-10	-1.4098
124687564	chr3:124687564:A:C	1.5936e-07	-1.81288e-10	-0.874121
124687666	chr3:124687666:G:C	9.90552e-08	-1.67668	0.327068
124687805	chr3:124687805:T:G	3.24375e-08	-1.71777	-0.748202
124688243	chr3:124688243:C:T	3.62086e-07	1.25255	-1.30596
124688349	chr3:124688349:T:C	3.45186e-06	3.38536	-1.18398
124688653	chr3:124688653:C:T	4.17139e-08	-1.6981	-0.516355
124688774	chr3:124688774:TAA:T	1.21381e-07	-1.66316	0.516804
124688982	chr3:124688982:T:C	3.57639e-06	3.38449	-1.14767
124689108	chr3:124689108:G:A	2.73897e-08	-1.65543	-0.979692
124689302	chr3:124689302:C:T	2.9234e-06	1.17172	0.863497
124689453	chr3:124689453:T:C	2.93725e-07	-1.81288e-10	-0.262644
124689643	chr3:124689643:A:G	1.64597e-06	2.11463	-0.653833
124689829	chr3:124689829:C:T	3.99667e-06	3.51173	-1.1638
124689893	chr3:124689893:C:T	2.76712e-07	-1.81288e-10	-0.322312
124689915	chr3:124689915:T:C	9.56109e-08	-1.81288e-10	-1.385
124689948	chr3:124689948:G:A	4.32519e-06	3.61977	-1.19284
124690220	chr3:124690220:A:T	1.48431e-07	-1.81288e-10	-0.945168
124690282	chr3:124690282:A:G	9.43374e-08	-1.81288e-10	-1.39841
124690369	chr3:124690369:G:GA	2.76712e-07	-1.81288e-10	-0.322312
124690555	chr3:124690555:A:G	9.27982e-08	-1.81288e-10	-1.41486
124690654	chr3:124690654:C:T	2.86074e-07	-1.81288e-10	-0.289038
124690818	chr3:124690818:G:A	1.71888e-06	2.10836	-0.604223
124690894	chr3:124690894:A:G	9.07771e-08	-1.81288e-10	-1.43688
124691101	chr3:124691101:C:T	2.15737e-08	-1.65102	-1.22279
124691204	chr3:124691204:G:A	1.39573e-07	-1.50271	0.496009
124691250	chr3:124691250:G:A	6.30024e-08	-1.80212	-4.18686e-10
124691296	chr3:124691296:C:T	0.000330872	6.7642	-4.18686e-10
124691499	chr3:124691499:A:G	1.27108e-07	-1.62477	0.524526
124691654	chr3:124691654:A:T	3.28736e-07	-1.81288e-10	-0.150033
124691722	chr3:124691722:G:A	1.27671e-07	-1.81288e-10	-1.09583
124691961	chr3:124691961:C:G	9.69878e-06	3.23447	-4.18686e-10
124692698	chr3:124692698:G:A	9.79059e-06	3.24389	-4.18686e-10
124692855	chr3:124692855:C:T	1.26427e-07	-1.81288e-10	-1.10562
124693075	chr3:124693075:C:A	6.85054e-06	1.13638	1.75042
124693261	chr3:124693261:GT:G	1.59005e-08	-1.75702	-1.42192
124693306	chr3:124693306:T:C	1.21201e-07	-0.405593	-0.742245
124693624	chr3:124693624:T:C	3.35305e-08	-1.71376	-0.719069
124693677	chr3:124693677:T:G	4.08234e-07	0.963346	-0.896794
124693705	chr3:124693705:C:A	2.08773e-07	-1.81288e-10	-0.604041
124693787	chr3:124693787:G:T	7.49639e-05	6.35213	-1.07265
124693844	chr3:124693844:G:T	1.79934e-06	2.17955	-0.629667
124693974	chr3:124693974:A:G	3.97967e-07	0.041081	-4.18686e-10
124694372	chr3:124694372:C:T	9.51917e-08	-1.81288e-10	-1.3894
124694653	chr3:124694653:T:G	1.32145e-07	-1.81288e-10	-1.06139
124694956	chr3:124694956:T:C	2.43931e-06	1.85418	-4.18686e-10
124695052	chr3:124695052:A:AT	1.83536e-07	-1.74991	1.01703
124695249	chr3:124695249:TACTA:T	4.4139e-06	1.96604	0.481187
124695607	chr3:124695607:G:A	5.94555e-07	1.74765	-1.30513
124696407	chr3:124696407:C:T	4.04741e-06	1.88139	0.479151
124696577	chr3:124696577:C:T	3.11247e-07	-1.81288e-10	-0.204701
124696610	chr3:124696610:G:A	9.12847e-08	-1.81288e-10	-1.4313
124696821	chr3:124696821:C:T	2.29074e-06	3.20087	-1.40952
124697002	chr3:124697002:C:T	2.05591e-07	-1.81288e-10	-0.619397
124697049	chr3:124697049:A:G	2.08491e-07	-1.81288e-10	-0.60539
124697339	chr3:124697339:A:G	2.03967e-07	-1.75209	1.12476
124697851	chr3:124697851:A:G	3.31345e-06	2.27182	-0.111367
124697864	chr3:124697864:A:G	3.91736e-06	2.45491	-0.12703
124697882	chr3:124697882:A:C	6.31059e-07	1.83121	-1.3291
124698207	chr3:124698207:C:T	7.45731e-07	2.02739	-1.35831
124698290	chr3:124698290:T:C	9.15583e-08	-1.81288e-10	-1.42831
124698332	chr3:124698332:A:G	1.32887e-07	-1.81288e-10	-1.05579
124698372	chr3:124698372:T:C	8.01236e-08	-1.25033	-0.311389
124699226	chr3:124699226:A:G	9.49534e-08	-1.25177	-0.140134
124699456	chr3:124699456:C:T	1.67223e-07	-0.825959	-4.18686e-10
124699536	chr3:124699536:A:T	4.94859e-08	-1.68076	-0.362844
124699602	chr3:124699602:T:C	2.03295e-07	-1.81288e-10	-0.63063
124699999	chr3:124699999:C:T	1.89607e-07	-1.61528	0.91494
124700032	chr3:124700032:T:C	8.06911e-07	2.03616	-1.28823
124700388	chr3:124700388:C:T	2.37788e-07	-1.81288e-10	-0.473909
124701035	chr3:124701035:G:A	2.0418e-07	-1.81288e-10	-0.626288
124701387	chr3:124701387:TC:T	1.00351e-06	0.965974	-4.18686e-10
124701778	chr3:124701778:T:G	6.97449e-06	4.16835	-1.26362
124701888	chr3:124701888:C:T	2.66291e-08	-1.63312	-1.03017
124702590	chr3:124702590:G:T	9.1296e-08	-1.81288e-10	-1.43118
124702591	chr3:124702591:A:T	9.12981e-08	-1.81288e-10	-1.43116
124702939	chr3:124702939:A:C	1.41291e-07	-1.81288e-10	-0.994464
124703093	chr3:124703093:T:C	6.23088e-06	4.02701	-1.23503
124703415	chr3:124703415:T:G	2.65421e-07	-1.64186	1.27789
124703875	chr3:124703875:G:A	4.05132e-07	1.09221	-1.03329
124704185	chr3:124704185:T:C	1.58079e-06	2.70534	-1.28495
124704678	chr3:124704678:G:A	7.61431e-08	-1.61267	-4.18686e-10
124704828	chr3:124704828:G:A	4.7648e-07	1.17397	-0.952834
124704883	chr3:124704883:A:G	1.02678e-07	-1.81288e-10	-1.31369
124705267	chr3:124705267:A:C	4.38391e-08	-1.63539	-0.529368
124705807	chr3:124705807:C:T	1.99761e-08	-1.75563	-1.19512
124706036	chr3:124706036:A:T	9.23001e-08	-1.81288e-10	-1.42024
124706041	chr3:124706041:G:A	7.03052e-07	-1.56827	2.17841
124706652	chr3:124706652:A:G	1.38685e-07	-1.81288e-10	-1.01309
124706812	chr3:124706812:C:T	1.90693e-07	-1.81288e-10	-0.694624
124708112	chr3:124708112:A:T	9.90286e-06	2.66332	0.591966
124708475	chr3:124708475:A:G	7.11574e-07	-1.6	2.22219
124708571	chr3:124708571:T:C	4.89394e-05	6.2459	-1.39285
124708807	chr3:124708807:C:T	4.7995e-08	-1.57921	-0.494983
124708860	chr3:124708860:A:G	1.5813e-07	-1.81288e-10	-0.881868
124709110	chr3:124709110:TCAAAA:T	1.58927e-07	-1.81288e-10	-0.87684
124709541	chr3:124709541:G:T	1.46017e-07	-1.59988	0.638315
124709977	chr3:124709977:G:A	9.77574e-08	-1.81288e-10	-1.3628
124709994	chr3:124709994:C:T	8.68739e-06	2.69048	0.433857
124710049	chr3:124710049:G:A	8.10368e-06	2.64138	0.413411
124710311	chr3:124710311:T:C	1.00887e-07	-1.81288e-10	-1.33128
124710561	chr3:124710561:G:A	1.19792e-07	-1.62644	0.466912
124710753	chr3:124710753:C:T	4.86462e-08	-1.59376	-0.466955
124711001	chr3:124711001:T:C	5.09446e-07	1.25123	-0.963193
124711181	chr3:124711181:TA:T	1.15948e-06	1.24138	-0.130939
124711190	chr3:124711190:A:T	3.26732e-05	5.88562	-1.4366
124712049	chr3:124712049:G:A	1.20042e-07	-1.81288e-10	-1.15744
124712066	chr3:124712066:G:A	6.58452e-07	0.544604	-4.18686e-10
124712325	chr3:124712325:G:A	2.71259e-07	-1.34535	1.00313
124712681	chr3:124712681:A:T	5.47123e-06	2.86585	-0.203875
124712872	chr3:124712872:C:G	1.28721e-07	-1.81288e-10	-1.08764
124713413	chr3:124713413:C:T	2.90108e-06	3.08311	-1.05556
124713545	chr3:124713545:T:G	2.92439e-06	3.1005	-1.06494
124713865	chr3:124713865:C:T	9.1301e-08	-1.81288e-10	-1.43113
124714316	chr3:124714316:G:A	3.59039e-08	-1.79281	-0.571628
124714360	chr3:124714360:T:G	3.06473e-06	2.08243	-4.18686e-10
124714703	chr3:124714703:G:A	1.67484e-07	-1.07137	0.24697
124714813	chr3:124714813:C:T	3.59623e-08	-1.75464	-0.608173
124714858	chr3:124714858:G:A	3.73714e-07	1.14139	-1.16319
124714908	chr3:124714908:C:T	5.61537e-08	-1.80173	-0.115467
124715729	chr3:124715729:C:A	9.43095e-08	-1.81288e-10	-1.39871
124716168	chr3:124716168:T:C	4.0341e-08	-1.74853	-0.499388
124716246	chr3:124716246:G:A	4.54247e-08	-1.74863	-0.380605
124716263	chr3:124716263:T:C	3.64748e-07	1.38226	-1.42834
124716294	chr3:124716294:C:T	5.5786e-08	-1.80218	-0.12159
124716419	chr3:124716419:G:A	3.86486e-07	0.011807	-4.18686e-10
124716490	chr3:124716490:C:T	5.12502e-08	-1.80251	-0.206063
124716512	chr3:124716512:A:G	2.60952e-07	-1.81288e-10	-0.380951
124716933	chr3:124716933:G:A	1.0277e-07	-1.81288e-10	-1.3128
124717041	chr3:124717041:T:C	8.53233e-06	4.00704	-0.900712
124717461	chr3:124717461:C:T	9.16126e-08	-1.81288e-10	-1.42772
124717498	chr3:124717498:G:A	3.83486e-07	0.780955	-0.77694
124717526	chr3:124717526:A:T	1.06491e-07	-1.81288e-10	-1.27723
124717881	chr3:124717881:G:A	1.63988e-06	1.45709	-4.18686e-10
124717928	chr3:124717928:T:C	1.37049e-07	-1.81288e-10	-1.02495
124717989	chr3:124717989:T:C	1.30797e-07	-1.81288e-10	-1.07164
124718102	chr3:124718102:A:G	3.70682e-05	5.72226	-1.14704
124718452	chr3:124718452:C:T	0.000429648	6.07639	0.949047
124718671	chr3:124718671:T:G	1.12812e-07	-1.81288e-10	-1.21957
124719482	chr3:124719482:C:T	3.17607e-08	-1.11313	-1.37393
124719592	chr3:124719592:T:C	3.62076e-08	-1.40939	-0.946629
124719665	chr3:124719665:T:A	2.0923e-06	1.70073	-4.18686e-10
124720720	chr3:124720720:A:G	3.39106e-08	-1.10331	-1.31825
124720837	chr3:124720837:C:T	1.17334e-06	-1.81288e-10	1.12232
124721123	chr3:124721123:A:G	9.21569e-08	-1.81288e-10	-1.4218
124721933	chr3:124721933:G:A	0.00203785	8.81528	-0.233161
124722346	chr3:124722346:CAGGAA:C	9.18239e-08	-1.81288e-10	-1.42542
124722390	chr3:124722390:A:G	0.00286271	10.2992	-1.37724
124722497	chr3:124722497:G:A	8.38677e-07	0.786538	-4.18686e-10
124722654	chr3:124722654:A:G	0.00455172	10.7133	-1.32755
124722658	chr3:124722658:A:G	4.39124e-07	-1.81288e-10	0.139494
124723299	chr3:124723299:G:A	1.88964e-08	-1.57073	-1.43559
124723534	chr3:124723534:A:T	9.68125e-08	-1.37251	-4.18686e-10
124724234	chr3:124724234:T:A	9.19952e-08	-1.81288e-10	-1.42355
124724444	chr3:124724444:A:G	2.25812e-07	-1.81288e-10	-0.525585
124724675	chr3:124724675:T:C	7.02094e-06	2.35434	0.55703
124724755	chr3:124724755:A:T	1.2006e-07	-1.81288e-10	-1.1573
124724779	chr3:124724779:A:G	1.01638e-07	-1.81288e-10	-1.32387
124725155	chr3:124725155:C:T	1.30834e-06	1.23123	-4.18686e-10
124725355	chr3:124725355:A:G	9.07604e-08	-1.81288e-10	-1.43706
124725460	chr3:124725460:T:C	3.38097e-08	-1.73842	-0.686124
124725752	chr3:124725752:C:T	0.000118343	3.70011	2.03595
124726385	chr3:124726385:T:C	1.25344e-06	1.18836	-4.18686e-10
124727230	chr3:124727230:T:C	8.13742e-08	-1.26642	-0.279813
124727503	chr3:124727503:A:C	9.07647e-08	-1.81288e-10	-1.43702
124728057	chr3:124728057:G:A	3.43026e-08	-1.17183	-1.23823
124728160	chr3:124728160:A:G	5.52664e-07	-1.81288e-10	0.369462
124728628	chr3:124728628:T:C	1.63139e-07	-1.81288e-10	-0.850687
124728697	chr3:124728697:C:T	4.57317e-08	-1.09021	-1.03229
124728741	chr3:124728741:C:T	0.000425398	7.01549	-4.18686e-10
124728743	chr3:124728743:C:T	3.73992e-08	-1.0939	-1.22974
124728918	chr3:124728918:G:A	3.24797e-08	-1.25118	-1.21349
124728945	chr3:124728945:G:A	8.38375e-07	0.786178	-4.18686e-10
124728970	chr3:124728970:C:T	1.04114e-07	-1.81288e-10	-1.2998
124729109	chr3:124729109:T:A	3.75877e-08	-1.18995	-1.12866
124729176	chr3:124729176:G:A	1.74829e-07	-1.81288e-10	-0.781477
124729302	chr3:124729302:C:T	9.07577e-08	-1.81288e-10	-1.43709
124729446	chr3:124729446:G:A	6.30176e-08	-1.80187	-4.18686e-10
124729538	chr3:124729538:C:A	9.06926e-08	-1.23082	-0.206994
124730344	chr3:124730344:C:A	1.00967e-07	-1.81288e-10	-1.33049
124730362	chr3:124730362:A:G	9.39021e-05	3.43999	2.06473
124730405	chr3:124730405:T:C	0.000140731	5.68446	0.224853
124730444	chr3:124730444:A:G	7.38053e-05	3.4026	1.8613
124730492	chr3:124730492:T:C	1.00943e-07	-1.81288e-10	-1.33074
124730737	chr3:124730737:G:A	9.08444e-08	-1.81288e-10	-1.43614
124730886	chr3:124730886:G:A	6.34061e-08	-1.79573	-4.18686e-10
124730970	chr3:124730970:A:T	1.55712e-05	4.51076	-0.80287
124731216	chr3:124731216:CAAAT:C	0.000188302	6.36988	-0.169364
124731336	chr3:124731336:G:A	4.79506e-07	0.227469	-4.18686e-10
124731437	chr3:124731437:G:T	3.67423e-08	-1.21915	-1.12221
124731439	chr3:124731439:G:A	1.16729e-07	-1.81288e-10	-1.18543
124731474	chr3:124731474:T:C	0.000187324	6.29459	-0.0992837
124731577	chr3:124731577:C:T	1.30089e-07	-1.81288e-10	-1.07707
124731590	chr3:124731590:ATCT:A	3.83406e-08	-1.17664	-1.12214
124732000	chr3:124732000:A:G	2.19787e-07	-1.81288e-10	-0.552628
124732091	chr3:124732091:C:T	9.23536e-08	-1.81288e-10	-1.41966
124732200	chr3:124732200:T:C	4.29402e-07	-1.81288e-10	0.117106
124732437	chr3:124732437:T:C	0.000156992	6.15267	-0.134011
124732465	chr3:124732465:T:G	3.79451e-08	-1.19725	-1.11189
124732723	chr3:124732723:C:A	0.000192885	6.38217	-0.157605
124733312	chr3:124733312:T:A	3.75109e-08	-1.19083	-1.12983
124733677	chr3:124733677:T:C	9.07952e-08	-1.81288e-10	-1.43668
124733883	chr3:124733883:G:A	9.07956e-08	-1.81288e-10	-1.43668
124734175	chr3:124734175:T:G	1.31668e-07	-1.32883	0.263824
124734267	chr3:124734267:A:G	0.000219351	6.44065	-0.0875126
124734346	chr3:124734346:A:G	8.35774e-08	-1.1498	-0.369717
124734536	chr3:124734536:C:T	8.41143e-06	3.45894	-0.366881
124734749	chr3:124734749:A:G	2.18932e-07	-1.81288e-10	-0.556527
124734842	chr3:124734842:A:G	8.53209e-07	0.803717	-4.18686e-10
124734894	chr3:124734894:G:A	9.23832e-08	-1.81288e-10	-1.41934
124735359	chr3:124735359:T:C	9.11944e-08	-1.81288e-10	-1.43229
124735602	chr3:124735602:C:T	8.31647e-08	-1.25401	-0.270459
124735635	chr3:124735635:T:G	9.08964e-08	-1.81288e-10	-1.43557
124735693	chr3:124735693:T:G	1.16846e-07	-1.81288e-10	-1.18443
124735837	chr3:124735837:C:T	3.59617e-08	-1.24754	-1.1153
124736347	chr3:124736347:T:C	9.07918e-08	-1.81288e-10	-1.43672
124736370	chr3:124736370:CCTT:C	9.11973e-08	-1.81288e-10	-1.43226
124736480	chr3:124736480:T:A	9.11877e-08	-1.81288e-10	-1.43237
124736720	chr3:124736720:A:G	9.15915e-08	-1.81288e-10	-1.42795
124737895	chr3:124737895:G:C	3.06837e-08	-1.22202	-1.29954
124738425	chr3:124738425:C:T	3.64177e-08	-1.2414	-1.10883
124738636	chr3:124738636:T:G	3.49778e-08	-1.29348	-1.09709
124738640	chr3:124738640:C:T	0.000102705	3.58643	2.0079
124738908	chr3:124738908:A:T	9.25696e-08	-1.81288e-10	-1.41733
124739486	chr3:124739486:C:T	3.05327e-08	-1.28534	-1.24115
124740079	chr3:124740079:A:G	1.37853e-07	-1.81288e-10	-1.0191
124740091	chr3:124740091:T:A	1.74109e-06	1.51698	-4.18686e-10
124740279	chr3:124740279:G:A	1.14279e-07	-1.81288e-10	-1.20664
124741432	chr3:124741432:A:G	3.30649e-07	-1.81288e-10	-0.144229
124741614	chr3:124741614:G:A	2.24735e-05	4.0748	-4.18686e-10
124741770	chr3:124741770:G:A	1.17195e-07	-1.81288e-10	-1.18145
124741887	chr3:124741887:A:G	3.05893e-07	-1.81288e-10	-0.222054
124741924	chr3:124741924:A:C	3.14312e-07	-1.81288e-10	-0.194902
124742068	chr3:124742068:T:G	9.09839e-08	-1.81288e-10	-1.4346
124742321	chr3:124742321:G:A	1.16811e-07	-1.81288e-10	-1.18473
124742429	chr3:124742429:A:G	6.90486e-07	0.592109	-4.18686e-10
124742697	chr3:124742697:A:G	1.94416e-08	-1.5434	-1.43447
124742858	chr3:124742858:G:T	9.14148e-08	-1.81288e-10	-1.42988
124742908	chr3:124742908:C:T	4.84882e-05	6.26263	-1.41884
124742957	chr3:124742957:C:T	2.79554e-08	-1.31412	-1.30056
124742980	chr3:124742980:G:A	7.9883e-07	0.73786	-4.18686e-10
124743211	chr3:124743211:T:G	3.03979e-08	-1.26718	-1.26374
124743412	chr3:124743412:C:T	2.92959e-08	-1.30332	-1.26452
124743480	chr3:124743480:T:C	9.09081e-08	-1.81288e-10	-1.43544
124743530	chr3:124743530:C:T	2.01442e-08	-1.55534	-1.38703
124743799	chr3:124743799:C:T	0.000424141	7.01253	-4.18686e-10
124743890	chr3:124743890:A:ACAAC	2.3057e-06	1.79785	-4.18686e-10
124743961	chr3:124743961:C:T	2.94613e-08	-1.30909	-1.25312
124744112	chr3:124744112:A:G	9.13556e-07	0.872057	-4.18686e-10
124744139	chr3:124744139:CT:C	8.20037e-08	-1.30339	-0.23513
124744610	chr3:124744610:A:G	7.3126e-07	0.649481	-4.18686e-10
124744756	chr3:124744756:GC:G	2.25971e-07	-1.81288e-10	-0.524879
124744809	chr3:124744809:A:T	2.93768e-08	-1.30587	-1.25921
124745067	chr3:124745067:C:T	8.15845e-07	0.758937	-4.18686e-10
124745077	chr3:124745077:A:T	8.29504e-08	-1.52705	-4.18686e-10
124745295	chr3:124745295:C:A	1.67804e-05	3.5629	0.219776
124745433	chr3:124745433:G:A	2.15055e-07	-1.81288e-10	-0.574393
124745795	chr3:124745795:T:G	0.000188591	5.91347	0.288584
124746284	chr3:124746284:TC:T	1.13623e-07	-1.81288e-10	-1.2124
124746494	chr3:124746494:GAGA:G	1.77468e-07	-1.35005	0.583557
124746698	chr3:124746698:G:A	2.83094e-08	-1.32185	-1.28024
124746968	chr3:124746968:A:G	2.30398e-06	1.7971	-4.18686e-10
124746985	chr3:124746985:G:C	2.37364e-06	1.82689	-4.18686e-10
124747110	chr3:124747110:G:A	3.38726e-08	-1.34589	-1.07679
124747236	chr3:124747236:G:A	3.09962e-08	-1.27445	-1.23698
124747266	chr3:124747266:C:CA	3.0039e-08	-1.28261	-1.26019
124747460	chr3:124747460:C:T	8.00641e-07	0.740125	-4.18686e-10
124747498	chr3:124747498:A:G	1.65674e-07	-1.81288e-10	-0.835268
124747621	chr3:124747621:G:A	2.28043e-07	-1.81288e-10	-0.515751
124747816	chr3:124747816:C:T	3.45289e-07	-1.81288e-10	-0.100906
124748162	chr3:124748162:T:C	1.31051e-07	-1.81288e-10	-1.0697
124748336	chr3:124748336:G:T	9.63619e-07	0.925408	-4.18686e-10
124748514	chr3:124748514:C:T	1.02923e-07	-1.48808	0.17677
124748524	chr3:124748524:C:T	9.33117e-08	-1.81288e-10	-1.40934
124748569	chr3:124748569:G:T	2.23679e-07	-1.81288e-10	-0.535074
124748570	chr3:124748570:G:A	2.23494e-07	-1.81288e-10	-0.535903
124748801	chr3:124748801:C:T	6.82819e-07	0.580942	-4.18686e-10
124748823	chr3:124748823:G:T	1.29657e-07	-1.81288e-10	-1.0804
124748960	chr3:124748960:C:G	9.09551e-08	-1.81288e-10	-1.43492
124749404	chr3:124749404:T:G	7.56485e-08	-1.61919	-4.18686e-10
124749450	chr3:124749450:TGGCAG:T	9.59482e-08	-1.81288e-10	-1.38148
124749734	chr3:124749734:C:A	1.19803e-07	-1.81288e-10	-1.15944
124750575	chr3:124750575:C:A	8.24095e-08	-1.59686	0.0632718
124750717	chr3:124750717:G:A	0.000604461	6.44103	0.925773
124751335	chr3:124751335:G:A	1.28478e-07	-1.81288e-10	-1.08953
124751711	chr3:124751711:C:T	8.08122e-08	-1.55316	-4.18686e-10
124752033	chr3:124752033:C:T	0.000184642	5.20358	0.977306
124752250	chr3:124752250:T:A	0.000184293	5.80218	0.376819
124752624	chr3:124752624:C:T	2.56478e-08	-1.42661	-1.27422
124752887	chr3:124752887:T:C	9.86603e-06	4.25656	-1.00499
124752891	chr3:124752891:A:G	4.47326e-05	5.74394	-0.980772
124753052	chr3:124753052:G:T	2.90388e-08	-1.44932	-1.12733
124753213	chr3:124753213:A:G	6.52294e-05	3.33719	1.80319
124753222	chr3:124753222:T:C	1.31621e-07	-1.81288e-10	-1.06536
124753350	chr3:124753350:T:A	2.59817e-08	-1.36086	-1.32704
124753388	chr3:124753388:ATTAT:A	9.35197e-08	-1.81288e-10	-1.40712
124753452	chr3:124753452:T:C	2.70181e-08	-1.28094	-1.36784
124753745	chr3:124753745:C:G	6.76231e-08	-1.24498	-0.486353
124753817	chr3:124753817:A:G	0.000152395	5.21236	0.776581
124753919	chr3:124753919:C:T	8.95786e-07	0.852414	-4.18686e-10
124754050	chr3:124754050:A:G	1.16705e-05	4.15959	-0.740062
124754306	chr3:124754306:G:A	1.69669e-08	-1.80241	-1.31162
124754462	chr3:124754462:A:G	2.39893e-07	-1.81288e-10	-0.465093
124754551	chr3:124754551:G:C	1.14541e-07	-1.81288e-10	-1.20435
124754712	chr3:124754712:A:G	1.02936e-07	-1.81288e-10	-1.31118
124754716	chr3:124754716:T:C	9.16051e-08	-1.81288e-10	-1.4278
124754727	chr3:124754727:G:T	2.99091e-07	-1.81288e-10	-0.24454
124754740	chr3:124754740:C:T	3.39025e-07	-1.81288e-10	-0.119213
124754828	chr3:124754828:A:G	3.00191e-08	-1.13703	-1.40642
124755032	chr3:124755032:AG:A	2.70954e-08	-1.29386	-1.35206
124755047	chr3:124755047:C:T	2.63458e-08	-1.30887	-1.36511
124755065	chr3:124755065:A:T	2.9346e-07	0.183339	-0.446885
124755076	chr3:124755076:A:G	5.98453e-08	-1.29891	-0.554617
124755083	chr3:124755083:A:G	2.54776e-08	-1.32079	-1.3867
124755094	chr3:124755094:C:T	0.000220168	6.06739	0.289472
124755365	chr3:124755365:T:G	1.22152e-07	-1.81288e-10	-1.14002
124755407	chr3:124755407:G:C	4.90717e-07	0.250579	-4.18686e-10
124755585	chr3:124755585:T:C	2.59907e-08	-1.30693	-1.38062
124755586	chr3:124755586:G:T	2.56938e-08	-1.31872	-1.38032
124755592	chr3:124755592:A:G	1.05945e-07	-1.81288e-10	-1.28237
124755777	chr3:124755777:G:A	2.64663e-08	-1.29132	-1.3781
124755865	chr3:124755865:C:T	2.48223e-08	-1.34935	-1.38419
124755954	chr3:124755954:G:T	1.74832e-07	-1.81288e-10	-0.781464
124755959	chr3:124755959:A:G	1.74298e-07	-1.81288e-10	-0.784523
124756354	chr3:124756354:T:G	4.4322e-08	-1.41869	-0.73512
124756364	chr3:124756364:T:G	2.79705e-08	-1.31305	-1.30109
124756531	chr3:124756531:C:T	2.27732e-07	-1.81288e-10	-0.517117
124756586	chr3:124756586:C:T	5.72223e-07	0.404241	-4.18686e-10
124756786	chr3:124756786:A:T	2.47517e-08	-1.30319	-1.4332
124756875	chr3:124756875:T:C	2.83039e-07	-1.81288e-10	-0.299704
124756900	chr3:124756900:C:T	0.000421803	5.86679	1.14022
124756957	chr3:124756957:G:T	0.000677866	5.84193	1.63949
124756958	chr3:124756958:T:G	2.75109e-08	-1.25759	-1.37312
124757052	chr3:124757052:C:T	2.63143e-08	-1.30052	-1.37466
124757248	chr3:124757248:A:G	0.000704169	5.88186	1.63762
124757331	chr3:124757331:G:A	6.11736e-05	3.97547	1.10071
124757345	chr3:124757345:T:C	3.23396e-08	-1.37442	-1.09457
124757514	chr3:124757514:G:A	1.29113e-07	-1.0846	-4.18686e-10
124757841	chr3:124757841:G:C	2.74158e-08	-1.25777	-1.3764
124757874	chr3:124757874:G:A	1.00201e-07	-1.81288e-10	-1.33811
124757911	chr3:124757911:ACAGT:A	9.55162e-08	-1.81288e-10	-1.38599
124757951	chr3:124757951:T:G	9.11919e-08	-1.81288e-10	-1.43232
124758001	chr3:124758001:C:T	9.27979e-08	-1.81288e-10	-1.41486
124758081	chr3:124758081:T:C	2.2481e-08	-1.46292	-1.36969
124758142	chr3:124758142:CA:C	2.43723e-08	-1.32979	-1.42205
124758413	chr3:124758413:A:G	2.53813e-08	-1.34078	-1.37049
124758491	chr3:124758491:A:G	1.13945e-07	-1.81288e-10	-1.20957
124758658	chr3:124758658:T:C	9.28004e-08	-1.81288e-10	-1.41484
124758833	chr3:124758833:C:T	2.31527e-05	4.90839	-0.803812
124759211	chr3:124759211:G:A	2.54339e-08	-1.31968	-1.38952
124759782	chr3:124759782:C:A	2.72855e-07	-1.81288e-10	-0.336349
124759847	chr3:124759847:C:G	2.22236e-05	4.85015	-0.786531
124759887	chr3:124759887:A:G	0.000598245	5.79781	1.55866
124759912	chr3:124759912:T:G	0.000228614	6.3945	-4.18686e-10
124760001	chr3:124760001:T:C	6.94876e-07	0.598445	-4.18686e-10
124760113	chr3:124760113:G:C	2.97546e-08	-1.28584	-1.26646
124760365	chr3:124760365:C:T	0.000924624	6.19403	1.59782
124760453	chr3:124760453:T:C	2.60397e-08	-1.2976	-1.38806
124760596	chr3:124760596:G:C	1.24413e-07	-1.81288e-10	-1.12168
124760733	chr3:124760733:C:T	2.64424e-08	-1.27457	-1.39575
124760734	chr3:124760734:T:A	0.000570401	5.72418	1.58462
124761040	chr3:124761040:T:C	3.62773e-07	-0.0515115	-4.18686e-10
124761557	chr3:124761557:G:A	6.44041e-07	0.522475	-4.18686e-10
124761583	chr3:124761583:A:G	1.69523e-08	-1.74742	-1.36746
124761659	chr3:124761659:A:G	9.67225e-08	-1.81288e-10	-1.37344
124761796	chr3:124761796:T:C	0.000563166	5.77727	1.51878
124761811	chr3:124761811:C:T	9.5098e-08	-1.81288e-10	-1.39038
124761881	chr3:124761881:G:A	8.53523e-08	-1.4985	-4.18686e-10
124761996	chr3:124761996:A:G	2.63386e-08	-1.28603	-1.38822
124762205	chr3:124762205:G:A	3.56662e-08	-1.27962	-1.09146
124762370	chr3:124762370:T:TGTCA	1.24118e-07	-1.81288e-10	-1.12406
124762614	chr3:124762614:A:T	1.23731e-05	4.25041	-0.772422
124762659	chr3:124762659:G:A	6.29845e-08	-1.8024	-4.18686e-10
124763140	chr3:124763140:A:G	2.99167e-08	-1.16162	-1.38525
124763314	chr3:124763314:A:G	1.09825e-07	-1.81288e-10	-1.2464
124763375	chr3:124763375:C:T	3.46043e-07	1.25951	-1.35823
124763647	chr3:124763647:TTTGTTGAAC:T	8.20161e-08	-1.09436	-0.44401
124763922	chr3:124763922:C:T	1.40848e-07	-1.81288e-10	-0.997603
124764022	chr3:124764022:C:T	6.71575e-07	1.87829	-1.31395
124764110	chr3:124764110:G:A	6.36289e-08	-1.79222	-4.18686e-10
124764242	chr3:124764242:C:G	7.1001e-06	4.20413	-1.28155
124764328	chr3:124764328:G:A	1.00157e-07	-1.81288e-10	-1.33855
124764343	chr3:124764343:G:A	5.16581e-08	-0.602061	-1.39858
124764383	chr3:124764383:G:A	1.87394e-08	-1.60261	-1.41205
124764650	chr3:124764650:C:T	1.30028e-07	-1.81288e-10	-1.07754
124764668	chr3:124764668:C:T	9.4459e-08	-1.81288e-10	-1.39712
124764680	chr3:124764680:T:A	8.29903e-08	-1.55525	0.0286821
124764694	chr3:124764694:G:A	4.86022e-08	-1.19271	-0.868914
124764850	chr3:124764850:T:C	4.70686e-08	-1.21981	-0.873876
124764986	chr3:124764986:C:T	2.13268e-08	-1.44818	-1.43715
124765226	chr3:124765226:T:C	4.04302e-08	-1.2471	-0.998608
124765302	chr3:124765302:TGTTGGTATTTGGATTAAA:T	1.0567e-07	-1.81288e-10	-1.28497
124765340	chr3:124765340:G:T	1.49792e-08	-1.80208	-1.43654
124765472	chr3:124765472:A:G	4.7794e-08	-1.19077	-0.887613
124765659	chr3:124765659:G:A	1.02147e-07	-1.81288e-10	-1.31888
124765702	chr3:124765702:ATTCATCT:A	4.54428e-08	-1.1753	-0.953535
124766218	chr3:124766218:T:C	2.77571e-07	-0.266567	-0.0526439
124766388	chr3:124766388:A:G	4.17534e-08	-1.23863	-0.974878
124766550	chr3:124766550:T:C	9.65571e-08	-1.81288e-10	-1.37515
124766663	chr3:124766663:T:C	1.94331e-07	-1.81288e-10	-0.675726
124766953	chr3:124766953:G:A	4.36995e-08	-1.21146	-0.95649
124767023	chr3:124767023:A:G	3.51245e-08	-1.23181	-1.15458
124767179	chr3:124767179:A:G	4.15141e-08	-1.24824	-0.971016
124767496	chr3:124767496:G:A	4.61139e-08	-1.21689	-0.897281
124768066	chr3:124768066:G:A	9.63622e-08	-1.81288e-10	-1.37717
124768253	chr3:124768253:C:T	4.20428e-08	-1.24236	-0.964237
124768363	chr3:124768363:T:C	1.51433e-07	-1.81288e-10	-0.925147
124768367	chr3:124768367:C:T	2.43768e-07	-1.81288e-10	-0.449071
124768528	chr3:124768528:G:A	1.20213e-07	-1.03835	-0.117666
124768596	chr3:124768596:T:C	1.50021e-08	-1.80139	-1.43571
124768624	chr3:124768624:GTTTTC:G	2.79375e-07	-1.81288e-10	-0.312734
124768683	chr3:124768683:C:T	8.50263e-08	-1.50233	-4.18686e-10
124768713	chr3:124768713:G:A	1.28112e-07	-1.81288e-10	-1.09238
124768720	chr3:124768720:T:C	1.15608e-07	-1.81288e-10	-1.19508
124769002	chr3:124769002:A:G	1.4984e-08	-1.80245	-1.43586
124769254	chr3:124769254:T:A	6.69583e-07	0.561367	-4.18686e-10
124769309	chr3:124769309:G:A	1.16015e-07	-1.81288e-10	-1.19157
124769420	chr3:124769420:G:A	4.53644e-08	-1.22083	-0.909728
124769710	chr3:124769710:G:A	1.81002e-08	-1.6235	-1.42586
124769734	chr3:124769734:CAGAT:C	2.61448e-07	-1.81288e-10	-0.379052
124769763	chr3:124769763:T:G	1.49987e-08	-1.80052	-1.43681
124769985	chr3:124769985:A:G	9.92806e-08	-1.81288e-10	-1.34734
124770193	chr3:124770193:C:T	1.13403e-07	-1.81288e-10	-1.21434
124770234	chr3:124770234:G:A	9.92109e-08	-1.81288e-10	-1.34804
124770765	chr3:124770765:T:TGAA	2.87076e-07	-0.200565	-0.0849769
124771087	chr3:124771087:TG:T	4.08636e-08	-1.21909	-1.01596
124771139	chr3:124771139:T:TA	1.22678e-07	-1.81288e-10	-1.13572
124771241	chr3:124771241:A:G	1.49889e-08	-1.80166	-1.43632
124771243	chr3:124771243:T:A	1.8066e-08	-1.70737	-1.34388
124771728	chr3:124771728:G:A	1.96144e-08	-1.53675	-1.43228
124771790	chr3:124771790:G:A	1.62167e-07	-0.607406	-0.249258
124772079	chr3:124772079:GT:G	4.13057e-08	-1.20273	-1.02155
124772182	chr3:124772182:G:A	6.49495e-07	0.530908	-4.18686e-10
124772670	chr3:124772670:T:C	7.98495e-08	-0.668663	-0.896481
124772795	chr3:124772795:C:A	1.26882e-07	-1.81288e-10	-1.10203
124772812	chr3:124772812:T:C	1.54866e-08	-1.78546	-1.41986
124773027	chr3:124773027:T:C	5.20101e-08	-1.15531	-0.838543
124773153	chr3:124773153:C:T	4.85684e-08	-1.15166	-0.910658
124773423	chr3:124773423:C:T	1.77751e-07	-1.81288e-10	-0.764904
124773764	chr3:124773764:T:C	2.10355e-07	-1.81288e-10	-0.596494
124773887	chr3:124773887:T:C	3.49266e-08	-1.44156	-0.950476
124774581	chr3:124774581:A:G	3.04691e-08	-1.30767	-1.22091
124774714	chr3:124774714:T:C	1.1993e-07	-1.5626	0.404216
124774782	chr3:124774782:A:AG	3.22062e-08	-1.28868	-1.18445
124775013	chr3:124775013:T:C	2.92912e-07	1.00484	-1.27025
124775183	chr3:124775183:G:A	9.57836e-08	-1.19376	-0.189435
124775274	chr3:124775274:ATGTT:A	1.63014e-08	-1.77232	-1.38172
124775293	chr3:124775293:AGT:A	6.36691e-08	-1.79159	-4.18686e-10
124775385	chr3:124775385:G:A	2.1539e-07	-1.81288e-10	-0.572838
124775439	chr3:124775439:C:T	3.1016e-08	-1.2755	-1.23529
124775626	chr3:124775626:A:G	1.31833e-07	-1.81288e-10	-1.06376
124776023	chr3:124776023:C:T	2.34615e-07	-1.81288e-10	-0.487341
124776263	chr3:124776263:GCAC:G	6.41298e-08	-1.78438	-4.18686e-10
124776870	chr3:124776870:CTTTT:C	3.0967e-08	-1.35709	-1.15527
124776880	chr3:124776880:A:G	3.0716e-08	-1.35847	-1.16203
124777291	chr3:124777291:G:A	1.82085e-07	-0.587239	-0.153576
124777311	chr3:124777311:G:A	3.04669e-08	-1.35619	-1.17246
124777480	chr3:124777480:C:T	7.26367e-08	-1.65982	-4.18686e-10
124777596	chr3:124777596:T:C	7.65118e-07	0.694742	-4.18686e-10
124777623	chr3:124777623:A:C	2.10396e-07	-1.81288e-10	-0.596295
124777630	chr3:124777630:T:C	3.00818e-08	-1.36732	-1.17405
124777682	chr3:124777682:T:C	2.08463e-08	-1.58009	-1.32802
124778022	chr3:124778022:T:C	6.43099e-08	-1.78157	-4.18686e-10
124778940	chr3:124778940:T:A	1.33668e-07	-1.81288e-10	-1.04993
124779119	chr3:124779119:C:T	1.08139e-07	-1.27843	0.0165587
124779248	chr3:124779248:C:CA	3.00564e-08	-1.37784	-1.16437
124779258	chr3:124779258:G:A	2.9764e-08	-1.38511	-1.16688
124779326	chr3:124779326:G:A	2.41408e-07	0.207596	-0.666395
124779429	chr3:124779429:C:T	2.95586e-08	-1.37991	-1.179
124779682	chr3:124779682:T:G	9.65722e-08	-1.81288e-10	-1.375
124779810	chr3:124779810:G:A	1.12707e-07	-1.2205	-4.18686e-10
124779896	chr3:124779896:T:C	3.12974e-08	-1.37089	-1.13086
124780217	chr3:124780217:CAAAGCCACTGCTCCATTCACCCCCA:C	1.8017e-07	-0.557677	-0.193707
124780838	chr3:124780838:C:T	2.04904e-08	-1.65321	-1.27212
124780882	chr3:124780882:G:A	3.36068e-08	-1.20803	-1.22253
124781080	chr3:124781080:T:G	1.37127e-07	-1.81288e-10	-1.02438
124781247	chr3:124781247:C:T	1.8048e-08	-1.63826	-1.414
124781694	chr3:124781694:C:G	5.78041e-05	3.99184	1.02769
124781940	chr3:124781940:G:A	1.112e-07	-0.00934266	-1.22461
124781973	chr3:124781973:C:T	1.5059e-08	-1.79697	-1.43634
124782066	chr3:124782066:C:T	7.58719e-07	0.686344	-4.18686e-10
124782225	chr3:124782225:A:G	3.78506e-08	-1.79329	-0.518346
124782369	chr3:124782369:G:A	3.73545e-08	-1.79674	-0.528097
124782375	chr3:124782375:G:A	3.18912e-08	-1.80061	-0.682348
124782496	chr3:124782496:T:A	1.11853e-07	-1.2281	-4.18686e-10
124782510	chr3:124782510:G:A	7.17181e-07	0.630041	-4.18686e-10
124782586	chr3:124782586:G:A	6.74146e-07	0.568158	-4.18686e-10
124782703	chr3:124782703:C:CA	7.50567e-07	0.675541	-4.18686e-10
124782735	chr3:124782735:G:A	5.29893e-08	-0.967247	-1.00795
124783409	chr3:124783409:T:C	1.42267e-07	-1.81288e-10	-0.987583
124783484	chr3:124783484:G:A	1.86482e-08	-1.62617	-1.39337
124784363	chr3:124784363:G:A	5.19556e-08	-0.899266	-1.09563
124784727	chr3:124784727:G:C	7.75368e-07	0.70805	-4.18686e-10
124784927	chr3:124784927:C:T	7.82206e-07	0.716831	-4.18686e-10
124785438	chr3:124785438:A:C	2.98264e-08	-1.78994	-0.759958
124785715	chr3:124785715:G:A	1.90433e-07	-1.81288e-10	-0.695989
124785827	chr3:124785827:T:C	1.53205e-07	-1.81288e-10	-0.91351
124786191	chr3:124786191:C:T	8.90525e-07	0.846523	-4.18686e-10
124786293	chr3:124786293:T:C	7.73008e-07	0.705002	-4.18686e-10
124786296	chr3:124786296:G:C	9.43028e-08	-0.32259	-1.07619
124786548	chr3:124786548:A:G	5.96938e-08	-0.890117	-0.965943
124786681	chr3:124786681:T:A	6.35292e-08	-1.79379	-4.18686e-10
124786731	chr3:124786731:A:C	9.2354e-08	-1.81288e-10	-1.41966
124787422	chr3:124787422:G:A	5.85451e-08	-0.88786	-0.987631
124788137	chr3:124788137:C:G	1.91327e-08	-1.73409	-1.2598
124788218	chr3:124788218:A:T	1.16278e-07	-1.81288e-10	-1.18931
124789277	chr3:124789277:T:C	7.52568e-07	0.678204	-4.18686e-10
124790945	chr3:124790945:G:T	6.42985e-08	-1.78175	-4.18686e-10
124791097	chr3:124791097:C:T	6.84449e-07	0.583326	-4.18686e-10
124791458	chr3:124791458:A:G	1.3698e-07	-1.81288e-10	-1.02546
124791533	chr3:124791533:T:C	9.07563e-08	-1.81288e-10	-1.43711
124792103	chr3:124792103:G:A	9.9141e-08	-1.34874	-4.18686e-10
124792205	chr3:124792205:C:A	4.46073e-08	-1.75569	-0.391699
124792329	chr3:124792329:C:A	6.84871e-08	-1.71864	-4.18686e-10
124792348	chr3:124792348:G:T	1.96915e-07	-1.81288e-10	-0.662518
124792356	chr3:124792356:G:A	4.54671e-07	-1.81288e-10	0.174286
124792896	chr3:124792896:G:A	6.37427e-08	-1.79043	-4.18686e-10
124793340	chr3:124793340:G:A	9.31074e-08	-1.81288e-10	-1.41153
124793391	chr3:124793391:C:T	1.57599e-07	-1.81288e-10	-0.885234
124793751	chr3:124793751:C:T	1.31755e-07	-1.81288e-10	-1.06434
124793780	chr3:124793780:G:C	1.4721e-07	-1.81288e-10	-0.953428
124793927	chr3:124793927:G:C	1.86871e-08	-1.7988	-1.21865
124794113	chr3:124794113:G:C	1.16523e-07	-1.81288e-10	-1.1872
124794211	chr3:124794211:A:T	3.53744e-07	-0.0767145	-4.18686e-10
124794295	chr3:124794295:C:T	5.65083e-08	-0.939436	-0.971463
124794497	chr3:124794497:T:C	1.65952e-08	-1.70259	-1.43359
124794787	chr3:124794787:A:G	1.07019e-07	-1.81288e-10	-1.27228
124795281	chr3:124795281:G:A	6.31935e-08	-1.79909	-4.18686e-10
124795349	chr3:124795349:T:C	1.40087e-07	-1.81288e-10	-1.00303
124795597	chr3:124795597:C:T	7.69189e-07	0.700048	-4.18686e-10
124796060	chr3:124796060:G:A	9.26257e-08	-1.81288e-10	-1.41672
124796122	chr3:124796122:TG:T	1.64345e-07	-1.81288e-10	-0.843317
124796461	chr3:124796461:A:G	1.50696e-08	-1.79607	-1.43654
124796467	chr3:124796467:G:A	5.24534e-08	-1.42274	-0.562626
124796548	chr3:124796548:G:A	8.21208e-08	-1.21422	-0.322873
124796651	chr3:124796651:T:C	6.12814e-08	-0.878434	-0.951377
124796789	chr3:124796789:C:T	1.0892e-06	-1.81288e-10	1.04791
124797029	chr3:124797029:A:G	2.71366e-08	-1.59867	-1.04573
124797367	chr3:124797367:G:A	2.33116e-07	-1.81288e-10	-0.49375
124797384	chr3:124797384:G:A	5.72705e-08	-1.24504	-0.652467
124797847	chr3:124797847:C:T	9.08637e-08	-1.81288e-10	-1.43593
124797848	chr3:124797848:G:A	3.15954e-08	-1.41567	-1.07661
124797917	chr3:124797917:C:T	9.71326e-08	-1.81288e-10	-1.36921
124798896	chr3:124798896:T:C	1.42182e-07	-1.81288e-10	-0.988176
124799473	chr3:124799473:T:C	3.95085e-08	-1.00706	-1.26171
124799474	chr3:124799474:G:A	3.86406e-08	-1.00231	-1.28868
124799671	chr3:124799671:AGAAG:A	4.16478e-08	-1.02619	-1.18985
124799684	chr3:124799684:C:T	6.30752e-08	-1.80096	-4.18686e-10
124799899	chr3:124799899:G:A	9.75216e-08	-1.81288e-10	-1.36521
124800087	chr3:124800087:C:T	1.13429e-07	-1.81288e-10	-1.21411
124801351	chr3:124801351:G:A	9.12475e-08	-1.81288e-10	-1.43171
124801573	chr3:124801573:T:C	1.00758e-07	-1.81288e-10	-1.33257
124801815	chr3:124801815:C:T	9.94272e-08	-1.81288e-10	-1.34586
124802188	chr3:124802188:T:C	2.20414e-08	-1.65157	-1.20079
124802416	chr3:124802416:G:A	1.57616e-08	-1.75329	-1.43442
124802448	chr3:124802448:G:A	1.08644e-07	-1.81288e-10	-1.25722
124802468	chr3:124802468:G:A	6.78696e-08	-1.7277	-4.18686e-10
124802671	chr3:124802671:G:T	3.39599e-08	-1.34683	-1.07328
124802672	chr3:124802672:C:T	3.43392e-08	-1.33934	-1.06966
124802996	chr3:124802996:G:A	9.72853e-08	-1.81288e-10	-1.36764
124803035	chr3:124803035:G:A	6.3736e-08	-1.79054	-4.18686e-10
124803356	chr3:124803356:A:G	9.70907e-08	-1.81288e-10	-1.36964
124803449	chr3:124803449:T:C	1e-07	-1.81288e-10	-1.34011
124803551	chr3:124803551:C:T	6.99493e-08	-1.69752	-4.18686e-10
124803628	chr3:124803628:G:A	1.09761e-07	-1.28963	0.0426453
124803759	chr3:124803759:T:G	1.6992e-08	-1.71898	-1.39356
124803908	chr3:124803908:G:A	6.48311e-07	0.529082	-4.18686e-10
124803986	chr3:124803986:C:T	1.95134e-07	-1.81288e-10	-0.671601
124804124	chr3:124804124:A:G	8.12918e-08	-1.54258	-0.00466573
124804211	chr3:124804211:C:T	1.52569e-07	-1.81288e-10	-0.917669
124804362	chr3:124804362:A:G	3.419e-08	-0.990954	-1.4224
124804932	chr3:124804932:G:A	9.14806e-08	-1.81288e-10	-1.42916
124805603	chr3:124805603:T:C	9.09805e-08	-1.81288e-10	-1.43464
124805612	chr3:124805612:C:T	9.1072e-08	-1.81288e-10	-1.43364
124806164	chr3:124806164:T:A	1.66039e-08	-1.76141	-1.37424
124806202	chr3:124806202:A:G	2.15848e-08	-1.52336	-1.34993
124806224	chr3:124806224:G:A	2.30167e-08	-1.48852	-1.32055
124806342	chr3:124806342:T:C	2.00151e-08	-1.54458	-1.40422
124806343	chr3:124806343:G:A	9.77095e-08	-1.81288e-10	-1.36329
124806370	chr3:124806370:C:T	1.1616e-07	-1.19032	-4.18686e-10
124806652	chr3:124806652:T:C	1.52632e-07	-1.81288e-10	-0.917255
124806982	chr3:124806982:C:T	9.51777e-08	-1.81288e-10	-1.38954
124807244	chr3:124807244:C:T	1.15529e-07	-1.81288e-10	-1.19577
124807339	chr3:124807339:C:T	2.2668e-08	-1.50657	-1.31777
124807641	chr3:124807641:A:G	4.19279e-08	-1.14889	-1.06044
124807814	chr3:124807814:C:T	9.35119e-08	-1.81288e-10	-1.4072
124807869	chr3:124807869:G:A	1.53525e-08	-1.80103	-1.41298
124808119	chr3:124808119:T:C	1.52584e-07	-1.81288e-10	-0.917573
124808151	chr3:124808151:T:C	6.29758e-08	-1.80254	-4.18686e-10
124808587	chr3:124808587:TG:T	9.84564e-08	-1.81288e-10	-1.35567
124809577	chr3:124809577:T:C	9.07368e-08	-1.65618	0.218858
124809641	chr3:124809641:C:T	1.86568e-07	0.47135	-1.18784
124809877	chr3:124809877:T:C	9.91716e-08	-1.81288e-10	-1.34844
124809910	chr3:124809910:G:A	1.52506e-07	-1.81288e-10	-0.918084
124810041	chr3:124810041:C:A	9.77919e-08	-1.81288e-10	-1.36245
124810160	chr3:124810160:C:A	1.54577e-07	-1.81288e-10	-0.904593
124810327	chr3:124810327:A:AT	1.85807e-07	-1.81288e-10	-0.720579
124810666	chr3:124810666:T:G	1.54584e-08	-1.7745	-1.43263
124811167	chr3:124811167:G:C	1.92991e-08	-1.60944	-1.37579
124811398	chr3:124811398:C:T	1.59662e-08	-1.74023	-1.43458
124812347	chr3:124812347:C:T	1.21134e-07	-1.2515	0.103104
124812869	chr3:124812869:T:C	9.1765e-08	-1.81288e-10	-1.42606
124813603	chr3:124813603:C:T	9.15832e-08	-1.81288e-10	-1.42804
124813857	chr3:124813857:C:T	1.17323e-07	-1.81288e-10	-1.18035
124813927	chr3:124813927:A:C	4.19436e-08	-1.15182	-1.05714
124814065	chr3:124814065:A:C	6.64732e-07	0.554096	-4.18686e-10
124814150	chr3:124814150:C:T	1.66299e-08	-1.7423	-1.39179
124814468	chr3:124814468:T:C	7.61307e-08	-0.830352	-0.782484
124814495	chr3:124814495:GAGAC:G	7.21559e-07	0.636126	-4.18686e-10
124814540	chr3:124814540:A:G	1.99594e-08	-1.54801	-1.40358
124814856	chr3:124814856:G:A	6.29793e-08	-1.80248	-4.18686e-10
124814871	chr3:124814871:C:G	9.80842e-08	-1.81288e-10	-1.35946
124815895	chr3:124815895:T:G	1.32994e-07	-1.81288e-10	-1.05498
124815931	chr3:124815931:T:C	8.10059e-07	0.751819	-4.18686e-10
124815941	chr3:124815941:A:G	1.01736e-07	-1.81288e-10	-1.32291
124816070	chr3:124816070:A:C	1.7321e-08	-1.65985	-1.43352
124816240	chr3:124816240:C:T	1.02839e-07	-1.81288e-10	-1.31212
124816352	chr3:124816352:G:A	6.37774e-08	-1.78989	-4.18686e-10
124816431	chr3:124816431:G:A	4.30234e-08	-1.0338	-1.14974
124816685	chr3:124816685:T:C	1.7025e-07	-0.808019	-4.18686e-10
124816771	chr3:124816771:A:G	1.01504e-07	-1.81288e-10	-1.32519
124816788	chr3:124816788:C:A	5.12232e-08	-1.01975	-0.989343
124817018	chr3:124817018:C:G	2.66223e-07	-1.81288e-10	-0.360953
124817057	chr3:124817057:A:C	3.13303e-08	-1.30824	-1.19247
124817063	chr3:124817063:A:T	9.26966e-08	-1.81288e-10	-1.41596
124817302	chr3:124817302:C:T	2.47093e-08	-1.31588	-1.42223
124817315	chr3:124817315:C:T	1.04199e-07	-1.81288e-10	-1.29898
124818102	chr3:124818102:A:G	9.16876e-08	-1.81288e-10	-1.4269
124818203	chr3:124818203:G:A	7.5954e-07	-1.81288e-10	0.687425
124818803	chr3:124818803:T:C	6.3113e-08	-1.80036	-4.18686e-10
124819236	chr3:124819236:T:C	2.52531e-07	-1.81288e-10	-0.413755
124819342	chr3:124819342:G:A	6.45253e-08	-1.77626	-0.00197112
124819634	chr3:124819634:T:C	4.19041e-07	-1.81288e-10	0.0926813
124820456	chr3:124820456:C:T	2.75255e-08	-1.44536	-1.18482
124820478	chr3:124820478:G:A	1.54545e-08	-1.7725	-1.43489
124820661	chr3:124820661:T:C	9.43063e-08	-1.81288e-10	-1.39874
124821034	chr3:124821034:G:A	6.35185e-08	-1.79396	-4.18686e-10
124821141	chr3:124821141:C:T	9.07529e-08	-1.81288e-10	-1.43715
124821604	chr3:124821604:G:T	9.16504e-08	-1.81288e-10	-1.42731
124821709	chr3:124821709:C:T	6.52517e-08	-1.76506	-0.00197112
124821839	chr3:124821839:T:C	9.9756e-08	-1.81288e-10	-1.34256
124821855	chr3:124821855:T:A	6.42456e-08	-1.77399	-0.00858215
124822055	chr3:124822055:G:T	1.12264e-07	-1.81288e-10	-1.22443
124822069	chr3:124822069:TAA:T	6.48927e-08	-1.76185	-0.0107014
124822418	chr3:124822418:T:A	9.16504e-08	-1.81288e-10	-1.42731
124822562	chr3:124822562:T:C	2.80253e-07	-1.81288e-10	-0.309595
124823302	chr3:124823302:A:T	9.09458e-08	-1.81288e-10	-1.43502
124823409	chr3:124823409:A:G	1.80988e-08	-1.63509	-1.41435
124823684	chr3:124823684:C:T	1.89493e-08	-1.68102	-1.3225
124823728	chr3:124823728:C:T	2.39179e-08	-1.33352	-1.43714
124823925	chr3:124823925:C:T	9.15784e-08	-1.81288e-10	-1.42809
124824001	chr3:124824001:G:A	2.44689e-08	-1.31074	-1.43715
124824163	chr3:124824163:G:A	9.08849e-08	-1.81288e-10	-1.43569
124824522	chr3:124824522:CT:C	1.59649e-08	-1.8003	-1.3746
124824590	chr3:124824590:A:T	3.09752e-07	-1.81288e-10	-0.209517
124824597	chr3:124824597:G:A	9.1558e-08	-1.81288e-10	-1.42831
124824738	chr3:124824738:A:G	1.39192e-07	-1.81288e-10	-1.00944
124825171	chr3:124825171:T:C	1.54526e-08	-1.7707	-1.43681
124825241	chr3:124825241:T:G	7.73791e-08	-0.615506	-0.981065
124825419	chr3:124825419:T:C	2.05594e-08	-1.70641	-1.21556
124825505	chr3:124825505:A:C	9.1304e-08	-1.81288e-10	-1.43109
124825664	chr3:124825664:C:T	9.16113e-08	-1.81288e-10	-1.42773
124825836	chr3:124825836:T:C	1.55244e-08	-1.79295	-1.40993
124826160	chr3:124826160:A:G	1.51509e-08	-1.79045	-1.43678
124826903	chr3:124826903:G:A	1.85534e-08	-1.5889	-1.43574
124827029	chr3:124827029:G:C	1.10865e-07	-1.81288e-10	-1.23698
124827200	chr3:124827200:A:G	2.24284e-08	-1.56155	-1.27341
124827211	chr3:124827211:G:A	2.20711e-08	-1.57283	-1.27818
124827615	chr3:124827615:G:A	1.92121e-08	-1.656	-1.33374
124827976	chr3:124827976:C:T	1.95158e-08	-1.63938	-1.33468
124828154	chr3:124828154:G:A	6.37126e-08	-1.79091	-4.18686e-10
124828217	chr3:124828217:G:A	6.36777e-08	-1.79145	-4.18686e-10
124828218	chr3:124828218:T:G	1.57787e-07	-1.81288e-10	-0.88404
124828670	chr3:124828670:T:C	1.70416e-07	-1.81288e-10	-0.807047
124829024	chr3:124829024:T:C	1.08852e-06	2.47765	-1.43036
124829129	chr3:124829129:T:C	6.30875e-08	-1.80077	-4.18686e-10
124829160	chr3:124829160:T:C	1.57048e-07	-1.81288e-10	-0.888734
124829366	chr3:124829366:G:A	9.31579e-08	-1.81288e-10	-1.41099
124829610	chr3:124829610:G:A	3.63585e-07	-0.0492751	-4.18686e-10
124829657	chr3:124829657:G:A	2.61244e-08	-1.37978	-1.30264
124829752	chr3:124829752:T:C	2.14029e-08	-1.5836	-1.29816
124829923	chr3:124829923:C:T	9.20739e-08	-1.81288e-10	-1.4227
124830013	chr3:124830013:C:T	1.8176e-06	2.97619	-1.41621
124830188	chr3:124830188:C:T	9.15328e-08	-1.81288e-10	-1.42859
124830224	chr3:124830224:C:T	6.32514e-08	-1.79817	-4.18686e-10
124830232	chr3:124830232:A:AC	6.30189e-08	-1.80185	-4.18686e-10
124830289	chr3:124830289:G:T	1.82113e-08	-1.74718	-1.29607
124830713	chr3:124830713:G:A	9.91626e-08	-1.81288e-10	-1.34853
124831079	chr3:124831079:G:A	6.31163e-08	-1.80031	-4.18686e-10
124831344	chr3:124831344:T:G	3.3679e-08	-1.49522	-0.933194
124831517	chr3:124831517:C:T	6.13455e-08	-0.39855	-1.43022
124831699	chr3:124831699:G:A	1.70979e-08	-1.68205	-1.42428
124831733	chr3:124831733:C:T	1.66511e-08	-1.71102	-1.42179
124831762	chr3:124831762:C:G	9.08541e-08	-1.81288e-10	-1.43603
124831897	chr3:124831897:G:A	1.07417e-07	-1.81288e-10	-1.26857
124832190	chr3:124832190:T:TA	5.64498e-08	-0.542265	-1.36967
124832216	chr3:124832216:A:T	1.14398e-07	-1.81288e-10	-1.20561
124832479	chr3:124832479:C:T	5.71105e-07	1.83432	-1.43204
124832992	chr3:124832992:TGTTG:T	4.49223e-07	-1.81288e-10	0.162231
124832997	chr3:124832997:A:C	4.48774e-07	-1.81288e-10	0.161232
124833120	chr3:124833120:C:T	5.40796e-08	-0.522661	-1.43217
124834134	chr3:124834134:T:C	1.10189e-07	-1.81288e-10	-1.24309
124834216	chr3:124834216:T:C	1.37778e-07	-1.81288e-10	-1.01964
124834245	chr3:124834245:A:C	1.62816e-08	-1.72745	-1.4278
124834726	chr3:124834726:T:G	1.66542e-08	-1.71099	-1.42163
124835001	chr3:124835001:C:T	1.59445e-07	-1.81288e-10	-0.873587
124835196	chr3:124835196:T:TC	2.20556e-08	-1.56266	-1.28906
124835246	chr3:124835246:C:T	9.11009e-08	-1.81288e-10	-1.43332
124835283	chr3:124835283:C:A	1.63061e-08	-1.80022	-1.35353
124835370	chr3:124835370:G:A	9.08072e-08	-1.81288e-10	-1.43655
124836185	chr3:124836185:G:A	1.19102e-07	-1.81288e-10	-1.16531
124837229	chr3:124837229:G:C	1.78865e-07	-1.81288e-10	-0.758655
124837506	chr3:124837506:T:A	1.06571e-07	-1.81288e-10	-1.27648
124837571	chr3:124837571:T:C	1.93733e-08	-1.57393	-1.40746
124837573	chr3:124837573:G:T	2.91019e-07	-0.2719	-4.18686e-10
124837638	chr3:124837638:C:T	1.0389e-07	-1.81288e-10	-1.30196
124837688	chr3:124837688:A:T	4.72626e-06	2.5156	-4.18686e-10
124838548	chr3:124838548:A:C	1.07213e-07	-1.81288e-10	-1.27047
124838687	chr3:124838687:C:T	2.39767e-07	0.794077	-1.2597
124838694	chr3:124838694:G:A	1.21201e-07	-1.81288e-10	-1.14783
124838796	chr3:124838796:T:C	5.27754e-08	-0.546863	-1.43238
124839457	chr3:124839457:C:T	6.29762e-08	-1.80253	-4.18686e-10
124839621	chr3:124839621:T:A	6.29796e-08	-1.80248	-4.18686e-10
124839894	chr3:124839894:G:A	3.056e-08	-1.65225	-0.873347
124840410	chr3:124840410:GT:G	2.2258e-08	-1.51952	-1.32307
124840691	chr3:124840691:G:A	1.62796e-07	-1.81288e-10	-0.852789
124840751	chr3:124840751:G:A	1.66313e-06	1.47117	-4.18686e-10
124840813	chr3:124840813:G:A	1.96321e-08	-1.65645	-1.31167
124840864	chr3:124840864:C:T	6.29816e-08	-1.80244	-4.18686e-10
124840900	chr3:124840900:G:A	1.11336e-07	-1.81288e-10	-1.23273
124841061	chr3:124841061:T:C	3.52005e-08	-1.42225	-0.961977
124841658	chr3:124841658:C:A	6.33567e-08	-1.79651	-4.18686e-10
124841962	chr3:124841962:G:T	7.77225e-08	-1.59214	-4.18686e-10
124841995	chr3:124841995:C:T	3.19899e-07	-0.177282	-4.18686e-10
124842633	chr3:124842633:C:G	2.34609e-08	-1.49779	-1.29216
124842634	chr3:124842634:C:T	1.8585e-07	0.682504	-1.40285
124842746	chr3:124842746:C:A	6.33386e-08	-1.79679	-4.18686e-10
124842997	chr3:124842997:C:T	1.92106e-07	0.711594	-1.39884
124843016	chr3:124843016:C:T	6.39551e-08	-1.78711	-4.18686e-10
124843471	chr3:124843471:C:T	1.33159e-07	-1.81288e-10	-1.05375
124843475	chr3:124843475:C:T	2.5576e-08	-1.4489	-1.25473
124844427	chr3:124844427:G:C	2.68793e-07	0.340466	-0.691813
124844694	chr3:124844694:T:C	1.40626e-07	-1.81288e-10	-0.999187
124844726	chr3:124844726:C:T	2.09531e-08	-1.64327	-1.25973
124846294	chr3:124846294:C:G	2.0609e-07	-0.616977	-4.18686e-10
124846691	chr3:124846691:T:C	2.34579e-08	-1.55655	-1.23353
124847380	chr3:124847380:A:G	2.54464e-08	-1.40766	-1.30106
124847419	chr3:124847419:C:T	9.47988e-08	-1.81288e-10	-1.39353
124847836	chr3:124847836:A:T	3.24986e-07	-0.161506	-4.18686e-10
124847979	chr3:124847979:C:T	1.32312e-07	-1.81288e-10	-1.06013
124848188	chr3:124848188:C:T	2.82534e-07	-1.81288e-10	-0.301488
124848500	chr3:124848500:C:T	2.58785e-07	-0.38929	-4.18686e-10
124848687	chr3:124848687:T:C	9.17896e-08	-1.81288e-10	-1.42579
124848791	chr3:124848791:AT:A	2.0527e-08	-1.74938	-1.17416
124848873	chr3:124848873:A:C	1.52521e-07	-1.81288e-10	-0.917985
124848914	chr3:124848914:G:A	1.01782e-07	-1.81288e-10	-1.32245
124849379	chr3:124849379:A:G	2.28351e-08	-1.56565	-1.25134
124849964	chr3:124849964:C:T	1.69286e-08	-1.7351	-1.38118
124851102	chr3:124851102:G:A	2.01245e-08	-1.64731	-1.29604
124851546	chr3:124851546:T:C	1.25466e-07	-1.81288e-10	-1.11325
124851971	chr3:124851971:T:G	4.34636e-08	-0.884838	-1.28853
124852164	chr3:124852164:G:A	3.65971e-06	3.6937	-1.43385
124852622	chr3:124852622:G:T	1.80312e-08	-1.62602	-1.42717
124852978	chr3:124852978:G:C	1.14556e-07	-1.81288e-10	-1.20422
124853402	chr3:124853402:A:AC	9.0771e-08	-1.81288e-10	-1.43695
124853659	chr3:124853659:AAGG:A	1.04224e-07	-1.81288e-10	-1.29874
124853768	chr3:124853768:T:C	2.59025e-08	-1.42091	-1.27003
124854152	chr3:124854152:G:A	1.60383e-08	-1.73556	-1.43475
124854155	chr3:124854155:G:A	1.74596e-07	-1.81288e-10	-0.782814
124854288	chr3:124854288:T:C	1.04613e-07	-1.81288e-10	-1.29502
124854558	chr3:124854558:T:C	3.10508e-07	0.717885	-0.924963
124854590	chr3:124854590:G:A	1.04828e-07	-1.81288e-10	-1.29297
124854655	chr3:124854655:T:C	6.29941e-08	-1.80225	-4.18686e-10
124855051	chr3:124855051:A:G	1.89563e-08	-1.59687	-1.40628
124855495	chr3:124855495:T:C	2.93526e-07	0.655492	-0.918815
124855872	chr3:124855872:C:T	2.47996e-08	-1.71529	-1.01918
124856014	chr3:124856014:A:G	2.63799e-08	-1.4268	-1.24588
124856214	chr3:124856214:A:G	3.40853e-08	-1.71606	-0.700356
124856411	chr3:124856411:C:G	1.04227e-07	-1.81288e-10	-1.29872
124856563	chr3:124856563:C:T	1.9167e-08	-1.58462	-1.40747
124856813	chr3:124856813:A:G	1.95871e-08	-1.74081	-1.22961
124857037	chr3:124857037:C:G	1.53609e-07	-1.81288e-10	-0.910878
124857435	chr3:124857435:G:A	2.87385e-07	0.952904	-1.23737
124857508	chr3:124857508:T:C	3.03423e-07	0.988325	-1.21848
124857729	chr3:124857729:A:G	1.74328e-07	-1.81288e-10	-0.784349
124857896	chr3:124857896:G:A	0.00549564	9.57418	-4.18686e-10
124858042	chr3:124858042:G:A	1.1588e-07	-1.81288e-10	-1.19273
124858082	chr3:124858082:C:G	1.88986e-08	-1.58121	-1.42499
124858230	chr3:124858230:T:G	1.72148e-08	-1.72553	-1.37399
124858279	chr3:124858279:C:T	7.9182e-08	-1.57354	-4.18686e-10
124858443	chr3:124858443:T:C	4.35092e-08	-0.768225	-1.40409
124858549	chr3:124858549:T:C	1.26136e-07	-1.81288e-10	-1.10793
124858564	chr3:124858564:G:A	1.03932e-07	-1.81288e-10	-1.30155
124858617	chr3:124858617:C:T	1.93074e-08	-1.57463	-1.41017
124858678	chr3:124858678:T:C	1.91518e-08	-1.57374	-1.41915
124858708	chr3:124858708:T:C	4.76312e-08	-0.700826	-1.38097
124858824	chr3:124858824:T:C	2.31862e-08	-1.69656	-1.10517
124858888	chr3:124858888:G:C	9.07529e-08	-1.81288e-10	-1.43715
124858899	chr3:124858899:C:T	1.94003e-08	-1.57197	-1.40803
124858979	chr3:124858979:C:T	4.82744e-08	-0.631243	-1.43714
124859784	chr3:124859784:T:A	9.07628e-08	-1.81288e-10	-1.43704
124859796	chr3:124859796:T:C	1.10577e-07	-1.23958	-4.18686e-10
124859813	chr3:124859813:T:C	3.08362e-07	-1.81288e-10	-0.214013
124860958	chr3:124860958:T:TGA	1.02973e-07	-1.81288e-10	-1.31082
124861162	chr3:124861162:C:T	1.98497e-08	-1.56092	-1.39617
124861211	chr3:124861211:T:C	2.9894e-07	0.69422	-0.939264
124861692	chr3:124861692:G:A	7.07271e-08	-1.68646	-4.18686e-10
124861987	chr3:124861987:G:A	1.09042e-07	-1.81288e-10	-1.25355
124862130	chr3:124862130:G:A	1.9356e-08	-1.58084	-1.40144
124862811	chr3:124862811:G:A	1.03076e-07	-1.81288e-10	-1.30982
124863232	chr3:124863232:C:T	9.40601e-08	-1.81288e-10	-1.40135
124863472	chr3:124863472:T:C	2.73212e-08	-1.37105	-1.26657
124863627	chr3:124863627:C:T	1.20539e-07	-1.81288e-10	-1.15332
124863628	chr3:124863628:G:A	9.11119e-08	-1.81288e-10	-1.4332
124864270	chr3:124864270:T:C	3.13e-08	-1.71521	-0.786461
124864292	chr3:124864292:G:C	1.93872e-08	-1.58626	-1.39441
124864336	chr3:124864336:G:A	1.63386e-08	-1.72799	-1.42376
124864546	chr3:124864546:T:C	1.63067e-08	-1.71979	-1.43392
124864638	chr3:124864638:G:T	7.7613e-08	-1.59355	-4.18686e-10
124864706	chr3:124864706:C:G	1.91715e-08	-1.59318	-1.39869
124864893	chr3:124864893:G:A	9.07593e-08	-1.81288e-10	-1.43708
124864942	chr3:124864942:C:T	1.97126e-08	-1.55637	-1.40766
124865028	chr3:124865028:C:T	9.11932e-08	-1.81288e-10	-1.43231
124865163	chr3:124865163:G:A	1.17552e-07	-1.81288e-10	-1.17841
124865333	chr3:124865333:A:G	9.62247e-08	-1.81288e-10	-1.3786
124865425	chr3:124865425:AG:A	1.07832e-07	-1.81288e-10	-1.26471
124865872	chr3:124865872:C:T	1.95582e-08	-1.57423	-1.39767
124865940	chr3:124865940:G:A	1.93669e-08	-1.57461	-1.40711
124866104	chr3:124866104:T:G	1.47877e-07	-1.81288e-10	-0.948906
124866121	chr3:124866121:G:A	7.70869e-08	-1.60035	-4.18686e-10
124866193	chr3:124866193:GGCTGGTCTTGAACTCCT:G	1.08489e-07	-1.81288e-10	-1.25863
124866220	chr3:124866220:T:A	1.08048e-07	-1.81288e-10	-1.26271
124866238	chr3:124866238:C:T	1.13468e-07	-1.81288e-10	-1.21377
124866367	chr3:124866367:G:A	1.90771e-08	-1.57808	-1.41872
124866435	chr3:124866435:T:C	1.2567e-07	-1.81288e-10	-1.11163
124866639	chr3:124866639:A:T	1.211e-07	-1.81288e-10	-1.14867
124866685	chr3:124866685:G:A	1.11602e-07	-1.23035	-4.18686e-10
124867461	chr3:124867461:T:C	1.89957e-08	-1.69792	-1.30315
124867519	chr3:124867519:T:C	2.15749e-08	-1.75053	-1.12323
124868222	chr3:124868222:T:C	1.9341e-08	-1.57655	-1.40651
124869070	chr3:124869070:G:T	4.0834e-08	-0.814667	-1.42111
124869094	chr3:124869094:T:C	1.00455e-07	-1.81288e-10	-1.33558
124869354	chr3:124869354:T:G	2.23697e-07	0.800586	-1.33558
124869439	chr3:124869439:G:A	1.1341e-07	-1.81288e-10	-1.21428
124869548	chr3:124869548:C:T	1.07337e-07	-1.81288e-10	-1.26932
124870082	chr3:124870082:T:G	1.90089e-08	-1.59917	-1.40121
124870308	chr3:124870308:G:A	1.07851e-07	-1.81288e-10	-1.26454
124870980	chr3:124870980:C:A	1.89303e-08	-1.59437	-1.41015
124871102	chr3:124871102:A:G	2.47223e-08	-1.73644	-1.00114
124871226	chr3:124871226:G:A	1.37178e-07	0.348538	-1.37255
124871336	chr3:124871336:A:G	1.11249e-07	-1.81288e-10	-1.23352
124871348	chr3:124871348:C:T	7.87297e-08	-1.57927	-4.18686e-10
124871529	chr3:124871529:G:A	4.5006e-08	-0.774122	-1.36437
124871668	chr3:124871668:A:T	2.36417e-08	-1.71791	-1.06436
124872245	chr3:124872245:T:C	1.0884e-07	-1.81288e-10	-1.25541
124872333	chr3:124872333:C:T	1.03676e-07	-1.81288e-10	-1.30402
124872505	chr3:124872505:G:A	1.07705e-07	-1.81288e-10	-1.26589
124872572	chr3:124872572:G:A	2.00459e-08	-1.61737	-1.32989
124873138	chr3:124873138:T:C	1.96424e-08	-1.62407	-1.34353
124873292	chr3:124873292:G:C	1.95746e-08	-1.63627	-1.33479
124873336	chr3:124873336:G:A	1.327e-07	-1.81288e-10	-1.0572
124873833	chr3:124873833:C:T	1.08481e-07	-1.81288e-10	-1.25871
124873853	chr3:124873853:A:G	1.65903e-08	-1.76496	-1.37151
124873965	chr3:124873965:T:C	4.4811e-08	-0.800506	-1.34233
124873991	chr3:124873991:C:T	2.54029e-08	-1.70685	-1.00357
124874156	chr3:124874156:C:A	1.09028e-07	-1.81288e-10	-1.25368
124874262	chr3:124874262:C:T	1.00279e-07	-1.81288e-10	-1.33733
124874526	chr3:124874526:G:C	9.77428e-08	-1.81288e-10	-1.36295
124874887	chr3:124874887:T:C	1.37978e-07	-1.81288e-10	-1.01819
124875214	chr3:124875214:G:A	1.93444e-08	-1.73335	-1.24954
124875823	chr3:124875823:A:G	1.09417e-07	-1.81288e-10	-1.25012
124875956	chr3:124875956:G:A	1.93312e-07	0.694316	-1.3753
124876108	chr3:124876108:T:C	3.83073e-08	-0.950504	-1.34914
124876211	chr3:124876211:T:C	2.08286e-08	-1.70114	-1.20782
124876450	chr3:124876450:A:T	9.07532e-08	-1.81288e-10	-1.43714
124876492	chr3:124876492:G:C	2.0854e-08	-1.69897	-1.20877
124876751	chr3:124876751:A:G	9.07775e-08	-1.81288e-10	-1.43688
124876927	chr3:124876927:CTCAG:C	1.67684e-08	-1.71224	-1.41355
124877191	chr3:124877191:C:T	7.55071e-08	-1.62106	-4.18686e-10
124877260	chr3:124877260:T:A	9.0917e-08	-1.81288e-10	-1.43534
124877522	chr3:124877522:T:C	9.1002e-08	-1.81288e-10	-1.43441
124877577	chr3:124877577:A:C	1.6786e-08	-1.71236	-1.41238
124877763	chr3:124877763:G:A	1.08109e-07	-1.81288e-10	-1.26215
124877793	chr3:124877793:T:C	2.32106e-07	0.834598	-1.33269
124877805	chr3:124877805:A:G	1.69192e-08	-1.70133	-1.41551
124877930	chr3:124877930:C:T	9.101e-08	-1.81288e-10	-1.43432
124878143	chr3:124878143:T:C	2.81871e-07	0.901303	-1.20514
124878358	chr3:124878358:T:C	1.30513e-07	-1.81288e-10	-1.07381
124878376	chr3:124878376:A:C	6.73555e-08	-1.7353	-4.18686e-10
124878401	chr3:124878401:T:C	1.07258e-07	-1.81288e-10	-1.27005
124878537	chr3:124878537:T:C	9.08749e-08	-1.81288e-10	-1.4358
124878600	chr3:124878600:T:C	7.14017e-08	-1.67697	-4.18686e-10
124878782	chr3:124878782:T:C	9.08335e-08	-1.81288e-10	-1.43626
124878935	chr3:124878935:T:C	9.08684e-08	-1.81288e-10	-1.43588
124879073	chr3:124879073:T:C	9.12496e-08	-1.81288e-10	-1.43169
124879094	chr3:124879094:T:C	9.09111e-08	-1.81288e-10	-1.43541
124879179	chr3:124879179:A:T	4.93024e-08	-0.610177	-1.43714
124879679	chr3:124879679:A:G	5.10644e-08	-0.575389	-1.43681
124879879	chr3:124879879:A:G	9.12042e-08	-1.81288e-10	-1.43219
124880122	chr3:124880122:G:A	9.08678e-08	-1.81288e-10	-1.43588
124880449	chr3:124880449:C:A	2.63139e-08	-1.59606	-1.07914
124880554	chr3:124880554:C:T	1.54263e-08	-1.80232	-1.4069
124880875	chr3:124880875:G:A	9.09371e-08	-1.81288e-10	-1.43512
124880959	chr3:124880959:A:C	9.63725e-08	-1.81288e-10	-1.37707
124880993	chr3:124880993:TG:T	9.08566e-08	-1.81288e-10	-1.436
124880995	chr3:124880995:TTTG:T	9.08338e-08	-1.81288e-10	-1.43626
124881069	chr3:124881069:G:A	2.11149e-07	0.769185	-1.36191
124881087	chr3:124881087:G:A	9.08945e-08	-1.81288e-10	-1.43559
124881373	chr3:124881373:G:A	2.88237e-07	-1.81288e-10	-0.281506
124881465	chr3:124881465:G:A	1.33163e-07	-1.81288e-10	-1.05371
124881537	chr3:124881537:A:G	1.06474e-07	-1.81288e-10	-1.27739
124881547	chr3:124881547:A:C	9.08902e-08	-1.81288e-10	-1.43564
124881569	chr3:124881569:T:C	2.89735e-05	4.32885	-4.18686e-10
124881600	chr3:124881600:C:T	9.09254e-08	-1.81288e-10	-1.43525
124881805	chr3:124881805:T:TA	3.23676e-08	-1.80096	-0.667175
124881946	chr3:124881946:C:T	9.12387e-08	-1.81288e-10	-1.43181
124881947	chr3:124881947:A:G	2.82983e-07	0.834725	-1.13463
124881959	chr3:124881959:C:T	1.08507e-07	-1.81288e-10	-1.25847
124882033	chr3:124882033:G:A	1.00162e-07	-1.81288e-10	-1.3385
124882084	chr3:124882084:G:A	1.32946e-07	-1.81288e-10	-1.05534
124882175	chr3:124882175:G:A	9.09493e-08	-1.81288e-10	-1.43499
124882367	chr3:124882367:G:A	9.09376e-08	-1.81288e-10	-1.43511
124882370	chr3:124882370:G:C	9.09297e-08	-1.81288e-10	-1.4352
124882392	chr3:124882392:G:A	9.10844e-08	-1.81288e-10	-1.4335
124882566	chr3:124882566:A:AC	9.09297e-08	-1.81288e-10	-1.4352
124882615	chr3:124882615:G:A	9.09297e-08	-1.81288e-10	-1.4352
124882667	chr3:124882667:T:C	9.08355e-08	-1.81288e-10	-1.43624
124882714	chr3:124882714:G:A	9.0914e-08	-1.81288e-10	-1.43537
124882728	chr3:124882728:A:G	9.10927e-08	-1.81288e-10	-1.43341
124882947	chr3:124882947:C:A	1.41123e-07	-1.81288e-10	-0.995657
124883125	chr3:124883125:C:T	5.71862e-08	-0.527831	-1.37114
124883225	chr3:124883225:T:G	3.5784e-07	1.1111	-1.1763
124883263	chr3:124883263:G:A	1.32869e-07	-1.81288e-10	-1.05592
124883472	chr3:124883472:C:T	1.0649e-07	-1.81288e-10	-1.27724
124883737	chr3:124883737:G:A	5.50854e-08	-0.609678	-1.32673
124883876	chr3:124883876:A:G	2.44814e-08	-1.61561	-1.13177
124883891	chr3:124883891:G:A	8.15639e-08	-1.5439	-4.18686e-10
124884035	chr3:124884035:G:C	5.29813e-08	-0.639935	-1.33541
124884171	chr3:124884171:T:C	5.26242e-08	-0.634546	-1.34757
124884280	chr3:124884280:G:C	6.64629e-08	-0.466304	-1.28234
124884400	chr3:124884400:A:G	1.79731e-08	-1.63315	-1.42326
124884472	chr3:124884472:G:A	1.06303e-07	-1.81288e-10	-1.279
124884560	chr3:124884560:C:T	1.19362e-07	-1.81288e-10	-1.16313
124884811	chr3:124884811:G:C	9.12674e-08	-1.81288e-10	-1.43149
124884912	chr3:124884912:G:A	1.18891e-07	-0.431239	-0.73584
124885016	chr3:124885016:A:T	6.09845e-08	-0.577568	-1.2571
124885417	chr3:124885417:A:G	9.07554e-08	-1.81288e-10	-1.43712
124885515	chr3:124885515:T:G	1.40548e-07	-1.81288e-10	-0.999739
124886011	chr3:124886011:A:G	5.8792e-08	-0.553654	-1.31763
124886052	chr3:124886052:A:G	1.29645e-07	-1.81288e-10	-1.08049
124886197	chr3:124886197:G:A	1.29678e-07	-1.81288e-10	-1.08023
124886222	chr3:124886222:G:A	1.2955e-07	-1.81288e-10	-1.08122
124886223	chr3:124886223:C:A	1.36687e-07	-1.81288e-10	-1.02759
124886684	chr3:124886684:C:G	1.57052e-08	-1.78016	-1.41114
124887627	chr3:124887627:G:A	1.40078e-07	-1.81288e-10	-1.00309
124887689	chr3:124887689:T:C	9.18181e-08	-1.81288e-10	-1.42548
124887855	chr3:124887855:G:C	1.22566e-07	-1.81288e-10	-1.13664
124887906	chr3:124887906:T:A	7.92509e-08	-0.4889	-1.08377
124888208	chr3:124888208:T:C	6.35894e-08	-0.363121	-1.42972
124888415	chr3:124888415:T:G	9.0863e-08	-1.81288e-10	-1.43594
124888434	chr3:124888434:A:T	1.13714e-07	-1.81288e-10	-1.2116
124888913	chr3:124888913:G:A	7.85849e-08	-0.484973	-1.09614
124888940	chr3:124888940:T:C	9.99649e-08	-1.81288e-10	-1.34047
124889433	chr3:124889433:A:G	4.10771e-07	0.072749	-4.18686e-10
124890314	chr3:124890314:C:T	9.08458e-08	-1.81288e-10	-1.43612
124890321	chr3:124890321:A:G	9.12019e-08	-1.81288e-10	-1.43221
124890491	chr3:124890491:G:A	6.55609e-08	-0.760082	-1.00223
124890505	chr3:124890505:A:G	1.07467e-07	-1.81288e-10	-1.2681
124891022	chr3:124891022:T:TG	9.88527e-08	-1.81288e-10	-1.35166
124891119	chr3:124891119:A:G	3.33297e-07	1.17969	-1.31595
124891468	chr3:124891468:C:T	1.09925e-07	-1.81288e-10	-1.24549
124891858	chr3:124891858:G:A	9.08748e-08	-1.81288e-10	-1.4358
124892249	chr3:124892249:T:C	7.23142e-08	-0.22902	-1.43525
124892790	chr3:124892790:C:T	1.78589e-07	-1.81288e-10	-0.760203
124893066	chr3:124893066:T:C	1.09711e-07	-1.81288e-10	-1.24744
124893515	chr3:124893515:A:G	1.01842e-07	-1.81288e-10	-1.32187
124893531	chr3:124893531:A:T	1.56639e-08	-1.80253	-1.3914
124893830	chr3:124893830:A:G	1.14279e-07	-1.81288e-10	-1.20664
124894052	chr3:124894052:G:A	1.00795e-07	-1.81288e-10	-1.3322
124894507	chr3:124894507:T:C	9.08878e-08	-1.81288e-10	-1.43566
124894543	chr3:124894543:G:T	1.58091e-08	-1.76896	-1.41575
124894788	chr3:124894788:T:A	1.61758e-08	-1.77901	-1.38276
124894905	chr3:124894905:G:A	3.38981e-08	-1.3465	-1.07543
124895169	chr3:124895169:G:A	9.38348e-08	-1.81288e-10	-1.40375
124895280	chr3:124895280:G:A	1.39334e-07	-1.81288e-10	-1.00842
124895317	chr3:124895317:T:C	1.86762e-08	-1.79746	-1.22057
124895367	chr3:124895367:C:T	2.96364e-08	-1.44543	-1.11085
124895470	chr3:124895470:C:T	4.71324e-08	-0.703601	-1.38873
124896517	chr3:124896517:A:G	5.5863e-07	1.54096	-1.16076
124896554	chr3:124896554:A:G	9.12944e-08	-1.81288e-10	-1.4312
124896931	chr3:124896931:T:A	2.15566e-07	-0.572022	-4.18686e-10
124897103	chr3:124897103:C:T	1.6821e-08	-1.77974	-1.34291
124897645	chr3:124897645:C:A	1.05115e-07	-1.81288e-10	-1.29023
124897670	chr3:124897670:T:A	2.65613e-07	-0.363248	-4.18686e-10
124898017	chr3:124898017:T:C	1.90241e-07	-1.81288e-10	-0.696994
124898501	chr3:124898501:A:G	1.24397e-07	-1.81288e-10	-1.12181
124898891	chr3:124898891:C:T	6.46774e-08	-1.77588	-4.18686e-10
124899293	chr3:124899293:T:G	9.08939e-08	-1.43559	-4.18686e-10
124899959	chr3:124899959:T:C	1.0045e-07	-1.81288e-10	-1.33563
124900068	chr3:124900068:C:T	1.52694e-08	-1.78233	-1.43711
124900342	chr3:124900342:G:A	1.00288e-07	-1.81288e-10	-1.33724
124900636	chr3:124900636:C:T	1.52279e-08	-1.78565	-1.43651
124900666	chr3:124900666:C:A	1.65112e-08	-1.79681	-1.34444
124900810	chr3:124900810:T:G	9.07787e-08	-1.81288e-10	-1.43686
124901003	chr3:124901003:C:T	7.31817e-08	-1.65234	-4.18686e-10
124901151	chr3:124901151:C:T	1.7078e-08	-1.74172	-1.36578
124901155	chr3:124901155:G:A	9.23406e-08	-1.81288e-10	-1.4198
124901237	chr3:124901237:C:T	1.02173e-07	-1.81288e-10	-1.31862
124901391	chr3:124901391:G:A	9.97778e-08	-1.81288e-10	-1.34234
124902344	chr3:124902344:G:C	6.37161e-08	-0.359399	-1.43145
124902375	chr3:124902375:T:C	1.06781e-07	-1.81288e-10	-1.2745
124902724	chr3:124902724:T:G	6.56739e-08	-1.76059	-4.18686e-10
124902770	chr3:124902770:G:C	9.23551e-08	-1.81288e-10	-1.41965
124902846	chr3:124902846:G:A	6.41286e-08	-1.7844	-4.18686e-10
124902916	chr3:124902916:G:A	1.54861e-07	-0.902759	-4.18686e-10
124903084	chr3:124903084:T:C	9.47737e-08	-1.81288e-10	-1.3938
124903136	chr3:124903136:A:C	1.82218e-08	-1.76134	-1.28133
124903278	chr3:124903278:G:C	1.18371e-07	-1.81288e-10	-1.17146
124903486	chr3:124903486:T:C	9.08428e-08	-1.81288e-10	-1.43616
124903697	chr3:124903697:C:T	8.71473e-08	-1.47769	-4.18686e-10
124903867	chr3:124903867:G:A	1.20484e-07	-1.81288e-10	-1.15377
124904470	chr3:124904470:G:T	9.34455e-08	-1.81288e-10	-1.40791
124904680	chr3:124904680:A:AGGTG	1.24142e-07	-1.81288e-10	-1.12386
124905003	chr3:124905003:A:C	6.37063e-08	-1.791	-4.18686e-10
124905218	chr3:124905218:AC:A	2.21247e-07	0.770751	-1.31676
124905301	chr3:124905301:C:T	7.35134e-08	-1.64782	-4.18686e-10
124905721	chr3:124905721:A:G	1.67387e-08	-1.74324	-1.38432
124905848	chr3:124905848:C:T	9.15063e-08	-1.81288e-10	-1.42888
124905950	chr3:124905950:C:T	1.07682e-07	-1.81288e-10	-1.2661
124906273	chr3:124906273:A:G	1.19887e-07	0.276705	-1.43544
124906553	chr3:124906553:G:T	9.41739e-08	-1.81288e-10	-1.40014
124906905	chr3:124906905:T:G	1.39173e-07	-1.81288e-10	-1.00957
124906914	chr3:124906914:C:T	1.05034e-07	-1.81288e-10	-1.29101
124907128	chr3:124907128:A:G	1.5632e-08	-1.76572	-1.43024
124907517	chr3:124907517:C:T	1.70221e-07	-1.81288e-10	-0.808192
124907663	chr3:124907663:G:T	5.91658e-08	-0.524939	-1.34
124908177	chr3:124908177:T:G	1.70908e-08	-1.76596	-1.34079
124908486	chr3:124908486:C:T	9.09154e-08	-1.81288e-10	-1.43536
124908728	chr3:124908728:A:G	1.6043e-08	-1.7333	-1.43671
124908917	chr3:124908917:G:T	6.54024e-08	-1.76473	-4.18686e-10
124909524	chr3:124909524:G:C	1.17012e-07	-1.81288e-10	-1.18301
124910083	chr3:124910083:T:A	1.11409e-07	-1.81288e-10	-1.23208
124910176	chr3:124910176:C:T	1.66429e-08	-1.73647	-1.39684
124910212	chr3:124910212:G:A	2.36167e-08	-1.35589	-1.42744
124910702	chr3:124910702:A:G	1.09763e-07	-1.81288e-10	-1.24697
124910726	chr3:124910726:C:A	1.11207e-07	-1.81288e-10	-1.23389
124910842	chr3:124910842:A:G	1.09689e-07	-1.81288e-10	-1.24763
124911015	chr3:124911015:G:A	9.16817e-08	-1.81288e-10	-1.42697
124911135	chr3:124911135:A:G	1.3702e-07	-1.81288e-10	-1.02516
124911301	chr3:124911301:C:A	1.56867e-08	-1.76677	-1.4257
124911336	chr3:124911336:C:T	1.44767e-07	-1.81288e-10	-0.970165
124911471	chr3:124911471:T:A	9.67342e-08	-1.37332	-4.18686e-10
124911620	chr3:124911620:T:C	9.01952e-08	-1.44331	-4.18686e-10
124911867	chr3:124911867:G:A	1.99553e-08	-1.73863	-1.21317
124912048	chr3:124912048:A:G	1.12049e-07	-1.81288e-10	-1.22635
124912270	chr3:124912270:C:G	1.19158e-07	-1.81288e-10	-1.16484
124913235	chr3:124913235:T:C	1.22783e-07	-1.81288e-10	-1.13487
124913280	chr3:124913280:A:G	1.63797e-08	-1.78682	-1.36242
124913432	chr3:124913432:G:A	9.66675e-08	-1.81288e-10	-1.37401
124913601	chr3:124913601:C:G	9.40407e-08	-1.81288e-10	-1.40156
124913819	chr3:124913819:G:A	1.82996e-08	-1.76637	-1.27204
124913857	chr3:124913857:G:A	1.70288e-08	-1.70486	-1.40552
124913888	chr3:124913888:G:A	1.04455e-07	-0.252022	-1.04451
124914253	chr3:124914253:T:C	5.52947e-08	-1.12385	-0.80876
124914295	chr3:124914295:A:G	1.65345e-08	-1.77597	-1.36387
124914414	chr3:124914414:G:A	1.22855e-07	-1.81288e-10	-1.13429
124914698	chr3:124914698:G:A	1.63017e-08	-1.79629	-1.35773
124914793	chr3:124914793:G:A	1.66448e-08	-1.73074	-1.40245
124915010	chr3:124915010:G:A	1.22969e-07	-1.81288e-10	-1.13335
124915080	chr3:124915080:G:A	1.5693e-08	-1.75544	-1.43664
124915128	chr3:124915128:C:G	9.07679e-08	-1.81288e-10	-1.43698
124915791	chr3:124915791:TCCTCCCACCTCAG:T	1.18414e-07	-1.81288e-10	-1.1711
124916151	chr3:124916151:G:A	1.035e-07	0.0546066	-1.36032
124916504	chr3:124916504:C:T	9.25988e-08	-1.81288e-10	-1.41701
124916557	chr3:124916557:G:A	1.52593e-08	-1.78711	-1.43299
124916597	chr3:124916597:A:G	1.73668e-08	-1.80016	-1.29057
124916778	chr3:124916778:T:C	1.88283e-07	-1.81288e-10	-0.707341
124916856	chr3:124916856:C:T	7.43419e-08	-1.63661	-4.18686e-10
124916900	chr3:124916900:G:A	7.348e-08	-1.64827	-4.18686e-10
124917063	chr3:124917063:G:A	8.92983e-08	-0.0982831	-1.35502
124917431	chr3:124917431:A:C	1.73493e-07	-1.81288e-10	-0.789152
124917443	chr3:124917443:C:A	6.67877e-08	-1.74377	-4.18686e-10
124917447	chr3:124917447:G:A	2.11115e-08	-1.79743	-1.09804
124917497	chr3:124917497:C:A	2.89058e-07	-0.27866	-4.18686e-10
124918200	chr3:124918200:A:G	6.38675e-08	-0.771682	-1.0168
124918431	chr3:124918431:G:A	6.9601e-08	-1.70251	-4.18686e-10
124919042	chr3:124919042:A:G	4.70269e-08	-1.71918	-0.375389
124919173	chr3:124919173:TA:T	1.29086e-07	-1.81288e-10	-1.08481
124919425	chr3:124919425:AG:A	2.0004e-08	-1.51649	-1.43287
124919489	chr3:124919489:C:G	1.25803e-07	-1.81288e-10	-1.11057
124919742	chr3:124919742:T:C	1.33056e-07	-1.81288e-10	-1.05451
124919787	chr3:124919787:C:A	9.82791e-08	-1.81288e-10	-1.35748
124919840	chr3:124919840:A:G	6.01386e-07	0.453949	-4.18686e-10
124920035	chr3:124920035:C:T	7.08171e-08	-1.68519	-4.18686e-10
124920307	chr3:124920307:T:A	1.14613e-07	-1.81288e-10	-1.20372
124920497	chr3:124920497:G:C	6.64955e-08	-1.27856	-0.469591
124920874	chr3:124920874:G:A	9.21499e-08	-1.81288e-10	-1.42187
124920909	chr3:124920909:G:A	3.02352e-08	-1.80168	-0.734604
124921243	chr3:124921243:G:A	1.33778e-07	-1.81288e-10	-1.0491
124921383	chr3:124921383:T:C	1.71335e-08	-1.80178	-1.30247
124921539	chr3:124921539:G:A	2.4705e-07	-1.81288e-10	-0.435697
124921949	chr3:124921949:C:T	1.10019e-07	-1.81288e-10	-1.24463
124922092	chr3:124922092:G:A	6.64531e-08	-1.74879	-4.18686e-10
124922479	chr3:124922479:A:C	1.49548e-07	-1.81288e-10	-0.937669
124922497	chr3:124922497:T:C	1.43433e-07	-1.81288e-10	-0.979423
124922544	chr3:124922544:T:C	4.36008e-08	-1.74242	-0.427798
124923149	chr3:124923149:C:T	1.05324e-07	-1.81288e-10	-1.28825
124923460	chr3:124923460:T:G	1.06321e-07	-1.81288e-10	-1.27883
124923732	chr3:124923732:C:T	1.71346e-08	-1.71136	-1.39283
124923739	chr3:124923739:CT:C	8.3077e-08	-0.143207	-1.38231
124923988	chr3:124923988:C:T	9.52326e-08	-0.0922534	-1.29671
124924704	chr3:124924704:G:T	1.34833e-07	-0.1721	-0.869154
124924715	chr3:124924715:G:A	1.43171e-07	-0.284014	-0.697235
124924941	chr3:124924941:A:G	9.69907e-08	-1.81288e-10	-1.37067
124924986	chr3:124924986:C:T	1.51179e-07	0.045872	-0.972695
124925473	chr3:124925473:G:A	6.77074e-08	-1.73009	-4.18686e-10
124925564	chr3:124925564:C:T	1.84088e-08	-1.63411	-1.39836
124925709	chr3:124925709:G:T	1.21227e-07	-1.81288e-10	-1.14762
124925855	chr3:124925855:T:A	9.86417e-08	-1.81288e-10	-1.35379
124925903	chr3:124925903:C:A	4.34538e-08	-1.79914	-0.37445
124925909	chr3:124925909:T:C	1.88215e-07	-1.81288e-10	-0.707702
124925910	chr3:124925910:C:T	4.37465e-08	-1.55991	-0.606966
124926018	chr3:124926018:A:G	4.55182e-08	-1.65154	-0.475636
124926187	chr3:124926187:C:T	4.70227e-08	-1.65115	-0.443503
124926518	chr3:124926518:G:T	7.2e-08	-1.75123	0.0826078
124926606	chr3:124926606:A:G	4.84862e-08	-0.945606	-1.1184
124926706	chr3:124926706:A:G	1.33704e-07	-1.81288e-10	-1.04966
124926728	chr3:124926728:C:A	8.93796e-08	-0.61327	-0.839125
124926743	chr3:124926743:G:A	1.00257e-07	-1.81288e-10	-1.33755
124926870	chr3:124926870:A:G	5.05182e-08	-0.908894	-1.11406
124927386	chr3:124927386:C:T	9.21121e-08	-1.81288e-10	-1.42228
124927387	chr3:124927387:A:C	6.12526e-08	-0.705458	-1.12482
124927668	chr3:124927668:T:A	1.5911e-07	-0.875695	-4.18686e-10
124927858	chr3:124927858:AAAG:A	1.9029e-07	-1.81288e-10	-0.69674
124927993	chr3:124927993:G:A	1.93473e-08	-1.60542	-1.37731
124928155	chr3:124928155:G:A	4.1338e-08	-1.06269	-1.16081
124928359	chr3:124928359:G:A	4.53855e-08	-0.991553	-1.13854
124928398	chr3:124928398:G:A	1.82056e-07	-1.81288e-10	-0.740976
124928437	chr3:124928437:A:G	1.82478e-07	-1.81288e-10	-0.73866
124928706	chr3:124928706:A:G	1.82056e-07	-1.81288e-10	-0.740976
124929185	chr3:124929185:T:A	1.50934e-08	-1.79777	-1.43327
124929492	chr3:124929492:C:T	2.91383e-07	1.01836	-1.28901
124929621	chr3:124929621:A:G	4.7593e-08	-1.6544	-0.428201
124929861	chr3:124929861:T:C	1.71202e-08	-1.71669	-1.38833
124929976	chr3:124929976:A:G	5.82636e-08	-0.642487	-1.23782
124930264	chr3:124930264:G:A	2.49036e-07	-1.81288e-10	-0.42769
124930374	chr3:124930374:C:T	6.45627e-08	-1.77765	-4.18686e-10
124930624	chr3:124930624:G:A	1.31075e-07	-1.81288e-10	-1.06952
124930670	chr3:124930670:C:T	9.22194e-08	-1.81288e-10	-1.42112
124930675	chr3:124930675:C:T	2.3367e-07	0.391716	-0.883095
124930910	chr3:124930910:T:A	3.91509e-08	-1.49782	-0.780047
124931190	chr3:124931190:C:T	1.14966e-07	-1.7872	0.586552
124931573	chr3:124931573:C:T	9.15989e-08	-1.81288e-10	-1.42787
124931608	chr3:124931608:C:T	3.66439e-08	-1.74812	-0.595925
124931826	chr3:124931826:T:C	7.01863e-07	-1.78055	2.389
124931827	chr3:124931827:G:A	2.1009e-07	-1.74875	1.151
124931937	chr3:124931937:T:A	1.43444e-07	-0.811805	-0.167538
124932035	chr3:124932035:A:G	1.71265e-07	-1.81288e-10	-0.802076
124932304	chr3:124932304:G:A	9.48855e-08	-1.81288e-10	-1.39262
124932447	chr3:124932447:TC:T	9.91855e-08	-1.81288e-10	-1.3483
124932480	chr3:124932480:C:T	9.2731e-08	-1.81288e-10	-1.41558
124933007	chr3:124933007:C:T	2.28197e-07	-1.81288e-10	-0.515078
124933038	chr3:124933038:C:T	2.35226e-08	-1.4774	-1.30993
124933416	chr3:124933416:C:G	7.22764e-08	-0.227902	-1.43689
124933710	chr3:124933710:A:T	5.12967e-07	0.689224	-0.394299
124933852	chr3:124933852:C:A	5.73049e-07	0.405683	-4.18686e-10
124934204	chr3:124934204:C:T	1.76737e-08	-1.76575	-1.30746
124934215	chr3:124934215:C:T	9.38687e-08	-1.81288e-10	-1.40339
124934310	chr3:124934310:G:A	4.36617e-07	0.334849	-0.201081
124934369	chr3:124934369:A:G	7.09458e-08	-0.246561	-1.43681
124934435	chr3:124934435:C:T	2.28187e-06	0.292808	1.49466
124934826	chr3:124934826:A:G	5.28968e-07	0.32564	-4.18686e-10
124935024	chr3:124935024:C:T	1.7646e-07	-1.79752	1.02533
124935030	chr3:124935030:C:T	1.01284e-07	-1.81288e-10	-1.32736
124935511	chr3:124935511:C:A	9.10479e-08	-1.81288e-10	-1.4339
124935514	chr3:124935514:C:T	5.79607e-07	0.417062	-4.18686e-10
124935609	chr3:124935609:T:G	1.74497e-07	-0.783381	-4.18686e-10
124936225	chr3:124936225:G:C	3.3349e-08	-1.79635	-0.641915
124936551	chr3:124936551:A:G	4.48113e-07	0.159757	-4.18686e-10
124936570	chr3:124936570:T:C	6.43152e-08	-1.78149	-4.18686e-10
124936697	chr3:124936697:T:C	2.47139e-08	-1.38219	-1.35573
124937160	chr3:124937160:TG:T	2.36972e-08	-1.64723	-1.1327
124937231	chr3:124937231:C:T	9.50668e-08	-1.81288e-10	-1.39071
124937285	chr3:124937285:C:T	9.07555e-08	-1.81288e-10	-1.43712
124937350	chr3:124937350:A:T	4.95522e-08	-0.606827	-1.43543
124937668	chr3:124937668:A:G	2.8524e-08	-1.20318	-1.39136
124937942	chr3:124937942:A:C	3.37967e-08	-1.15296	-1.27197
124937943	chr3:124937943:G:T	3.36717e-08	-1.17526	-1.25337
124938011	chr3:124938011:T:G	3.35925e-08	-1.32785	-1.10314
124938064	chr3:124938064:A:G	2.88741e-08	-1.24046	-1.34188
124939335	chr3:124939335:A:G	1.59158e-07	-1.81288e-10	-0.875388
124939612	chr3:124939612:C:T	9.09613e-08	-1.81288e-10	-1.43485
124939733	chr3:124939733:T:C	1.15712e-07	-1.81288e-10	-1.19418
124939808	chr3:124939808:G:A	9.56138e-08	-1.81288e-10	-1.38497
124939968	chr3:124939968:G:A	2.08392e-08	-1.62393	-1.28452
124940140	chr3:124940140:C:T	3.15551e-08	-1.78569	-0.707866
124940337	chr3:124940337:T:C	9.0202e-07	0.859349	-4.18686e-10
124940494	chr3:124940494:C:T	3.66481e-08	-1.0746	-1.26933
124941134	chr3:124941134:A:C	4.59701e-08	-1.50843	-0.608865
124941184	chr3:124941184:C:T	9.56241e-08	-1.81288e-10	-1.38486
124941624	chr3:124941624:G:A	8.29029e-07	-1.81288e-10	0.774968
124941903	chr3:124941903:T:C	2.6611e-07	-1.81288e-10	-0.361377
124941940	chr3:124941940:A:G	3.82416e-08	-0.866917	-1.43445
124941951	chr3:124941951:T:C	2.98033e-07	-0.552979	0.304896
124942007	chr3:124942007:T:A	3.34836e-08	-1.00008	-1.43416
124942027	chr3:124942027:C:T	6.29178e-07	0.499127	-4.18686e-10
124942111	chr3:124942111:A:T	3.35741e-08	-0.994609	-1.43692
124942216	chr3:124942216:C:G	3.42672e-08	-0.974245	-1.43685
124942416	chr3:124942416:A:G	9.94879e-08	-1.81288e-10	-1.34525
124942442	chr3:124942442:C:T	2.03531e-08	-1.68458	-1.24748
124942538	chr3:124942538:T:C	6.11063e-08	-1.47177	-0.360906
124942650	chr3:124942650:T:C	6.21778e-07	0.487295	-4.18686e-10
124942684	chr3:124942684:T:C	3.10382e-08	-1.07293	-1.43714
124942863	chr3:124942863:T:C	3.21575e-08	-1.03767	-1.43698
124943048	chr3:124943048:A:G	1.85483e-08	-1.59	-1.43491
124943212	chr3:124943212:T:C	1.84476e-08	-1.60018	-1.43017
124943545	chr3:124943545:A:T	1.02324e-07	-1.81288e-10	-1.31715
124944242	chr3:124944242:T:G	3.03171e-08	-1.09756	-1.43602
124945010	chr3:124945010:G:A	9.46771e-07	-1.81288e-10	0.907769
124945192	chr3:124945192:A:G	2.80789e-08	-1.58926	-1.02101
124946303	chr3:124946303:C:G	7.76891e-06	3.0126	-4.18686e-10
124946333	chr3:124946333:T:C	1.03935e-07	-1.81288e-10	-1.30152
124946423	chr3:124946423:A:G	2.15665e-08	-1.50844	-1.36571
124946484	chr3:124946484:G:A	2.87924e-08	-1.58364	-1.00154
124947384	chr3:124947384:CA:C	1.9127e-07	-1.81288e-10	-0.691603
124947734	chr3:124947734:C:T	1.85379e-07	-1.81288e-10	-0.722883
124947879	chr3:124947879:C:G	2.17001e-08	-1.72423	-1.14374
124947900	chr3:124947900:C:A	9.24806e-08	-1.41829	-4.18686e-10
124948112	chr3:124948112:C:T	5.1153e-08	-1.16324	-0.84723
124949036	chr3:124949036:C:G	9.09603e-08	-1.81288e-10	-1.43487
124949298	chr3:124949298:C:T	1.90237e-08	-1.64944	-1.35016
124949360	chr3:124949360:G:C	5.7402e-08	-0.5278	-1.36741
124949460	chr3:124949460:A:C	1.71413e-07	-0.801213	-4.18686e-10
124949558	chr3:124949558:A:C	2.56521e-07	-0.398078	-4.18686e-10
124950029	chr3:124950029:A:G	5.23897e-07	-1.81288e-10	0.316007
124950258	chr3:124950258:A:G	9.43977e-08	-1.81288e-10	-1.39777
124950274	chr3:124950274:C:T	9.69006e-08	-1.81288e-10	-1.3716
124950380	chr3:124950380:C:A	3.36902e-08	-1.41027	-1.01781
124951780	chr3:124951780:C:A	2.17749e-08	-1.52969	-1.33484
124952794	chr3:124952794:T:C	7.38653e-08	-0.216428	-1.42662
124953199	chr3:124953199:G:C	9.58079e-08	-1.81288e-10	-1.38294
124953413	chr3:124953413:A:G	3.6187e-08	-0.942212	-1.41438
124953514	chr3:124953514:T:C	3.91733e-08	-0.89247	-1.38482
124953969	chr3:124953969:G:A	3.30759e-08	-1.02348	-1.423
124954084	chr3:124954084:G:A	9.37818e-08	-1.81288e-10	-1.40432
124955157	chr3:124955157:T:C	6.76179e-08	-0.301677	-1.42974
124955672	chr3:124955672:G:A	1.61237e-07	-0.60132	-0.261093
124955933	chr3:124955933:C:T	6.51212e-08	-0.339044	-1.42999
124956026	chr3:124956026:A:G	2.26888e-08	-1.60395	-1.21946
124956733	chr3:124956733:C:A	1.71116e-08	-1.80048	-1.30505
124957049	chr3:124957049:CTGT:C	1.11527e-07	-1.81288e-10	-1.23103
124957083	chr3:124957083:A:G	1.02096e-07	-1.31937	-4.18686e-10
124957358	chr3:124957358:A:G	3.36057e-08	-1.71523	-0.715364
124957400	chr3:124957400:A:G	9.80422e-08	-1.81288e-10	-1.35989
124957794	chr3:124957794:GA:G	6.91047e-08	-0.640873	-1.06879
124958631	chr3:124958631:T:A	6.31257e-08	-1.80016	-4.18686e-10
124959341	chr3:124959341:C:T	1.0065e-07	-1.81288e-10	-1.33364
124959342	chr3:124959342:G:A	7.13146e-08	-1.56098	-0.117212
124959386	chr3:124959386:C:T	2.52191e-08	-1.76395	-0.95374
124959577	chr3:124959577:T:C	7.41598e-08	-1.63907	-4.18686e-10
124959670	chr3:124959670:T:A	1.13446e-07	-1.81288e-10	-1.21396
124960617	chr3:124960617:C:T	2.69301e-08	-1.4516	-1.20044
124960699	chr3:124960699:G:C	9.12408e-08	-1.81288e-10	-1.43179
124961152	chr3:124961152:T:G	2.69369e-07	-1.81288e-10	-0.349207
124961479	chr3:124961479:A:AT	9.95609e-08	-1.81288e-10	-1.34452
124961571	chr3:124961571:C:T	1.14976e-07	-1.81288e-10	-1.20056
124962015	chr3:124962015:C:T	1.92857e-07	-1.81288e-10	-0.683341
124962066	chr3:124962066:T:C	2.33418e-08	-1.66845	-1.1266
124962724	chr3:124962724:T:C	8.04143e-08	-0.458274	-1.09982
124962726	chr3:124962726:G:T	1.04702e-07	-1.29417	-4.18686e-10
124962758	chr3:124962758:T:C	9.07576e-08	-1.81288e-10	-1.4371
124963384	chr3:124963384:C:T	1.11269e-07	-1.81288e-10	-1.23334
124963927	chr3:124963927:T:C	9.24958e-08	-1.81288e-10	-1.41812
124964313	chr3:124964313:A:G	9.40329e-08	-1.81288e-10	-1.40164
124964604	chr3:124964604:G:A	3.78608e-08	-1.57822	-0.733154
124964708	chr3:124964708:A:T	2.45852e-07	-1.81288e-10	-0.44056
124965350	chr3:124965350:T:G	6.48727e-08	-1.77286	-4.18686e-10
124965459	chr3:124965459:G:A	9.99925e-08	-1.34019	-4.18686e-10
124965468	chr3:124965468:T:C	9.1535e-08	-1.81288e-10	-1.42857
124965479	chr3:124965479:T:C	9.12527e-08	-1.81288e-10	-1.43166
124965553	chr3:124965553:C:T	1.0115e-07	-1.81288e-10	-1.32868
124965945	chr3:124965945:T:A	1.10612e-07	-1.81288e-10	-1.23926
124966122	chr3:124966122:C:T	2.15565e-07	-1.81288e-10	-0.572026
124966143	chr3:124966143:T:C	1.09264e-07	-1.81288e-10	-1.25152
124966290	chr3:124966290:G:T	9.07529e-08	-1.81288e-10	-1.43715
124966385	chr3:124966385:T:C	9.45633e-08	-1.81288e-10	-1.39602
124967413	chr3:124967413:T:C	4.40156e-08	-0.765462	-1.39528
124967729	chr3:124967729:G:C	6.66849e-08	-1.74531	-4.18686e-10
124967889	chr3:124967889:C:A	5.13951e-08	-1.31685	-0.688893
124968100	chr3:124968100:C:T	1.43906e-07	-1.81288e-10	-0.976128
124968534	chr3:124968534:G:A	6.64047e-08	-1.74952	-4.18686e-10
124968588	chr3:124968588:G:A	1.64766e-08	-1.71594	-1.42741
124968616	chr3:124968616:C:T	3.76334e-08	-1.44226	-0.875134
124968617	chr3:124968617:G:A	1.73105e-07	-0.791392	-4.18686e-10
124968677	chr3:124968677:C:T	7.43774e-08	-1.63614	-4.18686e-10
124968923	chr3:124968923:G:T	6.0951e-08	-1.31846	-0.516755
124969425	chr3:124969425:T:C	1.91045e-08	-1.7303	-1.26506
124969484	chr3:124969484:A:G	4.12869e-07	-1.81288e-10	0.0778438
124969572	chr3:124969572:C:T	2.62218e-08	-1.64708	-1.03162
124969947	chr3:124969947:A:T	7.17905e-08	-0.908942	-0.762594
124971268	chr3:124971268:A:G	1.09132e-07	-1.81288e-10	-1.25273
124972366	chr3:124972366:A:C	7.96314e-08	-1.56788	-4.18686e-10
124972376	chr3:124972376:A:C	8.31694e-07	0.778177	-4.18686e-10
124973155	chr3:124973155:A:G	4.47045e-08	-0.966078	-1.17914
124973202	chr3:124973202:G:T	3.23008e-08	-1.22222	-1.24798
124973315	chr3:124973315:G:A	9.90139e-08	-1.81288e-10	-1.35003
124973350	chr3:124973350:T:C	2.95678e-08	-1.27887	-1.27973
124973845	chr3:124973845:C:T	4.24074e-08	-1.00761	-1.19035
124973941	chr3:124973941:C:T	4.08851e-08	-1.06072	-1.1738
124974455	chr3:124974455:G:T	3.90649e-08	-1.11463	-1.16543
124974674	chr3:124974674:C:T	2.116e-08	-1.67541	-1.21776
124974690	chr3:124974690:A:T	1.57803e-08	-1.79282	-1.39371
124974833	chr3:124974833:G:A	1.53151e-08	-1.79305	-1.42339
124974960	chr3:124974960:C:T	1.2647e-07	-1.81288e-10	-1.10528
124974982	chr3:124974982:C:T	1.52498e-08	-1.79296	-1.42776
124975159	chr3:124975159:G:C	1.53131e-08	-1.79067	-1.42591
124975221	chr3:124975221:A:G	1.51988e-08	-1.79449	-1.42958
124975364	chr3:124975364:C:G	1.53765e-08	-1.7884	-1.42405
124975459	chr3:124975459:C:T	1.54528e-08	-1.78754	-1.41996
124975695	chr3:124975695:T:C	1.546e-08	-1.7872	-1.41984
124975875	chr3:124975875:G:A	1.52988e-08	-1.79293	-1.42458
124975902	chr3:124975902:T:A	1.54486e-08	-1.78705	-1.42072
124976250	chr3:124976250:T:C	1.54082e-08	-1.79745	-1.41294
124976259	chr3:124976259:G:C	1.55274e-08	-1.78651	-1.41617
124976733	chr3:124976733:G:T	1.53675e-08	-1.79369	-1.41935
124976840	chr3:124976840:T:C	1.54568e-08	-1.78912	-1.41812
124976964	chr3:124976964:G:A	1.5271e-08	-1.78854	-1.4308
124977335	chr3:124977335:T:C	1.54306e-08	-1.78867	-1.42026
124977460	chr3:124977460:T:C	1.12929e-07	-1.81288e-10	-1.21853
124978141	chr3:124978141:G:T	2.14625e-07	-1.81288e-10	-0.576397
124978987	chr3:124978987:G:A	6.30263e-08	-1.80174	-4.18686e-10
124979140	chr3:124979140:C:T	1.41339e-07	-1.81288e-10	-0.994125
124979760	chr3:124979760:C:T	3.11003e-08	-1.68908	-0.818988
124980358	chr3:124980358:A:T	1.8162e-08	-1.61981	-1.42615
124980402	chr3:124980402:T:G	3.27962e-08	-1.20104	-1.25394
124980497	chr3:124980497:C:T	9.69686e-08	-1.81288e-10	-1.3709
124980549	chr3:124980549:C:T	1.57075e-08	-1.78769	-1.40346
124981071	chr3:124981071:C:T	3.07917e-08	-1.30834	-1.2097
124981549	chr3:124981549:A:G	1.56436e-08	-1.78126	-1.41396
124981570	chr3:124981570:G:A	1.07215e-07	-1.81288e-10	-1.27045
124981946	chr3:124981946:A:G	1.68466e-08	-1.72116	-1.39998
124982142	chr3:124982142:C:T	8.33085e-08	-1.52274	-4.18686e-10
124982344	chr3:124982344:T:C	1.59035e-08	-1.77288	-1.40586
124982646	chr3:124982646:G:C	1.04115e-07	-1.81288e-10	-1.29979
124983338	chr3:124983338:T:C	1.58369e-08	-1.76497	-1.41797
124983407	chr3:124983407:T:G	1.58577e-08	-1.76544	-1.41619
124983421	chr3:124983421:C:CA	1.59943e-08	-1.75578	-1.41728
124983463	chr3:124983463:C:T	3.59023e-08	-0.977884	-1.3866
124983580	chr3:124983580:C:T	1.61773e-08	-1.74794	-1.41373
124983808	chr3:124983808:T:C	1.05108e-07	-1.81288e-10	-1.2903
124984215	chr3:124984215:G:T	1.10403e-07	-1.81288e-10	-1.24115
124984263	chr3:124984263:C:G	1.58511e-08	-1.78685	-1.39521
124984270	chr3:124984270:C:T	2.28538e-07	-1.81288e-10	-0.513586
124984381	chr3:124984381:T:C	9.56615e-08	-1.81288e-10	-1.38447
124984450	chr3:124984450:G:A	9.5835e-08	-1.81288e-10	-1.38266
124984753	chr3:124984753:C:G	3.08445e-08	-1.22601	-1.29032
124984849	chr3:124984849:A:C	3.00992e-08	-1.3298	-1.21099
124985589	chr3:124985589:G:A	1.64735e-08	-1.77349	-1.37004
124986267	chr3:124986267:A:G	3.06731e-08	-1.25886	-1.26304
124986629	chr3:124986629:T:A	6.44771e-08	-1.77898	-4.18686e-10
124986658	chr3:124986658:G:A	7.56829e-08	-1.61874	-4.18686e-10
124987374	chr3:124987374:G:GCCACACCT	6.50687e-08	-1.78468	0.0148329
124987570	chr3:124987570:C:T	1.72218e-08	-1.72776	-1.37135
124987577	chr3:124987577:C:CA	1.06738e-07	-1.81288e-10	-1.27491
124987789	chr3:124987789:A:G	2.65592e-08	-1.39372	-1.27219
124988431	chr3:124988431:A:G	2.78726e-08	-1.18798	-1.42967
124988736	chr3:124988736:GT:G	7.79686e-08	-1.58898	-4.18686e-10
124988744	chr3:124988744:C:T	1.04912e-07	-1.81288e-10	-1.29217
124988866	chr3:124988866:G:A	7.31468e-08	-1.65282	-4.18686e-10
124988933	chr3:124988933:A:G	1.5709e-07	-1.81288e-10	-0.88847
124988951	chr3:124988951:C:T	2.10091e-08	-1.46927	-1.43106
124989446	chr3:124989446:T:C	9.79643e-08	-1.81288e-10	-1.36068
124989506	chr3:124989506:CA:C	2.03178e-08	-1.5073	-1.42649
124989738	chr3:124989738:A:G	2.75092e-08	-1.20395	-1.42682
124990082	chr3:124990082:C:A	9.09116e-08	-1.81288e-10	-1.4354
124990141	chr3:124990141:T:C	9.79257e-08	-1.81288e-10	-1.36108
124990407	chr3:124990407:T:C	3.17825e-08	-1.09692	-1.38945
124990570	chr3:124990570:C:A	7.54079e-08	-1.62238	-4.18686e-10
124991054	chr3:124991054:G:A	6.30747e-08	-1.80097	-4.18686e-10
124991248	chr3:124991248:C:T	1.59278e-08	-1.78206	-1.39516
124991528	chr3:124991528:T:C	2.83562e-08	-1.16665	-1.43379
124991796	chr3:124991796:G:A	9.2159e-08	-1.81288e-10	-1.42177
124991833	chr3:124991833:C:T	6.33211e-08	-1.78917	-0.00789758
124992229	chr3:124992229:G:T	2.25448e-07	-1.81288e-10	-0.527199
124992491	chr3:124992491:C:T	8.95186e-08	-1.45084	-4.18686e-10
124992527	chr3:124992527:C:T	1.5349e-08	-1.79677	-1.41747
124992542	chr3:124992542:G:A	1.58765e-08	-1.78822	-1.39223
124992992	chr3:124992992:C:T	9.09146e-08	-1.81288e-10	-1.43537
124993352	chr3:124993352:A:T	2.62323e-08	-1.24738	-1.43091
124993491	chr3:124993491:T:C	3.82899e-08	-1.0863	-1.21381
124993552	chr3:124993552:A:G	2.45304e-08	-1.75772	-0.987649
124993678	chr3:124993678:C:G	8.16439e-08	-1.54292	-4.18686e-10
124993848	chr3:124993848:T:C	1.52844e-07	-0.915871	-4.18686e-10
124994496	chr3:124994496:G:T	1.69377e-08	-1.78887	-1.32687
124994523	chr3:124994523:G:T	1.97654e-08	-1.65082	-1.31053
124994839	chr3:124994839:C:A	2.07658e-08	-1.493	-1.41898
124995718	chr3:124995718:G:A	9.11605e-08	-1.81288e-10	-1.43267
124995931	chr3:124995931:T:C	1.0535e-06	1.01459	-4.18686e-10
124996180	chr3:124996180:G:A	1.2133e-07	-1.81288e-10	-1.14677
124996188	chr3:124996188:G:A	1.95051e-08	-1.65933	-1.31528
124996282	chr3:124996282:CTG:C	1.21675e-07	-1.81288e-10	-1.14393
124996326	chr3:124996326:T:C	1.57304e-08	-1.77035	-1.41934
124996330	chr3:124996330:C:T	1.72805e-08	-1.69957	-1.39614
124996485	chr3:124996485:C:T	2.1983e-07	-1.81288e-10	-0.552435
124996648	chr3:124996648:A:G	1.19153e-07	-1.81288e-10	-1.16488
124996682	chr3:124996682:T:C	1.54548e-08	-1.80077	-1.4066
124997197	chr3:124997197:A:G	9.1649e-08	-1.81288e-10	-1.42732
124997200	chr3:124997200:T:C	1.55341e-08	-1.79884	-1.40341
124997341	chr3:124997341:C:A	7.11321e-08	-1.68075	-4.18686e-10
124997862	chr3:124997862:C:T	1.30142e-07	-1.81288e-10	-1.07666
124997913	chr3:124997913:G:T	9.07534e-08	-1.81288e-10	-1.43714
124998213	chr3:124998213:G:A	2.5485e-08	-1.3436	-1.3636
124998815	chr3:124998815:C:T	2.44261e-08	-1.39069	-1.35894
124999021	chr3:124999021:C:T	9.8304e-08	-1.81288e-10	-1.35722
124999039	chr3:124999039:A:C	1.78094e-08	-1.64839	-1.41717
124999080	chr3:124999080:C:T	3.13036e-07	-0.19897	-4.18686e-10
124999234	chr3:124999234:C:G	1.4567e-07	-1.81288e-10	-0.963944
124999525	chr3:124999525:A:G	1.55202e-08	-1.79131	-1.41183
124999718	chr3:124999718:C:T	9.91193e-08	-1.81288e-10	-1.34896
124999925	chr3:124999925:A:G	1.96737e-08	-1.52915	-1.43685
125000242	chr3:125000242:C:T	9.76937e-08	-1.81288e-10	-1.36345
125000312	chr3:125000312:G:A	2.54749e-08	-1.33276	-1.37483
125000753	chr3:125000753:C:T	1.998e-07	-1.81288e-10	-0.647969
125000843	chr3:125000843:T:C	2.0525e-08	-1.48974	-1.43391
125000893	chr3:125000893:A:G	6.3972e-08	-1.78684	-4.18686e-10
125001714	chr3:125001714:T:A	1.30514e-07	-1.81288e-10	-1.0738
125002039	chr3:125002039:A:G	1.41394e-07	-1.81288e-10	-0.993735
125002659	chr3:125002659:C:T	2.26579e-08	-1.38961	-1.43517
125002829	chr3:125002829:T:C	1.59625e-07	-1.81288e-10	-0.872461
125002947	chr3:125002947:G:A	1.667e-08	-1.72193	-1.40975
125003775	chr3:125003775:T:G	9.11494e-08	-1.81288e-10	-1.43279
125003816	chr3:125003816:C:A	2.31183e-08	-1.36844	-1.43622
125003843	chr3:125003843:C:T	9.31151e-08	-1.81288e-10	-1.41145
125003917	chr3:125003917:G:A	7.48575e-08	-1.6297	-4.18686e-10
125004198	chr3:125004198:C:T	1.03061e-07	-1.81288e-10	-1.30997
125004294	chr3:125004294:T:C	1.96155e-08	-1.53261	-1.43636
125004351	chr3:125004351:A:G	1.04638e-07	-1.81288e-10	-1.29478
125004916	chr3:125004916:A:G	3.98673e-08	-1.43672	-0.823008
125005178	chr3:125005178:A:C	6.64145e-08	-1.74937	-4.18686e-10
125005739	chr3:125005739:T:C	9.07544e-08	-1.81288e-10	-1.43713
125005890	chr3:125005890:T:C	6.40488e-08	-1.78564	-4.18686e-10
125005979	chr3:125005979:G:A	1.65342e-08	-1.75836	-1.3815
125006142	chr3:125006142:A:G	6.34428e-08	-1.79515	-4.18686e-10
125006691	chr3:125006691:G:A	1.88938e-07	-1.81288e-10	-0.703869
125006815	chr3:125006815:C:A	3.10394e-08	-1.42506	-1.08497
125007455	chr3:125007455:T:C	9.48643e-08	-1.81288e-10	-1.39284
125007747	chr3:125007747:A:G	3.61525e-08	-0.920397	-1.43714
125007861	chr3:125007861:G:A	1.59041e-08	-1.75906	-1.41965
125008464	chr3:125008464:A:C	6.44493e-08	-1.77941	-4.18686e-10
125008580	chr3:125008580:C:G	1.04609e-07	-1.81288e-10	-1.29505
125008814	chr3:125008814:AAAAACAC:A	3.19873e-08	-1.04621	-1.43374
125008934	chr3:125008934:C:T	2.64508e-08	-1.53213	-1.13787
125009216	chr3:125009216:A:C	1.48288e-07	-1.81288e-10	-0.946131
125009249	chr3:125009249:A:AATC	1.80776e-08	-1.64147	-1.40914
125009550	chr3:125009550:T:C	3.15591e-08	-1.06188	-1.43154
125009628	chr3:125009628:C:G	2.27814e-08	-1.44826	-1.37108
125009742	chr3:125009742:C:T	6.54027e-08	-1.76472	-4.18686e-10
125009782	chr3:125009782:A:G	2.60259e-08	-1.37815	-1.30805
125009981	chr3:125009981:A:T	7.32488e-08	-1.65143	-4.18686e-10
125010160	chr3:125010160:C:T	1.13863e-07	-1.81288e-10	-1.21029
125010349	chr3:125010349:T:G	1.79159e-08	-1.641	-1.4186
125011288	chr3:125011288:T:C	9.88887e-08	-1.81288e-10	-1.35129
125012237	chr3:125012237:TCTTTA:T	1.04015e-07	-1.81288e-10	-1.30075
125012504	chr3:125012504:CAG:C	9.08493e-08	-1.81288e-10	-1.43609
125012641	chr3:125012641:C:G	2.80852e-08	-1.50146	-1.10858
125012845	chr3:125012845:T:A	9.08403e-08	-1.81288e-10	-1.43619
125013351	chr3:125013351:G:A	1.05649e-07	-1.81288e-10	-1.28517
125013582	chr3:125013582:G:A	1.03379e-07	-1.81288e-10	-1.30689
125013650	chr3:125013650:C:T	1.01176e-07	-1.81288e-10	-1.32842
125013774	chr3:125013774:A:G	6.42799e-08	-1.68756	-0.0944801
125013895	chr3:125013895:T:A	1.66748e-07	-1.81288e-10	-0.828804
125014018	chr3:125014018:C:G	2.52506e-07	-1.81288e-10	-0.413852
125014132	chr3:125014132:G:T	2.67525e-08	-1.50717	-1.15149
125014153	chr3:125014153:ACAT:A	1.02173e-07	-1.81288e-10	-1.31862
125014682	chr3:125014682:G:A	9.13393e-08	-1.81288e-10	-1.43071
125014805	chr3:125014805:T:G	2.13622e-08	-1.4664	-1.41726
125015024	chr3:125015024:G:A	1.03375e-07	-1.81288e-10	-1.30692
125015482	chr3:125015482:C:T	1.94864e-08	-1.74865	-1.22693
125015609	chr3:125015609:C:T	1.4121e-07	-1.81288e-10	-0.995041
125015649	chr3:125015649:T:G	1.04936e-07	-1.81288e-10	-1.29194
125016091	chr3:125016091:T:C	1.02929e-07	-1.81288e-10	-1.31125
125016314	chr3:125016314:A:C	1.90462e-08	-1.74528	-1.25314
125016438	chr3:125016438:C:T	1.58582e-07	-1.81288e-10	-0.879014
125016471	chr3:125016471:G:A	6.30973e-08	-1.80061	-4.18686e-10
125016625	chr3:125016625:C:T	9.54091e-08	-1.81288e-10	-1.38711
125016628	chr3:125016628:G:A	9.87728e-08	-1.81288e-10	-1.35247
125017141	chr3:125017141:A:G	2.83288e-08	-1.36488	-1.23653
125017301	chr3:125017301:C:T	3.20058e-07	-1.81288e-10	-0.176786
125017406	chr3:125017406:T:C	1.71682e-07	-1.81288e-10	-0.799642
125017529	chr3:125017529:C:T	2.0121e-08	-1.66812	-1.2754
125017530	chr3:125017530:C:T	9.22956e-08	-1.81288e-10	-1.42029
125017534	chr3:125017534:C:T	1.65329e-07	-1.81288e-10	-0.837352
125017661	chr3:125017661:C:T	9.23279e-08	-1.81288e-10	-1.41994
125017747	chr3:125017747:A:G	1.93589e-08	-1.69916	-1.28297
125017946	chr3:125017946:G:A	1.25702e-07	-1.81288e-10	-1.11137
125018042	chr3:125018042:T:A	9.1129e-08	-1.81288e-10	-1.43301
125018195	chr3:125018195:T:C	1.65137e-07	-1.81288e-10	-0.838511
125018282	chr3:125018282:T:C	9.29321e-08	-1.81288e-10	-1.41342
125018820	chr3:125018820:G:C	6.70556e-08	-1.73977	-4.18686e-10
125018968	chr3:125018968:A:C	1.33476e-07	-1.81288e-10	-1.05136
125019263	chr3:125019263:C:T	2.11178e-08	-1.66906	-1.22611
125020020	chr3:125020020:A:G	1.31523e-07	-1.81288e-10	-1.06611
125020164	chr3:125020164:T:C	1.65241e-07	-1.81288e-10	-0.837886
125020290	chr3:125020290:G:C	2.40163e-08	-1.67322	-1.09333
125020775	chr3:125020775:A:G	1.05857e-07	-1.81288e-10	-1.2832
125021048	chr3:125021048:G:A	2.34126e-08	-1.68893	-1.10308
125021160	chr3:125021160:T:A	1.65086e-07	-1.81288e-10	-0.83882
125021611	chr3:125021611:G:A	2.3984e-08	-1.68627	-1.08164
125022015	chr3:125022015:T:C	1.26943e-07	-1.81288e-10	-1.10155
125022428	chr3:125022428:T:A	2.41827e-08	-1.75999	-0.999656
125022612	chr3:125022612:G:A	5.60616e-08	-1.07935	-0.839488
125022713	chr3:125022713:AG:A	2.33455e-08	-1.61698	-1.17791
125023051	chr3:125023051:G:A	1.41237e-07	-1.81288e-10	-0.994848
125023125	chr3:125023125:T:C	9.3426e-08	-1.81288e-10	-1.40812
125023158	chr3:125023158:T:C	2.29167e-08	-1.61962	-1.1938
125023510	chr3:125023510:G:A	1.98738e-08	-1.77599	-1.17989
125023665	chr3:125023665:T:TA	2.37848e-08	-1.68979	-1.08645
125024041	chr3:125024041:A:G	1.46715e-07	-1.81288e-10	-0.956793
125024759	chr3:125024759:G:A	9.26719e-08	-1.81288e-10	-1.41622
125024868	chr3:125024868:C:T	2.05742e-08	-1.65078	-1.27047
125024869	chr3:125024869:T:C	2.06184e-08	-1.64863	-1.27047
125024961	chr3:125024961:G:A	7.10912e-08	-1.68132	-4.18686e-10
125025119	chr3:125025119:G:A	3.12653e-07	-1.81288e-10	-0.200193
125025450	chr3:125025450:G:A	2.09587e-07	-1.81288e-10	-0.600151
125025764	chr3:125025764:C:T	9.21185e-08	-1.81288e-10	-1.42221
125026287	chr3:125026287:C:T	1.8016e-07	-1.81288e-10	-0.751442
125027205	chr3:125027205:A:G	1.94695e-08	-1.69936	-1.27708
125027452	chr3:125027452:G:A	6.31305e-08	-1.80008	-4.18686e-10
125027503	chr3:125027503:T:C	2.13993e-08	-1.77758	-1.10435
125029285	chr3:125029285:C:T	1.50986e-07	-1.81288e-10	-0.928102
125029749	chr3:125029749:G:A	8.70004e-08	-1.47938	-4.18686e-10
125029792	chr3:125029792:T:C	2.05164e-08	-1.62002	-1.30405
125029945	chr3:125029945:T:G	1.0749e-07	-1.81288e-10	-1.26789
125030432	chr3:125030432:G:A	2.34497e-08	-1.67019	-1.12024
125030522	chr3:125030522:A:T	9.165e-08	-1.81288e-10	-1.42731
125030647	chr3:125030647:T:C	2.28788e-08	-1.40168	-1.41339
125030956	chr3:125030956:C:T	2.3107e-08	-1.65901	-1.14614
125031127	chr3:125031127:G:A	1.92159e-08	-1.75759	-1.23196
125031164	chr3:125031164:C:T	2.7524e-08	-1.52736	-1.10287
125031306	chr3:125031306:G:T	1.04785e-07	-1.81288e-10	-1.29338
125031710	chr3:125031710:A:C	4.27218e-07	-1.81288e-10	0.112007
125033391	chr3:125033391:G:A	1.14179e-07	-1.81288e-10	-1.20752
125033734	chr3:125033734:G:A	1.54891e-07	-1.81288e-10	-0.902568
125033899	chr3:125033899:C:G	1.00175e-07	-1.81288e-10	-1.33837
125033910	chr3:125033910:T:A	4.61951e-08	-1.55667	-0.555745
125034082	chr3:125034082:T:C	3.60472e-08	-1.5249	-0.835553
125034083	chr3:125034083:G:C	8.09298e-08	-1.55171	-4.18686e-10
125034084	chr3:125034084:G:A	8.03708e-08	-1.55864	-4.18686e-10
125034184	chr3:125034184:A:G	4.64687e-08	-1.45718	-0.649326
125034250	chr3:125034250:T:C	3.3271e-08	-1.59267	-0.847928
125034349	chr3:125034349:T:C	3.37893e-08	-1.60796	-0.817184
125034676	chr3:125034676:G:A	9.13981e-08	-1.81288e-10	-1.43006
125034690	chr3:125034690:C:T	2.31768e-07	-1.81288e-10	-0.499552
125035081	chr3:125035081:C:G	9.08653e-08	-1.81288e-10	-1.43591
125035099	chr3:125035099:A:G	1.9478e-08	-1.74907	-1.22693
125035251	chr3:125035251:A:AC	9.40179e-08	-1.81288e-10	-1.4018
125035252	chr3:125035252:ATATT:A	9.28429e-08	-1.81288e-10	-1.41438
125035268	chr3:125035268:T:TG	2.87323e-08	-1.72302	-0.864244
125035318	chr3:125035318:G:T	5.4839e-08	-1.55319	-0.387696
125036217	chr3:125036217:A:AAAAAAG	9.01856e-08	-1.44342	-4.18686e-10
125036381	chr3:125036381:C:T	4.69797e-08	-0.804083	-1.29149
125036604	chr3:125036604:A:G	1.19498e-07	-1.81288e-10	-1.16199
125036854	chr3:125036854:T:C	9.67255e-08	-1.37341	-4.18686e-10
125036950	chr3:125036950:A:G	9.92799e-08	-1.81288e-10	-1.34734
125037150	chr3:125037150:C:T	1.2256e-07	-1.81288e-10	-1.13669
125037175	chr3:125037175:T:C	1.34515e-07	-1.51086	0.467247
125037455	chr3:125037455:T:C	1.32955e-07	-1.81288e-10	-1.05527
125037823	chr3:125037823:G:C	1.53332e-08	-1.787	-1.42827
125037927	chr3:125037927:C:T	9.4457e-08	-1.6359	0.238759
125038051	chr3:125038051:A:G	6.33766e-08	-1.37721	-0.418988
125038474	chr3:125038474:T:C	7.92426e-08	-1.14706	-0.425712
125038517	chr3:125038517:G:A	9.29293e-08	-1.41345	-4.18686e-10
125038802	chr3:125038802:G:A	2.81343e-07	-1.81288e-10	-0.305713
125038919	chr3:125038919:G:A	1.21738e-07	-1.81288e-10	-1.14342
125038920	chr3:125038920:C:T	1.21738e-07	-1.81288e-10	-1.14342
125038933	chr3:125038933:T:C	8.01093e-07	-1.74143	2.48212
125038987	chr3:125038987:C:T	3.26533e-07	-1.81288e-10	-0.156757
125039044	chr3:125039044:T:C	1.41914e-07	-1.80191	0.81184
125040357	chr3:125040357:T:A	4.8777e-08	-1.74166	-0.316366
125040503	chr3:125040503:T:C	7.72343e-08	-1.56716	-0.0312882
125040521	chr3:125040521:G:A	9.68272e-08	-1.81288e-10	-1.37236
125041002	chr3:125041002:C:T	1.78745e-07	-0.82471	0.0653815
125041222	chr3:125041222:T:A	4.97443e-07	-1.81288e-10	0.264194
125041242	chr3:125041242:G:A	1.07664e-07	-0.310423	-0.95585
125041270	chr3:125041270:G:T	4.43334e-08	-1.71497	-0.438582
125041554	chr3:125041554:A:C	7.84271e-07	-1.81288e-10	0.719467
125041604	chr3:125041604:G:C	1.07524e-07	-0.00436703	-1.26321
125041724	chr3:125041724:A:C	2.18556e-07	-0.739533	0.181287
125041839	chr3:125041839:G:T	4.44798e-08	-1.28734	-0.862915
125041908	chr3:125041908:G:T	3.8023e-08	-1.64728	-0.659814
125042376	chr3:125042376:C:T	1.04873e-07	-1.16923	-0.123308
125042503	chr3:125042503:G:A	3.38559e-08	-1.64047	-0.782704
125042582	chr3:125042582:G:C	3.78123e-07	-1.81288e-10	-0.0100691
125042630	chr3:125042630:G:C	1.76774e-07	-1.81288e-10	-0.770417
125042751	chr3:125042751:A:C	1.60862e-08	-1.79899	-1.36834
125043474	chr3:125043474:T:C	6.35456e-08	-1.79353	-4.18686e-10
125043492	chr3:125043492:A:T	9.22956e-08	-1.81288e-10	-1.42029
125044080	chr3:125044080:C:T	3.25504e-08	-1.02593	-1.43657
125044183	chr3:125044183:G:C	1.54048e-07	-1.81288e-10	-0.908025
125044383	chr3:125044383:ATAAAGT:A	9.3795e-08	-1.81288e-10	-1.40418
125044385	chr3:125044385:A:G	5.81989e-08	-0.446079	-1.43534
125045266	chr3:125045266:A:G	1.81132e-08	-1.79469	-1.25396
125045463	chr3:125045463:C:T	1.59314e-08	-1.80185	-1.37515
125045570	chr3:125045570:G:A	2.97583e-08	-1.75621	-0.795967
125045968	chr3:125045968:C:T	1.95576e-07	-1.81288e-10	-0.669339
125046317	chr3:125046317:C:T	4.3866e-08	-1.29226	-0.871884
125046328	chr3:125046328:C:G	9.77561e-07	-1.81288e-10	0.939773
125046763	chr3:125046763:A:G	8.95199e-07	2.28094	-1.42918
125047402	chr3:125047402:T:C	1.1366e-07	-1.81288e-10	-1.21208
125047642	chr3:125047642:T:C	2.01606e-08	-1.60928	-1.33228
125048253	chr3:125048253:T:C	1.04479e-06	-1.66493	2.67121
125048306	chr3:125048306:T:C	9.19149e-08	-1.81288e-10	-1.42442
125048607	chr3:125048607:T:C	9.92781e-08	-1.81288e-10	-1.34736
125048832	chr3:125048832:G:A	6.35606e-06	4.24404	-1.43216
125049066	chr3:125049066:A:G	1.42282e-07	-1.81288e-10	-0.987479
125049137	chr3:125049137:T:A	2.00399e-07	-1.81288e-10	-0.644978
125049376	chr3:125049376:G:A	1.65465e-08	-1.78253	-1.35659
125049522	chr3:125049522:A:G	6.84475e-06	-0.797568	3.68352
125049761	chr3:125049761:C:T	1.03629e-07	-1.81288e-10	-1.30447
125050145	chr3:125050145:T:C	1.20388e-07	-1.81288e-10	-1.15456
125050166	chr3:125050166:T:A	1.68744e-08	-1.78533	-1.33416
125050213	chr3:125050213:G:A	3.0173e-08	-1.19215	-1.34619
125050840	chr3:125050840:A:G	2.87599e-08	-1.24505	-1.34126
125050868	chr3:125050868:T:C	1.95376e-08	-1.75811	-1.21483
125050952	chr3:125050952:C:T	6.30523e-08	-1.80132	-4.18686e-10
125051238	chr3:125051238:A:G	1.65834e-07	-0.118789	-0.71551
125051456	chr3:125051456:C:G	2.01356e-08	-1.76735	-1.17545
125051493	chr3:125051493:G:C	9.0989e-08	-1.81288e-10	-1.43455
125051609	chr3:125051609:C:T	2.54567e-07	-1.81288e-10	-0.405722
125052109	chr3:125052109:AC:A	8.22317e-08	-0.740442	-0.795304
125052241	chr3:125052241:C:T	2.44863e-07	-1.81288e-10	-0.44459
125052407	chr3:125052407:C:T	9.23551e-08	-1.81288e-10	-1.41965
125052861	chr3:125052861:C:T	9.86713e-07	-1.80023	2.74933
125053033	chr3:125053033:A:C	1.72801e-08	-1.77464	-1.32109
125053060	chr3:125053060:C:T	3.17892e-06	2.11901	-4.18686e-10
125053238	chr3:125053238:C:T	1.7291e-08	-1.77919	-1.31591
125053549	chr3:125053549:A:G	6.34252e-08	-1.79543	-4.18686e-10
125053679	chr3:125053679:A:G	1.75592e-08	-1.73214	-1.34757
125053747	chr3:125053747:C:T	1.58676e-07	-0.843904	-0.034519
125053871	chr3:125053871:C:T	1.48107e-07	-1.81288e-10	-0.947353
125054069	chr3:125054069:G:A	6.69841e-08	-1.16466	-0.576176
125054139	chr3:125054139:T:C	1.18588e-07	-1.81288e-10	-1.16963
125054831	chr3:125054831:G:A	2.44544e-08	-1.33796	-1.41052
125054910	chr3:125054910:G:A	1.03631e-07	-1.81288e-10	-1.30445
125055415	chr3:125055415:T:A	9.94246e-07	-1.81288e-10	0.956697
125055588	chr3:125055588:T:G	3.92606e-08	-1.54797	-0.727099
125055718	chr3:125055718:C:T	1.20085e-07	-1.81288e-10	-1.15709
125055799	chr3:125055799:C:T	6.34186e-08	-1.79553	-4.18686e-10
125056861	chr3:125056861:T:C	1.53873e-07	-1.81288e-10	-0.90916
125057576	chr3:125057576:T:C	1.96998e-07	-1.81288e-10	-0.662095
125058001	chr3:125058001:A:C	2.00056e-08	-1.71684	-1.23244
125058324	chr3:125058324:G:T	1.06082e-07	-1.81288e-10	-1.28108
125058512	chr3:125058512:A:T	6.37528e-08	-1.79027	-4.18686e-10
125058649	chr3:125058649:G:T	1.09706e-07	-1.81288e-10	-1.24748
125059839	chr3:125059839:C:T	1.93576e-08	-1.62508	-1.35713
125059843	chr3:125059843:G:C	3.34691e-08	-1.17473	-1.25994
125061103	chr3:125061103:G:T	2.56783e-07	-1.81288e-10	-0.397057
125061135	chr3:125061135:TCAGAGAAGA:T	1.00404e-07	-1.81288e-10	-1.33609
125061567	chr3:125061567:G:A	3.70625e-08	-1.0599	-1.27278
125061971	chr3:125061971:G:A	1.51036e-06	0.170093	1.20472
125062362	chr3:125062362:G:A	1.11412e-07	-1.81288e-10	-1.23205
125062611	chr3:125062611:A:G	1.19178e-07	-1.81288e-10	-1.16467
125062932	chr3:125062932:T:G	1.099e-07	-1.24572	-4.18686e-10
125062999	chr3:125062999:C:T	5.03445e-08	-1.68097	-0.345428
125063006	chr3:125063006:G:A	1.86207e-07	-0.718426	-4.18686e-10
125063270	chr3:125063270:T:G	1.19968e-07	-1.69573	0.537662
125063339	chr3:125063339:T:G	2.74783e-07	-1.81288e-10	-0.329307
125063752	chr3:125063752:C:T	6.4213e-08	-1.64295	-0.140132
125064016	chr3:125064016:A:G	1.19879e-07	-1.81288e-10	-1.1588
125064020	chr3:125064020:G:A	6.8497e-08	-1.68237	-0.0361232
125064103	chr3:125064103:G:GTAA	4.51339e-07	-1.81288e-10	0.166931
125064232	chr3:125064232:G:A	2.97167e-07	-1.81288e-10	-0.250992
125064416	chr3:125064416:T:C	1.16182e-07	-1.19013	-4.18686e-10
125064593	chr3:125064593:A:T	2.88083e-07	-1.81288e-10	-0.282039
125064843	chr3:125064843:T:C	5.82257e-07	-1.81288e-10	0.421625
125066157	chr3:125066157:C:T	1.60807e-08	-1.79482	-1.37284
125066379	chr3:125066379:G:T	1.34788e-07	-1.81288e-10	-1.04158
125066464	chr3:125066464:A:G	5.84958e-08	-1.66984	-0.206494
125066623	chr3:125066623:G:A	1.10492e-07	-1.81288e-10	-1.24035
125066758	chr3:125066758:C:T	1.35358e-07	-1.81288e-10	-1.03736
125066845	chr3:125066845:G:T	2.12022e-08	-1.78803	-1.10315
125067172	chr3:125067172:G:A	2.11645e-07	-1.81288e-10	-0.590377
125067180	chr3:125067180:G:A	3.07168e-07	-1.81288e-10	-0.217893
125067303	chr3:125067303:G:A	5.69342e-08	-1.75294	-0.150449
125067533	chr3:125067533:A:G	1.64821e-08	-1.72695	-1.41606
125067615	chr3:125067615:G:A	1.88606e-07	-1.81288e-10	-0.70563
125067805	chr3:125067805:T:C	6.33143e-08	-1.79718	-4.18686e-10
125068896	chr3:125068896:A:AGCATAAGGT	1.31173e-07	-1.81288e-10	-1.06877
125068923	chr3:125068923:CT:C	1.33863e-07	-1.81288e-10	-1.04847
125068999	chr3:125068999:A:G	3.24056e-07	-1.81288e-10	-0.164371
125069169	chr3:125069169:G:A	2.0703e-08	-1.71084	-1.20417
125069323	chr3:125069323:G:A	1.45711e-07	-1.81288e-10	-0.963659
125069716	chr3:125069716:C:T	7.1803e-08	-1.67136	-4.18686e-10
125069790	chr3:125069790:T:C	3.41887e-08	-1.67945	-0.73394
125070611	chr3:125070611:G:A	2.48892e-07	-1.81288e-10	-0.428269
125070647	chr3:125070647:A:T	3.90512e-08	-1.72076	-0.55965
125070806	chr3:125070806:T:C	3.36807e-08	-1.72278	-0.705587
125071161	chr3:125071161:T:C	2.83407e-08	-1.71903	-0.881964
125071205	chr3:125071205:A:G	3.73933e-08	-1.65491	-0.668882
125071689	chr3:125071689:T:C	3.4875e-08	-1.66312	-0.730399
125071936	chr3:125071936:A:T	1.23983e-07	-1.69248	0.567333
125072146	chr3:125072146:C:A	1.72888e-07	-1.81288e-10	-0.792644
125072267	chr3:125072267:C:T	6.441e-08	-1.78002	-4.18686e-10
125072376	chr3:125072376:A:G	1.90574e-07	-1.81288e-10	-0.695248
125072687	chr3:125072687:C:T	1.12268e-07	-1.81288e-10	-1.2244
125072933	chr3:125072933:G:A	9.24571e-08	-1.81288e-10	-1.41854
125073079	chr3:125073079:T:G	7.70569e-08	-1.79356	0.192818
125073387	chr3:125073387:A:C	8.01631e-08	-1.79828	0.237055
125073459	chr3:125073459:T:C	2.95241e-08	-1.75338	-0.806707
125073782	chr3:125073782:C:T	3.85509e-08	-1.7431	-0.550207
125073783	chr3:125073783:A:G	2.70875e-08	-1.7234	-0.922816
125073976	chr3:125073976:G:A	6.41719e-08	-1.78372	-4.18686e-10
125074050	chr3:125074050:C:A	3.46292e-07	-1.58795	1.48995
125075584	chr3:125075584:G:A	9.49811e-08	-1.81288e-10	-1.39161
125076033	chr3:125076033:T:G	7.26505e-08	-1.1792	-0.480431
125076143	chr3:125076143:G:A	3.7369e-07	-1.81288e-10	-0.0218605
125076423	chr3:125076423:C:A	1.27972e-07	-1.81288e-10	-1.09348
125076638	chr3:125076638:G:A	1.95373e-08	-1.77443	-1.19853
125076740	chr3:125076740:A:G	1.69344e-07	-1.77278	0.959425
125077258	chr3:125077258:T:G	8.87789e-07	-1.81288e-10	0.843446
125077812	chr3:125077812:A:T	8.41498e-07	-1.81288e-10	0.789896
125077862	chr3:125077862:G:A	9.07801e-08	-1.81288e-10	-1.43685
125077941	chr3:125077941:A:G	9.32682e-08	-1.81288e-10	-1.40981
125078162	chr3:125078162:G:A	9.44077e-08	-1.81288e-10	-1.39767
125078183	chr3:125078183:A:G	1.71017e-07	-1.81288e-10	-0.803527
125078876	chr3:125078876:T:C	1.33004e-06	-1.61542	2.8631
125078885	chr3:125078885:A:G	1.57063e-08	-1.75411	-1.43711
125079385	chr3:125079385:T:C	3.33643e-07	-1.81288e-10	-0.135216
125079430	chr3:125079430:G:A	1.58719e-08	-1.75275	-1.42798
125080172	chr3:125080172:T:A	1.94139e-08	-1.65441	-1.32489
125080395	chr3:125080395:A:C	6.29914e-08	-1.80229	-4.18686e-10
125080513	chr3:125080513:C:T	8.01954e-08	-0.915801	-0.64502
125080866	chr3:125080866:G:C	1.936e-07	-1.81288e-10	-0.679491
125080967	chr3:125080967:T:G	6.33711e-08	-1.79628	-4.18686e-10
125081008	chr3:125081008:T:C	9.80404e-08	-1.81288e-10	-1.35991
125081079	chr3:125081079:G:A	1.24931e-07	-1.81288e-10	-1.11753
125081119	chr3:125081119:C:T	5.59989e-07	-1.81288e-10	0.382629
125081124	chr3:125081124:T:C	1.56049e-06	1.40747	-4.18686e-10
125081238	chr3:125081238:A:G	9.38869e-08	-0.793391	-0.609806
125081346	chr3:125081346:T:C	7.76949e-08	-1.76091	0.168413
125081967	chr3:125081967:G:A	6.30124e-08	-1.80196	-4.18686e-10
125082025	chr3:125082025:A:G	5.72674e-07	-1.56576	1.97079
125082284	chr3:125082284:G:A	7.81695e-08	-1.58641	-4.18686e-10
125082413	chr3:125082413:A:G	1.34347e-07	-1.81288e-10	-1.04486
125082480	chr3:125082480:C:T	1.18479e-07	-1.5564	0.385843
125082955	chr3:125082955:G:A	9.07183e-08	-0.860881	-0.576648
125083059	chr3:125083059:C:T	1.29095e-06	-1.5231	2.74094
125083368	chr3:125083368:G:A	1.48164e-07	-1.81288e-10	-0.946967
125083387	chr3:125083387:T:C	5.73904e-07	-1.49306	1.90023
125083495	chr3:125083495:G:A	1.67342e-08	-1.69114	-1.4367
125083705	chr3:125083705:G:A	5.4452e-07	-1.47168	1.82629
125083833	chr3:125083833:A:G	5.69284e-07	-1.52043	1.91952
125084044	chr3:125084044:C:T	5.56347e-07	-1.5351	1.91121
125084188	chr3:125084188:G:T	1.17958e-07	-1.53788	0.362921
125084199	chr3:125084199:G:A	5.4867e-07	-1.52473	1.88694
125084566	chr3:125084566:G:A	5.30093e-07	-1.49935	1.82712
125084575	chr3:125084575:C:A	2.12167e-08	-1.48372	-1.40678
125084714	chr3:125084714:T:C	5.16333e-07	-1.50594	1.8074
125084747	chr3:125084747:ACAG:A	1.12749e-07	-1.81288e-10	-1.22012
125084755	chr3:125084755:A:G	5.02489e-07	-1.54756	1.82184
125084771	chr3:125084771:G:A	1.12902e-06	-0.908546	1.99236
125084947	chr3:125084947:T:G	2.29108e-08	-1.39251	-1.42117
125085024	chr3:125085024:T:G	5.24018e-07	-1.81288e-10	0.316239
125085306	chr3:125085306:G:C	9.09087e-08	-1.81288e-10	-1.43543
125085333	chr3:125085333:T:C	2.16477e-07	-1.81288e-10	-0.567802
125085360	chr3:125085360:A:C	7.64824e-07	-0.312878	1.00724
125085395	chr3:125085395:T:A	7.39711e-08	-0.716164	-0.92545
125085723	chr3:125085723:T:C	6.2993e-08	-1.80226	-4.18686e-10
125085818	chr3:125085818:G:A	1.33008e-07	-1.81288e-10	-1.05488
125085970	chr3:125085970:T:C	6.2988e-08	-1.80234	-4.18686e-10
125086476	chr3:125086476:T:C	8.97572e-07	-1.60373	2.45813
125086484	chr3:125086484:T:C	2.31322e-07	-0.501479	-4.18686e-10
125086619	chr3:125086619:A:C	1.50973e-08	-1.79363	-1.43714
125086649	chr3:125086649:G:A	1.62309e-08	-1.77035	-1.38802
125086899	chr3:125086899:T:G	3.34132e-07	-1.58326	1.44951
125087063	chr3:125087063:G:T	2.63226e-07	-1.81288e-10	-0.372276
125087609	chr3:125087609:G:C	1.71418e-08	-1.76791	-1.33585
125087790	chr3:125087790:T:G	9.83024e-08	-1.81288e-10	-1.35724
125088123	chr3:125088123:C:T	9.16069e-08	-1.81288e-10	-1.42778
125088498	chr3:125088498:T:C	2.23946e-07	-1.81288e-10	-0.533883
125088570	chr3:125088570:T:C	6.50387e-08	-1.7703	-4.18686e-10
125089072	chr3:125089072:C:T	6.59358e-08	-1.65928	-0.0973303
125089410	chr3:125089410:T:C	1.17827e-07	-1.81288e-10	-1.17607
125089556	chr3:125089556:A:G	6.78435e-08	-1.72808	-4.18686e-10
125089891	chr3:125089891:T:C	1.46787e-07	-1.81288e-10	-0.956308
125090328	chr3:125090328:T:C	7.04178e-08	-1.04481	-0.64603
125090763	chr3:125090763:T:G	9.52904e-08	-1.81288e-10	-1.38836
125091121	chr3:125091121:C:T	1.57326e-08	-1.75896	-1.43059
125091198	chr3:125091198:T:G	9.24841e-08	-1.81288e-10	-1.41825
125091544	chr3:125091544:G:C	1.27218e-07	-1.81288e-10	-1.09938
125091853	chr3:125091853:G:A	2.84339e-08	-1.76138	-0.836324
125091946	chr3:125091946:G:A	1.72472e-08	-1.66058	-1.43706
125092012	chr3:125092012:C:T	6.31883e-08	-1.79917	-4.18686e-10
125092470	chr3:125092470:G:A	5.34793e-07	-1.7913	2.12789
125092528	chr3:125092528:A:G	1.18521e-07	-1.58002	0.409825
125092636	chr3:125092636:G:A	9.72393e-08	-1.81288e-10	-1.36811
125092759	chr3:125092759:A:C	1.36441e-07	-1.81288e-10	-1.02939
125093098	chr3:125093098:A:G	2.12033e-08	-1.79818	-1.09295
125093217	chr3:125093217:G:A	6.38548e-08	-1.78868	-4.18686e-10
125093325	chr3:125093325:T:C	9.10687e-08	-1.81288e-10	-1.43367
125093371	chr3:125093371:T:C	2.26751e-08	-1.75336	-1.07066
125093484	chr3:125093484:G:T	9.13017e-08	-1.81288e-10	-1.43112
125093542	chr3:125093542:C:T	1.59408e-08	-1.79095	-1.38545
125094557	chr3:125094557:A:G	6.78018e-08	-1.7287	-4.18686e-10
125094678	chr3:125094678:C:G	2.50028e-08	-1.71312	-1.01318
125094916	chr3:125094916:C:T	1.15497e-07	-1.81288e-10	-1.19605
125094945	chr3:125094945:C:T	1.3145e-07	-1.81288e-10	-1.06666
125095074	chr3:125095074:T:C	1.7053e-07	-1.81288e-10	-0.806378
125095503	chr3:125095503:G:A	4.02777e-08	-1.80234	-0.447149
125095895	chr3:125095895:G:C	1.72383e-07	-1.81288e-10	-0.79557
125096031	chr3:125096031:G:A	1.05623e-07	-1.81288e-10	-1.28541
125096443	chr3:125096443:A:G	9.42838e-08	-1.81288e-10	-1.39898
125096617	chr3:125096617:G:A	2.16807e-08	-1.69361	-1.17525
125096670	chr3:125096670:G:C	2.65012e-08	-1.66945	-0.998647
125096838	chr3:125096838:TTTG:T	2.25421e-08	-1.67245	-1.15746
125097052	chr3:125097052:A:G	1.86277e-08	-1.63485	-1.38579
125097585	chr3:125097585:G:A	3.34203e-08	-1.75579	-0.680337
125098203	chr3:125098203:G:C	6.90221e-08	-1.71086	-4.18686e-10
125098250	chr3:125098250:C:T	2.20455e-08	-1.66026	-1.19193
125098501	chr3:125098501:T:C	9.11887e-08	-1.81288e-10	-1.43236
125098665	chr3:125098665:C:G	1.05393e-07	-1.81288e-10	-1.28759
125099031	chr3:125099031:G:A	1.72497e-07	-1.81288e-10	-0.794909
125099140	chr3:125099140:G:C	9.1836e-08	-1.81288e-10	-1.42528
125099249	chr3:125099249:G:A	3.19263e-08	-1.1804	-1.30146
125099271	chr3:125099271:G:A	1.72275e-07	-1.81288e-10	-0.796196
125099400	chr3:125099400:A:G	2.05157e-08	-1.74029	-1.1838
125099494	chr3:125099494:G:A	1.89321e-08	-1.73845	-1.26598
125099662	chr3:125099662:C:T	6.41269e-08	-1.78442	-4.18686e-10
125099909	chr3:125099909:C:T	9.17169e-08	-1.81288e-10	-1.42658
125099967	chr3:125099967:A:G	2.6702e-08	-1.63526	-1.02529
125100173	chr3:125100173:T:C	9.07927e-08	-1.81288e-10	-1.43671
125100185	chr3:125100185:G:A	6.34364e-08	-1.79525	-4.18686e-10
125100437	chr3:125100437:C:T	2.11666e-08	-1.75367	-1.1392
125100521	chr3:125100521:C:T	1.53287e-08	-1.78874	-1.42682
125100628	chr3:125100628:G:A	9.29305e-08	-1.81288e-10	-1.41344
125100669	chr3:125100669:A:G	6.39207e-08	-1.78764	-4.18686e-10
125100689	chr3:125100689:C:T	1.55029e-08	-1.7697	-1.43456
125100809	chr3:125100809:C:T	6.48566e-08	-1.77311	-4.18686e-10
125101449	chr3:125101449:C:T	1.89464e-08	-1.5836	-1.42008
125101794	chr3:125101794:G:A	9.4017e-08	-1.81288e-10	-1.40181
125101853	chr3:125101853:T:C	9.27136e-08	-1.81288e-10	-1.41577
125101978	chr3:125101978:C:T	3.7105e-08	-1.75491	-0.576628
125102429	chr3:125102429:A:T	1.41614e-07	-1.81288e-10	-0.992185
125102454	chr3:125102454:C:T	1.29156e-07	-1.81288e-10	-1.08427
125102481	chr3:125102481:A:G	1.97034e-07	-1.81288e-10	-0.661913
125102531	chr3:125102531:G:C	1.11926e-07	-1.81288e-10	-1.22745
125102648	chr3:125102648:T:G	9.33898e-08	-1.81288e-10	-1.40851
125102680	chr3:125102680:C:T	1.19561e-07	-1.81288e-10	-1.16146
125102684	chr3:125102684:C:A	3.31119e-07	-0.142809	-4.18686e-10
125102717	chr3:125102717:G:A	6.29937e-08	-1.80225	-4.18686e-10
125103016	chr3:125103016:C:A	1.82672e-07	-1.36455	0.62696
125103430	chr3:125103430:T:C	1.16571e-07	-1.18678	-4.18686e-10
125103903	chr3:125103903:G:C	4.71879e-08	-1.53613	-0.555019
125104088	chr3:125104088:A:G	3.06245e-08	-1.15387	-1.36961
125104167	chr3:125104167:G:C	7.64776e-08	-1.79357	0.185281
125104718	chr3:125104718:A:C	1.00569e-07	-1.81288e-10	-1.33445
125105478	chr3:125105478:T:C	1.0625e-07	-1.81288e-10	-1.2795
125106058	chr3:125106058:T:C	2.80437e-08	-1.5956	-1.01592
125106232	chr3:125106232:C:T	3.47572e-08	-1.19929	-1.19761
125106393	chr3:125106393:C:T	9.18938e-08	-1.81288e-10	-1.42465
125106422	chr3:125106422:T:G	2.03406e-08	-1.72976	-1.20291
125106460	chr3:125106460:T:TCAAG	9.43857e-08	-1.81288e-10	-1.3979
125107195	chr3:125107195:T:C	3.83472e-08	-1.02373	-1.27487
125107564	chr3:125107564:T:C	2.57072e-07	1.02284	-1.41877
125107752	chr3:125107752:C:A	9.19796e-08	-1.42372	-4.18686e-10
125108305	chr3:125108305:G:A	9.23032e-08	-1.81288e-10	-1.42021
125108410	chr3:125108410:C:T	6.52225e-08	-0.818693	-0.948791
125108694	chr3:125108694:A:T	2.55929e-08	-1.6067	-1.09628
125109122	chr3:125109122:T:C	6.2978e-08	-0.860421	-0.942081
125109452	chr3:125109452:T:G	2.54278e-07	-1.81288e-10	-0.406858
125110151	chr3:125110151:T:C	8.88319e-08	-1.45854	-4.18686e-10
125110213	chr3:125110213:A:G	8.73419e-08	-1.47546	-4.18686e-10
125110376	chr3:125110376:C:T	9.2343e-08	-1.81288e-10	-1.41978
125110724	chr3:125110724:T:C	9.09054e-08	-1.81288e-10	-1.43547
125110985	chr3:125110985:T:C	9.09799e-08	-1.81288e-10	-1.43465
125111076	chr3:125111076:C:T	2.00131e-07	-1.81288e-10	-0.646317
125111114	chr3:125111114:T:C	8.97122e-08	-1.44868	-4.18686e-10
125111278	chr3:125111278:G:C	3.92089e-08	-1.45828	-0.81811
125111357	chr3:125111357:C:A	9.08051e-08	-1.81288e-10	-1.43657
125111443	chr3:125111443:T:G	1.09267e-07	-1.81288e-10	-1.25149
125111471	chr3:125111471:A:G	1.10102e-07	-0.783808	-0.460077
125111594	chr3:125111594:A:ACC	1.2994e-07	-1.81288e-10	-1.07822
125111616	chr3:125111616:C:T	1.76082e-07	-1.81288e-10	-0.77434
125112204	chr3:125112204:C:T	3.0922e-08	-1.23608	-1.27774
125112283	chr3:125112283:CTCT:C	8.54096e-08	-1.49783	-4.18686e-10
125112299	chr3:125112299:G:A	2.90966e-07	-1.81288e-10	-0.272083
125112338	chr3:125112338:T:C	2.05361e-07	-1.81288e-10	-0.62052
125112359	chr3:125112359:A:G	8.58098e-08	-1.49315	-4.18686e-10
125112570	chr3:125112570:T:C	1.94242e-08	-1.75847	-1.2203
125112685	chr3:125112685:G:A	4.83653e-08	-0.881672	-1.18483
125113023	chr3:125113023:G:C	1.02157e-07	-1.81288e-10	-1.31878
125113199	chr3:125113199:C:G	5.33448e-08	-1.69802	-0.270493
125113477	chr3:125113477:A:C	2.07086e-07	-1.81288e-10	-0.612154
125113549	chr3:125113549:G:A	7.57143e-08	-1.61832	-4.18686e-10
125113828	chr3:125113828:GCT:G	8.07196e-08	-1.55431	-4.18686e-10
125113903	chr3:125113903:T:C	5.24723e-08	-0.878894	-1.10611
125113907	chr3:125113907:C:T	7.00945e-07	-1.81288e-10	0.607142
125113964	chr3:125113964:C:T	7.45058e-08	-1.63441	-4.18686e-10
125114022	chr3:125114022:A:G	5.72034e-08	-1.29741	-0.601265
125114124	chr3:125114124:C:A	1.855e-07	-1.81288e-10	-0.722233
125114528	chr3:125114528:G:A	2.46623e-07	-1.30484	0.867411
125114584	chr3:125114584:C:T	8.04927e-08	-1.55712	-4.18686e-10
125114730	chr3:125114730:C:T	8.08752e-08	-0.617397	-0.934983
125115041	chr3:125115041:C:CA	7.80612e-08	-1.5878	-4.18686e-10
125115124	chr3:125115124:A:G	2.7427e-08	-1.50155	-1.13221
125115166	chr3:125115166:T:C	9.81503e-08	-1.81288e-10	-1.35879
125115214	chr3:125115214:A:G	2.99927e-08	-1.7237	-0.820629
125115618	chr3:125115618:C:T	7.84121e-08	-1.58331	-4.18686e-10
125115873	chr3:125115873:C:T	3.96543e-08	-1.1416	-1.12348
125116023	chr3:125116023:C:T	1.59772e-07	-1.81288e-10	-0.87154
125116132	chr3:125116132:T:C	1.62323e-07	-1.81288e-10	-0.855697
125116385	chr3:125116385:A:G	8.15639e-08	-1.5439	-4.18686e-10
125116513	chr3:125116513:A:G	1.5905e-07	-1.81288e-10	-0.87607
125116786	chr3:125116786:C:T	2.35055e-07	-1.81288e-10	-0.485469
125116823	chr3:125116823:C:T	3.43854e-08	-1.70225	-0.705405
125116967	chr3:125116967:T:C	7.98997e-08	-1.56452	-4.18686e-10
125117396	chr3:125117396:G:A	2.59351e-08	-1.31033	-1.37936
125117447	chr3:125117447:A:T	9.08279e-08	-1.43632	-4.18686e-10
125117940	chr3:125117940:C:T	8.64074e-08	-1.48621	-4.18686e-10
125118024	chr3:125118024:C:T	3.56048e-07	-1.81288e-10	-0.0702218
125118116	chr3:125118116:T:C	1.01516e-07	-1.81288e-10	-1.32507
125118145	chr3:125118145:G:A	2.51816e-08	-1.43648	-1.28269
125118542	chr3:125118542:T:C	9.65745e-08	-1.81288e-10	-1.37497
125119252	chr3:125119252:G:A	3.53847e-08	-1.79332	-0.585691
125119788	chr3:125119788:G:C	1.13947e-07	-1.81288e-10	-1.20956
125119801	chr3:125119801:C:G	1.52256e-07	-1.81288e-10	-0.919722
125120094	chr3:125120094:G:T	2.18381e-08	-1.73969	-1.12194
125120323	chr3:125120323:C:T	1.68746e-08	-1.70571	-1.41377
125121174	chr3:125121174:G:A	1.80871e-08	-1.64039	-1.4097
125121292	chr3:125121292:C:T	2.26339e-08	-1.78682	-1.03902
125121468	chr3:125121468:T:A	1.66097e-08	-1.71221	-1.4231
125121880	chr3:125121880:A:G	9.22839e-08	-1.81288e-10	-1.42042
125122169	chr3:125122169:A:G	2.12093e-08	-1.79856	-1.09229
125122304	chr3:125122304:A:G	1.03895e-07	-1.81288e-10	-1.30191
125122321	chr3:125122321:A:T	3.14382e-07	-1.81288e-10	-0.194678
125122470	chr3:125122470:A:G	6.9373e-08	-1.70579	-4.18686e-10
125122636	chr3:125122636:C:T	3.95403e-08	-0.914988	-1.35298
125122733	chr3:125122733:G:A	2.05184e-08	-1.79546	-1.12851
125122767	chr3:125122767:C:G	1.01768e-07	-1.81288e-10	-1.32259
125122817	chr3:125122817:A:C	1.97771e-08	-1.58984	-1.37092
125123113	chr3:125123113:A:G	9.2456e-08	-1.81288e-10	-1.41855
125123350	chr3:125123350:G:A	6.63639e-08	-1.75013	-4.18686e-10
125123469	chr3:125123469:G:A	1.16766e-07	0.16172	-1.34684
125123502	chr3:125123502:G:T	1.34195e-07	-1.81288e-10	-1.04599
125123536	chr3:125123536:A:G	9.48312e-08	-1.81288e-10	-1.39319
125123556	chr3:125123556:C:T	1.93288e-08	-1.7973	-1.18639
125123577	chr3:125123577:G:A	6.65261e-08	-1.74769	-4.18686e-10
125123612	chr3:125123612:G:A	1.93202e-08	-1.79785	-1.18628
125123693	chr3:125123693:C:T	9.35636e-08	-1.81288e-10	-1.40665
125123747	chr3:125123747:G:A	2.01888e-08	-1.80045	-1.13971
125123752	chr3:125123752:A:G	1.97825e-08	-1.80026	-1.16023
125123755	chr3:125123755:G:T	1.92562e-08	-1.55039	-1.43707
125123811	chr3:125123811:A:G	2.01113e-08	-1.50723	-1.43678
125123903	chr3:125123903:A:G	5.81142e-08	-0.521038	-1.36184
125123951	chr3:125123951:G:C	1.14072e-07	-1.81288e-10	-1.20846
125124147	chr3:125124147:C:G	1.60288e-08	-1.7827	-1.3882
125124549	chr3:125124549:A:C	1.93814e-08	-1.79161	-1.18937
125124601	chr3:125124601:C:T	1.36267e-07	-1.81288e-10	-1.03067
125124645	chr3:125124645:C:T	1.9289e-08	-1.79285	-1.1929
125124685	chr3:125124685:T:A	6.72384e-08	-1.73704	-4.18686e-10
125124803	chr3:125124803:G:A	1.91931e-08	-1.79205	-1.19869
125124986	chr3:125124986:G:A	3.74318e-08	-1.45666	-0.866106
125125225	chr3:125125225:C:T	1.88913e-08	-1.78848	-1.21811
125125339	chr3:125125339:C:T	1.93099e-08	-1.79189	-1.19278
125125473	chr3:125125473:C:T	1.50808e-07	-1.81288e-10	-0.929277
125125589	chr3:125125589:T:A	7.24787e-08	-1.662	-4.18686e-10
125125995	chr3:125125995:T:C	9.13953e-08	-1.81288e-10	-1.43009
125126004	chr3:125126004:A:G	1.41148e-07	0.138046	-1.13353
125126149	chr3:125126149:C:T	1.58964e-07	-0.876611	-4.18686e-10
125126295	chr3:125126295:A:G	2.10728e-08	-1.80244	-1.09487
125126557	chr3:125126557:A:T	5.61508e-08	-1.78837	-0.128875
125126579	chr3:125126579:C:T	9.93273e-08	-1.81288e-10	-1.34687
125126634	chr3:125126634:T:C	9.68015e-08	-1.81288e-10	-1.37263
125126841	chr3:125126841:A:G	6.40679e-08	-1.78534	-4.18686e-10
125127100	chr3:125127100:C:T	2.12085e-08	-1.79447	-1.09641
125127412	chr3:125127412:T:C	2.51381e-08	-1.56556	-1.15534
125127564	chr3:125127564:A:C	2.06692e-08	-1.79546	-1.12118
125127884	chr3:125127884:A:G	9.93162e-08	-1.81288e-10	-1.34698
125128300	chr3:125128300:C:T	1.31528e-07	-1.81288e-10	-1.06607
125129058	chr3:125129058:T:C	2.19225e-08	-1.56906	-1.28871
125129546	chr3:125129546:G:C	6.56869e-08	-1.76039	-4.18686e-10
125129614	chr3:125129614:G:A	4.68999e-08	-1.39172	-0.705554
125129815	chr3:125129815:G:A	2.53506e-07	-1.81288e-10	-0.4099
125129831	chr3:125129831:G:A	3.43617e-08	-1.28126	-1.12709
125129911	chr3:125129911:C:T	1.56506e-08	-1.7888	-1.40598
125130357	chr3:125130357:C:T	8.70725e-07	0.824038	-4.18686e-10
125130434	chr3:125130434:A:G	2.61749e-08	-1.39997	-1.28052
125130535	chr3:125130535:T:C	1.89839e-08	-1.79848	-1.20322
125130630	chr3:125130630:C:T	1.56053e-08	-1.76153	-1.43615
125130893	chr3:125130893:G:A	7.79278e-08	-1.58951	-4.18686e-10
125130926	chr3:125130926:G:A	1.86424e-08	-1.62457	-1.39528
125131069	chr3:125131069:G:C	1.77631e-08	-1.63692	-1.43124
125131085	chr3:125131085:A:T	1.84562e-08	-1.63461	-1.39528
125131144	chr3:125131144:A:G	2.0558e-08	-1.49314	-1.4289
125131279	chr3:125131279:A:G	3.22811e-08	-1.46022	-1.01059
125131347	chr3:125131347:G:A	3.54274e-07	-1.81288e-10	-0.075217
125131384	chr3:125131384:A:G	9.24814e-08	-1.81288e-10	-1.41828
125131401	chr3:125131401:T:G	2.52961e-08	-1.46145	-1.25319
125131520	chr3:125131520:TG:T	2.3347e-08	-1.45418	-1.34064
125131691	chr3:125131691:G:T	1.90392e-07	-1.81288e-10	-0.696204
125131971	chr3:125131971:C:A	2.34594e-08	-1.56358	-1.22644
125131974	chr3:125131974:T:C	2.0912e-08	-1.50322	-1.40175
125132240	chr3:125132240:G:A	4.1006e-08	-1.33199	-0.899575
125132389	chr3:125132389:A:G	1.78928e-08	-1.63426	-1.42663
125132549	chr3:125132549:G:T	6.56941e-08	-1.76028	-4.18686e-10
125132657	chr3:125132657:C:T	2.27102e-08	-1.49693	-1.32554
125132676	chr3:125132676:T:C	2.03971e-08	-1.51123	-1.41867
125133114	chr3:125133114:T:TG	2.97283e-07	-1.81288e-10	-0.250602
125133229	chr3:125133229:A:C	2.18994e-08	-1.58896	-1.26986
125133486	chr3:125133486:T:C	1.92638e-07	-1.81288e-10	-0.684473
125133669	chr3:125133669:G:A	1.11037e-07	-1.81288e-10	-1.23542
125133693	chr3:125133693:T:C	1.75768e-07	-1.81288e-10	-0.776125
125133718	chr3:125133718:G:A	2.51126e-08	-1.41521	-1.30671
125133803	chr3:125133803:G:T	2.42445e-08	-1.44605	-1.31104
125133938	chr3:125133938:T:G	3.47084e-07	-1.81288e-10	-0.0957224
125134028	chr3:125134028:T:C	1.17599e-07	-1.81288e-10	-1.178
125134100	chr3:125134100:T:C	2.34972e-08	-1.48208	-1.30633
125134140	chr3:125134140:C:T	3.63684e-08	-1.37175	-0.979837
125134141	chr3:125134141:G:A	2.39856e-08	-1.45673	-1.3111
125134409	chr3:125134409:C:T	1.70304e-08	-1.79162	-1.31866
125134547	chr3:125134547:T:C	1.98211e-07	-1.81288e-10	-0.655957
125134604	chr3:125134604:G:A	1.32668e-07	-1.81288e-10	-1.05744
125134656	chr3:125134656:C:T	6.4836e-08	-1.77343	-4.18686e-10
125134943	chr3:125134943:C:T	2.40144e-08	-1.48642	-1.28022
125135164	chr3:125135164:C:T	1.50177e-08	-1.79892	-1.43714
125135314	chr3:125135314:C:T	3.75603e-08	-1.36351	-0.955829
125135792	chr3:125135792:A:T	2.43793e-08	-1.72592	-1.02564
125135989	chr3:125135989:A:G	1.27175e-07	-1.81288e-10	-1.09972
125136306	chr3:125136306:A:C	1.48193e-07	-1.81288e-10	-0.946771
125136470	chr3:125136470:G:C	1.87025e-07	-1.81288e-10	-0.714046
125136762	chr3:125136762:C:G	9.18161e-08	-1.81288e-10	-1.4255
125136847	chr3:125136847:C:T	1.59338e-08	-1.741	-1.43584
125137101	chr3:125137101:C:A	2.57738e-08	-1.50185	-1.19408
125137599	chr3:125137599:C:T	1.78438e-08	-1.65986	-1.40377
125137619	chr3:125137619:A:G	2.49608e-07	-1.81288e-10	-0.425397
125137742	chr3:125137742:A:G	1.72635e-07	-0.794107	-4.18686e-10
125138176	chr3:125138176:T:C	2.43208e-08	-1.58455	-1.16941
125138401	chr3:125138401:A:G	3.83361e-07	-1.81288e-10	0.00368805
125138542	chr3:125138542:C:T	4.07331e-07	-1.81288e-10	0.0643373
125138711	chr3:125138711:A:G	1.67603e-08	-1.70213	-1.42414
125138730	chr3:125138730:G:A	3.82405e-07	-1.81288e-10	0.00119125
125138931	chr3:125138931:A:G	2.60572e-07	-1.81288e-10	-0.382408
125138965	chr3:125138965:G:C	4.49391e-07	-1.81288e-10	0.162605
125138967	chr3:125138967:C:T	9.54942e-08	-1.81288e-10	-1.38622
125139141	chr3:125139141:G:A	3.74768e-08	-1.78739	-0.534174
125139550	chr3:125139550:T:G	9.72392e-08	-1.81288e-10	-1.36811
125139621	chr3:125139621:C:G	1.8654e-07	-1.81288e-10	-0.716641
125139718	chr3:125139718:G:A	1.74218e-07	-1.81288e-10	-0.78498
125139762	chr3:125139762:C:T	1.84642e-07	-1.81288e-10	-0.726867
125140036	chr3:125140036:G:C	3.45042e-07	-1.81288e-10	-0.101623
125140237	chr3:125140237:C:T	1.12056e-07	-1.81288e-10	-1.22629
125140328	chr3:125140328:G:C	2.2544e-08	-1.61842	-1.2114
125140361	chr3:125140361:T:G	1.60353e-07	-1.81288e-10	-0.86791
125140512	chr3:125140512:T:C	1.09121e-07	-0.660486	-0.592345
125140525	chr3:125140525:A:G	8.09087e-08	-1.80221	0.250245
125140638	chr3:125140638:C:T	5.2991e-08	-1.16513	-0.810034
125140756	chr3:125140756:A:G	5.10832e-08	-1.75595	-0.255879
125140940	chr3:125140940:C:T	1.41723e-07	-1.81288e-10	-0.991416
125141021	chr3:125141021:A:G	1.93833e-08	-1.56328	-1.4176
125141035	chr3:125141035:A:C	3.99439e-08	-0.880053	-1.37776
125141181	chr3:125141181:C:T	7.17096e-08	-1.67266	-4.18686e-10
125141190	chr3:125141190:C:G	2.38924e-08	-1.80253	-0.969202
125141294	chr3:125141294:T:C	2.65724e-08	-1.39708	-1.26833
125141312	chr3:125141312:C:T	6.05075e-08	-0.530176	-1.31234
125141430	chr3:125141430:A:G	2.53624e-08	-1.44443	-1.26759
125141605	chr3:125141605:T:C	6.32584e-07	-1.81288e-10	0.504526
125141646	chr3:125141646:G:C	6.54779e-08	-1.76358	-4.18686e-10
125142018	chr3:125142018:G:A	5.66558e-07	-1.81288e-10	0.394291
125142345	chr3:125142345:C:G	2.63917e-08	-1.33608	-1.33616
125142463	chr3:125142463:C:T	3.54844e-08	-1.46406	-0.912132
125142598	chr3:125142598:A:T	1.51914e-07	-1.62713	0.705153
125142885	chr3:125142885:C:T	1.00065e-07	-1.63012	0.290654
125142926	chr3:125142926:T:C	2.07086e-07	-1.59869	0.986534
125142986	chr3:125142986:C:T	1.97717e-08	-1.65596	-1.30507
125143166	chr3:125143166:T:C	3.52516e-08	-1.69611	-0.686665
125143172	chr3:125143172:G:A	3.71335e-08	-1.78839	-0.542376
125143227	chr3:125143227:A:G	1.02322e-07	-1.81288e-10	-1.31716
125143308	chr3:125143308:T:C	1.5386e-08	-1.8	-1.41183
125143842	chr3:125143842:A:G	3.0004e-08	-1.64959	-0.894366
125144024	chr3:125144024:C:A	7.23247e-08	-1.53359	-0.130538
125144090	chr3:125144090:C:T	5.57232e-07	-1.81288e-10	0.377695
125144210	chr3:125144210:C:G	4.18724e-07	0.0919239	-4.18686e-10
125144359	chr3:125144359:A:G	3.14812e-08	-1.4374	-1.0585
125144558	chr3:125144558:C:G	1.70241e-07	-0.808074	-4.18686e-10
125144705	chr3:125144705:A:G	2.47631e-07	-1.81288e-10	-0.433347
125145670	chr3:125145670:G:GT	1.54143e-08	-1.79944	-1.41055
125145978	chr3:125145978:G:A	5.33767e-08	-1.08245	-0.885461
125146201	chr3:125146201:G:T	1.67686e-07	-1.81288e-10	-0.823194
125146298	chr3:125146298:G:C	9.07079e-08	-1.40526	-0.0323849
125146707	chr3:125146707:C:T	1.32719e-06	-0.95551	2.20104
125146833	chr3:125146833:G:A	1.16342e-07	-1.81288e-10	-1.18875
125146899	chr3:125146899:A:G	3.42774e-08	-1.33645	-1.07435
125147043	chr3:125147043:G:C	8.13927e-08	-1.546	-4.18686e-10
125147074	chr3:125147074:G:A	1.35327e-07	-1.81288e-10	-1.03759
125147136	chr3:125147136:C:T	1.08426e-07	-1.25922	-4.18686e-10
125147381	chr3:125147381:C:T	1.01281e-07	-0.473307	-0.854084
125147536	chr3:125147536:AG:A	9.32837e-08	-1.357	-0.0526399
125147540	chr3:125147540:C:T	1.7591e-07	-0.141869	-0.633449
125147915	chr3:125147915:T:C	6.63823e-08	-0.352866	-1.39699
125148073	chr3:125148073:T:A	9.61281e-08	-0.089765	-1.28984
125148231	chr3:125148231:G:C	1.59079e-07	0.557998	-1.43388
125148401	chr3:125148401:T:C	2.02868e-08	-1.55018	-1.38514
125148438	chr3:125148438:C:T	4.15575e-08	-0.871017	-1.34719
125148994	chr3:125148994:G:A	2.95098e-08	-1.12913	-1.43144
125149369	chr3:125149369:G:C	2.98803e-08	-1.111	-1.43709
125149425	chr3:125149425:G:A	9.71553e-08	-1.81288e-10	-1.36898
125149646	chr3:125149646:A:C	2.16833e-07	-0.566161	-4.18686e-10
125149878	chr3:125149878:T:C	1.87771e-08	-1.66143	-1.35122
125149965	chr3:125149965:G:A	2.8571e-08	-1.16085	-1.43204
125150047	chr3:125150047:C:T	2.93228e-08	-1.13589	-1.43103
125150083	chr3:125150083:G:A	1.50783e-07	-1.81288e-10	-0.929447
125150164	chr3:125150164:A:G	1.25924e-07	-1.10961	-4.18686e-10
125150309	chr3:125150309:A:G	1.01954e-07	-1.81288e-10	-1.32077
125150457	chr3:125150457:A:G	2.09715e-07	-0.599536	-4.18686e-10
125150509	chr3:125150509:C:T	7.6064e-08	-0.193833	-1.41988
125150613	chr3:125150613:T:C	1.54826e-07	-1.81288e-10	-0.902984
125150802	chr3:125150802:A:G	9.65452e-08	-1.81288e-10	-1.37528
125150863	chr3:125150863:C:T	5.034e-08	-0.745952	-1.28053
125150941	chr3:125150941:C:T	1.92237e-08	-1.65112	-1.33802
125151084	chr3:125151084:C:T	2.83826e-08	-1.39083	-1.20869
125151569	chr3:125151569:A:G	1.9067e-08	-1.7957	-1.20163
125151590	chr3:125151590:A:G	3.42695e-08	-1.43511	-0.975923
125151599	chr3:125151599:C:T	4.62921e-08	-1.01267	-1.09764
125151714	chr3:125151714:A:T	1.07513e-07	-1.81288e-10	-1.26768
125151867	chr3:125151867:T:G	9.8455e-08	-1.81288e-10	-1.35569
125152623	chr3:125152623:A:G	3.32434e-08	-1.26519	-1.17625
125152690	chr3:125152690:T:A	3.2155e-08	-1.29482	-1.1799
125152841	chr3:125152841:G:A	1.5655e-08	-1.78212	-1.41238
125152898	chr3:125152898:A:G	2.82908e-08	-1.34049	-1.26227
125153009	chr3:125153009:T:C	4.07385e-07	-1.81288e-10	0.0644721
125153214	chr3:125153214:C:T	1.52639e-08	-1.79323	-1.42657
125153251	chr3:125153251:C:T	1.32636e-07	-1.81288e-10	-1.05768
125153535	chr3:125153535:T:C	1.52616e-08	-1.78647	-1.43348
125153646	chr3:125153646:A:ATT	9.73816e-08	-1.81288e-10	-1.36665
125153742	chr3:125153742:G:A	3.30866e-08	-1.42162	-1.02454
125153969	chr3:125153969:A:G	1.69945e-08	-1.80219	-1.3102
125154345	chr3:125154345:T:C	7.48061e-08	-1.63039	-4.18686e-10
125154451	chr3:125154451:A:G	3.61695e-08	-1.10752	-1.24955
125154476	chr3:125154476:A:G	8.62172e-08	-1.48842	-4.18686e-10
125154680	chr3:125154680:T:C	1.02098e-07	-1.81288e-10	-1.31935
125155457	chr3:125155457:T:C	9.08081e-08	-1.81288e-10	-1.43654
125155509	chr3:125155509:C:T	9.48716e-08	-0.194343	-1.19842
125155953	chr3:125155953:A:G	1.63203e-08	-1.78194	-1.37094
125155991	chr3:125155991:T:C	1.81805e-08	-1.67515	-1.36979
125156083	chr3:125156083:C:T	2.15671e-07	-1.19495	0.623423
125156129	chr3:125156129:G:C	1.05951e-07	-1.81288e-10	-1.28231
125156159	chr3:125156159:G:A	9.19169e-08	-1.81288e-10	-1.4244
125156334	chr3:125156334:C:T	3.52889e-08	-1.79448	-0.587237
125156562	chr3:125156562:G:C	1.07185e-07	-1.81288e-10	-1.27073
125156725	chr3:125156725:G:C	1.07422e-07	-1.81288e-10	-1.26852
125156754	chr3:125156754:C:A	9.11002e-08	-1.81288e-10	-1.43333
125156782	chr3:125156782:C:T	9.50474e-08	-1.81288e-10	-1.39091
125156913	chr3:125156913:C:T	1.98915e-07	-1.81288e-10	-0.652408
125156929	chr3:125156929:A:G	1.76624e-08	-1.66798	-1.40587
125156979	chr3:125156979:C:T	9.11823e-08	-1.81288e-10	-1.43243
125157121	chr3:125157121:C:T	9.09777e-08	-1.81288e-10	-1.43467
125157372	chr3:125157372:C:T	1.62619e-08	-1.72327	-1.4332
125157401	chr3:125157401:T:C	9.15479e-08	-1.81288e-10	-1.42843
125157549	chr3:125157549:T:C	1.60038e-08	-1.80187	-1.37059
125157670	chr3:125157670:T:C	9.0853e-08	-1.81288e-10	-1.43604
125157870	chr3:125157870:C:A	9.07529e-08	-1.81288e-10	-1.43715
125157913	chr3:125157913:T:G	1.61528e-08	-1.78779	-1.37541
125158298	chr3:125158298:A:G	9.1291e-08	-1.81288e-10	-1.43124
125158728	chr3:125158728:G:C	9.09367e-08	-1.81288e-10	-1.43512
125159265	chr3:125159265:G:T	9.22723e-08	-1.81288e-10	-1.42054
125159394	chr3:125159394:T:C	1.10058e-07	-1.81288e-10	-1.24428
125159400	chr3:125159400:G:A	1.11736e-07	-1.81288e-10	-1.22915
125159437	chr3:125159437:A:T	1.09117e-07	-1.81288e-10	-1.25287
125159517	chr3:125159517:G:A	1.08887e-07	-1.81288e-10	-1.25498
125159998	chr3:125159998:G:A	9.08069e-08	-1.81288e-10	-1.43655
125160226	chr3:125160226:G:T	1.52967e-08	-1.79961	-1.41805
125160259	chr3:125160259:A:C	1.98686e-08	-1.5548	-1.40135
125160859	chr3:125160859:GCC:G	2.15115e-08	-1.47779	-1.39891
125161019	chr3:125161019:AGG:A	9.07631e-08	-1.81288e-10	-1.43703
125161278	chr3:125161278:A:G	9.144e-08	-1.81288e-10	-1.4296
125161421	chr3:125161421:C:T	2.76919e-08	-1.64918	-0.974965
125161533	chr3:125161533:A:G	2.06776e-08	-1.54957	-1.36667
125161595	chr3:125161595:C:T	6.4401e-08	-1.78016	-4.18686e-10
125161667	chr3:125161667:C:G	1.7264e-08	-1.73927	-1.3574
125161668	chr3:125161668:A:G	9.1401e-08	-1.81288e-10	-1.43003
125162312	chr3:125162312:A:C	2.12659e-08	-1.52522	-1.36296
125162316	chr3:125162316:A:G	1.50321e-08	-1.80162	-1.43348
125162477	chr3:125162477:C:T	2.7597e-07	-1.81288e-10	-0.324997
125162507	chr3:125162507:A:G	2.19161e-08	-1.49461	-1.36346
125162888	chr3:125162888:A:G	1.90276e-08	-1.58545	-1.41395
125162977	chr3:125162977:A:C	1.50461e-08	-1.80241	-1.43177
125163020	chr3:125163020:G:A	1.32719e-07	-1.81288e-10	-1.05705
125163257	chr3:125163257:AC:A	6.35257e-08	-1.79384	-4.18686e-10
125163271	chr3:125163271:A:G	2.07706e-08	-1.56302	-1.34873
125163305	chr3:125163305:C:T	2.03828e-08	-1.5811	-1.3495
125163434	chr3:125163434:C:T	1.96237e-08	-1.56476	-1.40379
125163502	chr3:125163502:G:A	9.15597e-08	-1.81288e-10	-1.4283
125164203	chr3:125164203:C:T	3.31914e-07	-0.140411	-4.18686e-10
125164216	chr3:125164216:G:A	1.51056e-08	-1.80177	-1.42845
125164288	chr3:125164288:G:A	1.98654e-08	-1.53148	-1.42483
125164294	chr3:125164294:T:C	1.19666e-07	-1.81288e-10	-1.16058
125164485	chr3:125164485:G:A	6.70214e-08	-1.74028	-4.18686e-10
125165041	chr3:125165041:G:A	1.49635e-08	-1.80253	-1.43715
125165379	chr3:125165379:G:A	9.20454e-08	-1.81288e-10	-1.42301
125165664	chr3:125165664:A:G	1.38935e-07	-1.2725	0.261217
125165952	chr3:125165952:T:C	9.68622e-08	-1.81288e-10	-1.372
125166087	chr3:125166087:C:T	1.54133e-07	-1.21613	0.308658
125166123	chr3:125166123:G:A	9.54324e-08	-1.81288e-10	-1.38687
125166331	chr3:125166331:CTT:C	2.26816e-08	-1.39217	-1.43157
125166443	chr3:125166443:A:C	1.53293e-08	-1.77917	-1.43635
125167978	chr3:125167978:C:T	2.31744e-08	-1.4525	-1.34974
125168110	chr3:125168110:C:T	1.78058e-08	-1.79637	-1.26939
125168223	chr3:125168223:GTTCTT:G	9.11783e-08	-1.81288e-10	-1.43247
125168389	chr3:125168389:C:A	1.70647e-08	-1.80174	-1.30653
125168477	chr3:125168477:A:T	2.80047e-08	-1.49223	-1.12069
125168674	chr3:125168674:G:A	3.24004e-08	-1.79702	-0.670099
125169165	chr3:125169165:T:C	1.30741e-07	-0.607726	-0.464346
125169247	chr3:125169247:C:T	1.16263e-07	-0.61797	-0.571465
125169274	chr3:125169274:A:T	2.87951e-07	-1.81288e-10	-0.282497
125169443	chr3:125169443:A:G	1.1922e-07	-0.618848	-0.545467
125169645	chr3:125169645:T:G	1.13059e-07	-0.652221	-0.565158
125169783	chr3:125169783:T:C	9.5877e-08	-0.651541	-0.730681
125170061	chr3:125170061:G:C	1.55829e-08	-1.76321	-1.43591
125170326	chr3:125170326:G:A	1.15182e-07	-0.632669	-0.566106
125170386	chr3:125170386:A:G	2.19125e-07	-0.555647	-4.18686e-10
125170483	chr3:125170483:A:G	1.86748e-08	-1.69904	-1.31907
125170548	chr3:125170548:C:T	1.12375e-07	-0.668948	-0.554503
125170685	chr3:125170685:C:T	1.41188e-07	-0.58225	-0.412945
125170741	chr3:125170741:C:T	1.08197e-07	-0.687421	-0.573916
125172252	chr3:125172252:T:C	3.00541e-08	-1.56163	-0.980661
125172303	chr3:125172303:T:C	1.54381e-08	-1.78107	-1.42738
125172580	chr3:125172580:C:A	3.15696e-08	-1.47178	-1.02131
125172977	chr3:125172977:G:A	1.98066e-08	-1.56061	-1.39867
125173024	chr3:125173024:C:A	3.16551e-08	-1.46588	-1.0245
125173151	chr3:125173151:C:A	2.40767e-07	-0.461458	-4.18686e-10
125173199	chr3:125173199:G:A	3.62893e-08	-1.43146	-0.922304
125173217	chr3:125173217:G:A	1.02134e-07	-1.81288e-10	-1.31901
125173702	chr3:125173702:A:G	9.78208e-08	-0.589439	-0.772712
125173812	chr3:125173812:C:T	1.603e-08	-1.80228	-1.36854
125173928	chr3:125173928:T:C	2.13589e-08	-1.47262	-1.4112
125173996	chr3:125173996:GC:G	1.50902e-08	-1.79933	-1.43191
125174613	chr3:125174613:C:T	1.37112e-07	-1.81288e-10	-1.02449
125174800	chr3:125174800:G:A	1.80498e-07	-0.749568	-4.18686e-10
125175213	chr3:125175213:G:A	2.36467e-08	-1.45647	-1.3256
125175902	chr3:125175902:G:A	1.47118e-07	-1.81288e-10	-0.954053
125176024	chr3:125176024:T:C	2.02906e-08	-1.80239	-1.13274
125176028	chr3:125176028:G:T	1.11961e-07	-1.22714	-4.18686e-10
125176049	chr3:125176049:C:T	1.60244e-08	-1.77885	-1.39232
125176072	chr3:125176072:AACATTTTTCT:A	2.32938e-08	-1.56492	-1.23219
125176180	chr3:125176180:G:A	9.21071e-08	-1.81288e-10	-1.42234
125176319	chr3:125176319:T:C	5.23042e-08	-1.79955	-0.188661
125176474	chr3:125176474:T:C	1.5913e-08	-1.74168	-1.43647
125176482	chr3:125176482:A:T	9.28265e-08	-1.81288e-10	-1.41456
125176808	chr3:125176808:T:C	1.84232e-07	-1.80013	1.07104
125176917	chr3:125176917:C:T	2.03512e-08	-1.54879	-1.38335
125177045	chr3:125177045:G:A	7.78926e-08	-0.398501	-1.19146
125177130	chr3:125177130:A:G	2.04026e-07	-1.81288e-10	-0.627039
125177255	chr3:125177255:C:T	1.45311e-07	-1.81288e-10	-0.966414
125177541	chr3:125177541:G:A	2.37747e-08	-1.54733	-1.22934
125177824	chr3:125177824:G:A	6.40501e-08	-1.78562	-4.18686e-10
125178017	chr3:125178017:C:G	4.86101e-07	-1.81288e-10	0.241129
125178282	chr3:125178282:C:T	2.93118e-08	-1.7731	-0.794196
125178321	chr3:125178321:A:G	9.34431e-08	-1.81288e-10	-1.40794
125178322	chr3:125178322:T:C	2.44526e-07	-0.445968	-4.18686e-10
125178479	chr3:125178479:T:C	2.70712e-07	-1.81288e-10	-0.344231
125178500	chr3:125178500:G:C	2.26341e-07	-1.81288e-10	-0.523244
125178850	chr3:125178850:C:G	9.36421e-08	-1.81288e-10	-1.40581
125178872	chr3:125178872:G:A	9.3695e-08	-1.81288e-10	-1.40524
125178896	chr3:125178896:A:T	5.03231e-08	-0.677507	-1.34932
125178902	chr3:125178902:A:G	6.32309e-08	-1.79849	-4.18686e-10
125178908	chr3:125178908:T:C	9.36841e-08	-1.81288e-10	-1.40536
125179128	chr3:125179128:T:C	9.57989e-08	-1.81288e-10	-1.38304
125179468	chr3:125179468:T:C	3.67047e-07	-1.81288e-10	-0.0397974
125179949	chr3:125179949:A:T	9.39268e-08	-1.81288e-10	-1.40277
125180245	chr3:125180245:A:C	9.68081e-08	-1.81288e-10	-1.37256
125180725	chr3:125180725:C:T	2.11422e-07	-1.81288e-10	-0.59143
125180821	chr3:125180821:A:G	1.33401e-07	-0.400757	-0.651172
125180860	chr3:125180860:T:A	2.2902e-07	-1.81288e-10	-0.511476
125181218	chr3:125181218:C:A	3.83177e-07	-1.81288e-10	0.00320981
125181324	chr3:125181324:A:G	4.54479e-07	-1.81288e-10	0.173865
125181329	chr3:125181329:C:T	2.30794e-07	-1.81288e-10	-0.503762
125181841	chr3:125181841:T:C	2.37172e-06	-1.81288e-10	1.82608
125181999	chr3:125181999:C:A	1.99095e-08	-1.75426	-1.19983
125182287	chr3:125182287:A:G	7.55462e-08	-0.183796	-1.43675
125182673	chr3:125182673:AT:A	9.57377e-08	-0.112909	-1.27077
125182784	chr3:125182784:G:A	1.07689e-06	-1.81288e-10	1.03655
125183181	chr3:125183181:C:T	1.03836e-06	-1.81288e-10	1.00011
125183963	chr3:125183963:T:C	1.89852e-06	-1.81288e-10	1.60354
125184210	chr3:125184210:A:G	1.15334e-07	-1.81288e-10	-1.19746
125184308	chr3:125184308:C:G	1.45159e-07	0.419902	-1.38736
125184317	chr3:125184317:T:G	5.42383e-08	-0.523043	-1.42886
125184813	chr3:125184813:T:C	3.50332e-07	-1.81288e-10	-0.0864074
125184896	chr3:125184896:G:A	2.44136e-07	-1.81288e-10	-0.447562
125185055	chr3:125185055:T:C	5.46562e-08	-0.619397	-1.32483
125185111	chr3:125185111:G:A	2.69956e-07	-0.605478	0.258447
125185369	chr3:125185369:A:AAG	1.7311e-06	-1.81288e-10	1.51123
125185519	chr3:125185519:A:G	9.45174e-08	-1.81288e-10	-1.3965
125185536	chr3:125185536:T:C	9.10821e-08	-1.81288e-10	-1.43353
125185737	chr3:125185737:G:A	1.11187e-06	-1.81288e-10	1.06851
125185787	chr3:125185787:T:C	3.33995e-08	-1.55769	-0.879063
125186184	chr3:125186184:C:T	3.21614e-07	-1.81288e-10	-0.171935
125186234	chr3:125186234:A:G	2.71078e-07	-0.342881	-4.18686e-10
125186381	chr3:125186381:A:C	1.00871e-07	-1.81288e-10	-1.33145
125186667	chr3:125186667:C:T	3.57686e-08	-1.09694	-1.27128
125186887	chr3:125186887:G:A	6.56237e-08	-1.76135	-4.18686e-10
125187158	chr3:125187158:C:A	3.72504e-08	-0.910296	-1.41733
125187220	chr3:125187220:C:T	1.20036e-07	-1.15749	-4.18686e-10
125187318	chr3:125187318:G:A	7.41192e-08	-1.63961	-4.18686e-10
125187504	chr3:125187504:A:G	6.32157e-08	-1.79874	-4.18686e-10
125187644	chr3:125187644:A:T	8.65574e-08	-0.335081	-1.1494
125187856	chr3:125187856:G:A	1.7756e-07	-0.765978	-4.18686e-10
125188441	chr3:125188441:C:T	1.19967e-07	-1.81288e-10	-1.15807
125188849	chr3:125188849:C:G	1.80362e-07	-1.81288e-10	-0.750321
125189572	chr3:125189572:G:A	1.41868e-07	-0.99039	-4.18686e-10
125189621	chr3:125189621:T:C	1.30046e-07	-1.81288e-10	-1.0774
125189777	chr3:125189777:C:T	3.32189e-07	-1.81288e-10	-0.139583
125189927	chr3:125189927:C:T	3.49479e-07	-1.81288e-10	-0.0888453
125190165	chr3:125190165:G:T	1.47289e-07	-1.81288e-10	-0.952889
125190227	chr3:125190227:C:T	1.5225e-07	-0.919764	-4.18686e-10
125190797	chr3:125190797:C:T	7.8626e-08	-0.430839	-1.14975
125190848	chr3:125190848:C:G	1.45415e-07	-0.965698	-4.18686e-10
125191022	chr3:125191022:C:T	3.30089e-08	-1.76353	-0.684986
125191182	chr3:125191182:C:A	6.3659e-08	-1.79175	-4.18686e-10
125191595	chr3:125191595:A:C	4.89037e-08	-1.76113	-0.294301
125191671	chr3:125191671:G:A	1.89381e-08	-1.74601	-1.25811
125191845	chr3:125191845:T:C	1.90417e-08	-1.79694	-1.20172
125191962	chr3:125191962:A:G	1.52628e-07	-1.81288e-10	-0.917283
125191975	chr3:125191975:C:T	1.65952e-07	-1.81288e-10	-0.83359
125192243	chr3:125192243:C:T	1.02993e-07	-1.81288e-10	-1.31062
125192711	chr3:125192711:C:T	5.08631e-08	-0.957449	-1.0587
125192837	chr3:125192837:G:A	1.61748e-07	-1.81288e-10	-0.85925
125192966	chr3:125192966:A:G	3.03091e-08	-1.1089	-1.42494
125192997	chr3:125192997:C:T	1.76289e-08	-1.71373	-1.36202
125193292	chr3:125193292:C:A	1.69868e-07	-1.81288e-10	-0.810263
125193363	chr3:125193363:C:T	1.16306e-07	-0.719951	-0.469116
125193448	chr3:125193448:C:T	6.30115e-08	-1.80197	-4.18686e-10
125193687	chr3:125193687:T:C	1.55283e-08	-1.77283	-1.42979
125193703	chr3:125193703:A:G	2.60333e-07	-0.815217	0.431891
125193822	chr3:125193822:G:T	2.1592e-08	-1.71238	-1.16059
125194161	chr3:125194161:C:T	9.19724e-08	-1.81288e-10	-1.4238
125194254	chr3:125194254:G:A	9.08036e-08	-1.81288e-10	-1.43659
125194343	chr3:125194343:C:T	9.36475e-08	-1.81288e-10	-1.40575
125194505	chr3:125194505:A:G	1.04492e-07	-1.29618	-4.18686e-10
125194580	chr3:125194580:A:G	1.38466e-07	-1.81288e-10	-1.01467
125194833	chr3:125194833:T:C	1.93048e-07	-1.81288e-10	-0.68235
125194891	chr3:125194891:G:A	2.5208e-08	-1.46882	-1.24931
125195041	chr3:125195041:C:T	8.15168e-08	-1.54448	-4.18686e-10
125195169	chr3:125195169:T:A	1.53549e-08	-1.7839	-1.42995
125195745	chr3:125195745:C:T	9.48514e-08	-1.81288e-10	-1.39298
125195801	chr3:125195801:A:G	1.55852e-07	-0.885285	-0.0110942
125195861	chr3:125195861:C:T	1.42802e-07	-0.983825	-4.18686e-10
125195878	chr3:125195878:A:G	9.29576e-08	-1.81288e-10	-1.41314
125195926	chr3:125195926:C:T	9.21735e-08	-1.81288e-10	-1.42162
125196579	chr3:125196579:A:T	9.50155e-08	-1.81288e-10	-1.39125
125196617	chr3:125196617:T:C	1.99386e-08	-1.52237	-1.43026
125196879	chr3:125196879:C:T	2.31045e-08	-1.39836	-1.4069
125196895	chr3:125196895:T:C	2.4541e-07	-1.81288e-10	-0.442359
125196974	chr3:125196974:T:C	1.00105e-06	1.23531	-0.2718
125197035	chr3:125197035:G:A	6.6338e-08	-1.48377	-0.266757
125197422	chr3:125197422:T:A	1.44424e-07	0.242168	-1.2147
125197549	chr3:125197549:T:C	2.03112e-08	-1.7326	-1.20152
125197577	chr3:125197577:C:A	1.18225e-07	-1.81288e-10	-1.1727
125197588	chr3:125197588:G:A	9.23883e-08	-1.81288e-10	-1.41929
125197727	chr3:125197727:T:A	2.04888e-08	-1.76679	-1.15862
125197734	chr3:125197734:T:C	1.50385e-08	-1.79761	-1.43706
125198012	chr3:125198012:T:C	2.464e-08	-1.67156	-1.06936
125198502	chr3:125198502:G:A	1.42138e-07	-1.81288e-10	-0.988491
125198647	chr3:125198647:C:T	6.8364e-08	-0.297932	-1.42251
125198839	chr3:125198839:G:A	4.27322e-08	-1.37886	-0.811471
125198953	chr3:125198953:A:T	2.14503e-08	-1.64599	-1.23356
125198959	chr3:125198959:T:C	1.13093e-07	-1.21708	-4.18686e-10
125198963	chr3:125198963:A:G	3.03247e-07	-1.81288e-10	-0.23074
125199019	chr3:125199019:C:T	1.74054e-08	-1.68612	-1.40238
125199053	chr3:125199053:T:C	1.73377e-08	-1.79836	-1.29405
125199088	chr3:125199088:T:G	9.52382e-08	-0.0739215	-1.31498
125199641	chr3:125199641:A:G	3.6741e-08	-1.80108	-0.540314
125199910	chr3:125199910:C:T	2.47299e-08	-1.80096	-0.936314
125200035	chr3:125200035:C:T	1.93727e-08	-1.56581	-1.41562
125200224	chr3:125200224:G:A	5.16697e-08	-1.53106	-0.469361
125200533	chr3:125200533:G:C	9.23799e-08	-1.81288e-10	-1.41938
125200540	chr3:125200540:T:G	2.29548e-08	-1.45774	-1.35402
125200773	chr3:125200773:C:T	4.53205e-08	-0.937332	-1.1942
125200883	chr3:125200883:G:A	3.8476e-08	-1.79985	-0.495399
125200933	chr3:125200933:T:C	1.55306e-08	-1.79662	-1.40586
125201497	chr3:125201497:G:A	6.39757e-08	-1.78678	-4.18686e-10
125201560	chr3:125201560:C:T	9.10539e-08	-1.81288e-10	-1.43384
125201650	chr3:125201650:G:A	3.67848e-07	-0.0376186	-4.18686e-10
125201899	chr3:125201899:G:T	1.71335e-07	-1.81288e-10	-0.801666
125202470	chr3:125202470:A:G	2.1781e-08	-1.73235	-1.1319
125202474	chr3:125202474:C:T	9.08428e-08	-1.81288e-10	-1.43616
125202613	chr3:125202613:C:T	1.72821e-08	-1.74322	-1.35239
125202809	chr3:125202809:C:T	3.55718e-08	-1.18454	-1.18919
125202854	chr3:125202854:A:G	3.95121e-08	-1.24437	-1.02431
125202880	chr3:125202880:G:A	1.01778e-07	-1.81288e-10	-1.3225
125202980	chr3:125202980:T:C	2.60877e-08	-1.24681	-1.43701
125203538	chr3:125203538:G:C	1.26797e-07	-1.81288e-10	-1.1027
125203746	chr3:125203746:A:G	1.98003e-08	-1.80246	-1.15713
125203885	chr3:125203885:C:G	1.11763e-07	-1.81288e-10	-1.22891
125203971	chr3:125203971:G:A	2.26931e-07	-1.81288e-10	-0.520641
125203981	chr3:125203981:A:G	1.04705e-07	-1.81288e-10	-1.29414
125203984	chr3:125203984:T:C	2.45236e-08	-1.40092	-1.34474
125204141	chr3:125204141:G:A	1.75817e-08	-1.73965	-1.33878
125204161	chr3:125204161:T:G	2.28397e-08	-1.74316	-1.07362
125204310	chr3:125204310:T:C	1.35827e-07	-1.03391	-4.18686e-10
125204537	chr3:125204537:A:C	1.37091e-07	0.0438897	-1.06853
125204682	chr3:125204682:C:T	1.88822e-08	-1.71834	-1.28873
125204742	chr3:125204742:G:A	1.49935e-08	-1.80177	-1.43591
125204847	chr3:125204847:T:A	1.0027e-07	-0.107785	-1.22963
125204865	chr3:125204865:A:G	9.25657e-08	-1.81288e-10	-1.41737
125204867	chr3:125204867:CA:C	9.16215e-08	-1.81288e-10	-1.42762
125205082	chr3:125205082:C:T	7.08666e-08	-1.68449	-4.18686e-10
125205141	chr3:125205141:G:T	1.64473e-07	-1.81288e-10	-0.842542
125205687	chr3:125205687:C:T	3.88065e-08	-1.7263	-0.5604
125205827	chr3:125205827:A:C	1.78607e-08	-1.65208	-1.4106
125206156	chr3:125206156:T:C	1.04285e-07	-1.81288e-10	-1.29816
125206355	chr3:125206355:A:G	7.81132e-08	-1.69304	0.105909
125206919	chr3:125206919:C:T	1.3704e-07	-1.81288e-10	-1.02502
125206934	chr3:125206934:A:G	9.88457e-08	-1.81288e-10	-1.35173
125207037	chr3:125207037:C:T	3.80296e-08	-0.913106	-1.39382
125207090	chr3:125207090:G:A	7.42894e-08	-1.44193	-0.195387
125207156	chr3:125207156:T:A	4.09877e-08	-0.802959	-1.42906
125207210	chr3:125207210:A:G	4.0474e-08	-0.812981	-1.43165
125207383	chr3:125207383:T:C	3.72987e-08	-0.891263	-1.43507
125207502	chr3:125207502:A:C	2.08618e-08	-1.48659	-1.42077
125207609	chr3:125207609:A:T	3.54896e-08	-0.946726	-1.42932
125207793	chr3:125207793:T:C	4.41603e-08	-1.4136	-0.743859
125207848	chr3:125207848:C:T	4.26223e-08	-0.80132	-1.39159
125207859	chr3:125207859:G:A	4.24835e-08	-0.805947	-1.39022
125207860	chr3:125207860:A:G	4.21816e-08	-0.812226	-1.39108
125207904	chr3:125207904:G:C	4.12011e-08	-0.840622	-1.3862
125207976	chr3:125207976:T:C	1.32925e-07	-1.81288e-10	-1.05551
125208132	chr3:125208132:A:G	4.32639e-08	-0.797963	-1.38001
125208258	chr3:125208258:C:T	7.69194e-08	-1.60253	-4.18686e-10
125208340	chr3:125208340:T:G	2.85931e-08	-1.69951	-0.892611
125208361	chr3:125208361:G:A	5.29537e-08	-0.544497	-1.43137
125208595	chr3:125208595:C:T	5.20842e-08	-0.561254	-1.43117
125208615	chr3:125208615:G:A	5.44719e-08	-0.514713	-1.43289
125208866	chr3:125208866:A:C	1.92932e-08	-1.77002	-1.21552
125208947	chr3:125208947:T:C	5.04459e-08	-0.614903	-1.40948
125209124	chr3:125209124:T:C	5.09762e-08	-0.594527	-1.4194
125209731	chr3:125209731:A:G	3.95777e-08	-1.17665	-1.09037
125209780	chr3:125209780:G:A	4.07208e-08	-1.172	-1.06655
125209932	chr3:125209932:T:C	1.46474e-07	-0.958443	-4.18686e-10
125210152	chr3:125210152:G:A	5.19373e-08	-1.21067	-0.784579
125210505	chr3:125210505:T:G	6.82656e-08	-1.72188	-4.18686e-10
125210658	chr3:125210658:A:G	2.97377e-08	-1.71088	-0.841996
125210904	chr3:125210904:T:C	3.08119e-08	-1.72021	-0.797182
125211000	chr3:125211000:A:T	9.35242e-08	-1.40707	-4.18686e-10
125211018	chr3:125211018:ACTGT:A	5.37114e-08	-1.13309	-0.82857
125211200	chr3:125211200:A:G	5.11513e-08	-1.19049	-0.820011
125211277	chr3:125211277:C:T	3.62966e-07	-0.0509799	-4.18686e-10
125211423	chr3:125211423:C:G	4.80197e-07	-1.81288e-10	0.228909
125211500	chr3:125211500:T:C	1.14203e-07	-1.81288e-10	-1.20731
125211552	chr3:125211552:T:C	1.76404e-07	-1.81288e-10	-0.772509
125211564	chr3:125211564:A:G	7.56076e-08	-1.09432	-0.525409
125211632	chr3:125211632:T:C	1.21158e-07	-1.81288e-10	-1.14819
125212020	chr3:125212020:C:T	1.41221e-07	-1.81288e-10	-0.994958
125212126	chr3:125212126:T:G	4.96593e-08	-1.20259	-0.837513
125212258	chr3:125212258:G:A	1.12038e-07	-1.70493	0.478482
125212444	chr3:125212444:G:A	1.70096e-07	-1.81288e-10	-0.808926
125212648	chr3:125212648:G:A	2.03937e-08	-1.55476	-1.37531
125212716	chr3:125212716:C:A	2.42509e-07	-1.81288e-10	-0.454251
125212895	chr3:125212895:G:A	1.35674e-07	-1.81288e-10	-1.03503
125212937	chr3:125212937:G:T	1.65912e-06	-1.81288e-10	1.46875
125212939	chr3:125212939:A:AG	6.40822e-08	-1.12821	-0.656907
125213023	chr3:125213023:A:C	1.70558e-07	-0.928725	0.122512
125213876	chr3:125213876:A:G	1.7284e-07	-1.81288e-10	-0.792921
125214181	chr3:125214181:C:T	3.08002e-08	-1.75345	-0.764313
125214643	chr3:125214643:ACAAT:A	7.24279e-08	-1.6627	-4.18686e-10
125215003	chr3:125215003:T:C	3.21319e-08	-1.80207	-0.673373
125215098	chr3:125215098:A:G	7.48848e-08	-0.997155	-0.632181
125215237	chr3:125215237:T:C	1.2626e-07	-1.81288e-10	-1.10694
125215296	chr3:125215296:G:A	3.50764e-08	-1.79273	-0.595033
125215431	chr3:125215431:A:G	1.02297e-07	-1.81288e-10	-1.31741
125215478	chr3:125215478:T:C	4.07846e-08	-1.25844	-0.978539
125215501	chr3:125215501:T:C	1.96669e-08	-1.56916	-1.39719
125215502	chr3:125215502:G:A	1.85721e-08	-1.63293	-1.3907
125215518	chr3:125215518:T:C	1.97e-08	-1.54227	-1.4224
125215850	chr3:125215850:A:G	1.62319e-07	-0.855726	-4.18686e-10
125216090	chr3:125216090:AATTTTTGT:A	1.91073e-08	-1.80136	-1.19385
125216161	chr3:125216161:G:A	1.36622e-07	-1.81288e-10	-1.02807
125216419	chr3:125216419:G:T	2.11532e-08	-1.70675	-1.18675
125216423	chr3:125216423:C:T	1.47671e-07	-1.81288e-10	-0.950303
125216522	chr3:125216522:T:C	6.88396e-08	-0.70937	-1.00414
125216528	chr3:125216528:G:A	9.37197e-08	-1.81288e-10	-1.40498
125216764	chr3:125216764:T:A	1.73704e-08	-1.65689	-1.43363
125217013	chr3:125217013:A:C	1.69103e-08	-1.68049	-1.43688
125217066	chr3:125217066:A:T	6.36332e-08	-1.79215	-4.18686e-10
125217337	chr3:125217337:T:C	3.88832e-07	-1.81288e-10	0.0178586
125218416	chr3:125218416:C:T	9.92434e-08	-1.81288e-10	-1.34771
125218617	chr3:125218617:A:C	2.37304e-07	-1.81288e-10	-0.475946
125218627	chr3:125218627:G:A	1.5593e-07	-1.81288e-10	-0.895878
125218632	chr3:125218632:C:G	1.05652e-07	-1.81288e-10	-1.28514
125218726	chr3:125218726:T:C	9.09715e-08	-1.44632	0.0115818
125218852	chr3:125218852:G:A	1.48835e-07	-1.81288e-10	-0.942452
125219007	chr3:125219007:A:T	1.50441e-07	-1.81288e-10	-0.93172
125219066	chr3:125219066:T:C	3.31953e-08	-1.76899	-0.673888
125219168	chr3:125219168:C:T	9.29947e-08	-1.81288e-10	-1.41275
125219209	chr3:125219209:A:G	4.13549e-08	-0.832199	-1.3909
125219259	chr3:125219259:G:A	4.3541e-08	-1.64656	-0.525028
125219425	chr3:125219425:G:GA	3.63015e-08	-1.76143	-0.591997
125219622	chr3:125219622:T:C	9.56148e-08	-1.81288e-10	-1.38496
125220238	chr3:125220238:T:C	1.02395e-07	-1.81288e-10	-1.31645
125220356	chr3:125220356:C:T	1.69358e-08	-1.72141	-1.39445
125220624	chr3:125220624:G:A	2.25167e-08	-1.39577	-1.43526
125220792	chr3:125220792:A:T	9.72536e-08	-1.81288e-10	-1.36797
125220935	chr3:125220935:T:C	1.79894e-07	-1.81288e-10	-0.752921
125221092	chr3:125221092:A:G	1.38697e-07	0.322117	-1.33512
125221266	chr3:125221266:G:A	1.26849e-07	-1.81288e-10	-1.10229
125221491	chr3:125221491:T:G	1.0325e-07	-1.81288e-10	-1.30813
125221928	chr3:125221928:G:GA	1.23842e-07	-1.81288e-10	-1.12628
125222061	chr3:125222061:C:T	1.16634e-07	0.11949	-1.30573
125222203	chr3:125222203:C:T	6.39064e-08	-0.351013	-1.43686
125222445	chr3:125222445:T:C	1.09293e-07	-1.81288e-10	-1.25125
125222940	chr3:125222940:A:C	1.5598e-07	0.446405	-1.34196
125223044	chr3:125223044:T:C	9.0763e-08	-1.81288e-10	-1.43704
125223157	chr3:125223157:T:G	9.19357e-08	-1.81288e-10	-1.4242
125223413	chr3:125223413:C:A	3.33039e-08	-1.76668	-0.672933
125223626	chr3:125223626:C:T	6.68634e-08	-0.329479	-1.41316
125224194	chr3:125224194:A:G	9.09821e-08	-1.81288e-10	-1.43462
125224974	chr3:125224974:A:T	7.75874e-08	-1.72256	0.128682
125225046	chr3:125225046:G:A	1.13997e-07	0.120622	-1.32973
125225299	chr3:125225299:T:C	1.07959e-07	0.0850248	-1.34856
125225334	chr3:125225334:C:T	1.0666e-07	0.04273	-1.31837
125226527	chr3:125226527:A:G	2.13779e-07	-1.81288e-10	-0.580346
125226730	chr3:125226730:GA:G	1.05905e-07	0.0484268	-1.33117
125226900	chr3:125226900:T:G	1.13467e-07	0.0915349	-1.30531
125227052	chr3:125227052:G:T	1.54996e-07	-1.81288e-10	-0.901887
125227117	chr3:125227117:GCATTTT:G	9.64903e-08	-1.81288e-10	-1.37585
125228505	chr3:125228505:A:G	4.14258e-07	0.0812018	-4.18686e-10
125228657	chr3:125228657:A:C	3.99484e-08	-1.78669	-0.471008
125229552	chr3:125229552:C:T	6.69163e-08	-0.339851	-1.40199
125229655	chr3:125229655:A:T	1.04237e-07	-1.81288e-10	-1.29862
125229708	chr3:125229708:G:A	6.76896e-08	-0.311014	-1.41934
125229903	chr3:125229903:T:C	9.15927e-08	-1.81288e-10	-1.42794
125230629	chr3:125230629:A:G	1.11881e-07	-1.81288e-10	-1.22785
125232977	chr3:125232977:C:T	1.03668e-07	0.0528118	-1.35691
125234475	chr3:125234475:A:G	1.1597e-07	-1.81288e-10	-1.19195
125234476	chr3:125234476:A:T	1.46699e-07	0.415842	-1.37275
125234784	chr3:125234784:C:T	1.22483e-07	-1.81288e-10	-1.13731
125235125	chr3:125235125:T:C	1.11682e-07	-1.81288e-10	-1.22963
125235177	chr3:125235177:A:G	9.09153e-08	-1.81288e-10	-1.43536
125235552	chr3:125235552:T:A	1.33187e-07	-1.81288e-10	-1.05353
125235892	chr3:125235892:T:C	1.041e-07	-1.81288e-10	-1.29994
125236232	chr3:125236232:T:A	9.11914e-08	-1.81288e-10	-1.43233
125237012	chr3:125237012:T:C	9.80094e-08	-1.81288e-10	-1.36022
125237174	chr3:125237174:C:T	1.02289e-07	0.0430141	-1.3605
125237644	chr3:125237644:TAC:T	9.07855e-08	-1.81288e-10	-1.43679
125238577	chr3:125238577:G:A	2.35983e-07	-1.81288e-10	-0.48153
125238879	chr3:125238879:G:A	6.80433e-08	-1.72514	-4.18686e-10
125239041	chr3:125239041:G:A	9.79893e-08	-1.81288e-10	-1.36043
125239252	chr3:125239252:G:T	1.00832e-07	-1.81288e-10	-1.33184
125239501	chr3:125239501:G:A	1.15733e-07	-1.194	-4.18686e-10
125239683	chr3:125239683:G:T	1.11731e-07	0.154338	-1.38353
125239762	chr3:125239762:TC:T	1.70189e-07	-1.81288e-10	-0.808379
125240657	chr3:125240657:C:CA	1.10416e-07	-1.81288e-10	-1.24103
125241247	chr3:125241247:C:T	1.03706e-07	-1.81288e-10	-1.30372
125241835	chr3:125241835:T:C	1.20571e-07	-1.81288e-10	-1.15305
125241998	chr3:125241998:C:T	1.02873e-07	0.0629091	-1.3747
125242241	chr3:125242241:G:A	3.44204e-08	-1.58089	-0.825751
125242325	chr3:125242325:T:G	1.52757e-07	-1.81288e-10	-0.91644
125242495	chr3:125242495:C:T	9.69158e-08	-1.81288e-10	-1.37145
125243190	chr3:125243190:A:G	1.70529e-07	-1.81288e-10	-0.806383
125243296	chr3:125243296:T:C	7.19473e-08	-1.66935	-4.18686e-10
125243339	chr3:125243339:G:T	5.48949e-08	-0.618448	-1.32142
125244186	chr3:125244186:C:T	6.95405e-07	0.599206	-4.18686e-10
125244714	chr3:125244714:T:A	6.42434e-08	-1.78261	-4.18686e-10
125244788	chr3:125244788:G:A	3.27431e-08	-1.54261	-0.913982
125245070	chr3:125245070:T:C	1.4492e-06	0.250381	1.0831
125245246	chr3:125245246:G:T	1.53294e-07	-1.81288e-10	-0.91293
125245317	chr3:125245317:C:T	9.25174e-08	-1.81288e-10	-1.41789
125245357	chr3:125245357:C:T	2.09617e-07	-1.81288e-10	-0.600004
125245925	chr3:125245925:T:A	1.80318e-07	-0.00800345	-0.742564
125246027	chr3:125246027:T:C	9.29874e-08	-1.81288e-10	-1.41282
125246192	chr3:125246192:G:A	1.05102e-07	-1.81288e-10	-1.29036
125246519	chr3:125246519:A:ATAT	1.33793e-07	0.331544	-1.38054
125247084	chr3:125247084:T:C	1.28895e-07	0.299279	-1.38557
125247138	chr3:125247138:G:T	1.87198e-07	-1.81288e-10	-0.71312
125247582	chr3:125247582:G:C	1.42525e-07	0.393698	-1.37947
125248469	chr3:125248469:G:A	1.04857e-07	0.0586928	-1.35138
125249776	chr3:125249776:G:A	1.37413e-07	0.355884	-1.37818
125250540	chr3:125250540:A:C	8.62683e-08	-0.0619741	-1.42585
125251294	chr3:125251294:C:T	2.60485e-07	-1.81288e-10	-0.382744
125252072	chr3:125252072:A:G	9.08156e-08	-1.81288e-10	-1.43646
125252376	chr3:125252376:T:C	1.10488e-07	-1.81288e-10	-1.24038
125252389	chr3:125252389:G:A	2.88895e-07	0.113273	-0.392498
125252745	chr3:125252745:C:T	1.23e-07	-1.81288e-10	-1.1331
125252843	chr3:125252843:C:T	6.84777e-08	-1.71878	-4.18686e-10
125253396	chr3:125253396:T:G	2.33476e-07	0.885972	-1.37818
125254454	chr3:125254454:C:T	1.43819e-07	-0.333312	-0.643421
125254646	chr3:125254646:C:T	1.66769e-08	-1.73185	-1.39941
125255160	chr3:125255160:T:C	1.59178e-07	-1.81288e-10	-0.875267
125255935	chr3:125255935:A:T	1.05369e-07	-1.81288e-10	-1.28782
125256080	chr3:125256080:A:T	9.54027e-08	-1.81288e-10	-1.38718
125257035	chr3:125257035:T:C	1.15695e-06	1.10825	-4.18686e-10
125257186	chr3:125257186:G:A	1.83849e-07	0.00839649	-0.739568
125257316	chr3:125257316:C:G	5.35086e-07	-1.81288e-10	0.337141
125257461	chr3:125257461:C:T	9.09918e-08	-1.81288e-10	-1.43452
125257889	chr3:125257889:C:T	1.08607e-07	-1.81288e-10	-1.25755
125257909	chr3:125257909:T:C	1.0942e-07	-1.81288e-10	-1.2501
125258456	chr3:125258456:A:G	2.2943e-07	-0.0179813	-0.49171
125258585	chr3:125258585:C:T	1.69104e-07	-0.0752403	-0.739535
125258624	chr3:125258624:A:T	1.28156e-07	0.288178	-1.38022
125258807	chr3:125258807:T:C	8.78149e-08	-0.0522523	-1.4178
125259172	chr3:125259172:GGAAA:G	1.16557e-07	-1.81288e-10	-1.1869
125259586	chr3:125259586:A:G	1.39966e-07	0.36276	-1.36665
125260371	chr3:125260371:A:G	1.31892e-07	0.304717	-1.36802
125260558	chr3:125260558:G:A	1.03393e-07	-1.81288e-10	-1.30675
125260560	chr3:125260560:C:T	2.12891e-08	-1.49284	-1.39426
125260808	chr3:125260808:G:A	7.23016e-08	-1.66444	-4.18686e-10
125260847	chr3:125260847:A:G	1.10475e-07	-1.81288e-10	-1.2405
125260941	chr3:125260941:T:C	2.03219e-08	-1.50801	-1.42558
125261106	chr3:125261106:G:A	1.08367e-07	-1.81288e-10	-1.25977
125261801	chr3:125261801:A:G	1.53875e-07	-1.81288e-10	-0.909148
125262491	chr3:125262491:G:C	1.4913e-07	-1.81288e-10	-0.940473
125262565	chr3:125262565:G:T	1.0829e-07	-1.81288e-10	-1.26047
125262791	chr3:125262791:T:C	8.85442e-08	-0.0394147	-1.42237
125263091	chr3:125263091:T:C	1.86964e-07	-0.0335633	-0.68081
125263226	chr3:125263226:G:A	6.93286e-08	-1.70643	-4.18686e-10
125263408	chr3:125263408:G:A	6.6022e-08	-1.7553	-4.18686e-10
125263847	chr3:125263847:G:C	1.05183e-07	-1.81288e-10	-1.28959
125264382	chr3:125264382:G:A	1.4253e-07	-1.81288e-10	-0.985736
125264485	chr3:125264485:T:C	4.50711e-08	-1.78698	-0.350071
125264600	chr3:125264600:A:G	7.10239e-08	-1.68227	-4.18686e-10
125265540	chr3:125265540:A:G	1.03521e-07	-1.81288e-10	-1.30551
125265600	chr3:125265600:G:C	6.44665e-08	-1.77914	-4.18686e-10
125266261	chr3:125266261:T:C	8.86763e-08	-0.101868	-1.35843
125266355	chr3:125266355:G:T	3.64787e-08	-1.77019	-0.578367
125266694	chr3:125266694:G:C	3.63061e-08	-1.78728	-0.56602
125267035	chr3:125267035:C:T	2.64053e-08	-1.42434	-1.24738
125267564	chr3:125267564:C:G	2.08761e-07	-1.81288e-10	-0.604099
125267581	chr3:125267581:CAAT:C	3.7458e-08	-1.15091	-1.17116
125267696	chr3:125267696:C:T	5.82827e-08	-1.1976	-0.68238
125267721	chr3:125267721:T:C	6.81444e-08	-1.72366	-4.18686e-10
125267742	chr3:125267742:G:A	1.02669e-07	0.0355952	-1.34937
125268355	chr3:125268355:AATAG:A	3.80931e-07	-1.81288e-10	-0.00266832
125268428	chr3:125268428:T:C	6.8191e-08	-1.72298	-4.18686e-10
125269136	chr3:125269136:G:A	3.47233e-07	-1.81288e-10	-0.0952917
125270012	chr3:125270012:T:C	6.62741e-08	-1.75149	-4.18686e-10
125270550	chr3:125270550:A:C	4.07563e-08	-1.11313	-1.12455
125270695	chr3:125270695:G:C	1.04207e-07	-1.81288e-10	-1.29891
125270887	chr3:125270887:A:G	4.90767e-08	-1.79007	-0.261834
125271560	chr3:125271560:G:A	4.09102e-08	-1.78033	-0.453575
125271625	chr3:125271625:T:C	2.82579e-08	-1.46583	-1.13808
125271701	chr3:125271701:G:T	1.04973e-07	0.0649512	-1.35653
125271869	chr3:125271869:C:T	6.82878e-08	-0.331111	-1.39044
125271994	chr3:125271994:G:A	2.12403e-07	-0.288014	-0.298787
125272044	chr3:125272044:A:G	6.81959e-08	-0.299567	-1.42334
125272633	chr3:125272633:ATATT:A	1.01983e-07	0.040461	-1.36095
125273635	chr3:125273635:A:C	9.34587e-08	-1.81288e-10	-1.40777
125273706	chr3:125273706:T:C	1.50649e-07	0.456373	-1.38671
125273766	chr3:125273766:A:C	3.1967e-07	-1.81288e-10	-0.177998
125274206	chr3:125274206:G:A	2.1235e-08	-1.75475	-1.13488
125274325	chr3:125274325:T:C	9.51494e-08	-1.81288e-10	-1.38984
125274734	chr3:125274734:G:A	2.10953e-07	-1.81288e-10	-0.593655
125275118	chr3:125275118:G:C	3.80458e-08	-1.16209	-1.14441
125275189	chr3:125275189:A:G	1.53882e-06	1.52174	-0.12826
125275343	chr3:125275343:C:T	9.97836e-08	0.0237579	-1.36604
125275927	chr3:125275927:C:T	1.13593e-07	-1.81288e-10	-1.21266
125276214	chr3:125276214:T:C	2.02253e-07	-1.81288e-10	-0.635769
125276494	chr3:125276494:C:T	9.22633e-08	-1.81288e-10	-1.42064
125277125	chr3:125277125:C:T	2.42645e-08	-1.54855	-1.20772
125277307	chr3:125277307:T:C	2.20533e-08	-1.44794	-1.40389
125278212	chr3:125278212:T:C	7.93788e-07	0.731528	-4.18686e-10
125279508	chr3:125279508:T:C	2.0683e-07	-1.81288e-10	-0.61339
125280748	chr3:125280748:T:C	1.00138e-07	-1.81288e-10	-1.33874
125281487	chr3:125281487:A:G	9.94012e-08	0.0253704	-1.37149
125281626	chr3:125281626:A:G	4.24586e-08	-0.88858	-1.30818
125282216	chr3:125282216:C:G	7.54883e-08	-0.199255	-1.42205
125282576	chr3:125282576:T:C	9.62102e-08	-1.81288e-10	-1.37875
125282906	chr3:125282906:C:A	1.91815e-07	-1.81288e-10	-0.688758
125282981	chr3:125282981:C:A	9.59713e-08	-1.81288e-10	-1.38124
125283254	chr3:125283254:T:C	9.11753e-07	-1.81288e-10	0.870082
125283331	chr3:125283331:T:C	9.89054e-08	0.0186439	-1.36977
125283720	chr3:125283720:G:A	6.77034e-08	-0.301846	-1.42831
125284055	chr3:125284055:A:G	2.28917e-07	-1.81288e-10	-0.511927
125285527	chr3:125285527:T:C	2.31957e-08	-1.59451	-1.20681
125285741	chr3:125285741:C:T	2.51981e-08	-1.60435	-1.11417
125286115	chr3:125286115:T:C	1.49857e-07	-0.312684	-0.622924
125286446	chr3:125286446:T:C	1.05149e-07	-1.81288e-10	-1.28991
125286687	chr3:125286687:A:T	3.07881e-08	-1.58655	-0.931614
125286754	chr3:125286754:C:T	1.85814e-07	-1.81288e-10	-0.720542
125287107	chr3:125287107:T:G	9.26333e-08	-0.0534432	-1.3632
125287166	chr3:125287166:T:C	7.43546e-08	-0.206292	-1.43015
125289602	chr3:125289602:C:T	1.00986e-07	-1.81288e-10	-1.3303
125289781	chr3:125289781:T:C	1.75708e-07	-1.81288e-10	-0.776462
125289887	chr3:125289887:T:C	9.09324e-08	-1.81288e-10	-1.43517
125289892	chr3:125289892:C:T	9.96842e-08	-1.81288e-10	-1.34328
125289972	chr3:125289972:C:A	1.12596e-07	-1.81288e-10	-1.22148
125290180	chr3:125290180:G:A	9.89538e-08	-1.81288e-10	-1.35063
125290526	chr3:125290526:T:C	1.6242e-07	-0.855104	-4.18686e-10
125290663	chr3:125290663:T:C	1.80936e-06	-1.81288e-10	1.55544
125291066	chr3:125291066:G:A	9.87874e-08	0.0151203	-1.36744
125291088	chr3:125291088:T:C	7.23869e-08	-0.233927	-1.42934
125291220	chr3:125291220:A:C	1.05091e-07	0.0742397	-1.3647
125291274	chr3:125291274:G:T	6.77284e-08	-0.30056	-1.42922
125291507	chr3:125291507:T:A	6.52502e-08	-1.76706	-4.18686e-10
125291976	chr3:125291976:G:A	6.00834e-07	-1.81288e-10	0.453032
125292223	chr3:125292223:G:A	1.25064e-07	-1.81288e-10	-1.11646
125292999	chr3:125292999:T:C	1.94958e-07	-1.81288e-10	-0.672505
125293409	chr3:125293409:C:T	5.67148e-08	-1.25291	-0.654346
125294225	chr3:125294225:A:G	1.02104e-07	0.0520578	-1.37135
125294375	chr3:125294375:T:C	1.17383e-07	-1.81288e-10	-1.17984
125295361	chr3:125295361:G:C	1.00209e-07	-1.81288e-10	-1.33803
125295366	chr3:125295366:T:C	9.88139e-08	-1.81288e-10	-1.35205
125295734	chr3:125295734:AATAAG:A	9.58988e-08	-1.81288e-10	-1.38199
125296625	chr3:125296625:A:T	9.20487e-08	-1.81288e-10	-1.42297
125296626	chr3:125296626:A:T	9.2152e-08	-1.81288e-10	-1.42185
125296986	chr3:125296986:T:C	1.09858e-07	0.1428	-1.3889
125297583	chr3:125297583:T:C	2.07372e-08	-1.59751	-1.31585
125297625	chr3:125297625:T:C	6.74031e-08	-1.7346	-4.18686e-10
125297928	chr3:125297928:C:T	9.65611e-08	-1.81288e-10	-1.37511
125298749	chr3:125298749:C:T	1.1902e-07	0.207448	-1.37345
125299618	chr3:125299618:A:T	2.4519e-08	-1.55769	-1.18815
125300795	chr3:125300795:ACAT:A	1.02751e-07	0.0423896	-1.35537
125300947	chr3:125300947:A:G	1.05526e-07	0.031351	-1.31768
125301176	chr3:125301176:T:C	1.11867e-07	-1.81288e-10	-1.22798
125302123	chr3:125302123:T:C	1.19961e-07	-1.81288e-10	-1.15812
125302699	chr3:125302699:T:C	1.73106e-07	-1.81288e-10	-0.791386
125303027	chr3:125303027:A:C	9.44571e-08	-0.0151395	-1.382
125305188	chr3:125305188:C:A	1.08534e-07	-1.81288e-10	-1.25823
125305399	chr3:125305399:T:G	7.35854e-08	-0.210058	-1.43678
125305426	chr3:125305426:T:C	1.14209e-07	0.20425	-1.41151
125305926	chr3:125305926:C:T	6.80346e-08	-0.294437	-1.43083
125306208	chr3:125306208:A:G	8.56995e-07	-1.81288e-10	0.808144
125307450	chr3:125307450:T:C	1.93975e-07	0.676004	-1.35356
125307451	chr3:125307451:T:C	1.93547e-07	0.678861	-1.35863
125307454	chr3:125307454:T:C	1.94188e-07	0.676311	-1.35277
125307885	chr3:125307885:C:T	1.06065e-07	0.081038	-1.36228
125308595	chr3:125308595:A:G	9.56978e-08	-1.81288e-10	-1.38409
125308818	chr3:125308818:A:G	1.73866e-07	0.619035	-1.40604
125309227	chr3:125309227:T:A	9.22129e-08	-1.81288e-10	-1.42119
125309605	chr3:125309605:A:C	1.049e-07	-1.81288e-10	-1.29228
125309805	chr3:125309805:C:T	9.95729e-08	0.0343137	-1.37871
125310048	chr3:125310048:C:T	1.61962e-08	-1.74761	-1.41291
125310200	chr3:125310200:C:T	1.13675e-07	-1.81288e-10	-1.21195
125310531	chr3:125310531:A:G	1.22818e-07	-1.81288e-10	-1.13458
125310621	chr3:125310621:A:G	1.02882e-07	0.0642925	-1.37599
125310896	chr3:125310896:A:AAG	3.85825e-06	2.34263	-0.0299501
125310917	chr3:125310917:C:A	1.05609e-07	0.0902344	-1.37578
125311035	chr3:125311035:G:A	3.67786e-08	-1.76648	-0.573896
125311537	chr3:125311537:T:C	1.03346e-07	0.0765131	-1.38372
125312160	chr3:125312160:A:G	1.03873e-07	0.0727105	-1.37483
125312824	chr3:125312824:T:C	1.35309e-07	-1.81288e-10	-1.03773
125313094	chr3:125313094:T:C	1.12318e-07	-1.81288e-10	-1.22395
125313148	chr3:125313148:T:C	4.29676e-06	-1.81288e-10	2.42033
125314078	chr3:125314078:G:A	4.32742e-08	-1.76942	-0.40831
125314499	chr3:125314499:C:T	9.35359e-08	-0.293695	-1.11325
125314833	chr3:125314833:G:A	1.22764e-07	0.246525	-1.38155
125314991	chr3:125314991:T:G	7.05938e-08	-0.26239	-1.42595
125315240	chr3:125315240:C:T	6.69372e-08	-0.313598	-1.42794
125315315	chr3:125315315:A:G	7.40578e-07	0.662144	-4.18686e-10
125315694	chr3:125315694:C:G	9.0936e-08	-1.81288e-10	-1.43513
125315780	chr3:125315780:T:C	8.28461e-07	0.774282	-4.18686e-10
125315954	chr3:125315954:T:C	9.25959e-08	-1.81288e-10	-1.41704
125316002	chr3:125316002:C:T	9.72422e-08	-0.256701	-1.11138
125317525	chr3:125317525:G:A	1.78982e-06	-0.00991556	1.5545
125317595	chr3:125317595:C:T	1.19321e-07	0.178909	-1.34238
125318038	chr3:125318038:T:C	1.04328e-07	0.0493952	-1.34714
125318455	chr3:125318455:G:T	1.03494e-07	-1.81288e-10	-1.30577
125318502	chr3:125318502:A:AG	3.50159e-08	-0.97903	-1.41046
125318592	chr3:125318592:C:A	1.13038e-07	-1.21757	-4.18686e-10
125319096	chr3:125319096:T:C	4.95292e-08	-1.78404	-0.258687
125320175	chr3:125320175:C:T	1.09117e-07	0.112663	-1.36553
125320262	chr3:125320262:T:C	1.08166e-07	0.114182	-1.3758
125320745	chr3:125320745:C:T	1.18672e-07	-1.81288e-10	-1.16892
125320747	chr3:125320747:C:A	6.06689e-08	-0.732817	-1.10704
125321449	chr3:125321449:T:G	1.10325e-07	-1.81288e-10	-1.24185
125321854	chr3:125321854:A:G	1.31842e-07	-1.06368	-4.18686e-10
125322210	chr3:125322210:T:C	6.35871e-08	-0.532338	-1.26054
125322228	chr3:125322228:G:A	1.04035e-07	-1.81288e-10	-1.30056
125323130	chr3:125323130:T:C	1.03642e-07	0.0581588	-1.3625
125323893	chr3:125323893:A:T	1.1187e-07	0.131778	-1.35973
125323938	chr3:125323938:A:G	1.09202e-07	0.126297	-1.37839
125324348	chr3:125324348:T:C	6.66316e-08	-1.74611	-4.18686e-10
125324364	chr3:125324364:T:C	9.46e-08	-1.81288e-10	-1.39563
125324493	chr3:125324493:C:T	6.62487e-08	-0.326591	-1.42528
125324632	chr3:125324632:TCCTTCACA:T	1.03429e-07	-1.81288e-10	-1.3064
125325376	chr3:125325376:T:C	1.45073e-07	-1.81288e-10	-0.96805
125325464	chr3:125325464:C:T	6.885e-08	-0.28663	-1.42673
125325520	chr3:125325520:C:T	1.28909e-07	-1.81288e-10	-1.08618
125325521	chr3:125325521:G:A	3.27894e-07	-1.81288e-10	-0.152598
125325534	chr3:125325534:T:C	6.86832e-08	-0.298501	-1.41728
125325546	chr3:125325546:A:G	2.55936e-08	-1.50687	-1.19607
125325550	chr3:125325550:C:G	2.89811e-07	-1.81288e-10	-0.276058
125326317	chr3:125326317:C:T	4.02195e-08	-1.78423	-0.466705
125326318	chr3:125326318:G:A	9.40925e-08	-1.81288e-10	-1.40101
125326320	chr3:125326320:C:T	9.07821e-08	-1.81288e-10	-1.43683
125326635	chr3:125326635:T:C	3.15819e-08	-1.69782	-0.794887
125326745	chr3:125326745:T:A	2.60942e-08	-1.39163	-1.29194
125326806	chr3:125326806:A:G	3.75107e-07	-1.81288e-10	-0.0180756
125326980	chr3:125326980:G:A	9.38553e-08	-1.81288e-10	-1.40353
125327315	chr3:125327315:CTAAA:C	9.86037e-08	-1.81288e-10	-1.35418
125327721	chr3:125327721:G:A	1.36549e-07	-1.81288e-10	-1.0286
125327956	chr3:125327956:TAC:T	1.0354e-07	-1.81288e-10	-1.30533
125328078	chr3:125328078:GATA:G	9.10568e-08	-1.81288e-10	-1.4338
125329212	chr3:125329212:A:G	9.52964e-08	-1.81288e-10	-1.3883
125329334	chr3:125329334:TATATATAAAATTTTAC:T	1.26899e-07	-1.81288e-10	-1.10189
125330649	chr3:125330649:C:T	1.67384e-08	-1.75694	-1.37064
125331029	chr3:125331029:G:T	1.8573e-07	-1.81288e-10	-0.720994
125331291	chr3:125331291:T:C	1.82697e-07	-1.81288e-10	-0.737461
125331555	chr3:125331555:A:C	1.16043e-07	-1.81288e-10	-1.19132
125331690	chr3:125331690:C:A	9.10759e-08	-1.81288e-10	-1.43359
125332084	chr3:125332084:A:G	2.846e-08	-1.50554	-1.09125
125332085	chr3:125332085:T:C	7.4207e-08	-1.63843	-4.18686e-10
125332302	chr3:125332302:G:T	2.2978e-07	-1.81288e-10	-0.508166
125332643	chr3:125332643:G:A	6.9656e-08	-0.28688	-1.41484
125333156	chr3:125333156:G:A	1.12164e-07	-1.81288e-10	-1.22533
125333297	chr3:125333297:GA:G	1.89754e-07	-1.81288e-10	-0.699561
125333540	chr3:125333540:G:A	1.00147e-07	0.0567593	-1.3954
125333675	chr3:125333675:GA:G	9.29483e-08	-1.81288e-10	-1.41324
125333853	chr3:125333853:C:T	1.05713e-07	0.109095	-1.39366
125334848	chr3:125334848:C:A	1.06751e-07	0.11371	-1.3885
125334893	chr3:125334893:C:T	3.93327e-08	-0.994622	-1.27861
125335087	chr3:125335087:T:TTC	2.14617e-07	-0.226559	-0.349872
125335525	chr3:125335525:T:C	8.59742e-08	-0.263109	-1.22813
125336282	chr3:125336282:T:C	1.03361e-07	-1.81288e-10	-1.30706
125337050	chr3:125337050:T:A	1.83092e-07	-1.81288e-10	-0.735297
125337366	chr3:125337366:A:T	9.58675e-08	-1.81288e-10	-1.38232
125337623	chr3:125337623:ATTCTGATAAAGTACT:A	1.05048e-07	-1.81288e-10	-1.29087
125337880	chr3:125337880:T:G	2.00449e-07	-1.81288e-10	-0.644729
125337951	chr3:125337951:T:A	1.05255e-07	0.135353	-1.42425
125338205	chr3:125338205:T:C	7.33269e-08	-1.65036	-4.18686e-10
125338817	chr3:125338817:T:C	1.09034e-07	0.120943	-1.37457
125339626	chr3:125339626:C:T	6.33142e-08	-0.723573	-1.07361
125339886	chr3:125339886:T:C	2.48043e-08	-1.5619	-1.17238
125339989	chr3:125339989:A:G	1.21094e-07	-1.81288e-10	-1.14872
125340088	chr3:125340088:T:G	1.13212e-07	0.161432	-1.37746
125340758	chr3:125340758:G:A	1.07768e-07	-1.81288e-10	-1.26531
125340762	chr3:125340762:G:A	9.20442e-08	-1.81288e-10	-1.42302
125340769	chr3:125340769:G:A	2.99469e-08	-1.54894	-0.996926
125340817	chr3:125340817:T:A	9.81853e-08	-1.81288e-10	-1.35843
125340861	chr3:125340861:G:A	2.545e-07	-1.81288e-10	-0.405987
125341950	chr3:125341950:C:T	1.01426e-07	-1.81288e-10	-1.32596
125342046	chr3:125342046:G:A	9.54054e-08	-1.38715	-4.18686e-10
125342298	chr3:125342298:C:T	1.07451e-07	-1.81288e-10	-1.26826
125342749	chr3:125342749:T:C	9.0902e-08	-1.81288e-10	-1.43551
125343016	chr3:125343016:C:T	1.03359e-07	-1.81288e-10	-1.30708
125343167	chr3:125343167:G:A	9.73759e-08	-1.36671	-4.18686e-10
125343666	chr3:125343666:T:C	7.70434e-08	-0.164052	-1.43687
125343786	chr3:125343786:C:T	6.79215e-08	-1.72693	-4.18686e-10
125345142	chr3:125345142:T:C	1.16897e-07	0.21498	-1.39897
125345264	chr3:125345264:C:G	3.4747e-07	-0.0946084	-4.18686e-10
125345399	chr3:125345399:C:T	1.04416e-07	-1.81288e-10	-1.2969
125345628	chr3:125345628:A:T	1.09888e-07	-1.81288e-10	-1.24583
125345712	chr3:125345712:T:G	2.88969e-08	-1.492	-1.08956
125346493	chr3:125346493:C:A	8.79553e-08	-1.46846	-4.18686e-10
125346511	chr3:125346511:G:A	9.07997e-08	-1.81288e-10	-1.43663
125346785	chr3:125346785:T:C	3.66583e-07	-0.0410638	-4.18686e-10
125346951	chr3:125346951:T:C	9.63631e-08	-1.37716	-4.18686e-10
125347573	chr3:125347573:T:A	1.45712e-06	-1.81288e-10	1.33893
125347751	chr3:125347751:G:A	9.18138e-08	-1.42552	-4.18686e-10
125347937	chr3:125347937:G:A	3.86404e-08	-0.906828	-1.38416
125348024	chr3:125348024:G:A	1.7904e-07	-1.81288e-10	-0.757678
125348330	chr3:125348330:G:C	1.08155e-07	0.0860534	-1.34777
125348350	chr3:125348350:G:A	9.1659e-08	-1.81288e-10	-1.42721
125348732	chr3:125348732:C:T	2.7779e-08	-1.18414	-1.43687
125349336	chr3:125349336:G:A	9.38102e-08	-1.81288e-10	-1.40401
125349520	chr3:125349520:C:A	1.59966e-07	-1.81288e-10	-0.870328
125349758	chr3:125349758:T:C	9.18677e-08	-1.81288e-10	-1.42494
125350005	chr3:125350005:T:C	4.11093e-08	-1.13744	-1.09161
125350137	chr3:125350137:C:G	9.24823e-08	-1.81288e-10	-1.41827
125350318	chr3:125350318:G:GC	9.37514e-08	-1.81288e-10	-1.40464
125350563	chr3:125350563:TG:T	9.12152e-08	-1.81288e-10	-1.43207
125350660	chr3:125350660:C:T	2.86246e-08	-1.15431	-1.43671
125350728	chr3:125350728:G:A	5.16885e-08	-1.169	-0.831056
125350951	chr3:125350951:A:G	9.32412e-08	-1.81288e-10	-1.4101
125351693	chr3:125351693:T:A	6.45862e-08	-1.77729	-4.18686e-10
125351901	chr3:125351901:A:G	2.80952e-08	-1.18297	-1.42672
125352557	chr3:125352557:G:A	1.68107e-07	-1.81288e-10	-0.820688
125352921	chr3:125352921:T:C	1.05832e-07	-1.81288e-10	-1.28343
125353340	chr3:125353340:G:T	5.51389e-08	-1.10937	-0.826058
125353797	chr3:125353797:G:A	9.09469e-08	-1.81288e-10	-1.43501
125353856	chr3:125353856:G:A	5.15215e-08	-1.55814	-0.445151
125353900	chr3:125353900:C:T	1.25959e-07	-1.81288e-10	-1.10933
125354467	chr3:125354467:T:C	1.24715e-07	0.194755	-1.31401
125355330	chr3:125355330:T:G	4.87835e-08	-1.7646	-0.293294
125356169	chr3:125356169:A:C	2.34416e-07	0.946955	-1.43514
125356235	chr3:125356235:T:C	1.17578e-07	0.185545	-1.36373
125356456	chr3:125356456:A:G	1.34503e-07	0.211452	-1.25516
125357407	chr3:125357407:A:C	1.19444e-07	0.233412	-1.39585
125357423	chr3:125357423:C:A	3.00534e-08	-1.5659	-0.976406
125357565	chr3:125357565:A:AG	1.89353e-07	-1.51513	0.813456
125357940	chr3:125357940:CT:C	3.53139e-08	-0.984537	-1.39647
125358310	chr3:125358310:C:A	9.13358e-08	-1.81288e-10	-1.43075
125358566	chr3:125358566:A:G	4.22675e-08	-1.74735	-0.453923
125359431	chr3:125359431:T:C	8.67685e-08	-1.48204	-4.18686e-10
125359872	chr3:125359872:C:T	1.89591e-07	-1.81288e-10	-0.700421
125360170	chr3:125360170:T:C	9.80225e-08	-1.81288e-10	-1.36009
125360476	chr3:125360476:G:A	2.97328e-08	-1.48165	-1.07138
125360677	chr3:125360677:C:T	5.17388e-08	-1.12436	-0.874719
125361336	chr3:125361336:T:C	4.13512e-08	-1.09466	-1.12853
125361395	chr3:125361395:C:T	9.91408e-08	-1.34875	-4.18686e-10
125361668	chr3:125361668:T:A	8.05142e-08	-0.148815	-1.40804
125362185	chr3:125362185:A:G	9.08741e-08	-1.81288e-10	-1.43581
125362485	chr3:125362485:A:C	1.2553e-07	-1.81288e-10	-1.11274
125362568	chr3:125362568:T:G	1.09414e-07	-1.81288e-10	-1.25015
125362577	chr3:125362577:C:T	3.6982e-08	-1.0191	-1.31576
125363283	chr3:125363283:C:T	1.40173e-07	-1.81288e-10	-1.00241
125363831	chr3:125363831:C:T	3.97355e-08	-0.848537	-1.41451
125364351	chr3:125364351:A:G	3.83703e-08	-0.872146	-1.42586
125364650	chr3:125364650:AGTT:A	3.20279e-08	-1.10429	-1.37439
125365832	chr3:125365832:A:G	1.03246e-07	-1.81288e-10	-1.30817
125366037	chr3:125366037:C:G	9.73732e-08	-1.81288e-10	-1.36674
125366152	chr3:125366152:CAT:C	6.72037e-08	-1.73756	-4.18686e-10
125366753	chr3:125366753:C:T	1.7011e-07	-1.81288e-10	-0.808842
125367223	chr3:125367223:T:C	1.11745e-07	-1.81288e-10	-1.22907
125367291	chr3:125367291:C:T	1.42099e-07	-1.81288e-10	-0.988761
125368742	chr3:125368742:C:T	2.4832e-07	-1.81288e-10	-0.430569
125368834	chr3:125368834:C:T	8.65169e-08	-0.0564833	-1.42846
125370344	chr3:125370344:C:T	4.86873e-06	-1.81288e-10	2.5453
125370427	chr3:125370427:T:C	9.12465e-08	-1.81288e-10	-1.43172
125370465	chr3:125370465:C:G	9.11089e-08	-1.81288e-10	-1.43323
125371151	chr3:125371151:A:G	1.4782e-07	-1.81288e-10	-0.949292
125371206	chr3:125371206:G:A	1.02998e-07	-1.81288e-10	-1.31058
125372311	chr3:125372311:A:G	2.19321e-07	-1.81288e-10	-0.55475
125372423	chr3:125372423:G:A	9.09701e-08	-1.81288e-10	-1.43476
125372911	chr3:125372911:G:A	7.68453e-08	-1.0947	-0.508794
125373614	chr3:125373614:T:C	1.03404e-07	-1.81288e-10	-1.30665
125375471	chr3:125375471:G:T	1.09409e-07	-1.81288e-10	-1.2502
125375621	chr3:125375621:C:T	2.79825e-08	-1.79843	-0.815281
125375800	chr3:125375800:CT:C	1.78998e-07	-1.81288e-10	-0.757913
125376022	chr3:125376022:A:G	5.97883e-08	-1.80249	-0.0519826
125377577	chr3:125377577:T:A	1.07946e-07	-1.81288e-10	-1.26366
125377667	chr3:125377667:C:A	3.0122e-08	-1.80086	-0.739172
125377685	chr3:125377685:C:T	1.07835e-07	-1.81288e-10	-1.26468
125378194	chr3:125378194:G:T	7.501e-08	-1.62767	-4.18686e-10
125378243	chr3:125378243:C:G	1.28636e-07	-1.81288e-10	-1.0883
125378614	chr3:125378614:A:G	1.07758e-07	-1.81288e-10	-1.2654
125378829	chr3:125378829:T:C	3.43104e-07	-1.81288e-10	-0.107254
125379163	chr3:125379163:A:G	5.54884e-07	-1.81288e-10	0.373472
125379283	chr3:125379283:G:T	1.25609e-07	-1.81288e-10	-1.11211
125379290	chr3:125379290:T:C	1.07362e-07	-1.81288e-10	-1.26908
125379402	chr3:125379402:A:G	1.09176e-07	-1.81288e-10	-1.25232
125379852	chr3:125379852:G:A	1.49485e-07	-0.93809	-4.18686e-10
125380055	chr3:125380055:TG:T	9.12713e-08	-1.81288e-10	-1.43145
125380145	chr3:125380145:A:G	3.53169e-08	-1.13576	-1.24516
125380727	chr3:125380727:G:A	9.16709e-08	-1.81288e-10	-1.42708
125381884	chr3:125381884:A:G	1.19231e-07	-1.81288e-10	-1.16423
125382035	chr3:125382035:T:C	1.42738e-07	-1.81288e-10	-0.984276
125382684	chr3:125382684:A:G	9.8969e-08	-1.81288e-10	-1.35048
125382781	chr3:125382781:A:G	1.0792e-07	-1.81288e-10	-1.2639
125382954	chr3:125382954:T:G	4.71745e-08	-0.66135	-1.43008
125383231	chr3:125383231:G:A	7.79554e-08	-0.718528	-0.870622
125383386	chr3:125383386:T:TG	2.25749e-07	-1.81288e-10	-0.525863
125383487	chr3:125383487:C:T	9.36743e-08	-1.81288e-10	-1.40546
125383800	chr3:125383800:T:C	5.1092e-07	-0.702987	0.993912
125385772	chr3:125385772:T:A	2.98808e-07	-0.762914	0.517426
125386962	chr3:125386962:G:A	4.3645e-08	-1.80249	-0.366708
125387363	chr3:125387363:G:A	1.08904e-07	-1.81288e-10	-1.25482
125387599	chr3:125387599:A:G	3.97242e-08	-0.841722	-1.42161
125387887	chr3:125387887:A:C	9.07586e-08	-1.81288e-10	-1.43708
125388509	chr3:125388509:T:G	9.78993e-08	-1.81288e-10	-1.36135
125388524	chr3:125388524:G:C	9.49781e-08	-1.81288e-10	-1.39164
125388676	chr3:125388676:T:C	9.62202e-08	-1.81288e-10	-1.37865
125390025	chr3:125390025:T:C	9.09109e-08	-1.81288e-10	-1.43541
125390608	chr3:125390608:C:T	9.19029e-08	-1.81288e-10	-1.42456
125391184	chr3:125391184:T:G	1.37808e-07	-1.81288e-10	-1.01942
125391958	chr3:125391958:C:T	3.69939e-08	-1.0785	-1.25604
125392437	chr3:125392437:C:A	9.13935e-08	-1.81288e-10	-1.43011
125392472	chr3:125392472:C:T	2.55957e-08	-1.76785	-0.935014
125392586	chr3:125392586:G:A	9.09583e-08	-1.81288e-10	-1.43489
125392783	chr3:125392783:A:G	2.42463e-07	-1.03892	0.584484
125392974	chr3:125392974:A:G	1.38326e-07	-1.81288e-10	-1.01568
125393442	chr3:125393442:G:C	1.10816e-07	-1.81288e-10	-1.23741
125393562	chr3:125393562:CTGAGGTA:C	9.24981e-08	-1.81288e-10	-1.4181
125394053	chr3:125394053:A:C	1.17566e-07	-1.81288e-10	-1.17829
125394152	chr3:125394152:A:G	6.34322e-08	-1.79532	-4.18686e-10
125394481	chr3:125394481:C:T	1.61173e-07	-1.81288e-10	-0.86281
125394534	chr3:125394534:A:G	1.18943e-07	-1.81288e-10	-1.16664
125395094	chr3:125395094:A:G	1.0819e-07	-1.81288e-10	-1.26139
125395415	chr3:125395415:G:A	1.39521e-07	-1.81288e-10	-1.00707
125396110	chr3:125396110:T:C	2.00386e-07	-1.81288e-10	-0.645042
125396208	chr3:125396208:A:G	9.59093e-08	-0.0467592	-1.33513
125396838	chr3:125396838:C:T	9.20427e-08	-1.81288e-10	-1.42304
125396880	chr3:125396880:C:A	3.23345e-08	-1.52736	-0.941794
125397761	chr3:125397761:T:C	1.02245e-07	-1.81288e-10	-1.31791
125397868	chr3:125397868:A:G	9.07579e-08	-1.81288e-10	-1.43709
125398083	chr3:125398083:A:C	6.79084e-08	-1.72713	-4.18686e-10
125398474	chr3:125398474:A:G	1.11937e-07	-1.81288e-10	-1.22736
125398900	chr3:125398900:T:C	1.11557e-07	-1.81288e-10	-1.23075
125399238	chr3:125399238:C:A	4.80597e-08	-0.647325	-1.42552
125399438	chr3:125399438:A:T	1.74538e-07	-1.81288e-10	-0.783146
125400553	chr3:125400553:C:T	1.93992e-07	-1.81288e-10	-0.67747
125400566	chr3:125400566:A:G	1.56876e-07	-1.81288e-10	-0.889833
125400789	chr3:125400789:G:T	1.44339e-07	-1.81288e-10	-0.97312
125400891	chr3:125400891:G:A	9.25659e-08	-1.81288e-10	-1.41737
125401126	chr3:125401126:G:C	1.63078e-07	-1.81288e-10	-0.851057
125401272	chr3:125401272:G:A	9.37781e-08	-1.81288e-10	-1.40436
125401409	chr3:125401409:G:A	1.60177e-07	-1.81288e-10	-0.869007
125401495	chr3:125401495:C:T	1.52044e-07	-1.81288e-10	-0.921121
125401721	chr3:125401721:G:A	1.00481e-07	-1.81288e-10	-1.33532
125402006	chr3:125402006:G:A	9.3594e-08	-1.81288e-10	-1.40632
125402057	chr3:125402057:T:C	1.06055e-07	-1.81288e-10	-1.28133
125402163	chr3:125402163:C:G	1.85293e-07	-1.81288e-10	-0.723349
125402224	chr3:125402224:T:G	1.16017e-07	-1.81288e-10	-1.19156
125402456	chr3:125402456:T:G	1.10712e-07	-1.81288e-10	-1.23836
125402542	chr3:125402542:G:A	1.69231e-08	-1.80121	-1.3154
125403237	chr3:125403237:A:G	2.16496e-08	-1.5737	-1.2966
125405372	chr3:125405372:T:C	1.92508e-07	-1.81288e-10	-0.685152
```
