## Supplementary material for "Characterization of shared and ancestry-specific signals driving complex traits using multi-ancestry fine-mapping": susiex_nc2.cs80.cs

```
CS_ID	SNP	BP	REF_ALLELE	ALT_ALLELE	REF_FRQ	BETA	SE	-LOG10P	CS_PIP	OVRL_PIP
1	chr3:124627030:G:A	124627030	A,A	G,G	1,1	inf,inf	inf,inf	8.65421,0.368993	0.933639	0.933639
2	chr3:124612226:G:A	124612226	NA,A	NA,G	NA,1	NA,-inf	NA,inf	NA,4.15835	0.390682	0.390682
2	chr3:124612990:T:C	124612990	NA,C	NA,T	NA,1	NA,-inf	NA,inf	NA,4.14918	0.382833	0.382833
2	chr3:124857896:G:A	124857896	A,NA	G,NA	1,NA	inf,NA	inf,NA	5.87669,NA	0.0664302	0.0665648
```
